## Supplementary material for "Characterization of shared and ancestry-specific signals driving complex traits using multi-ancestry fine-mapping": susiex_nc3.cs80.snp (part 1 of 2)

```
BP	SNP	PIP(CS1)	LogBF(CS1,Pop1)	LogBF(CS1,Pop2)	PIP(CS2)	LogBF(CS2,Pop1)	LogBF(CS2,Pop2)	PIP(CS3)	LogBF(CS3,Pop1)	LogBF(CS3,Pop2)
54540031	chr1:54540031:A:G	1.69948e-23	-1.99777	-2.30033	7.58983e-21	-1.8788	-2.33002	2.7573e-12	-1.99776	-2.317
54540142	chr1:54540142:G:A	2.12851e-22	-7.39038e-10	-1.77041	7.79788e-20	-7.39038e-10	-1.87919	2.8823e-11	-7.39038e-10	-1.96784
54540318	chr1:54540318:G:T	2.71552e-22	-7.39038e-10	-1.52685	9.54939e-20	-7.39038e-10	-1.67657	3.42838e-11	-7.39038e-10	-1.79434
54540450	chr1:54540450:A:G	1.40319e-22	-7.39038e-10	-2.18708	5.27272e-20	-7.39038e-10	-2.2705	2.10356e-11	-7.39038e-10	-2.2828
54540506	chr1:54540506:G:A	1.57684e-23	-2.04386	-2.32914	5.98901e-21	-2.12335	-2.32236	2.62485e-12	-2.04387	-2.32012
54540801	chr1:54540801:G:A	1.46384e-22	-7.39038e-10	-2.14477	6.00761e-20	-7.39038e-10	-2.14002	2.63938e-11	-7.39038e-10	-2.05588
54540848	chr1:54540848:G:A	3.73061e-23	-1.18745	-2.32439	1.22277e-20	-1.40511	-2.32682	6.50373e-12	-1.18737	-2.26927
54540884	chr1:54540884:A:C	9.28676e-22	1.34526	-1.64251	1.29031e-19	0.335194	-1.71077	1.0094e-10	1.34514	-2.05963
54541443	chr1:54541443:A:C	2.21334e-22	-7.39038e-10	-1.73133	8.31988e-20	-7.39038e-10	-1.81439	3.22327e-11	-7.39038e-10	-1.85603
54541587	chr1:54541587:ACCT:A	1.97185e-22	-1.84686	-4.84864e-09	8.4191e-20	-1.80254	-4.84864e-09	3.25314e-11	-1.84681	-4.84864e-09
54542000	chr1:54542000:A:G	2.46351e-23	-1.81037	-2.11645	1.01488e-20	-1.83934	-2.07892	3.63254e-12	-1.81036	-2.22872
54542080	chr1:54542080:G:C	1.90463e-22	-7.39038e-10	-1.88154	7.41464e-20	-7.39038e-10	-1.92959	2.80996e-11	-7.39038e-10	-1.99326
54542139	chr1:54542139:G:A	7.89851e-22	-0.459156	-4.84864e-09	6.31962e-19	0.213203	-4.84864e-09	1.30297e-10	-0.4592	-4.84864e-09
54542148	chr1:54542148:G:T	2.72096e-23	-1.70972	-2.11771	1.11728e-20	-1.742	-2.08015	4.01397e-12	-1.7097	-2.22953
54542416	chr1:54542416:G:A	1.43985e-22	-7.39038e-10	-2.16129	5.77888e-20	-7.39038e-10	-2.17883	2.11546e-11	-7.39038e-10	-2.27715
54542633	chr1:54542633:A:G	3.4025e-23	-1.49743	-2.10647	1.37101e-20	-1.54449	-2.073	4.93479e-12	-1.4974	-2.2353
54543040	chr1:54543040:C:T	7.32002e-22	-0.535217	-4.84864e-09	2.58174e-19	-0.681993	-4.84864e-09	1.20761e-10	-0.535197	-4.84864e-09
54543445	chr1:54543445:A:G	6.24469e-23	-0.672737	-2.32395	2.62553e-20	-0.649952	-2.31781	1.05293e-11	-0.672761	-2.30209
54543471	chr1:54543471:C:G	3.81002e-23	-1.60678	-1.884	1.6913e-20	-1.50321	-1.90434	9.82901e-12	-1.60678	-1.43689
54543576	chr1:54543576:T:C	5.97575e-23	-0.909299	-2.13141	1.69819e-20	-1.27485	-2.12863	8.4747e-12	-0.909385	-2.28254
54543604	chr1:54543604:G:T	2.09566e-22	-7.39038e-10	-1.78596	5.88303e-20	-7.39038e-10	-2.16097	2.37714e-11	-7.39038e-10	-2.16053
54544201	chr1:54544201:A:AC	1.26844e-22	-7.39038e-10	-2.28804	5.0689e-20	-7.39038e-10	-2.30992	1.99992e-11	-7.39038e-10	-2.33332
54544240	chr1:54544240:A:G	5.27275e-23	-1.3879	-1.77797	2.42966e-20	-1.27626	-1.76903	1.42449e-11	-1.3879	-1.28472
54544279	chr1:54544279:T:C	2.75132e-23	-1.48423	-2.33211	9.5155e-21	-1.64957	-2.33313	4.54523e-12	-1.48427	-2.33066
54544303	chr1:54544303:T:C	1.24497e-22	-7.39038e-10	-2.30672	5.18643e-20	-7.39038e-10	-2.287	2.26857e-11	-7.39038e-10	-2.20728
54544661	chr1:54544661:T:C	1.49619e-22	-7.39038e-10	-2.12291	6.30177e-20	-7.39038e-10	-2.09221	3.38578e-11	-7.39038e-10	-1.80684
54544996	chr1:54544996:G:T	4.77758e-21	1.34069	-4.84864e-09	4.99166e-18	2.2799	-4.84864e-09	7.88123e-10	1.34064	-4.84864e-09
54546472	chr1:54546472:G:A	1.53128e-22	-7.39038e-10	-2.09972	6.93511e-20	-7.39038e-10	-1.99644	2.95736e-11	-7.39038e-10	-1.94213
54546686	chr1:54546686:G:A	3.12384e-23	-1.36443	-2.32492	1.05664e-20	-1.54886	-2.32909	5.1101e-12	-1.36448	-2.33332
54546741	chr1:54546741:A:G	3.01181e-22	-1.94839	0.525098	1.43256e-19	-1.8429	0.571903	2.44883e-11	-1.94842	-0.182398
54547152	chr1:54547152:G:A	2.569e-23	-1.58027	-2.30462	1.03333e-20	-1.6397	-2.26056	6.96082e-12	-1.5803	-1.80842
54547208	chr1:54547208:C:T	4.9158e-23	-2.06972	-1.16623	2.46211e-20	-1.94189	-1.09013	4.70236e-12	-2.06972	-1.71123
54547302	chr1:54547302:C:T	1.3741e-22	-7.39038e-10	-2.20803	5.42106e-20	-7.39038e-10	-2.24275	2.37185e-11	-7.39038e-10	-2.16276
54547988	chr1:54547988:G:C	3.53381e-22	-7.39038e-10	-1.26345	1.34211e-19	-7.39038e-10	-1.33621	4.91869e-11	-7.39038e-10	-1.43339
54548187	chr1:54548187:C:T	6.27473e-22	-0.689299	-4.84864e-09	2.66706e-19	-0.649479	-4.84864e-09	1.03525e-10	-0.689202	-4.84864e-09
54548284	chr1:54548284:G:A	9.22867e-22	-0.303514	-4.84864e-09	3.22697e-19	-0.458914	-4.84864e-09	1.5225e-10	-0.30349	-4.84864e-09
54548334	chr1:54548334:C:T	1.86446e-22	-7.39038e-10	-1.90286	6.97967e-20	-7.39038e-10	-1.99004	3.14137e-11	-7.39038e-10	-1.88177
54548340	chr1:54548340:C:T	1.96884e-23	-2.01096	-2.14001	1.09999e-20	-1.76003	-2.07772	2.99352e-12	-2.01096	-2.2216
54548422	chr1:54548422:C:T	3.0864e-23	-1.38213	-2.31928	1.07211e-20	-1.55295	-2.31046	5.17523e-12	-1.38218	-2.30295
54548426	chr1:54548426:C:T	1.65936e-23	-2.06176	-2.26022	5.92393e-21	-2.1689	-2.28772	2.94527e-12	-2.0618	-2.18701
54548429	chr1:54548429:T:C	2.35341e-23	-1.66973	-2.30282	9.52563e-21	-1.72343	-2.25821	6.41358e-12	-1.66975	-1.80084
54548487	chr1:54548487:C:T	1.64701e-23	-2.00302	-2.32643	5.67275e-21	-2.16909	-2.33086	3.33781e-12	-2.00306	-2.12064
54548819	chr1:54548819:G:T	1.07233e-22	-0.127887	-2.32811	4.47362e-20	-0.101605	-2.33324	1.76021e-11	-0.127983	-2.33301
54548822	chr1:54548822:G:C	3.63011e-22	-7.39038e-10	-1.23657	1.33823e-19	-7.39038e-10	-1.33911	4.67108e-11	-7.39038e-10	-1.48504
54549149	chr1:54549149:T:C	5.49102e-22	0.210752	-1.03347	2.34626e-19	0.474977	-1.25261	9.34371e-11	0.210843	-1.00257
54549187	chr1:54549187:A:G	1.69813e-22	-7.39038e-10	-1.9963	5.61424e-20	-7.39038e-10	-2.20774	2.29414e-11	-7.39038e-10	-2.19607
54549392	chr1:54549392:G:A	1.50874e-22	-7.39038e-10	-2.11455	7.23614e-20	-7.39038e-10	-1.95395	2.5811e-11	-7.39038e-10	-2.07821
54549450	chr1:54549450:T:C	1.35375e-23	-2.21307	-2.31247	5.4711e-21	-2.21316	-2.32299	2.18754e-12	-2.21307	-2.33316
54549496	chr1:54549496:C:G	2.69427e-22	-7.39038e-10	-1.5347	1.23908e-19	-7.39038e-10	-1.41609	3.9649e-11	-7.39038e-10	-1.64895
54549812	chr1:54549812:T:A	6.18346e-23	-1.17313	-1.83341	1.40277e-20	-1.57272	-2.02188	8.70285e-12	-1.17313	-1.99223
54550267	chr1:54550267:C:A	4.35947e-22	-7.39038e-10	-1.05348	1.7015e-19	-7.39038e-10	-1.09895	7.5722e-11	-7.39038e-10	-1.00194
54550293	chr1:54550293:G:A	1.29929e-22	-7.39038e-10	-2.26401	5.48349e-20	-7.39038e-10	-2.2313	2.91943e-11	-7.39038e-10	-1.95504
54550298	chr1:54550298:G:A	1.25176e-22	-7.39038e-10	-2.30128	5.39552e-20	-7.39038e-10	-2.24747	2.02327e-11	-7.39038e-10	-2.32172
54550776	chr1:54550776:T:C	2.86739e-22	-1.47243	-4.84864e-09	9.11096e-20	-1.72356	-4.84864e-09	4.73026e-11	-1.47245	-4.84864e-09
54550817	chr1:54550817:T:C	3.10816e-22	-1.3918	-4.84864e-09	9.74286e-20	-1.65651	-4.84864e-09	5.12743e-11	-1.39182	-4.84864e-09
54551159	chr1:54551159:C:A	1.39451e-23	-2.19782	-2.29804	6.15077e-21	-2.13327	-2.28578	2.8727e-12	-2.19782	-2.07594
54551339	chr1:54551339:C:T	1.40655e-22	-7.39038e-10	-2.18469	5.38643e-20	-7.39038e-10	-2.24916	2.23812e-11	-7.39038e-10	-2.22079
54551403	chr1:54551403:G:A	1.60557e-22	-2.05235	-4.84864e-09	6.41209e-20	-2.07486	-4.84864e-09	2.64888e-11	-2.05229	-4.84864e-09
54551462	chr1:54551462:T:C	1.21578e-22	-7.39038e-10	-2.33045	5.02474e-20	-7.39038e-10	-2.31867	2.0048e-11	-7.39038e-10	-2.33089
54551536	chr1:54551536:C:G	1.4374e-23	-2.20875	-2.25683	6.46184e-21	-2.21381	-2.1559	3.1168e-12	-2.20874	-1.98346
54551976	chr1:54551976:A:G	1.76859e-22	-1.95564	-4.84864e-09	6.34926e-20	-2.0847	-4.84864e-09	2.91762e-11	-1.95566	-4.84864e-09
54552063	chr1:54552063:C:T	1.37698e-23	-2.18376	-2.32477	5.81048e-21	-2.2051	-2.27087	2.34707e-12	-2.18377	-2.29208
54552317	chr1:54552317:C:A	1.7996e-22	-7.39038e-10	-1.93827	7.09618e-20	-7.39038e-10	-1.97349	2.70087e-11	-7.39038e-10	-2.03285
54552678	chr1:54552678:G:A	1.27085e-22	-7.39038e-10	-2.28615	5.32359e-20	-7.39038e-10	-2.26089	2.33091e-11	-7.39038e-10	-2.18017
54552698	chr1:54552698:G:A	2.30729e-22	-1.68976	-4.84864e-09	9.54776e-20	-1.67674	-4.84864e-09	3.80628e-11	-1.68978	-4.84864e-09
54552869	chr1:54552869:C:T	1.40628e-22	-7.39038e-10	-2.18488	5.39974e-20	-7.39038e-10	-2.24669	2.22827e-11	-7.39038e-10	-2.2252
54552984	chr1:54552984:T:C	1.66295e-22	-7.39038e-10	-2.01724	5.76507e-20	-7.39038e-10	-2.18122	2.61038e-11	-7.39038e-10	-2.06693
54553150	chr1:54553150:ACT:A	1.28681e-22	-7.39038e-10	-2.27367	5.14343e-20	-7.39038e-10	-2.29532	2.05083e-11	-7.39038e-10	-2.30818
54553189	chr1:54553189:T:C	2.19142e-22	-7.39038e-10	-1.74128	7.78314e-20	-7.39038e-10	-1.88108	3.3712e-11	-7.39038e-10	-1.81116
54553288	chr1:54553288:G:A	1.2242e-22	-7.39038e-10	-2.32354	4.95188e-20	-7.39038e-10	-2.33327	2.00744e-11	-7.39038e-10	-2.32957
54553422	chr1:54553422:C:T	1.31691e-22	-7.39038e-10	-2.25054	5.13191e-20	-7.39038e-10	-2.29756	2.10365e-11	-7.39038e-10	-2.28276
54553474	chr1:54553474:AC:A	1.37315e-22	-7.39038e-10	-2.20872	6.09092e-20	-7.39038e-10	-2.12624	2.34885e-11	-7.39038e-10	-2.1725
54553543	chr1:54553543:C:T	1.47219e-23	-2.18801	-2.25366	6.81256e-21	-2.16847	-2.14839	3.235e-12	-2.18802	-1.96696
54553655	chr1:54553655:A:G	2.30147e-22	-1.69228	-4.84864e-09	9.54116e-20	-1.67743	-4.84864e-09	3.79667e-11	-1.69231	-4.84864e-09
54554125	chr1:54554125:G:A	1.32645e-23	-2.21372	-2.33219	5.48821e-21	-2.20415	-2.32888	2.18994e-12	-2.21372	-2.33142
54555241	chr1:54555241:G:A	1.79229e-21	-7.39038e-10	0.360248	5.81742e-19	-7.39038e-10	0.1304	2.72499e-10	-7.39038e-10	0.278622
54555254	chr1:54555254:T:C	1.366e-23	-2.18347	-2.33306	5.90368e-21	-2.13003	-2.33002	2.3455e-12	-2.18347	-2.29305
54555363	chr1:54555363:A:C	5.85927e-22	-7.39038e-10	-0.757804	1.91554e-19	-7.39038e-10	-0.98046	9.00668e-11	-7.39038e-10	-0.828461
54555712	chr1:54555712:G:A	1.36833e-22	-2.21224	-4.84864e-09	5.59119e-20	-2.21185	-4.84864e-09	2.25733e-11	-2.21224	-4.84864e-09
54555716	chr1:54555716:A:G	1.50977e-22	-7.39038e-10	-2.11387	7.26386e-20	-7.39038e-10	-1.95013	3.20985e-11	-7.39038e-10	-1.8602
54555733	chr1:54555733:ATTTTTAT:A	1.38969e-23	-2.18198	-2.31736	5.71547e-21	-2.20885	-2.2836	2.28742e-12	-2.18198	-2.31961
54555877	chr1:54555877:A:G	1.38569e-22	-7.39038e-10	-2.19963	5.57985e-20	-7.39038e-10	-2.21388	2.10254e-11	-7.39038e-10	-2.28328
54555958	chr1:54555958:G:C	1.34573e-22	-7.39038e-10	-2.22889	5.20907e-20	-7.39038e-10	-2.28264	2.14258e-11	-7.39038e-10	-2.26442
54555994	chr1:54555994:C:T	6.94464e-22	-7.39038e-10	-0.587859	2.78903e-19	-7.39038e-10	-0.604764	7.4355e-11	-7.39038e-10	-1.02016
54556127	chr1:54556127:G:A	1.42231e-23	-2.21348	-2.26266	5.91444e-21	-2.20878	-2.24945	3.10704e-12	-2.21348	-1.98187
54556140	chr1:54556140:T:C	1.23923e-22	-7.39038e-10	-2.31134	5.0374e-20	-7.39038e-10	-2.31615	2.00077e-11	-7.39038e-10	-2.3329
54556186	chr1:54556186:G:A	7.14237e-23	-1.56826	-1.29411	2.02146e-20	-1.88274	-1.34649	8.98968e-12	-1.5683	-1.56464
54556391	chr1:54556391:A:G	2.15807e-22	-7.39038e-10	-1.75662	9.81328e-20	-7.39038e-10	-1.64931	2.97415e-11	-7.39038e-10	-1.93647
54556523	chr1:54556523:G:A	1.37685e-22	-7.39038e-10	-2.20603	5.30044e-20	-7.39038e-10	-2.26525	2.18446e-11	-7.39038e-10	-2.24506
54556586	chr1:54556586:A:C	2.09641e-22	-7.39038e-10	-1.7856	9.89583e-20	-7.39038e-10	-1.64093	4.57884e-11	-7.39038e-10	-1.50498
54556737	chr1:54556737:A:G	6.03904e-22	-7.39038e-10	-0.727584	1.97065e-19	-7.39038e-10	-0.952094	9.31524e-11	-7.39038e-10	-0.794776
54556884	chr1:54556884:T:C	1.47385e-23	-2.18657	-2.25397	5.95794e-21	-2.19181	-2.25909	2.34869e-12	-2.18657	-2.28858
54556944	chr1:54556944:T:G	2.12228e-23	-1.83081	-2.24512	7.19289e-21	-1.94551	-2.31702	3.22022e-12	-1.83077	-2.32879
54557281	chr1:54557281:A:T	2.12202e-22	-7.39038e-10	-1.77346	9.58033e-20	-7.39038e-10	-1.67333	2.94493e-11	-7.39038e-10	-1.94634
54557779	chr1:54557779:G:A	2.54679e-23	-2.2132	-1.68038	9.6408e-21	-2.21375	-1.75587	4.47066e-12	-2.2132	-1.61828
54558033	chr1:54558033:A:G	2.1775e-22	-7.39038e-10	-1.74765	9.83511e-20	-7.39038e-10	-1.64708	3.00104e-11	-7.39038e-10	-1.92747
54559189	chr1:54559189:C:T	1.71756e-23	-2.19178	-2.09572	6.31274e-21	-2.19874	-2.19432	2.66829e-12	-2.19177	-2.1558
54559255	chr1:54559255:C:T	2.08066e-23	-2.2134	-1.88233	7.91484e-21	-2.2138	-1.95309	3.48531e-12	-2.2134	-1.86706
54559293	chr1:54559293:G:A	1.37665e-22	-7.39038e-10	-2.20618	5.99573e-20	-7.39038e-10	-2.14199	3.02487e-11	-7.39038e-10	-1.91956
54560102	chr1:54560102:T:C	1.22396e-22	-7.39038e-10	-2.32374	4.97377e-20	-7.39038e-10	-2.32886	2.01121e-11	-7.39038e-10	-2.32769
54560813	chr1:54560813:C:T	2.35411e-23	-1.90323	-2.06902	8.50577e-21	-2.01881	-2.07607	3.12009e-12	-1.90319	-2.28796
54560885	chr1:54560885:C:T	1.52017e-22	-7.39038e-10	-2.10701	6.65712e-20	-7.39038e-10	-2.03736	3.28012e-11	-7.39038e-10	-1.83855
54561151	chr1:54561151:G:C	2.07347e-23	-2.15361	-1.94558	7.95265e-21	-2.20149	-1.96063	2.58956e-12	-2.15359	-2.22393
54563114	chr1:54563114:C:T	2.43347e-23	-1.72321	-2.21589	8.5064e-21	-1.87006	-2.22475	3.57856e-12	-1.72317	-2.33088
54563296	chr1:54563296:T:C	2.55266e-22	-7.39038e-10	-1.58869	1.30795e-19	-7.39038e-10	-1.362	3.53018e-11	-7.39038e-10	-1.76508
54563893	chr1:54563893:C:T	1.75743e-23	-1.93416	-2.3304	6.3503e-21	-2.05397	-2.33315	2.96546e-12	-1.93411	-2.30787
54564089	chr1:54564089:A:G	3.07312e-22	-7.39038e-10	-1.40314	1.57976e-19	-7.39038e-10	-1.17318	4.06284e-11	-7.39038e-10	-1.62454
54564167	chr1:54564167:G:A	1.27614e-22	-7.39038e-10	-2.28199	5.18968e-20	-7.39038e-10	-2.28637	2.03493e-11	-7.39038e-10	-2.31597
54564571	chr1:54564571:G:A	1.40254e-22	-7.39038e-10	-2.18754	6.46721e-20	-7.39038e-10	-2.0663	2.2196e-11	-7.39038e-10	-2.2291
54564603	chr1:54564603:G:A	1.3882e-22	-2.01299	-0.184826	4.96756e-20	-2.04061	-0.289505	1.60102e-11	-2.01294	-0.542843
54564810	chr1:54564810:C:T	3.92016e-21	-7.39038e-10	1.14289	1.55992e-18	-7.39038e-10	1.11676	3.77104e-10	-7.39038e-10	0.603508
54564857	chr1:54564857:A:G	3.7351e-23	-1.55516	-1.95548	1.10114e-20	-2.03523	-1.80146	4.50934e-12	-1.55514	-2.26773
54564942	chr1:54564942:G:T	2.40999e-23	-1.63526	-2.31353	7.48705e-21	-1.8901	-2.33235	3.90105e-12	-1.63528	-2.33249
54565005	chr1:54565005:T:C	8.72993e-23	-1.766	-0.895653	3.09639e-20	-1.94377	-0.859032	8.8726e-12	-1.76603	-1.38002
54565546	chr1:54565546:G:C	2.40473e-22	-7.39038e-10	-1.64839	7.04692e-20	-7.39038e-10	-1.98045	2.93249e-11	-7.39038e-10	-1.95058
54565762	chr1:54565762:C:G	4.39271e-22	-7.39038e-10	-1.04588	1.80512e-19	-7.39038e-10	-1.03983	5.60604e-11	-7.39038e-10	-1.30258
54565830	chr1:54565830:A:G	2.89785e-22	-7.39038e-10	-1.46186	1.10861e-19	-7.39038e-10	-1.52735	5.79312e-11	-7.39038e-10	-1.26976
54566139	chr1:54566139:C:T	2.17032e-22	-7.39038e-10	-1.75096	8.93114e-20	-7.39038e-10	-1.7435	3.43354e-11	-7.39038e-10	-1.79284
54566387	chr1:54566387:A:G	1.72751e-22	-7.39038e-10	-1.97915	7.95593e-20	-7.39038e-10	-1.85912	2.01792e-11	-7.39038e-10	-2.32436
54566589	chr1:54566589:A:T	1.9425e-23	-1.98938	-2.17506	8.91379e-21	-2.05786	-1.99016	2.75459e-12	-1.9894	-2.32634
54566747	chr1:54566747:T:G	1.95034e-23	-1.95629	-2.20412	8.78549e-21	-2.02969	-2.03284	2.8332e-12	-1.95631	-2.3313
54566777	chr1:54566777:C:A	1.36817e-22	-2.21236	-4.84864e-09	5.58417e-20	-2.21311	-4.84864e-09	2.25708e-11	-2.21236	-4.84864e-09
54566800	chr1:54566800:C:T	1.31933e-22	-7.39038e-10	-2.2487	5.50402e-20	-7.39038e-10	-2.22756	2.07392e-11	-7.39038e-10	-2.29699
54567064	chr1:54567064:T:C	1.03154e-22	-2.18619	-0.308587	2.38574e-20	-2.21281	-0.850722	8.0148e-12	-2.18619	-1.06153
54567207	chr1:54567207:C:T	1.08208e-22	-2.1461	-0.300847	2.42765e-20	-2.2094	-0.836719	8.33113e-12	-2.1461	-1.06291
54567212	chr1:54567212:AC:A	1.2596e-22	-7.39038e-10	-2.29503	4.95272e-20	-7.39038e-10	-2.33311	2.05149e-11	-7.39038e-10	-2.30786
54567217	chr1:54567217:C:CAT	3.70309e-22	-7.39038e-10	-1.21666	1.35962e-19	-7.39038e-10	-1.32325	4.22791e-11	-7.39038e-10	-1.58472
54567815	chr1:54567815:T:C	1.3813e-22	-2.2028	-4.84864e-09	5.61722e-20	-2.2072	-4.84864e-09	2.27874e-11	-2.20281	-4.84864e-09
54567930	chr1:54567930:C:A	1.72376e-23	-1.96314	-2.32077	5.86333e-21	-2.14541	-2.3215	2.81414e-12	-1.96318	-2.33118
54568054	chr1:54568054:C:T	2.57382e-23	-1.63542	-2.2476	1.4321e-20	-1.2664	-2.3075	4.0972e-12	-1.63542	-2.28329
54568055	chr1:54568055:A:G	1.85935e-22	-1.9056	-4.84864e-09	1.05002e-19	-1.58165	-4.84864e-09	3.06744e-11	-1.90559	-4.84864e-09
54568112	chr1:54568112:G:C	5.54558e-23	-1.40615	-1.70926	1.98951e-20	-1.66248	-1.58268	5.74187e-12	-1.40611	-2.17511
54568127	chr1:54568127:C:T	1.97092e-23	-2.19402	-1.9559	7.98472e-21	-2.09566	-2.06244	2.44847e-12	-2.19403	-2.23952
54568196	chr1:54568196:T:C	2.34634e-23	-2.14628	-1.82927	1.18476e-20	-2.18398	-1.57953	2.70407e-12	-2.14629	-2.18796
54568345	chr1:54568345:GT:G	1.39642e-22	-2.19192	-4.84864e-09	5.58163e-20	-2.21356	-4.84864e-09	2.30369e-11	-2.19192	-4.84864e-09
54568563	chr1:54568563:C:T	2.16187e-23	-1.93489	-2.12255	8.11838e-21	-1.85997	-2.28153	3.11585e-12	-1.93484	-2.25767
54568631	chr1:54568631:T:C	1.37673e-22	-2.20612	-4.84864e-09	5.60725e-20	-2.20898	-4.84864e-09	2.2712e-11	-2.20612	-4.84864e-09
54568659	chr1:54568659:T:C	8.00681e-23	-0.833136	-1.91499	2.85036e-20	-1.07226	-1.81333	9.36386e-12	-0.833075	-2.25908
54568661	chr1:54568661:T:C	8.31953e-23	-0.831807	-1.878	2.9601e-20	-1.06972	-1.7781	9.5284e-12	-0.831745	-2.24299
54569021	chr1:54569021:G:A	1.38105e-22	-2.20298	-4.84864e-09	5.72373e-20	-2.18842	-4.84864e-09	2.27833e-11	-2.20299	-4.84864e-09
54569185	chr1:54569185:C:T	2.39187e-23	-1.95771	-1.99863	8.39441e-21	-1.90228	-2.20578	3.27912e-12	-1.95766	-2.18378
54569596	chr1:54569596:T:C	1.53191e-23	-2.13296	-2.26894	6.77781e-21	-2.15764	-2.16433	2.44061e-12	-2.13295	-2.30381
54569675	chr1:54569675:G:T	2.80471e-23	-1.52666	-2.27046	1.10216e-20	-1.59747	-2.2383	5.21809e-12	-1.5266	-2.15028
54569722	chr1:54569722:A:G	9.96655e-23	-1.54264	-0.986539	2.60607e-20	-1.68025	-1.29495	1.28211e-11	-1.54262	-1.2353
54570115	chr1:54570115:C:G	1.35215e-22	-7.39038e-10	-2.22414	5.81483e-20	-7.39038e-10	-2.17263	2.27376e-11	-7.39038e-10	-2.205
54570219	chr1:54570219:A:T	2.36191e-22	-7.39038e-10	-1.66636	7.50613e-20	-7.39038e-10	-1.91732	2.84088e-11	-7.39038e-10	-1.98232
54570227	chr1:54570227:G:A	1.37392e-22	-7.39038e-10	-2.20816	5.68785e-20	-7.39038e-10	-2.19471	2.33916e-11	-7.39038e-10	-2.17664
54570444	chr1:54570444:C:T	1.54387e-22	-7.39038e-10	-2.09154	5.83299e-20	-7.39038e-10	-2.16951	2.10346e-11	-7.39038e-10	-2.28284
54570626	chr1:54570626:C:T	1.37638e-22	-2.20637	-4.84864e-09	5.60407e-20	-2.20955	-4.84864e-09	2.27062e-11	-2.20638	-4.84864e-09
54570684	chr1:54570684:T:C	2.64027e-23	-1.58831	-2.26922	9.39857e-21	-1.70151	-2.29355	4.10396e-12	-1.58824	-2.32882
54570806	chr1:54570806:G:A	1.21708e-22	-7.39038e-10	-2.32937	5.02921e-20	-7.39038e-10	-2.31778	1.99983e-11	-7.39038e-10	-2.33336
54570934	chr1:54570934:C:T	1.78174e-22	-7.39038e-10	-1.94824	7.79924e-20	-7.39038e-10	-1.87902	2.97117e-11	-7.39038e-10	-1.93747
54571211	chr1:54571211:A:G	1.64334e-21	-7.39038e-10	0.273484	7.10363e-19	-7.39038e-10	0.330149	3.81712e-10	-7.39038e-10	0.615653
54571433	chr1:54571433:C:T	1.62162e-22	-7.39038e-10	-2.0424	6.48274e-20	-7.39038e-10	-2.0639	2.72585e-11	-7.39038e-10	-2.02365
54571455	chr1:54571455:G:A	2.81041e-21	-7.39038e-10	0.810085	1.26466e-18	-7.39038e-10	0.906935	6.73761e-10	-7.39038e-10	1.18386
54571491	chr1:54571491:T:C	1.37848e-22	-2.20485	-4.84864e-09	5.6108e-20	-2.20835	-4.84864e-09	2.27408e-11	-2.20485	-4.84864e-09
54571710	chr1:54571710:T:TG	1.62054e-22	-7.39038e-10	-2.04307	6.47763e-20	-7.39038e-10	-2.06469	2.72378e-11	-7.39038e-10	-2.02441
54571890	chr1:54571890:C:T	1.62162e-22	-7.39038e-10	-2.0424	6.48274e-20	-7.39038e-10	-2.0639	2.72585e-11	-7.39038e-10	-2.02365
54571936	chr1:54571936:G:A	2.82306e-23	-1.55283	-2.23777	9.93757e-21	-1.6709	-2.2684	4.23333e-12	-1.55275	-2.33328
54571954	chr1:54571954:C:T	1.56388e-22	-7.39038e-10	-2.07866	5.9834e-20	-7.39038e-10	-2.14405	2.44786e-11	-7.39038e-10	-2.13121
54572348	chr1:54572348:G:A	1.43836e-21	-7.39038e-10	0.140259	4.58342e-19	-7.39038e-10	-0.108012	2.05759e-10	-7.39038e-10	-0.00230846
54572812	chr1:54572812:G:T	2.36481e-22	-7.39038e-10	-1.66513	7.6596e-20	-7.39038e-10	-1.89708	2.85391e-11	-7.39038e-10	-1.97774
54572872	chr1:54572872:C:T	1.56488e-22	-7.39038e-10	-2.07802	5.96959e-20	-7.39038e-10	-2.14636	2.46786e-11	-7.39038e-10	-2.12308
54573693	chr1:54573693:G:A	1.36378e-23	-2.20668	-2.31147	5.48304e-21	-2.20122	-2.33275	2.61899e-12	-2.20668	-2.15954
54573889	chr1:54573889:C:T	1.52952e-22	-7.39038e-10	-2.10088	5.85442e-20	-7.39038e-10	-2.16585	2.41732e-11	-7.39038e-10	-2.14377
54574132	chr1:54574132:C:T	1.26765e-22	-7.39038e-10	-2.28866	5.36727e-20	-7.39038e-10	-2.25272	2.00715e-11	-7.39038e-10	-2.32971
54574160	chr1:54574160:C:T	1.74189e-22	-7.39038e-10	-1.97086	7.2178e-20	-7.39038e-10	-1.95649	2.78655e-11	-7.39038e-10	-2.00162
54574396	chr1:54574396:G:C	1.49258e-22	-7.39038e-10	-2.12532	7.08108e-20	-7.39038e-10	-1.97562	2.99797e-11	-7.39038e-10	-1.92849
54574560	chr1:54574560:A:G	1.22714e-22	-7.39038e-10	-2.32115	4.95167e-20	-7.39038e-10	-2.33332	2.01677e-11	-7.39038e-10	-2.32493
54574737	chr1:54574737:G:T	1.37392e-22	-7.39038e-10	-2.20816	5.68785e-20	-7.39038e-10	-2.19471	2.33916e-11	-7.39038e-10	-2.17664
54574879	chr1:54574879:G:A	4.33089e-22	-7.39038e-10	-1.06006	2.10231e-19	-7.39038e-10	-0.887422	9.73654e-11	-7.39038e-10	-0.750543
54575041	chr1:54575041:AG:A	1.4437e-21	-7.39038e-10	0.143963	4.59978e-19	-7.39038e-10	-0.104448	2.06522e-10	-7.39038e-10	0.00139162
54575349	chr1:54575349:A:G	1.27935e-22	-7.39038e-10	-2.27948	5.43721e-20	-7.39038e-10	-2.23978	2.01317e-11	-7.39038e-10	-2.32672
54575365	chr1:54575365:A:G	1.54487e-22	-7.39038e-10	-2.09089	6.51798e-20	-7.39038e-10	-2.05848	2.06526e-11	-7.39038e-10	-2.30117
54576045	chr1:54576045:C:G	4.91831e-23	-1.2931	-1.94235	1.35656e-20	-1.53007	-2.09801	8.23608e-12	-1.29304	-1.92745
54576186	chr1:54576186:T:C	3.01974e-23	-2.08951	-1.63373	1.49384e-20	-1.9298	-1.60189	2.89121e-12	-2.08954	-2.1778
54576300	chr1:54576300:G:A	1.53699e-22	-7.39038e-10	-2.09601	6.48256e-20	-7.39038e-10	-2.06393	2.06144e-11	-7.39038e-10	-2.30302
54576340	chr1:54576340:T:G	3.03786e-23	-2.07591	-1.64135	1.51262e-20	-1.90951	-1.60968	2.92032e-12	-2.07594	-2.18138
54576368	chr1:54576368:A:G	2.73368e-23	-2.11965	-1.70311	1.32423e-20	-1.98063	-1.67157	2.71995e-12	-2.11968	-2.20872
54576452	chr1:54576452:AC:A	2.41503e-22	-7.39038e-10	-1.64412	9.9996e-20	-7.39038e-10	-1.6305	2.29691e-11	-7.39038e-10	-2.19486
54576494	chr1:54576494:A:T	2.65809e-22	-7.39038e-10	-1.54822	1.16608e-19	-7.39038e-10	-1.47681	5.62542e-11	-7.39038e-10	-1.29913
54576555	chr1:54576555:AG:A	2.17161e-23	-2.07638	-1.97656	1.07764e-20	-1.9006	-1.95767	2.56875e-12	-2.07642	-2.30918
54576611	chr1:54576611:C:T	1.27337e-22	-7.39038e-10	-2.28416	5.41231e-20	-7.39038e-10	-2.24437	2.01087e-11	-7.39038e-10	-2.32786
54576652	chr1:54576652:C:A	3.00316e-23	-2.09705	-1.63169	1.47894e-20	-1.94191	-1.59981	2.87225e-12	-2.09708	-2.17684
54576727	chr1:54576727:A:G	8.65993e-22	-7.39038e-10	-0.367123	5.79268e-19	-7.39038e-10	0.126138	1.07764e-10	-7.39038e-10	-0.649073
54576947	chr1:54576947:A:G	1.38053e-22	-2.20337	-4.84864e-09	5.61698e-20	-2.20725	-4.84864e-09	2.27746e-11	-2.20337	-4.84864e-09
54576975	chr1:54576975:C:T	4.82595e-23	-1.5314	-1.72301	1.20364e-20	-1.93451	-1.81318	8.47554e-12	-1.53144	-1.66039
54576981	chr1:54576981:A:G	2.39189e-23	-1.95356	-2.00277	7.82386e-21	-2.0614	-2.11705	3.30295e-12	-1.9536	-2.1806
54577084	chr1:54577084:T:C	3.03312e-23	-2.08239	-1.63643	1.50578e-20	-1.91908	-1.60465	2.90816e-12	-2.08243	-2.17907
54577303	chr1:54577303:A:G	1.6193e-22	-7.39038e-10	-2.04384	6.47508e-20	-7.39038e-10	-2.06508	2.72236e-11	-7.39038e-10	-2.02493
54577399	chr1:54577399:T:G	2.98155e-23	-2.06874	-1.66723	1.48973e-20	-1.8987	-1.63575	2.9071e-12	-2.06877	-2.19309
54577601	chr1:54577601:T:C	8.45108e-22	-7.39038e-10	-0.391535	5.6388e-19	-7.39038e-10	0.0992134	1.05326e-10	-7.39038e-10	-0.67195
54577709	chr1:54577709:T:C	3.17461e-23	-2.06558	-1.60765	1.58423e-20	-1.89528	-1.57767	2.99653e-12	-2.06562	-2.16594
54577860	chr1:54577860:G:A	2.51588e-22	-7.39038e-10	-1.60321	8.049e-20	-7.39038e-10	-1.84749	2.98327e-11	-7.39038e-10	-1.93341
54577919	chr1:54577919:A:G	1.6841e-22	-7.39038e-10	-2.0046	6.368e-20	-7.39038e-10	-2.08176	2.64489e-11	-7.39038e-10	-2.0538
54578173	chr1:54578173:A:G	2.20664e-22	-7.39038e-10	-1.73436	7.41628e-20	-7.39038e-10	-1.92936	2.68437e-11	-7.39038e-10	-2.03898
54578205	chr1:54578205:C:T	1.28575e-22	-7.39038e-10	-2.27449	5.20121e-20	-7.39038e-10	-2.28415	2.14052e-11	-7.39038e-10	-2.26538
54578434	chr1:54578434:G:A	4.32968e-22	-7.39038e-10	-1.06034	2.10333e-19	-7.39038e-10	-0.886936	9.73987e-11	-7.39038e-10	-0.750201
54578734	chr1:54578734:A:G	3.08836e-22	-7.39038e-10	-1.39819	9.0969e-20	-7.39038e-10	-1.72511	4.04879e-11	-7.39038e-10	-1.62801
54578754	chr1:54578754:A:T	4.77355e-22	-7.39038e-10	-0.96274	2.56428e-19	-7.39038e-10	-0.688781	1.57824e-10	-7.39038e-10	-0.267531
54578865	chr1:54578865:G:C	1.29304e-22	-7.39038e-10	-2.26883	5.53519e-20	-7.39038e-10	-2.22192	2.02145e-11	-7.39038e-10	-2.32261
54578929	chr1:54578929:A:C	2.95531e-23	-1.97413	-1.77068	1.29089e-20	-1.86514	-1.81256	3.17326e-12	-1.97417	-2.20009
54579148	chr1:54579148:T:C	1.23116e-22	-7.39038e-10	-2.31788	4.95309e-20	-7.39038e-10	-2.33303	2.04937e-11	-7.39038e-10	-2.3089
54579240	chr1:54579240:T:G	2.90324e-23	-2.11502	-1.64757	1.41619e-20	-1.96755	-1.61751	2.78807e-12	-2.11505	-2.18861
54579267	chr1:54579267:C:T	2.83296e-23	-2.13128	-1.65582	1.36715e-20	-1.99355	-1.62677	2.73238e-12	-2.1313	-2.19254
54579366	chr1:54579366:G:A	2.94994e-23	-2.09143	-1.6552	1.45642e-20	-1.93092	-1.62614	2.84424e-12	-2.09146	-2.19226
54579469	chr1:54579469:GGCAGGA:G	2.85265e-23	-1.9625	-1.81767	1.25538e-20	-1.84973	-1.85587	3.13356e-12	-1.96254	-2.22431
54579490	chr1:54579490:T:C	2.92326e-23	-1.95183	-1.80389	1.28989e-20	-1.837	-1.84148	3.18817e-12	-1.95187	-2.21769
54579638	chr1:54579638:G:A	1.52606e-22	-2.10314	-4.84864e-09	6.26452e-20	-2.09814	-4.84864e-09	2.51755e-11	-2.10314	-4.84864e-09
54579740	chr1:54579740:G:C	3.39358e-22	-7.39038e-10	-1.30394	1.23351e-19	-7.39038e-10	-1.42059	3.84723e-11	-7.39038e-10	-1.67908
54579779	chr1:54579779:C:T	2.12526e-22	-1.77193	-4.84864e-09	9.81815e-20	-1.64881	-4.84864e-09	3.50616e-11	-1.77191	-4.84864e-09
54579874	chr1:54579874:T:C	1.39397e-22	-2.19367	-4.84864e-09	5.66415e-20	-2.19889	-4.84864e-09	2.29964e-11	-2.19368	-4.84864e-09
54579916	chr1:54579916:A:G	1.52557e-22	-2.10346	-4.84864e-09	6.26264e-20	-2.09844	-4.84864e-09	2.51673e-11	-2.10347	-4.84864e-09
54580003	chr1:54580003:A:G	1.73538e-22	-7.39038e-10	-1.9746	8.10075e-20	-7.39038e-10	-1.84109	2.5852e-11	-7.39038e-10	-2.07663
54580024	chr1:54580024:T:C	3.6315e-23	-2.05141	-1.48735	1.0816e-20	-2.13975	-1.71485	4.3334e-12	-2.05144	-1.81122
54580257	chr1:54580257:C:A	5.07171e-23	-1.86353	-1.34121	1.92695e-20	-2.00651	-1.27059	5.39526e-12	-1.8635	-1.77999
54580422	chr1:54580422:A:C	2.06018e-23	-1.98655	-2.11908	8.09706e-21	-2.12495	-2.01918	3.02944e-12	-1.98653	-2.23411
54580662	chr1:54580662:CATTT:C	1.41222e-22	-7.39038e-10	-2.18067	5.70764e-20	-7.39038e-10	-2.19124	2.27489e-11	-7.39038e-10	-2.2045
54580773	chr1:54580773:A:G	7.15392e-23	-2.1828	-0.677958	2.90275e-20	-2.20173	-0.665656	7.04112e-12	-2.18278	-1.19446
54580862	chr1:54580862:C:T	1.51476e-23	-2.19918	-2.21398	6.2227e-21	-2.18455	-2.22287	2.52199e-12	-2.19917	-2.20479
54580977	chr1:54580977:G:A	2.99812e-22	-1.84694	0.419093	1.21668e-19	-1.94444	0.510112	4.33444e-11	-1.8469	0.287062
54580995	chr1:54580995:C:T	2.65671e-21	-7.39038e-10	0.753845	1.2094e-18	-7.39038e-10	0.862252	6.30137e-10	-7.39038e-10	1.11692
54581410	chr1:54581410:C:T	6.32285e-23	-1.429	-1.55524	2.17485e-20	-1.81647	-1.33961	1.6575e-11	-1.42904	-1.09208
54581722	chr1:54581722:G:A	1.4973e-23	-2.09437	-2.33038	5.83941e-21	-2.17161	-2.29939	2.5725e-12	-2.09434	-2.28979
54581961	chr1:54581961:G:C	1.72351e-22	-7.39038e-10	-1.98147	7.35992e-20	-7.39038e-10	-1.93699	3.33629e-11	-7.39038e-10	-1.82157
54581970	chr1:54581970:TG:T	1.31455e-22	-7.39038e-10	-2.25233	5.32741e-20	-7.39038e-10	-2.26018	2.0315e-11	-7.39038e-10	-2.31765
54582100	chr1:54582100:T:C	6.95128e-23	-0.61942	-2.27007	1.85443e-20	-1.00262	-2.31284	1.2139e-11	-0.619438	-2.21315
54582128	chr1:54582128:A:G	2.91904e-23	-1.4255	-2.33166	7.06932e-21	-1.95685	-2.32301	4.84868e-12	-1.42553	-2.32478
54582152	chr1:54582152:G:A	1.24223e-22	-7.39038e-10	-2.30892	5.04806e-20	-7.39038e-10	-2.31404	2.00008e-11	-7.39038e-10	-2.33324
54582425	chr1:54582425:C:G	5.68438e-23	-1.48111	-1.60959	2.92021e-20	-1.02333	-1.83806	7.85281e-12	-1.48109	-1.78705
54582494	chr1:54582494:A:G	5.65731e-23	-1.48175	-1.61372	2.90755e-20	-1.02417	-1.84156	7.81836e-12	-1.48174	-1.7908
54582501	chr1:54582501:G:C	1.28913e-22	-7.39038e-10	-2.27186	5.61982e-20	-7.39038e-10	-2.20674	2.37433e-11	-7.39038e-10	-2.16171
54582517	chr1:54582517:G:A	6.26865e-23	-1.53114	-1.46171	2.14751e-20	-1.8953	-1.27344	1.47555e-11	-1.53118	-1.10621
54582567	chr1:54582567:C:T	6.05035e-23	-1.46622	-1.56207	3.07271e-20	-1.00656	-1.80392	8.28702e-12	-1.46621	-1.74811
54582633	chr1:54582633:T:C	8.20588e-22	-7.39038e-10	-0.420978	2.73589e-19	-7.39038e-10	-0.624002	8.52002e-11	-7.39038e-10	-0.884009
54582638	chr1:54582638:G:A	5.59194e-23	-1.4968	-1.61029	2.85546e-20	-1.045	-1.83881	7.72517e-12	-1.49679	-1.78774
54582712	chr1:54582712:G:A	5.87064e-23	-1.45791	-1.60054	3.02304e-20	-0.993947	-1.83283	8.09303e-12	-1.45789	-1.78012
54582962	chr1:54582962:C:T	4.75144e-23	-1.50392	-1.76605	2.51902e-20	-1.05521	-1.95396	6.81613e-12	-1.50391	-1.90582
54582973	chr1:54582973:C:T	6.40342e-23	-0.676744	-2.29484	1.74402e-20	-1.05131	-2.32554	1.10552e-11	-0.676764	-2.24935
54582979	chr1:54582979:A:T	5.50794e-22	-7.39038e-10	-0.819639	1.82533e-19	-7.39038e-10	-1.02869	5.62168e-11	-7.39038e-10	-1.2998
54583024	chr1:54583024:G:A	1.30135e-22	-7.39038e-10	-2.26242	5.27469e-20	-7.39038e-10	-2.27012	2.02168e-11	-7.39038e-10	-2.3225
54583038	chr1:54583038:C:T	1.53703e-23	-2.07615	-2.32241	5.94053e-21	-2.12062	-2.33321	2.54284e-12	-2.07612	-2.31961
54583056	chr1:54583056:C:T	5.13733e-23	-1.55347	-1.63841	2.6364e-20	-1.11469	-1.84894	7.23801e-12	-1.55346	-1.79621
54583141	chr1:54583141:C:T	5.61043e-23	-1.49977	-1.60402	2.86095e-20	-1.04894	-1.83295	7.7542e-12	-1.49976	-1.78102
54583178	chr1:54583178:T:A	5.56437e-23	-1.50801	-1.60402	2.82836e-20	-1.06039	-1.83295	7.69054e-12	-1.508	-1.78102
54583269	chr1:54583269:G:C	2.85317e-23	-1.44801	-2.33198	6.97483e-21	-1.96919	-2.32413	4.74285e-12	-1.44803	-2.32434
54583360	chr1:54583360:A:T	5.47659e-23	-0.819811	-2.30812	1.57363e-20	-1.20301	-2.27664	8.80937e-12	-0.81983	-2.33337
54583476	chr1:54583476:T:C	5.80787e-22	-7.39038e-10	-0.766615	1.91035e-19	-7.39038e-10	-0.983169	5.87331e-11	-7.39038e-10	-1.25601
54583490	chr1:54583490:C:G	3.17104e-22	-1.37177	-4.84864e-09	1.1997e-19	-1.44839	-4.84864e-09	5.23106e-11	-1.37181	-4.84864e-09
54583692	chr1:54583692:A:AAATTT	2.91823e-23	-1.42412	-2.33331	7.03098e-21	-1.95695	-2.32836	4.88483e-12	-1.42415	-2.31873
54583699	chr1:54583699:AT:A	2.89096e-23	-1.43346	-2.33337	6.99071e-21	-1.96217	-2.32888	4.84442e-12	-1.43348	-2.3177
54583939	chr1:54583939:A:G	6.64094e-23	-0.679294	-2.25587	1.76991e-20	-1.05538	-2.30673	1.15741e-11	-0.679313	-2.20093
54583950	chr1:54583950:C:G	6.96258e-23	-1.48129	-1.40658	2.33203e-20	-1.86218	-1.22413	1.63005e-11	-1.48132	-1.0565
54584046	chr1:54584046:G:A	1.33377e-22	-7.39038e-10	-2.23782	6.38478e-20	-7.39038e-10	-2.07912	2.17277e-11	-7.39038e-10	-2.25042
54584133	chr1:54584133:G:A	6.93897e-23	-0.626792	-2.26447	1.84632e-20	-1.00916	-2.31069	1.20879e-11	-0.626812	-2.21
54584188	chr1:54584188:GC:G	6.47556e-22	-7.39038e-10	-0.657795	2.59612e-19	-7.39038e-10	-0.67644	1.15541e-10	-7.39038e-10	-0.579387
54584260	chr1:54584260:A:C	1.36902e-22	-2.21173	-4.84864e-09	5.69631e-20	-2.19322	-4.84864e-09	2.2585e-11	-2.21173	-4.84864e-09
54584289	chr1:54584289:GA:G	1.53938e-23	-2.07252	-2.32451	5.96605e-21	-2.1166	-2.33294	2.55703e-12	-2.0725	-2.31767
54584292	chr1:54584292:GC:G	1.53875e-23	-2.07255	-2.3249	5.9665e-21	-2.11662	-2.33284	2.55841e-12	-2.07252	-2.31711
54584442	chr1:54584442:A:G	2.71843e-23	-1.49498	-2.33338	6.75482e-21	-1.99554	-2.32983	4.56337e-12	-1.49501	-2.31595
54584623	chr1:54584623:TCTGTCCCCAC:T	5.49749e-22	-7.39038e-10	-0.821538	1.86378e-19	-7.39038e-10	-1.00785	5.67118e-11	-7.39038e-10	-1.29103
54584732	chr1:54584732:C:T	2.60989e-22	-7.39038e-10	-1.56652	1.12961e-19	-7.39038e-10	-1.50859	4.14944e-11	-7.39038e-10	-1.60346
54584780	chr1:54584780:G:A	5.3554e-22	-7.39038e-10	-0.847725	1.75986e-19	-7.39038e-10	-1.06522	5.45829e-11	-7.39038e-10	-1.32929
54584900	chr1:54584900:C:G	5.08764e-21	-7.39038e-10	1.40357	2.36353e-18	-7.39038e-10	1.53229	1.98528e-09	-7.39038e-10	2.2645
54584914	chr1:54584914:G:T	5.07423e-21	-7.39038e-10	1.40093	2.35699e-18	-7.39038e-10	1.52951	1.97913e-09	-7.39038e-10	2.2614
54584959	chr1:54584959:C:T	2.86558e-23	-1.4426	-2.33304	6.97019e-21	-1.96722	-2.32677	4.79716e-12	-1.44263	-2.31836
54585140	chr1:54585140:T:C	4.48337e-22	-7.39038e-10	-1.02545	2.1045e-19	-7.39038e-10	-0.886379	1.12713e-10	-7.39038e-10	-0.604165
54585557	chr1:54585557:G:A	1.53916e-22	-2.0946	-4.84864e-09	5.78822e-20	-2.17722	-4.84864e-09	2.53903e-11	-2.09465	-4.84864e-09
54585680	chr1:54585680:C:T	2.54931e-23	-1.64577	-2.24683	1.53884e-20	-1.27911	-2.22291	4.04917e-12	-1.64576	-2.28474
54585990	chr1:54585990:G:A	1.39121e-23	-2.19435	-2.30389	5.58249e-21	-2.19077	-2.32522	2.37683e-12	-2.19433	-2.26891
54586036	chr1:54586036:G:A	5.63325e-22	-7.39038e-10	-0.797142	1.85549e-19	-7.39038e-10	-1.01231	5.73614e-11	-7.39038e-10	-1.27964
54586226	chr1:54586226:A:C	6.51575e-23	-1.30542	-1.64877	3.52639e-20	-0.804891	-1.86788	9.05873e-12	-1.30541	-1.81988
54586318	chr1:54586318:CT:C	3.24916e-23	-2.06446	-1.58555	1.14443e-20	-2.12446	-1.67367	3.21146e-12	-2.06443	-2.09785
54586398	chr1:54586398:G:A	2.12071e-23	-2.17821	-1.89845	7.81981e-21	-2.19272	-1.98625	3.2763e-12	-2.1782	-1.9641
54586438	chr1:54586438:T:C	4.38201e-22	-7.39038e-10	-1.04832	1.48534e-19	-7.39038e-10	-1.23481	4.67524e-11	-7.39038e-10	-1.48415
54586583	chr1:54586583:T:C	6.57664e-23	-0.689211	-2.25568	2.52734e-20	-0.731807	-2.27407	1.16863e-11	-0.689289	-2.18131
54586709	chr1:54586709:C:T	2.32182e-23	-1.68856	-2.29751	8.87624e-21	-1.95439	-2.09786	4.00664e-12	-1.68861	-2.25245
54586728	chr1:54586728:C:T	1.59819e-22	-2.05696	-4.84864e-09	6.60471e-20	-2.04526	-4.84864e-09	2.63653e-11	-2.05696	-4.84864e-09
54587149	chr1:54587149:G:A	6.51426e-23	-1.34019	-1.61423	3.4727e-20	-0.849163	-1.83895	9.01978e-12	-1.34018	-1.78942
54587330	chr1:54587330:T:C	4.88512e-22	-7.39038e-10	-0.939635	1.63946e-19	-7.39038e-10	-1.13609	5.11881e-11	-7.39038e-10	-1.39351
54587397	chr1:54587397:C:T	1.45655e-22	-2.14976	-4.84864e-09	6.01367e-20	-2.13901	-4.84864e-09	2.40292e-11	-2.14974	-4.84864e-09
54587913	chr1:54587913:T:C	5.10568e-22	-7.39038e-10	-0.895476	1.69823e-19	-7.39038e-10	-1.10087	5.31072e-11	-7.39038e-10	-1.3567
54587943	chr1:54587943:A:G	1.43377e-22	-7.39038e-10	-2.16552	5.25368e-20	-7.39038e-10	-2.27411	2.13911e-11	-7.39038e-10	-2.26604
54588054	chr1:54588054:A:T	1.36513e-23	-2.19196	-2.32521	5.51679e-21	-2.19983	-2.328	2.23909e-12	-2.19194	-2.33101
54588198	chr1:54588198:C:T	4.99887e-22	-7.39038e-10	-0.916618	1.67151e-19	-7.39038e-10	-1.11673	5.22856e-11	-7.39038e-10	-1.37229
54588216	chr1:54588216:A:T	2.66317e-23	-1.79951	-2.04939	9.78951e-21	-2.05063	-1.90369	4.50433e-12	-1.79955	-2.02442
54588593	chr1:54588593:A:G	1.75796e-22	-7.39038e-10	-1.96168	8.04681e-20	-7.39038e-10	-1.84777	3.17333e-11	-7.39038e-10	-1.87165
54588756	chr1:54588756:G:A	3.33785e-22	-7.39038e-10	-1.3205	2.20317e-19	-7.39038e-10	-0.840558	6.0866e-11	-7.39038e-10	-1.22034
54588828	chr1:54588828:G:A	2.17843e-23	-1.72506	-2.32475	1.05886e-20	-1.54398	-2.33187	3.57908e-12	-1.72497	-2.32894
54588832	chr1:54588832:T:G	1.89377e-23	-1.85959	-2.33025	7.18269e-21	-1.93103	-2.33293	3.2173e-12	-1.85959	-2.30088
54589135	chr1:54589135:A:G	3.9402e-23	-1.74733	-1.70985	1.72543e-20	-1.72373	-1.66384	5.48741e-12	-1.74724	-1.87932
54589408	chr1:54589408:G:A	5.70751e-23	-1.39437	-1.69226	3.04515e-20	-0.915438	-1.90405	7.95121e-12	-1.39436	-1.86133
54589616	chr1:54589616:A:T	4.81362e-22	-7.39038e-10	-0.954379	1.61376e-19	-7.39038e-10	-1.15189	5.06851e-11	-7.39038e-10	-1.40338
54590075	chr1:54590075:G:A	1.37301e-23	-2.21345	-2.29796	5.42359e-21	-2.21155	-2.33332	2.18721e-12	-2.21345	-2.33294
54590337	chr1:54590337:C:T	7.82077e-23	-1.38563	-1.386	6.14922e-20	-1.3552	-0.76152	1.35526e-11	-1.3856	-1.33683
54590458	chr1:54590458:A:C	1.27715e-22	-7.39038e-10	-2.2812	5.25215e-20	-7.39038e-10	-2.2744	2.02086e-11	-7.39038e-10	-2.3229
54590543	chr1:54590543:G:GA	5.96646e-23	-1.42532	-1.61694	3.11249e-20	-0.95667	-1.84095	8.25837e-12	-1.4253	-1.79248
54590915	chr1:54590915:C:T	7.86169e-21	-7.39038e-10	1.83876	3.71181e-18	-7.39038e-10	1.98365	2.35838e-09	-7.39038e-10	2.43672
54591163	chr1:54591163:C:A	3.99384e-22	-1.14108	-4.84864e-09	1.83487e-19	-1.02348	-4.84864e-09	6.58905e-11	-1.14102	-4.84864e-09
54591539	chr1:54591539:A:G	2.86299e-22	-7.39038e-10	-1.47396	2.16047e-19	-7.39038e-10	-0.86013	5.4214e-11	-7.39038e-10	-1.33607
54591607	chr1:54591607:C:T	2.85434e-22	-7.39038e-10	-1.47699	2.14085e-19	-7.39038e-10	-0.869256	5.37592e-11	-7.39038e-10	-1.3445
54591817	chr1:54591817:T:G	4.77267e-22	-7.39038e-10	-0.962923	1.60025e-19	-7.39038e-10	-1.1603	5.03078e-11	-7.39038e-10	-1.41085
54592028	chr1:54592028:GC:G	1.33724e-23	-2.21285	-2.32495	5.45682e-21	-2.21093	-2.32783	2.19229e-12	-2.21286	-2.33121
54592285	chr1:54592285:G:A	2.09318e-23	-2.12381	-1.96591	8.25501e-21	-2.0206	-2.10421	2.74502e-12	-2.12378	-2.19545
54592298	chr1:54592298:C:T	1.49888e-22	-7.39038e-10	-2.12111	7.95861e-20	-7.39038e-10	-1.85879	2.57124e-11	-7.39038e-10	-2.08204
54592500	chr1:54592500:C:T	1.51074e-22	-7.39038e-10	-2.11323	7.19025e-20	-7.39038e-10	-1.96032	2.39828e-11	-7.39038e-10	-2.15168
54592761	chr1:54592761:C:T	7.8345e-22	-7.39038e-10	-0.467292	3.21755e-19	-7.39038e-10	-0.461836	1.38213e-10	-7.39038e-10	-0.400219
54593125	chr1:54593125:C:T	6.8329e-23	-1.37598	-1.53069	3.54092e-20	-0.898792	-1.76986	9.35565e-12	-1.37596	-1.71707
54593170	chr1:54593170:T:G	5.08344e-23	-1.68656	-1.51587	1.6371e-20	-1.84365	-1.59647	5.00363e-12	-1.68648	-2.03237
54593347	chr1:54593347:G:T	2.49024e-22	-7.39038e-10	-1.61345	9.79216e-20	-7.39038e-10	-1.65146	3.79789e-11	-7.39038e-10	-1.69198
54593357	chr1:54593357:AC:A	1.953e-23	-1.85023	-2.30882	6.53153e-21	-2.08652	-2.27246	3.23355e-12	-1.85027	-2.30516
54593622	chr1:54593622:C:A	1.32923e-23	-2.21238	-2.33143	5.51067e-21	-2.20992	-2.31902	2.21153e-12	-2.21239	-2.32294
54593669	chr1:54593669:C:T	1.14945e-21	-7.39038e-10	-0.0839565	3.82281e-19	-7.39038e-10	-0.289471	1.16518e-10	-7.39038e-10	-0.570972
54593825	chr1:54593825:A:G	2.58067e-22	-7.39038e-10	-1.57778	9.91314e-20	-7.39038e-10	-1.63918	3.45296e-11	-7.39038e-10	-1.7872
54593832	chr1:54593832:C:T	2.60417e-21	0.73387	-4.84864e-09	8.9893e-19	0.565578	-4.84864e-09	4.29667e-10	0.733996	-4.84864e-09
54594099	chr1:54594099:G:A	1.51901e-22	-7.39038e-10	-2.10777	8.13391e-20	-7.39038e-10	-1.837	2.61153e-11	-7.39038e-10	-2.06649
54594390	chr1:54594390:G:A	3.44011e-22	-7.39038e-10	-1.29033	9.69977e-20	-7.39038e-10	-1.66094	4.40892e-11	-7.39038e-10	-1.5428
54594448	chr1:54594448:C:T	6.58264e-23	-1.32549	-1.61849	3.511e-20	-0.833814	-1.84333	9.10442e-12	-1.32548	-1.79478
54594551	chr1:54594551:G:A	1.37865e-23	-2.2041	-2.30321	5.48614e-21	-2.21029	-2.32311	2.22043e-12	-2.20408	-2.32723
54594578	chr1:54594578:C:T	6.93047e-23	-1.31893	-1.57356	3.66225e-20	-0.826824	-1.80814	9.52966e-12	-1.31892	-1.75569
54594689	chr1:54594689:G:A	5.32658e-23	-2.21381	-0.941897	2.56429e-20	-2.16969	-0.821671	6.32158e-12	-2.21381	-1.27124
54594732	chr1:54594732:T:A	4.64365e-22	-7.39038e-10	-0.99033	1.55201e-19	-7.39038e-10	-1.19091	4.90081e-11	-7.39038e-10	-1.43703
54594775	chr1:54594775:A:T	1.43767e-22	-7.39038e-10	-2.16281	7.0402e-20	-7.39038e-10	-1.98141	2.48487e-11	-7.39038e-10	-2.11621
54594875	chr1:54594875:C:T	2.3693e-23	-2.21357	-1.75225	1.01602e-20	-2.18139	-1.73576	3.39306e-12	-2.21357	-1.89371
54595069	chr1:54595069:G:A	1.516e-22	-7.39038e-10	-2.10975	5.74709e-20	-7.39038e-10	-2.18435	2.36379e-11	-7.39038e-10	-2.16616
54595182	chr1:54595182:A:G	4.82213e-23	-2.21017	-1.04503	1.2818e-20	-2.15433	-1.53045	5.05036e-12	-2.21016	-1.49939
54595207	chr1:54595207:G:A	1.51152e-22	-2.11271	-4.84864e-09	6.59891e-20	-2.04614	-4.84864e-09	2.49356e-11	-2.11272	-4.84864e-09
54595215	chr1:54595215:G:A	1.53114e-22	-2.09982	-4.84864e-09	6.32043e-20	-2.08925	-4.84864e-09	2.52597e-11	-2.0998	-4.84864e-09
54595362	chr1:54595362:G:A	4.81922e-22	-0.953217	-4.84864e-09	1.59981e-19	-1.16057	-4.84864e-09	7.95079e-11	-0.953157	-4.84864e-09
54595417	chr1:54595417:G:A	4.05757e-23	-1.69515	-1.73268	1.79862e-20	-1.40484	-1.94118	5.69263e-12	-1.69514	-1.8947
54595431	chr1:54595431:G:A	1.32971e-22	-7.39038e-10	-2.24087	6.38935e-20	-7.39038e-10	-2.07841	2.18095e-11	-7.39038e-10	-2.24667
54595581	chr1:54595581:T:G	1.36957e-22	-2.21341	0.00207657	6.83586e-20	-2.2138	0.202944	1.80937e-11	-2.21341	-0.220038
54595608	chr1:54595608:C:T	1.49743e-22	-2.12208	-4.84864e-09	6.17358e-20	-2.11276	-4.84864e-09	2.47036e-11	-2.12206	-4.84864e-09
54595815	chr1:54595815:C:T	5.42484e-23	-1.60279	-1.53463	2.3386e-20	-1.31728	-1.76621	7.28162e-12	-1.60276	-1.7409
54595908	chr1:54595908:C:T	9.14374e-22	-0.31276	-4.84864e-09	1.71029e-19	-1.09379	-4.84864e-09	1.50823e-10	-0.312907	-4.84864e-09
54596439	chr1:54596439:A:G	2.39764e-23	-1.95218	-2.00174	1.16916e-20	-1.96743	-1.80932	3.80331e-12	-1.95211	-2.04103
54596448	chr1:54596448:A:G	4.31691e-23	-1.69383	-1.67205	1.63973e-20	-1.82221	-1.61631	9.63762e-12	-1.69378	-1.36956
54596485	chr1:54596485:G:A	2.8345e-22	-7.39038e-10	-1.48396	1.79705e-19	-7.39038e-10	-1.04431	5.18846e-11	-7.39038e-10	-1.37999
54596603	chr1:54596603:T:C	1.31785e-22	-7.39038e-10	-2.24983	5.3422e-20	-7.39038e-10	-2.2574	2.02682e-11	-7.39038e-10	-2.31996
54596606	chr1:54596606:C:G	2.92318e-22	-7.39038e-10	-1.45316	2.23893e-19	-7.39038e-10	-0.824458	5.63243e-11	-7.39038e-10	-1.29789
54597048	chr1:54597048:G:A	1.50594e-22	-7.39038e-10	-2.11641	5.87945e-20	-7.39038e-10	-2.16158	2.20325e-11	-7.39038e-10	-2.2365
54597180	chr1:54597180:A:C	5.90725e-22	-7.39038e-10	-0.74965	2.25838e-19	-7.39038e-10	-0.81581	1.02043e-10	-7.39038e-10	-0.703616
54597231	chr1:54597231:T:G	1.80188e-22	-7.39038e-10	-1.937	8.5158e-20	-7.39038e-10	-1.79112	3.4178e-11	-7.39038e-10	-1.79743
54597457	chr1:54597457:C:G	3.61776e-23	-1.75399	-1.78857	1.59943e-20	-1.47943	-1.98397	5.12309e-12	-1.75398	-1.94128
54597544	chr1:54597544:A:G	1.21697e-22	-7.39038e-10	-2.32946	5.29725e-20	-7.39038e-10	-2.26585	2.03029e-11	-7.39038e-10	-2.31825
54597811	chr1:54597811:G:A	4.37177e-23	-1.68784	-1.66541	1.93128e-20	-1.39727	-1.87759	6.14646e-12	-1.68783	-1.82531
54597817	chr1:54597817:C:T	7.04681e-22	-7.39038e-10	-0.573255	2.73737e-19	-7.39038e-10	-0.623458	1.19966e-10	-7.39038e-10	-0.541801
54598250	chr1:54598250:C:G	5.17025e-23	-1.53446	-1.65104	1.68143e-20	-1.71651	-1.6969	5.33799e-12	-1.53437	-2.11979
54598280	chr1:54598280:T:G	1.25592e-22	-1.77572	-0.522238	4.68432e-20	-1.85854	-0.530279	9.30055e-12	-1.77568	-1.32326
54598334	chr1:54598334:A:G	1.21667e-22	-7.39038e-10	-2.32971	5.29207e-20	-7.39038e-10	-2.26683	2.02932e-11	-7.39038e-10	-2.31873
54598348	chr1:54598348:T:C	6.28352e-22	-0.6879	-4.84864e-09	2.9526e-19	-0.547769	-4.84864e-09	1.03666e-10	-0.687842	-4.84864e-09
54598558	chr1:54598558:T:C	1.95955e-23	-2.17202	-1.98368	6.98553e-21	-2.15908	-2.13271	2.77919e-12	-2.17206	-2.1348
54598613	chr1:54598613:G:A	1.45012e-23	-2.2136	-2.24316	5.66974e-21	-2.17231	-2.32817	2.19978e-12	-2.2136	-2.32705
54598773	chr1:54598773:G:A	5.08265e-23	-1.54646	-1.65612	1.91518e-20	-1.68966	-1.59357	1.14336e-11	-1.54641	-1.34605
54598789	chr1:54598789:C:T	1.38883e-22	-7.39038e-10	-2.19737	6.80864e-20	-7.39038e-10	-2.01485	2.26554e-11	-7.39038e-10	-2.20861
54599012	chr1:54599012:G:A	4.83461e-22	-7.39038e-10	-0.950028	1.61465e-19	-7.39038e-10	-1.15134	5.08024e-11	-7.39038e-10	-1.40107
54599421	chr1:54599421:G:T	4.273e-22	-7.39038e-10	-1.07351	1.44203e-19	-7.39038e-10	-1.26441	4.67601e-11	-7.39038e-10	-1.48398
54599436	chr1:54599436:C:T	1.37461e-22	-7.39038e-10	-2.20766	5.54064e-20	-7.39038e-10	-2.22093	2.21755e-11	-7.39038e-10	-2.23002
54600408	chr1:54600408:C:T	3.64715e-23	-1.77994	-1.75453	1.57543e-20	-1.51597	-1.96255	5.19943e-12	-1.77993	-1.90054
54600474	chr1:54600474:G:A	1.21237e-22	-7.39038e-10	-2.33325	4.96486e-20	-7.39038e-10	-2.33066	2.05785e-11	-7.39038e-10	-2.30477
54601086	chr1:54601086:T:C	3.05041e-23	-1.39556	-2.31758	1.23497e-20	-1.4197	-2.30229	6.35231e-12	-1.39549	-2.08471
54601087	chr1:54601087:G:A	3.08043e-22	-7.39038e-10	-1.40076	1.88144e-19	-7.39038e-10	-0.998417	8.67684e-11	-7.39038e-10	-0.86577
54601802	chr1:54601802:C:T	1.35233e-23	-2.21333	-2.31326	5.69055e-21	-2.17298	-2.32384	2.28076e-12	-2.21334	-2.29117
54601842	chr1:54601842:A:G	1.30189e-22	-7.39038e-10	-2.26201	6.20352e-20	-7.39038e-10	-2.10792	2.23961e-11	-7.39038e-10	-2.22013
54601993	chr1:54601993:C:T	2.80569e-22	-7.39038e-10	-1.49418	1.42603e-19	-7.39038e-10	-1.27557	4.66385e-11	-7.39038e-10	-1.48659
54602006	chr1:54602006:C:T	2.97739e-22	-7.39038e-10	-1.43478	1.80836e-19	-7.39038e-10	-1.03804	8.35321e-11	-7.39038e-10	-0.903782
54602072	chr1:54602072:T:C	1.86998e-23	-2.16809	-2.0344	7.95669e-21	-2.15089	-2.01072	4.36287e-12	-2.16806	-1.68782
54602128	chr1:54602128:G:T	7.59013e-21	-7.39038e-10	1.8036	3.35585e-18	-7.39038e-10	1.88283	2.18152e-09	-7.39038e-10	2.35876
54602179	chr1:54602179:T:C	1.60354e-22	-7.39038e-10	-2.05362	5.8956e-20	-7.39038e-10	-2.15884	2.67153e-11	-7.39038e-10	-2.04378
54602319	chr1:54602319:A:G	1.35227e-23	-2.21338	-2.31326	5.69255e-21	-2.17263	-2.32384	2.28066e-12	-2.21338	-2.29117
54602552	chr1:54602552:C:T	1.21624e-22	-7.39038e-10	-2.33007	5.04543e-20	-7.39038e-10	-2.31456	2.06084e-11	-7.39038e-10	-2.30331
54602830	chr1:54602830:T:C	1.03521e-21	-7.39038e-10	-0.188639	3.58686e-19	-7.39038e-10	-0.353181	1.63578e-10	-7.39038e-10	-0.231721
54603144	chr1:54603144:C:T	1.21222e-22	-7.39038e-10	-2.33338	4.9959e-20	-7.39038e-10	-2.32442	2.00211e-11	-7.39038e-10	-2.33223
54603280	chr1:54603280:T:C	3.75875e-23	-1.7032	-1.80113	1.66691e-20	-1.42451	-1.99756	5.39849e-12	-1.7032	-1.9397
54603407	chr1:54603407:T:G	1.21304e-22	-7.39038e-10	-2.3327	5.00769e-20	-7.39038e-10	-2.32207	2.04098e-11	-7.39038e-10	-2.313
54603614	chr1:54603614:G:A	3.61616e-23	-1.74188	-1.80113	1.58847e-20	-1.47271	-1.99756	5.19369e-12	-1.74187	-1.9397
54604112	chr1:54604112:G:A	1.29341e-22	-7.39038e-10	-2.26855	5.1856e-20	-7.39038e-10	-2.28716	2.03096e-11	-7.39038e-10	-2.31792
54604117	chr1:54604117:C:A	3.81426e-23	-1.75466	-1.735	1.35887e-20	-1.89654	-1.72984	4.3115e-12	-1.75459	-2.11314
54604222	chr1:54604222:G:A	1.43694e-23	-2.1522	-2.3137	5.64382e-21	-2.17542	-2.32964	2.32462e-12	-2.15218	-2.33327
54604614	chr1:54604614:C:T	1.19731e-21	-7.39038e-10	-0.0431637	4.08681e-19	-7.39038e-10	-0.222692	1.88103e-10	-7.39038e-10	-0.0920215
54604755	chr1:54604755:A:G	1.21662e-22	-7.39038e-10	-2.32976	5.04706e-20	-7.39038e-10	-2.31424	2.0624e-11	-7.39038e-10	-2.30256
54604826	chr1:54604826:T:C	9.08108e-22	-7.39038e-10	-0.319637	3.36857e-19	-7.39038e-10	-0.41597	9.83389e-11	-7.39038e-10	-0.740594
54604856	chr1:54604856:A:G	1.41228e-23	-2.15223	-2.33098	5.62456e-21	-2.17512	-2.33336	2.32717e-12	-2.15221	-2.33215
54604906	chr1:54604906:G:A	1.39939e-23	-2.15965	-2.33273	5.59679e-21	-2.18209	-2.33135	2.32982e-12	-2.15964	-2.32359
54604984	chr1:54604984:G:C	1.40657e-22	-2.18468	-4.84864e-09	5.77902e-20	-2.17881	-4.84864e-09	2.32045e-11	-2.18467	-4.84864e-09
54605022	chr1:54605022:C:T	3.55165e-23	-1.75857	-1.80243	1.55427e-20	-1.4934	-1.99863	5.10162e-12	-1.75856	-1.94089
54605258	chr1:54605258:G:A	1.99422e-22	-7.39038e-10	-1.83558	7.61248e-20	-7.39038e-10	-1.90325	3.09636e-11	-7.39038e-10	-1.8962
54605310	chr1:54605310:C:T	1.22573e-22	-7.39038e-10	-2.32229	5.14519e-20	-7.39038e-10	-2.29498	2.00913e-11	-7.39038e-10	-2.32873
54605730	chr1:54605730:T:C	1.69396e-22	-7.39038e-10	-1.99876	8.42168e-20	-7.39038e-10	-1.80223	2.47875e-11	-7.39038e-10	-2.11867
54605845	chr1:54605845:A:C	5.79152e-23	-2.19591	-0.876113	2.13885e-20	-2.21235	-0.96042	9.87299e-12	-2.1959	-0.843312
54605867	chr1:54605867:A:G	5.49171e-23	-2.19624	-0.928933	2.03189e-20	-2.2124	-1.01168	9.3563e-12	-2.19623	-0.896729
54606004	chr1:54606004:G:T	3.01814e-22	-1.42119	-4.84864e-09	8.89431e-20	-1.74763	-4.84864e-09	4.97871e-11	-1.42126	-4.84864e-09
54606096	chr1:54606096:G:T	2.62869e-23	-2.14175	-1.72018	1.11408e-20	-2.16402	-1.661	3.42809e-12	-2.14173	-1.95528
54606220	chr1:54606220:G:A	1.9931e-22	-7.39038e-10	-1.83614	7.60733e-20	-7.39038e-10	-1.90393	3.09452e-11	-7.39038e-10	-1.8968
54606470	chr1:54606470:C:T	2.40685e-22	-7.39038e-10	-1.64751	1.18227e-19	-7.39038e-10	-1.46302	3.45429e-11	-7.39038e-10	-1.78681
54606619	chr1:54606619:A:G	4.43138e-23	-2.157	-1.1827	1.83248e-20	-2.05725	-1.27012	6.57623e-12	-2.15697	-1.28858
54606780	chr1:54606780:G:A	1.46009e-22	-7.39038e-10	-2.14733	5.94416e-20	-7.39038e-10	-2.15063	2.55609e-11	-7.39038e-10	-2.08795
54607027	chr1:54607027:T:C	5.52484e-23	-2.18742	-0.931736	1.9825e-20	-2.20945	-1.03924	8.83789e-12	-2.18741	-0.962552
54607053	chr1:54607053:T:C	1.38595e-23	-2.20832	-2.29371	5.79366e-21	-2.16939	-2.30947	2.51819e-12	-2.20831	-2.19716
54607723	chr1:54607723:G:A	1.56799e-23	-2.13146	-2.24716	6.75414e-21	-2.15315	-2.17233	2.45992e-12	-2.13147	-2.29742
54608373	chr1:54608373:G:GCTTTA	1.72568e-22	-1.98021	-4.84864e-09	7.15655e-20	-1.96501	-4.84864e-09	2.84683e-11	-1.98022	-4.84864e-09
54608746	chr1:54608746:T:C	1.54166e-22	-7.39038e-10	-2.09297	6.06332e-20	-7.39038e-10	-2.13078	2.25005e-11	-7.39038e-10	-2.21547
54608924	chr1:54608924:T:C	2.53644e-23	-1.57471	-2.32294	1.20287e-20	-1.4473	-2.30103	4.14346e-12	-1.57468	-2.3328
54608974	chr1:54608974:G:A	1.84672e-22	-1.91242	-4.84864e-09	7.44077e-20	-1.92607	-4.84864e-09	3.04645e-11	-1.91245	-4.84864e-09
54609016	chr1:54609016:C:T	1.22467e-22	-7.39038e-10	-2.32316	5.09249e-20	-7.39038e-10	-2.30528	2.08081e-11	-7.39038e-10	-2.29367
54609389	chr1:54609389:C:T	4.13539e-23	-1.75738	-1.65145	2.34923e-20	-1.50046	-1.57849	8.6476e-12	-1.75737	-1.41436
54609668	chr1:54609668:G:A	1.41878e-22	-2.17603	-4.84864e-09	5.8368e-20	-2.16886	-4.84864e-09	2.3406e-11	-2.17602	-4.84864e-09
54609779	chr1:54609779:G:A	2.6216e-23	-1.55092	-2.31371	9.51717e-21	-1.66365	-2.31888	4.63162e-12	-1.55084	-2.24526
54610041	chr1:54610041:A:G	1.72568e-22	-1.98021	-4.84864e-09	7.15655e-20	-1.96501	-4.84864e-09	2.84683e-11	-1.98022	-4.84864e-09
54610135	chr1:54610135:T:C	1.22566e-22	-7.39038e-10	-2.32235	4.96127e-20	-7.39038e-10	-2.33138	2.16866e-11	-7.39038e-10	-2.25232
54610320	chr1:54610320:G:A	2.40788e-23	-2.20082	-1.74884	1.07641e-20	-2.13393	-1.72549	3.99955e-12	-2.20081	-1.74202
54610440	chr1:54610440:G:A	1.45407e-22	-2.21337	0.0619061	4.90019e-20	-2.1823	-0.161472	1.9721e-11	-2.21337	-0.133959
54610464	chr1:54610464:CCACTCCACATTCAGACCGTCATCCCCAGG:C	4.73781e-22	-0.970255	-4.84864e-09	1.67625e-19	-1.1139	-4.84864e-09	7.81662e-11	-0.970176	-4.84864e-09
54610482	chr1:54610482:G:A	2.0966e-22	-7.39038e-10	-1.78551	1.11317e-19	-7.39038e-10	-1.52324	3.28848e-11	-7.39038e-10	-1.836
54610524	chr1:54610524:C:T	6.28317e-23	-1.34384	-1.6467	1.98813e-20	-1.48871	-1.75713	1.11589e-11	-1.34379	-1.57299
54610757	chr1:54610757:A:G	1.40045e-23	-2.20962	-2.282	5.69046e-21	-2.20407	-2.29277	2.60196e-12	-2.20961	-2.16314
54611224	chr1:54611224:A:C	2.6335e-22	-7.39038e-10	-1.55752	1.32138e-19	-7.39038e-10	-1.35178	3.77974e-11	-7.39038e-10	-1.69677
54611291	chr1:54611291:C:T	1.86188e-22	-1.90424	-4.84864e-09	7.62395e-20	-1.90175	-4.84864e-09	3.07137e-11	-1.9043	-4.84864e-09
54611360	chr1:54611360:G:A	2.5575e-23	-1.72222	-2.16717	1.26401e-20	-1.52103	-2.17773	4.68314e-12	-1.7222	-2.06284
54611381	chr1:54611381:CAG:C	1.34796e-22	-7.39038e-10	-2.22724	5.14374e-20	-7.39038e-10	-2.29526	2.14522e-11	-7.39038e-10	-2.26319
54611728	chr1:54611728:C:T	1.17386e-21	-7.39038e-10	-0.0629441	4.09542e-19	-7.39038e-10	-0.220589	1.89502e-10	-7.39038e-10	-0.0846148
54611961	chr1:54611961:G:A	1.6415e-22	-2.21358	0.183361	5.40046e-20	-2.19377	-0.0527879	2.20044e-11	-2.21358	-0.0241878
54612027	chr1:54612027:G:A	1.45041e-23	-2.13663	-2.31993	5.92937e-21	-2.14891	-2.3068	2.36574e-12	-2.13664	-2.33128
54612197	chr1:54612197:T:C	2.14156e-23	-1.76933	-2.29755	7.52476e-21	-1.91085	-2.30658	3.44092e-12	-1.76926	-2.32401
54612354	chr1:54612354:C:T	2.15393e-22	-7.39038e-10	-1.75853	1.38291e-19	-7.39038e-10	-1.30627	6.14084e-11	-7.39038e-10	-1.21147
54612637	chr1:54612637:T:G	2.50469e-22	-7.39038e-10	-1.60767	1.26404e-19	-7.39038e-10	-1.39615	3.65611e-11	-7.39038e-10	-1.73003
54612944	chr1:54612944:G:A	1.03986e-22	-0.729856	-1.75688	3.46593e-20	-1.21836	-1.4717	4.28679e-11	-0.729871	-0.841019
54613018	chr1:54613018:GC:G	1.52687e-22	-7.39038e-10	-2.10261	6.0173e-20	-7.39038e-10	-2.1384	2.24308e-11	-7.39038e-10	-2.21858
54613531	chr1:54613531:G:A	1.38791e-22	-2.19803	-4.84864e-09	5.5817e-20	-2.21355	-4.84864e-09	2.28962e-11	-2.19804	-4.84864e-09
54613930	chr1:54613930:G:A	1.57603e-22	-7.39038e-10	-2.07092	6.92283e-20	-7.39038e-10	-1.99822	3.0778e-11	-7.39038e-10	-1.90221
54613975	chr1:54613975:A:G	5.01931e-23	-1.42157	-1.79355	1.64818e-20	-1.56457	-1.8688	1.47061e-11	-1.42152	-1.21923
54614418	chr1:54614418:CTG:C	1.46665e-23	-2.15392	-2.29152	6.08744e-21	-2.20079	-2.22861	2.33353e-12	-2.15394	-2.3277
54614488	chr1:54614488:A:C	1.37554e-22	-7.39038e-10	-2.20698	5.59589e-20	-7.39038e-10	-2.21101	2.52316e-11	-7.39038e-10	-2.10092
54614895	chr1:54614895:G:A	3.80766e-23	-1.90113	-1.59027	2.06144e-20	-1.6783	-1.53134	7.49289e-12	-1.90112	-1.41394
54614976	chr1:54614976:CAG:C	1.38529e-22	-7.39038e-10	-2.19992	5.57418e-20	-7.39038e-10	-2.2149	2.82681e-11	-7.39038e-10	-1.98728
54615016	chr1:54615016:T:C	7.43217e-21	-7.39038e-10	1.78257	2.03055e-18	-7.39038e-10	1.38043	5.70386e-10	-7.39038e-10	1.0173
54615512	chr1:54615512:G:A	1.76793e-22	-7.39038e-10	-1.95602	8.1978e-20	-7.39038e-10	-1.82918	2.8459e-11	-7.39038e-10	-1.98055
54616323	chr1:54616323:C:T	1.03913e-21	-7.39038e-10	-0.184858	4.52988e-19	-7.39038e-10	-0.119762	2.02519e-10	-7.39038e-10	-0.0181821
54616372	chr1:54616372:T:G	1.84035e-22	-7.39038e-10	-1.91587	7.3818e-20	-7.39038e-10	-1.93402	2.43844e-11	-7.39038e-10	-2.13507
54616428	chr1:54616428:A:G	2.49486e-23	-1.8046	-2.10959	9.31867e-21	-1.94255	-2.06105	5.14445e-12	-1.80464	-1.88645
54616836	chr1:54616836:C:T	1.35736e-23	-2.20784	-2.31503	5.70075e-21	-2.21379	-2.28124	2.20076e-12	-2.20784	-2.33237
54616983	chr1:54616983:G:GGT	2.09772e-23	-2.00495	-2.08261	7.28553e-21	-2.01697	-2.23277	2.91083e-12	-2.00496	-2.25562
54617268	chr1:54617268:G:T	1.28404e-22	-7.39038e-10	-2.27582	7.28497e-20	-7.39038e-10	-1.94723	3.10239e-11	-7.39038e-10	-1.89426
54617974	chr1:54617974:G:A	5.89526e-23	-1.97527	-1.07899	1.78502e-20	-2.06355	-1.29006	5.0765e-12	-1.97528	-1.72911
54618902	chr1:54618902:C:T	1.3727e-22	-2.20905	-4.84864e-09	5.67913e-20	-2.19624	-4.84864e-09	2.26455e-11	-2.20905	-4.84864e-09
54619046	chr1:54619046:C:T	1.63871e-22	-7.39038e-10	-2.03192	8.75503e-20	-7.39038e-10	-1.76341	4.29192e-11	-7.39038e-10	-1.5697
54619306	chr1:54619306:G:A	1.37225e-22	-2.20938	-4.84864e-09	5.58221e-20	-2.21346	-4.84864e-09	2.2638e-11	-2.20938	-4.84864e-09
54619452	chr1:54619452:A:G	7.87845e-23	-2.01601	-0.748279	2.27342e-20	-2.08571	-1.02604	6.15455e-12	-2.01601	-1.49581
54619468	chr1:54619468:A:G	2.56223e-23	-1.91064	-1.9769	9.82292e-21	-2.06049	-1.89042	3.46677e-12	-1.91063	-2.17516
54619826	chr1:54619826:T:C	1.93103e-23	-2.19386	-1.9765	7.40971e-21	-2.20379	-2.02904	3.47086e-12	-2.19386	-1.89075
54619833	chr1:54619833:G:A	1.31886e-22	-7.39038e-10	-2.24906	7.81397e-20	-7.39038e-10	-1.87713	3.33479e-11	-7.39038e-10	-1.82202
54619889	chr1:54619889:C:G	1.44984e-22	-2.15438	-4.84864e-09	5.82057e-20	-2.17164	-4.84864e-09	2.39181e-11	-2.15438	-4.84864e-09
54620003	chr1:54620003:A:G	3.31623e-22	-7.39038e-10	-1.327	1.25202e-19	-7.39038e-10	-1.4057	5.09841e-11	-7.39038e-10	-1.3975
54620011	chr1:54620011:GA:G	1.35631e-23	-2.21198	-2.31167	5.50787e-21	-2.21291	-2.31654	2.54224e-12	-2.21198	-2.18399
54620030	chr1:54620030:G:T	4.33428e-23	-2.14411	-1.21775	1.87475e-20	-2.20984	-1.09473	8.00955e-12	-2.14413	-1.10425
54620293	chr1:54620293:C:A	1.44711e-22	-2.15626	-4.84864e-09	5.81143e-20	-2.17321	-4.84864e-09	2.38731e-11	-2.15626	-4.84864e-09
54621208	chr1:54621208:G:A	1.31216e-22	-7.39038e-10	-2.25416	5.24548e-20	-7.39038e-10	-2.27568	2.0256e-11	-7.39038e-10	-2.32056
54621575	chr1:54621575:T:C	1.81757e-23	-2.06146	-2.16946	6.93207e-21	-2.10494	-2.19453	2.81081e-12	-2.06146	-2.23408
54622447	chr1:54622447:G:A	1.23414e-22	-7.39038e-10	-2.31545	4.98638e-20	-7.39038e-10	-2.32633	2.06495e-11	-7.39038e-10	-2.30132
54622548	chr1:54622548:G:A	1.27378e-22	-7.39038e-10	-2.28384	7.29083e-20	-7.39038e-10	-1.94642	3.06585e-11	-7.39038e-10	-1.9061
54622649	chr1:54622649:A:G	3.67472e-23	-2.17811	-1.34883	1.36639e-20	-2.19757	-1.4233	6.53278e-12	-2.17811	-1.27407
54622735	chr1:54622735:C:T	1.49346e-23	-2.11615	-2.31118	7.31724e-21	-1.97248	-2.27292	2.77336e-12	-2.11613	-2.19282
54622808	chr1:54622808:T:C	1.52726e-22	-7.39038e-10	-2.10235	1.17139e-19	-7.39038e-10	-1.47227	5.72479e-11	-7.39038e-10	-1.28162
54622897	chr1:54622897:A:G	1.59091e-23	-2.11467	-2.24944	6.59034e-21	-2.20689	-2.14313	2.61682e-12	-2.11466	-2.2524
54622931	chr1:54622931:T:C	1.22849e-22	-7.39038e-10	-2.32004	5.78304e-20	-7.39038e-10	-2.17811	2.29408e-11	-7.39038e-10	-2.1961
54623108	chr1:54623108:G:A	1.59234e-22	-2.06063	-4.84864e-09	6.29832e-20	-2.09276	-4.84864e-09	2.62691e-11	-2.06062	-4.84864e-09
54623141	chr1:54623141:T:C	9.19227e-22	-7.39038e-10	-0.307467	4.32893e-19	-7.39038e-10	-0.165137	1.91387e-10	-7.39038e-10	-0.074717
54623398	chr1:54623398:C:T	2.72081e-22	-7.39038e-10	-1.5249	1.12652e-19	-7.39038e-10	-1.51133	4.20868e-11	-7.39038e-10	-1.58928
54623490	chr1:54623490:G:A	1.36619e-22	-2.21381	-4.84864e-09	5.59498e-20	-2.21117	-4.84864e-09	2.25381e-11	-2.21381	-4.84864e-09
54623799	chr1:54623799:A:T	1.83027e-21	-1.79456	2.17578	1.17318e-18	-1.9269	2.75874	3.52192e-10	-1.79455	2.32971
54624111	chr1:54624111:T:A	1.33138e-22	-7.39038e-10	-2.23962	5.98071e-20	-7.39038e-10	-2.1445	2.10823e-11	-7.39038e-10	-2.28058
54624207	chr1:54624207:A:G	4.64056e-22	-1.71015	0.719154	2.75757e-19	-1.84052	1.22441	9.61212e-11	-1.71013	0.946727
54624248	chr1:54624248:T:C	1.0106e-20	-7.39038e-10	2.08988	7.38676e-18	-7.39038e-10	2.67182	4.95646e-08	-7.39038e-10	5.48202
54624249	chr1:54624249:G:A	1.38604e-22	-2.19938	-4.84864e-09	5.79067e-20	-2.17679	-4.84864e-09	2.28657e-11	-2.19938	-4.84864e-09
54624404	chr1:54624404:C:G	1.27234e-22	-7.39038e-10	-2.28497	5.55617e-20	-7.39038e-10	-2.21813	2.03882e-11	-7.39038e-10	-2.31406
54624447	chr1:54624447:T:C	2.80492e-23	-2.04999	-1.74705	1.33043e-20	-2.15731	-1.49023	1.10048e-11	-2.05	-0.880678
54624565	chr1:54624565:T:C	5.08461e-22	-1.71737	0.817756	3.08163e-19	-1.84772	1.34272	1.06866e-10	-1.71735	1.05991
54624608	chr1:54624608:T:C	2.34094e-21	-1.761	2.38831	2.41882e-18	-1.89784	3.45325	8.34942e-10	-1.76098	3.15933
54624618	chr1:54624618:A:G	5.23689e-22	-1.75607	0.885971	3.20065e-19	-1.88131	1.4142	1.09674e-10	-1.75606	1.12456
54624636	chr1:54624636:G:A	4.75504e-22	-1.69934	0.732714	2.79004e-19	-1.83343	1.22903	9.80292e-11	-1.69932	0.955574
54624842	chr1:54624842:A:G	3.92493e-22	-7.39038e-10	-1.15848	1.87498e-19	-7.39038e-10	-1.00186	7.46808e-11	-7.39038e-10	-1.01579
54625148	chr1:54625148:T:C	5.26833e-22	-1.77694	0.912829	3.26009e-19	-1.90653	1.45783	1.11446e-10	-1.77694	1.16146
54625152	chr1:54625152:G:A	3.48315e-22	-7.39038e-10	-1.27789	1.63234e-19	-7.39038e-10	-1.14044	6.53186e-11	-7.39038e-10	-1.14974
54625396	chr1:54625396:C:G	1.27533e-22	-7.39038e-10	-2.28263	5.57459e-20	-7.39038e-10	-2.21482	2.03954e-11	-7.39038e-10	-2.3137
54625411	chr1:54625411:G:A	1.86296e-23	-2.21192	-1.99433	8.66351e-21	-2.20765	-1.86886	3.40955e-12	-2.21192	-1.89051
54625431	chr1:54625431:C:T	3.12018e-22	-7.39038e-10	-1.38794	1.47906e-19	-7.39038e-10	-1.23905	5.65536e-11	-7.39038e-10	-1.29382
54625461	chr1:54625461:TG:T	1.40421e-22	-2.18636	-4.84864e-09	6.44572e-20	-2.06963	-4.84864e-09	2.31652e-11	-2.18636	-4.84864e-09
54625617	chr1:54625617:T:A	1.9009e-22	-7.39038e-10	-1.8835	7.50177e-20	-7.39038e-10	-1.9179	3.38404e-11	-7.39038e-10	-1.80736
54625736	chr1:54625736:G:A	6.21704e-22	-1.80205	1.10351	3.9749e-19	-1.92557	1.67511	1.35353e-10	-1.80204	1.38091
54625952	chr1:54625952:AAGAAAGAAAGAAAAAAAGAAAAG:A	4.4405e-22	-1.03506	-4.84864e-09	1.86789e-19	-1.00565	-4.84864e-09	7.32548e-11	-1.03507	-4.84864e-09
54626111	chr1:54626111:T:G	1.69304e-23	-2.2063	-2.09559	7.612e-21	-2.21261	-1.99329	2.95479e-12	-2.2063	-2.03928
54626197	chr1:54626197:G:A	1.42714e-22	-2.17016	-4.84864e-09	6.06068e-20	-2.13122	-4.84864e-09	2.35444e-11	-2.17012	-4.84864e-09
54626328	chr1:54626328:G:A	1.49582e-22	-7.39038e-10	-2.12315	1.01509e-19	-7.39038e-10	-1.61548	4.361e-11	-7.39038e-10	-1.55373
54626396	chr1:54626396:T:C	3.6746e-23	-1.94026	-1.58671	1.59939e-20	-1.62784	-1.83557	4.07842e-12	-1.94022	-1.98308
54626501	chr1:54626501:GCCAAATGACT:G	4.6055e-22	-1.8779	0.879326	2.86588e-19	-1.98939	1.41181	9.43892e-11	-1.8779	1.09631
54627890	chr1:54627890:C:T	1.64682e-22	-7.39038e-10	-2.02699	6.47314e-20	-7.39038e-10	-2.06538	2.48235e-11	-7.39038e-10	-2.11722
54627981	chr1:54627981:C:A	1.25121e-22	-7.39038e-10	-2.30172	5.04182e-20	-7.39038e-10	-2.31528	2.06015e-11	-7.39038e-10	-2.30365
54628739	chr1:54628739:A:G	1.56533e-22	-7.39038e-10	-2.07773	5.9436e-20	-7.39038e-10	-2.15073	2.42054e-11	-7.39038e-10	-2.14244
54628808	chr1:54628808:C:T	2.26206e-22	-7.39038e-10	-1.70955	1.20517e-19	-7.39038e-10	-1.44384	4.32178e-11	-7.39038e-10	-1.56276
54628857	chr1:54628857:C:T	2.43399e-22	-7.39038e-10	-1.6363	1.24996e-19	-7.39038e-10	-1.40734	4.81303e-11	-7.39038e-10	-1.4551
54629309	chr1:54629309:T:C	1.22428e-22	-7.39038e-10	-2.32347	5.18746e-20	-7.39038e-10	-2.2868	2.00466e-11	-7.39038e-10	-2.33095
54629516	chr1:54629516:G:A	3.16752e-22	-7.39038e-10	-1.37288	1.72019e-19	-7.39038e-10	-1.08802	6.56294e-11	-7.39038e-10	-1.14499
54629689	chr1:54629689:A:G	1.53074e-22	-7.39038e-10	-2.10008	6.86828e-20	-7.39038e-10	-2.00613	2.29816e-11	-7.39038e-10	-2.19432
54629992	chr1:54629992:C:T	3.87224e-22	-7.39038e-10	-1.172	1.87244e-19	-7.39038e-10	-1.00321	9.40048e-11	-7.39038e-10	-0.785668
54630044	chr1:54630044:C:T	2.11559e-22	-7.39038e-10	-1.7765	7.26202e-20	-7.39038e-10	-1.95038	3.07108e-11	-7.39038e-10	-1.9044
54630961	chr1:54630961:G:T	1.22616e-22	-7.39038e-10	-2.32194	5.24325e-20	-7.39038e-10	-2.2761	2.00059e-11	-7.39038e-10	-2.33299
54630981	chr1:54630981:C:T	1.3902e-22	-2.19638	-4.84864e-09	5.84615e-20	-2.16726	-4.84864e-09	2.29343e-11	-2.19638	-4.84864e-09
54631003	chr1:54631003:G:A	1.42815e-22	-7.39038e-10	-2.16945	5.85867e-20	-7.39038e-10	-2.16512	2.60292e-11	-7.39038e-10	-2.06979
54631311	chr1:54631311:T:TA	1.57038e-22	-7.39038e-10	-2.07451	6.47064e-20	-7.39038e-10	-2.06577	2.68629e-11	-7.39038e-10	-2.03827
54631395	chr1:54631395:A:T	8.12141e-22	-1.55461	1.12329	4.16904e-19	-1.70807	1.50529	1.65476e-10	-1.55461	1.33442
54631433	chr1:54631433:A:G	8.35908e-22	-1.55889	1.15641	4.31154e-19	-1.71097	1.5418	1.70692e-10	-1.55889	1.36974
54631647	chr1:54631647:G:A	3.56535e-23	-1.96598	-1.59117	1.33065e-20	-1.91643	-1.73095	9.69649e-12	-1.96597	-1.09128
54631675	chr1:54631675:G:T	4.71854e-22	-1.87134	0.897013	2.68803e-19	-1.98358	1.34193	8.33708e-11	-1.87134	0.96562
54631901	chr1:54631901:T:C	2.8545e-22	-7.39038e-10	-1.47693	1.38067e-19	-7.39038e-10	-1.30789	5.29741e-11	-7.39038e-10	-1.35921
54632378	chr1:54632378:C:T	1.37973e-22	-2.20394	-4.84864e-09	5.76966e-20	-2.18043	-4.84864e-09	2.27616e-11	-2.20394	-4.84864e-09
54632729	chr1:54632729:G:C	3.36085e-23	-2.13677	-1.47945	1.79122e-20	-2.20623	-1.14391	5.35596e-12	-2.13678	-1.51402
54632737	chr1:54632737:C:A	3.7944e-22	-1.91089	0.718583	2.16954e-19	-2.01894	1.163	6.88611e-11	-1.91088	0.813959
54632743	chr1:54632743:C:T	1.24075e-22	-7.39038e-10	-2.31011	5.34416e-20	-7.39038e-10	-2.25704	2.01303e-11	-7.39038e-10	-2.32679
54632994	chr1:54632994:C:T	1.23193e-22	-7.39038e-10	-2.31725	5.14055e-20	-7.39038e-10	-2.29588	2.01761e-11	-7.39038e-10	-2.32452
54633013	chr1:54633013:T:C	6.65532e-22	-2.02023	1.38982	4.02927e-19	-2.09418	1.85731	1.24802e-10	-2.02023	1.51794
54633028	chr1:54633028:A:G	1.27835e-22	-7.39038e-10	-2.28026	4.95169e-20	-7.39038e-10	-2.33331	2.00451e-11	-7.39038e-10	-2.33103
54633077	chr1:54633077:A:G	3.21667e-22	-1.72321	0.365729	1.44035e-19	-1.86572	0.600146	5.83332e-11	-1.72321	0.460366
54633289	chr1:54633289:A:G	3.30557e-22	-1.95096	0.620741	1.97771e-19	-2.03844	1.08992	6.51242e-11	-1.95096	0.798241
54633749	chr1:54633749:C:A	3.29907e-23	-1.6272	-2.00758	1.6234e-20	-1.33527	-2.11325	6.16521e-12	-1.62706	-1.88303
54633821	chr1:54633821:A:G	2.05564e-22	-1.80524	-4.84864e-09	6.70451e-20	-2.03026	-4.84864e-09	3.39107e-11	-1.80528	-4.84864e-09
54634286	chr1:54634286:C:A	2.76498e-23	-1.89035	-1.92103	1.0114e-20	-1.96608	-1.95563	5.87469e-12	-1.89037	-1.66799
54634348	chr1:54634348:T:C	4.38353e-22	-7.39038e-10	-1.04798	1.00989e-19	-7.39038e-10	-1.62062	3.74255e-11	-7.39038e-10	-1.70666
54634521	chr1:54634521:C:T	1.28568e-22	-7.39038e-10	-2.27454	5.29098e-20	-7.39038e-10	-2.26704	2.15373e-11	-7.39038e-10	-2.25923
54634592	chr1:54634592:A:C	2.66107e-23	-1.9814	-1.86828	9.96046e-21	-2.04342	-1.89359	5.87179e-12	-1.98141	-1.57744
54634655	chr1:54634655:T:C	4.25065e-23	-2.05946	-1.32188	1.50827e-20	-2.12313	-1.39895	1.28613e-11	-2.0595	-0.715291
54634678	chr1:54634678:G:A	1.30885e-22	-7.39038e-10	-2.25668	4.98489e-20	-7.39038e-10	-2.32663	2.11144e-11	-7.39038e-10	-2.27906
54634775	chr1:54634775:C:G	1.21434e-22	-7.39038e-10	-2.33163	4.95942e-20	-7.39038e-10	-2.33175	2.0144e-11	-7.39038e-10	-2.32611
54634981	chr1:54634981:C:T	1.56157e-21	-7.39038e-10	0.222446	9.60609e-19	-7.39038e-10	0.631941	5.76332e-10	-7.39038e-10	1.02767
54635244	chr1:54635244:A:C	1.36926e-22	-2.21156	-4.84864e-09	5.60117e-20	-2.21007	-4.84864e-09	2.25887e-11	-2.21156	-4.84864e-09
54635281	chr1:54635281:C:A	6.12025e-22	-7.39038e-10	-0.714226	2.49357e-19	-7.39038e-10	-0.71674	1.28856e-10	-7.39038e-10	-0.470318
54635483	chr1:54635483:A:G	2.52978e-22	-7.39038e-10	-1.5977	1.19662e-19	-7.39038e-10	-1.45095	4.62711e-11	-7.39038e-10	-1.4945
54635620	chr1:54635620:A:C	1.6911e-23	-2.21126	-2.09178	7.76663e-21	-2.21043	-1.97537	2.64774e-12	-2.21127	-2.14404
54635854	chr1:54635854:G:A	2.13535e-22	-1.7672	-4.84864e-09	6.87062e-20	-2.00579	-4.84864e-09	3.52254e-11	-1.76724	-4.84864e-09
54635978	chr1:54635978:C:T	1.37086e-22	-2.21039	-4.84864e-09	5.59423e-20	-2.21131	-4.84864e-09	2.26151e-11	-2.2104	-4.84864e-09
54636398	chr1:54636398:A:G	1.21444e-22	-7.39038e-10	-2.33155	4.952e-20	-7.39038e-10	-2.33325	2.07419e-11	-7.39038e-10	-2.29686
54636494	chr1:54636494:G:A	2.52496e-22	-7.39038e-10	-1.5996	1.19378e-19	-7.39038e-10	-1.45333	4.61552e-11	-7.39038e-10	-1.497
54636813	chr1:54636813:T:C	1.28654e-22	-7.39038e-10	-2.27388	4.96387e-20	-7.39038e-10	-2.33086	2.08197e-11	-7.39038e-10	-2.29311
54636849	chr1:54636849:G:A	2.54011e-22	-7.39038e-10	-1.59362	1.20147e-19	-7.39038e-10	-1.44691	4.64402e-11	-7.39038e-10	-1.49085
54637216	chr1:54637216:G:A	2.23242e-22	-1.72274	-4.84864e-09	7.08584e-20	-1.97494	-4.84864e-09	3.68267e-11	-1.72279	-4.84864e-09
54637580	chr1:54637580:C:T	2.16482e-22	-1.75349	-4.84864e-09	6.93262e-20	-1.9968	-4.84864e-09	3.57116e-11	-1.75354	-4.84864e-09
54637655	chr1:54637655:T:A	1.22287e-22	-7.39038e-10	-2.32463	4.96486e-20	-7.39038e-10	-2.33066	2.02355e-11	-7.39038e-10	-2.32157
54637780	chr1:54637780:C:T	1.2139e-21	-0.029404	-4.84864e-09	3.73481e-19	-0.31276	-4.84864e-09	2.00276e-10	-0.0293156	-4.84864e-09
54637828	chr1:54637828:G:A	1.69231e-23	-2.21186	-2.09047	7.78139e-21	-2.20997	-1.97392	2.6491e-12	-2.21186	-2.14293
54637952	chr1:54637952:G:A	1.384e-22	-7.39038e-10	-2.20085	5.52628e-20	-7.39038e-10	-2.22353	2.49795e-11	-7.39038e-10	-2.11096
54637993	chr1:54637993:A:T	1.48628e-22	-7.39038e-10	-2.12955	6.11586e-20	-7.39038e-10	-2.12216	2.46778e-11	-7.39038e-10	-2.12311
54638243	chr1:54638243:G:A	3.40299e-22	-7.39038e-10	-1.30117	1.65669e-19	-7.39038e-10	-1.12563	7.77089e-11	-7.39038e-10	-0.976043
54638272	chr1:54638272:A:G	5.17996e-23	-2.05962	-1.124	1.87808e-20	-2.1228	-1.17999	1.66634e-11	-2.05966	-0.456139
54638298	chr1:54638298:G:A	1.77893e-22	-7.39038e-10	-1.94982	6.63865e-20	-7.39038e-10	-2.04013	2.29951e-11	-7.39038e-10	-2.19373
54638540	chr1:54638540:T:C	1.71313e-23	-2.21132	-2.07877	7.89098e-21	-2.21034	-1.95956	2.67869e-12	-2.21133	-2.13236
54638682	chr1:54638682:T:C	6.93793e-23	-1.66845	-1.22296	2.5645e-20	-1.94303	-1.04825	6.84069e-12	-1.66848	-1.73765
54638727	chr1:54638727:C:T	1.39376e-22	-7.39038e-10	-2.19382	5.76324e-20	-7.39038e-10	-2.18154	2.36412e-11	-7.39038e-10	-2.16602
54638733	chr1:54638733:C:T	2.04251e-22	-1.81165	-4.84864e-09	6.66744e-20	-2.03581	-4.84864e-09	3.3694e-11	-1.81169	-4.84864e-09
54638974	chr1:54638974:T:C	2.79719e-23	-1.84892	-1.95088	1.02248e-20	-1.97603	-1.93478	5.13886e-12	-1.84895	-1.84324
54639111	chr1:54639111:T:C	1.42541e-22	-2.17137	-4.84864e-09	5.69562e-20	-2.19335	-4.84864e-09	2.35154e-11	-2.17136	-4.84864e-09
54639286	chr1:54639286:T:G	2.2168e-22	-1.72976	-4.84864e-09	7.03944e-20	-1.98151	-4.84864e-09	3.65691e-11	-1.72981	-4.84864e-09
54639374	chr1:54639374:A:G	1.33286e-22	-7.39038e-10	-2.2385	5.22176e-20	-7.39038e-10	-2.28021	2.43269e-11	-7.39038e-10	-2.13743
54639735	chr1:54639735:C:T	1.27224e-22	-7.39038e-10	-2.28505	5.04165e-20	-7.39038e-10	-2.31531	2.19374e-11	-7.39038e-10	-2.24082
54640055	chr1:54640055:C:T	1.39278e-23	-2.19867	-2.29844	5.78585e-21	-2.19769	-2.28252	2.39902e-12	-2.19868	-2.25528
54640121	chr1:54640121:T:C	1.2146e-22	-7.39038e-10	-2.33141	4.97951e-20	-7.39038e-10	-2.32771	2.02223e-11	-7.39038e-10	-2.32222
54640891	chr1:54640891:CAGA:C	2.55778e-23	-1.56206	-2.32722	8.33551e-21	-1.79724	-2.31786	4.25205e-12	-1.5621	-2.31951
54640925	chr1:54640925:C:T	2.25175e-22	-1.71412	-4.84864e-09	7.11249e-20	-1.97119	-4.84864e-09	3.71455e-11	-1.71417	-4.84864e-09
54641260	chr1:54641260:C:T	5.57799e-22	-7.39038e-10	-0.807001	2.81955e-19	-7.39038e-10	-0.593879	1.49493e-10	-7.39038e-10	-0.321764
54641382	chr1:54641382:G:A	1.48082e-23	-2.10313	-2.33268	5.71704e-21	-2.16972	-2.32246	2.45402e-12	-2.10317	-2.32811
54641687	chr1:54641687:A:T	1.40521e-22	-7.39038e-10	-2.18564	5.08092e-20	-7.39038e-10	-2.30755	2.26806e-11	-7.39038e-10	-2.2075
54641793	chr1:54641793:A:G	2.13671e-22	-1.76656	-4.84864e-09	6.80387e-20	-2.01555	-4.84864e-09	3.5248e-11	-1.7666	-4.84864e-09
54642163	chr1:54642163:C:CT	1.62753e-23	-2.08408	-2.25727	6.85434e-21	-2.16031	-2.15044	2.67878e-12	-2.08412	-2.25953
54642486	chr1:54642486:A:G	1.76828e-23	-2.17576	-2.08264	6.81888e-21	-2.2007	-2.11524	3.94312e-12	-2.17577	-1.78127
54642564	chr1:54642564:A:G	2.48488e-22	-1.6156	-4.84864e-09	7.64836e-20	-1.89855	-4.84864e-09	4.09912e-11	-1.61566	-4.84864e-09
54642806	chr1:54642806:G:A	2.58333e-22	-1.57675	-4.84864e-09	7.85629e-20	-1.87173	-4.84864e-09	4.26153e-11	-1.5768	-4.84864e-09
54642810	chr1:54642810:TTGCCA:T	1.48581e-23	-2.1179	-2.31455	5.93632e-21	-2.1795	-2.27504	2.41589e-12	-2.11794	-2.32901
54643305	chr1:54643305:A:G	4.24855e-23	-1.86278	-1.51906	1.91831e-20	-1.93947	-1.34212	6.88528e-12	-1.86277	-1.53685
54644746	chr1:54644746:C:T	5.20191e-23	-1.93919	-1.24019	2.54838e-20	-2.07849	-0.919097	1.40961e-11	-1.93925	-0.743864
54645419	chr1:54645419:A:G	1.21224e-22	-7.39038e-10	-2.33336	5.01792e-20	-7.39038e-10	-2.32003	2.01812e-11	-7.39038e-10	-2.32426
54645786	chr1:54645786:A:G	1.42492e-21	-1.7903	1.92117	5.87064e-19	-1.86074	2.00025	2.95614e-09	-1.79026	4.45289
54645855	chr1:54645855:G:A	6.16014e-22	-1.97786	1.27013	2.66726e-19	-2.10231	1.4529	6.57035e-10	-1.97792	3.13665
54645942	chr1:54645942:G:A	1.40904e-22	-7.39038e-10	-2.18292	5.1603e-20	-7.39038e-10	-2.29205	2.04481e-11	-7.39038e-10	-2.31112
54646095	chr1:54646095:G:T	4.73196e-23	-1.23072	-2.04335	1.50518e-20	-1.45328	-2.07085	8.50296e-12	-1.23083	-1.95777
54646269	chr1:54646269:C:T	3.25363e-22	-1.34606	-4.84864e-09	9.25196e-20	-1.70821	-4.84864e-09	5.36717e-11	-1.34613	-4.84864e-09
54646337	chr1:54646337:CT:C	5.55365e-23	-1.55134	-1.56261	1.89866e-20	-1.66708	-1.62481	2.47477e-11	-1.5513	-0.568981
54646861	chr1:54646861:A:G	1.84936e-22	-7.39038e-10	-1.91099	7.34438e-20	-7.39038e-10	-1.93911	2.58506e-11	-7.39038e-10	-2.07668
54647696	chr1:54647696:TGCCATTGCACTCCA:T	1.30127e-22	-7.39038e-10	-2.26249	5.4966e-20	-7.39038e-10	-2.22891	2.29841e-11	-7.39038e-10	-2.19421
54647818	chr1:54647818:T:C	3.46903e-23	-1.5968	-1.98774	1.43843e-20	-1.80958	-1.75991	1.72817e-11	-1.59683	-0.882539
54647819	chr1:54647819:C:T	1.10493e-21	-0.12346	-4.84864e-09	1.94188e-19	-0.9668	-4.84864e-09	1.82252e-10	-0.123622	-4.84864e-09
54647861	chr1:54647861:T:C	1.05826e-22	-1.47603	-0.993171	4.35538e-20	-1.6776	-0.784027	2.17076e-10	-1.47606	1.52729
54647929	chr1:54647929:A:G	3.31415e-22	-1.32763	-4.84864e-09	9.19648e-20	-1.71422	-4.84864e-09	5.467e-11	-1.3277	-4.84864e-09
54648002	chr1:54648002:A:G	3.27481e-22	-1.33957	-4.84864e-09	9.12735e-20	-1.72177	-4.84864e-09	5.4021e-11	-1.33964	-4.84864e-09
54648171	chr1:54648171:G:A	5.3079e-22	-7.39038e-10	-0.856634	2.7937e-19	-7.39038e-10	-0.603092	1.12337e-10	-7.39038e-10	-0.607506
54648427	chr1:54648427:G:A	1.37607e-22	-7.39038e-10	-2.2066	6.06322e-20	-7.39038e-10	-2.1308	2.09997e-11	-7.39038e-10	-2.28451
54648457	chr1:54648457:C:A	1.96109e-23	-2.10311	-2.0518	8.60769e-21	-1.95522	-2.12775	2.87051e-12	-2.10307	-2.17146
54648475	chr1:54648475:C:T	2.85085e-23	-2.19248	-1.58832	8.9344e-21	-2.20711	-1.83861	3.85052e-12	-2.19248	-1.78833
54648609	chr1:54648609:A:C	1.42771e-22	-7.39038e-10	-2.16976	6.43643e-20	-7.39038e-10	-2.07107	2.1685e-11	-7.39038e-10	-2.25239
54648617	chr1:54648617:C:T	1.72625e-22	-7.39038e-10	-1.97988	5.92611e-20	-7.39038e-10	-2.15367	2.60429e-11	-7.39038e-10	-2.06927
54648824	chr1:54648824:T:C	6.46603e-23	-1.33905	-1.6228	1.46288e-20	-1.59713	-1.95551	6.77428e-12	-1.33913	-2.07675
54648856	chr1:54648856:G:C	1.26714e-22	-7.39038e-10	-2.28907	5.51428e-20	-7.39038e-10	-2.2257	2.31134e-11	-7.39038e-10	-2.1886
54648860	chr1:54648860:T:G	5.51399e-22	-7.39038e-10	-0.818541	2.81353e-19	-7.39038e-10	-0.596016	1.25912e-10	-7.39038e-10	-0.493429
54648982	chr1:54648982:C:T	1.71276e-22	-7.39038e-10	-1.98772	6.28945e-20	-7.39038e-10	-2.09417	2.45248e-11	-7.39038e-10	-2.12933
54649132	chr1:54649132:G:A	5.41895e-23	-2.18691	-0.9516	2.11037e-20	-2.21382	-0.972363	5.60163e-12	-2.18692	-1.41903
54649782	chr1:54649782:A:G	6.35172e-22	-7.39038e-10	-0.677103	2.58668e-19	-7.39038e-10	-0.680083	1.39141e-10	-7.39038e-10	-0.393524
54649828	chr1:54649828:T:G	4.17098e-23	-2.17221	-1.22805	1.32895e-20	-2.19948	-1.44917	5.74137e-12	-2.17223	-1.40909
54649935	chr1:54649935:G:A	1.35831e-22	-1.4346	-0.784989	4.30994e-20	-1.70247	-0.769648	2.17224e-11	-1.43458	-0.816092
54650864	chr1:54650864:C:T	1.42178e-22	-7.39038e-10	-2.17392	4.95144e-20	-7.39038e-10	-2.33336	2.01053e-11	-7.39038e-10	-2.32803
54651218	chr1:54651218:C:T	5.3199e-23	-1.96317	-1.19379	1.74352e-20	-2.02033	-1.35681	8.06025e-12	-1.9632	-1.27887
54651327	chr1:54651327:C:T	2.4824e-23	-2.00948	-1.90971	8.15071e-21	-2.0721	-2.06542	3.62343e-12	-2.0095	-2.03209
54651461	chr1:54651461:T:C	2.37855e-23	-2.12983	-1.83209	9.30724e-21	-2.157	-1.84784	3.66787e-12	-2.12986	-1.89954
54651648	chr1:54651648:T:A	1.86261e-22	-7.39038e-10	-1.90385	6.86714e-20	-7.39038e-10	-2.00629	2.58585e-11	-7.39038e-10	-2.07637
54651724	chr1:54651724:C:T	1.28756e-22	-7.39038e-10	-2.27308	5.18419e-20	-7.39038e-10	-2.28743	2.02452e-11	-7.39038e-10	-2.3211
54651847	chr1:54651847:G:A	1.36681e-23	-2.20037	-2.31556	6.9532e-21	-2.18958	-2.10684	2.91715e-12	-2.20036	-2.05804
54652139	chr1:54652139:C:T	2.68116e-22	-1.53958	-4.84864e-09	7.85044e-20	-1.87247	-4.84864e-09	4.42286e-11	-1.53964	-4.84864e-09
54652206	chr1:54652206:G:A	1.58052e-23	-2.21226	-2.1584	7.7445e-21	-2.19556	-1.99308	4.22312e-12	-2.21225	-1.67618
54652253	chr1:54652253:G:A	3.7521e-23	-2.00682	-1.49928	1.09388e-20	-2.06604	-1.77727	4.74627e-12	-2.00685	-1.76481
54652489	chr1:54652489:G:T	1.65248e-22	-0.256202	-1.76735	2.6043e-20	-1.02815	-1.94772	2.46822e-11	-0.256361	-1.86657
54653199	chr1:54653199:A:G	4.93234e-22	-0.930017	-4.84864e-09	1.07335e-19	-1.55967	-4.84864e-09	8.13599e-11	-0.930131	-4.84864e-09
54653471	chr1:54653471:A:G	7.13506e-23	-0.659841	-2.20355	1.36735e-20	-1.35749	-2.26268	1.15263e-11	-0.65995	-2.22443
54653616	chr1:54653616:G:C	2.87956e-23	-2.1604	-1.61038	1.13805e-20	-2.20679	-1.59694	1.08029e-11	-2.16041	-0.788791
54653794	chr1:54653794:G:A	1.28429e-22	-7.39038e-10	-2.27562	5.71436e-20	-7.39038e-10	-2.19006	2.46562e-11	-7.39038e-10	-2.12398
54653861	chr1:54653861:C:T	2.9544e-22	-1.03607	-0.40646	1.07267e-19	-1.39184	-0.168462	4.7002e-10	-1.03613	1.85989
54653873	chr1:54653873:A:G	1.33354e-22	-7.39038e-10	-2.238	5.069e-20	-7.39038e-10	-2.3099	2.26674e-11	-7.39038e-10	-2.20808
54653981	chr1:54653981:C:T	1.21405e-22	-7.39038e-10	-2.33186	5.70361e-20	-7.39038e-10	-2.19194	2.4568e-11	-7.39038e-10	-2.12757
54654029	chr1:54654029:T:C	1.36805e-22	-2.21244	-4.84864e-09	5.83464e-20	-2.16923	-4.84864e-09	2.25689e-11	-2.21244	-4.84864e-09
54654172	chr1:54654172:G:A	2.63786e-22	-7.39038e-10	-1.55586	9.73775e-20	-7.39038e-10	-1.65703	4.98379e-11	-7.39038e-10	-1.42024
54654607	chr1:54654607:A:G	1.23163e-22	-7.39038e-10	-2.31749	5.00792e-20	-7.39038e-10	-2.32202	2.0741e-11	-7.39038e-10	-2.2969
54654796	chr1:54654796:T:C	1.61092e-23	-2.21183	-2.13978	5.99407e-21	-2.21314	-2.23172	2.77038e-12	-2.21183	-2.0982
54654799	chr1:54654799:C:T	1.23366e-22	-7.39038e-10	-2.31585	4.96781e-20	-7.39038e-10	-2.33006	2.00099e-11	-7.39038e-10	-2.33279
54655210	chr1:54655210:T:G	4.73131e-22	-0.971626	-4.84864e-09	1.03596e-19	-1.59513	-4.84864e-09	7.80441e-11	-0.97174	-4.84864e-09
54655388	chr1:54655388:GAGACAAA:G	1.57948e-22	-7.39038e-10	-2.06873	8.1844e-20	-7.39038e-10	-1.83081	3.43731e-11	-7.39038e-10	-1.79174
54655531	chr1:54655531:A:C	1.23319e-22	-7.39038e-10	-2.31622	4.9538e-20	-7.39038e-10	-2.33289	2.00019e-11	-7.39038e-10	-2.33318
54655582	chr1:54655582:G:A	3.09209e-23	-2.15407	-1.5455	9.27115e-21	-2.1805	-1.82822	3.90195e-12	-2.15408	-1.81346
54655686	chr1:54655686:G:C	1.90064e-22	-0.957093	-0.926543	7.07953e-20	-1.30028	-0.675558	3.98909e-10	-0.957155	1.61688
54655721	chr1:54655721:G:A	1.97105e-23	-2.21093	-1.93892	7.93365e-21	-2.21361	-1.9509	2.6271e-12	-2.21093	-2.1522
54655926	chr1:54655926:C:T	1.5206e-23	-2.21381	-2.1955	5.69348e-21	-2.21295	-2.28336	2.48752e-12	-2.21381	-2.20392
54656240	chr1:54656240:G:T	2.2702e-23	-2.20979	-1.79876	9.19067e-21	-2.18681	-1.83063	7.49026e-12	-2.20979	-1.10562
54656517	chr1:54656517:A:G	1.2399e-22	-7.39038e-10	-2.31079	4.96239e-20	-7.39038e-10	-2.33115	2.00257e-11	-7.39038e-10	-2.332
54656757	chr1:54656757:G:A	1.92868e-23	-2.04122	-2.13035	7.37104e-21	-2.12372	-2.11435	3.26178e-12	-2.04127	-2.10547
54657203	chr1:54657203:C:T	1.78296e-23	-2.19638	-2.05376	6.4075e-21	-2.20154	-2.17662	3.01049e-12	-2.19638	-2.03053
54657288	chr1:54657288:T:C	2.17568e-23	-2.21365	-1.83742	8.8676e-21	-2.20733	-1.84589	6.80682e-12	-2.21365	-1.19743
54657478	chr1:54657478:C:A	1.64529e-23	-2.2088	-2.12169	6.08514e-21	-2.21113	-2.21865	2.82154e-12	-2.20881	-2.08292
54657721	chr1:54657721:T:C	4.22879e-22	-7.39038e-10	-1.08391	1.52998e-19	-7.39038e-10	-1.2052	8.92119e-11	-7.39038e-10	-0.837999
54657796	chr1:54657796:G:A	2.59312e-22	-0.964015	-0.608952	9.10344e-20	-1.32352	-0.400873	3.64812e-10	-0.964074	1.53444
54658263	chr1:54658263:C:T	1.36754e-22	-2.21282	-4.84864e-09	5.61635e-20	-2.20736	-4.84864e-09	2.25604e-11	-2.21282	-4.84864e-09
54658358	chr1:54658358:G:A	1.46518e-23	-2.13732	-2.30912	7.43859e-21	-1.94815	-2.2808	2.36647e-12	-2.13732	-2.3303
54658548	chr1:54658548:T:C	1.58592e-23	-2.12648	-2.24077	8.26681e-21	-2.09175	-2.03162	3.07759e-12	-2.12648	-2.07839
54658713	chr1:54658713:C:A	1.23868e-22	-7.39038e-10	-2.31178	4.97459e-20	-7.39038e-10	-2.3287	2.0024e-11	-7.39038e-10	-2.33208
54658715	chr1:54658715:C:T	7.76131e-23	-1.23508	-1.54418	2.48485e-20	-1.50627	-1.51656	1.95896e-11	-1.23515	-1.11886
54658859	chr1:54658859:G:A	1.36923e-22	-2.21158	-4.84864e-09	5.58719e-20	-2.21257	-4.84864e-09	2.25882e-11	-2.21158	-4.84864e-09
54659158	chr1:54659158:G:A	1.30747e-22	-7.39038e-10	-2.25774	5.15086e-20	-7.39038e-10	-2.29388	2.0493e-11	-7.39038e-10	-2.30893
54659319	chr1:54659319:G:A	1.22341e-22	-7.39038e-10	-2.32419	5.07933e-20	-7.39038e-10	-2.30786	2.00538e-11	-7.39038e-10	-2.33059
54659683	chr1:54659683:C:A	1.24427e-22	-7.39038e-10	-2.30728	4.96442e-20	-7.39038e-10	-2.33075	2.0039e-11	-7.39038e-10	-2.33133
54659790	chr1:54659790:A:G	1.3441e-23	-2.20385	-2.32884	5.85557e-21	-2.13706	-2.33118	2.64005e-12	-2.20384	-2.15437
54660741	chr1:54660741:G:A	1.21381e-22	-7.39038e-10	-2.33207	4.95227e-20	-7.39038e-10	-2.3332	2.0031e-11	-7.39038e-10	-2.33173
54660763	chr1:54660763:T:C	1.50615e-23	-2.12233	-2.29653	5.43166e-21	-2.21198	-2.3314	2.6539e-12	-2.1223	-2.23068
54661219	chr1:54661219:A:G	1.21221e-22	-7.39038e-10	-2.33338	5.81965e-20	-7.39038e-10	-2.1718	2.51768e-11	-7.39038e-10	-2.10309
54661431	chr1:54661431:C:T	1.54794e-23	-2.17592	-2.21557	5.74756e-21	-2.19528	-2.29157	2.60049e-12	-2.17592	-2.19739
54661822	chr1:54661822:C:T	1.43947e-22	-7.39038e-10	-2.16155	5.28644e-20	-7.39038e-10	-2.2679	2.47158e-11	-7.39038e-10	-2.12157
54661847	chr1:54661847:T:C	1.48729e-22	-7.39038e-10	-2.12888	5.27505e-20	-7.39038e-10	-2.27005	2.31338e-11	-7.39038e-10	-2.18772
54661999	chr1:54661999:G:T	3.54528e-22	-7.39038e-10	-1.26021	1.30546e-19	-7.39038e-10	-1.3639	5.90636e-11	-7.39038e-10	-1.2504
54662392	chr1:54662392:C:T	3.7663e-22	-1.19974	-4.84864e-09	8.85388e-20	-1.75219	-4.84864e-09	6.21265e-11	-1.19984	-4.84864e-09
54662643	chr1:54662643:T:C	1.23253e-22	-7.39038e-10	-2.31676	4.95714e-20	-7.39038e-10	-2.33221	2.00062e-11	-7.39038e-10	-2.33297
54662695	chr1:54662695:A:G	1.42201e-22	-2.17376	-4.84864e-09	5.72849e-20	-2.18759	-4.84864e-09	2.3459e-11	-2.17376	-4.84864e-09
54663241	chr1:54663241:A:G	1.41656e-22	-2.1776	-4.84864e-09	5.71116e-20	-2.19062	-4.84864e-09	2.33691e-11	-2.1776	-4.84864e-09
54663310	chr1:54663310:T:C	1.40167e-22	-7.39038e-10	-2.18816	5.00494e-20	-7.39038e-10	-2.32262	2.00125e-11	-7.39038e-10	-2.33266
54663392	chr1:54663392:A:G	6.5006e-23	-0.856153	-2.10037	1.3061e-20	-1.4954	-2.17059	1.05736e-11	-0.856261	-2.1144
54663474	chr1:54663474:G:A	1.23254e-22	-7.39038e-10	-2.31675	4.95707e-20	-7.39038e-10	-2.33223	2.00059e-11	-7.39038e-10	-2.33298
54663891	chr1:54663891:T:C	4.41769e-23	-2.20363	-1.13916	1.44604e-20	-2.18492	-1.37929	4.58263e-12	-2.20363	-1.60312
54664502	chr1:54664502:T:C	1.74703e-22	-1.52278	-0.445136	2.71608e-20	-1.99254	-0.941315	2.05361e-11	-1.52281	-0.78402
54664628	chr1:54664628:T:C	4.15599e-23	-1.54016	-1.8637	1.28886e-20	-1.8373	-1.84198	2.45046e-11	-1.54021	-0.589945
54664925	chr1:54664925:T:G	3.16693e-23	-1.45879	-2.21686	1.08601e-20	-1.69807	-2.15246	5.37341e-12	-1.45884	-2.18871
54664952	chr1:54664952:C:T	3.00799e-23	-1.43856	-2.28858	1.17262e-20	-1.44124	-2.33256	4.74747e-12	-1.4386	-2.3328
54665258	chr1:54665258:C:T	2.46194e-23	-1.61823	-2.30924	8.35379e-21	-1.84082	-2.2721	4.07644e-12	-1.61827	-2.30552
54665273	chr1:54665273:G:C	2.5415e-23	-1.56494	-2.33072	8.29232e-21	-1.78826	-2.33204	4.18584e-12	-1.56498	-2.33232
54665299	chr1:54665299:C:T	5.50906e-23	-1.73802	-1.384	2.13051e-20	-1.86812	-1.30856	4.85606e-11	-1.73806	0.291855
54665883	chr1:54665883:G:A	4.5306e-22	-7.39038e-10	-1.01498	1.85601e-19	-7.39038e-10	-1.01203	6.26654e-11	-7.39038e-10	-1.1912
54665961	chr1:54665961:C:T	1.37717e-22	-7.39038e-10	-2.2058	5.398e-20	-7.39038e-10	-2.24701	2.41112e-11	-7.39038e-10	-2.14634
54666000	chr1:54666000:A:G	1.43838e-22	-2.16231	-4.84864e-09	5.9517e-20	-2.14937	-4.84864e-09	2.37291e-11	-2.16231	-4.84864e-09
54666019	chr1:54666019:T:C	1.37858e-22	-7.39038e-10	-2.20478	5.40223e-20	-7.39038e-10	-2.24623	2.41401e-11	-7.39038e-10	-2.14514
54666171	chr1:54666171:C:T	2.62013e-23	-1.83764	-2.02755	1.00598e-20	-1.95707	-1.97001	1.41527e-11	-1.83767	-0.841434
54666224	chr1:54666224:C:T	2.78005e-23	-1.83939	-1.96656	1.06831e-20	-1.95894	-1.90803	1.6052e-11	-1.83942	-0.713762
54666316	chr1:54666316:T:G	2.72312e-22	-7.39038e-10	-1.52405	8.96507e-20	-7.39038e-10	-1.73971	3.99218e-11	-7.39038e-10	-1.64209
54666343	chr1:54666343:A:G	4.80204e-23	-2.21042	-1.04896	1.12287e-20	-2.21342	-1.60373	5.30567e-12	-2.21042	-1.44982
54666486	chr1:54666486:G:T	1.23326e-22	-7.39038e-10	-2.31617	5.33089e-20	-7.39038e-10	-2.25952	2.10449e-11	-7.39038e-10	-2.28235
54666662	chr1:54666662:G:A	1.51634e-23	-2.0992	-2.31292	7.29182e-21	-2.06433	-2.18454	2.76196e-12	-2.0992	-2.21388
54666764	chr1:54666764:T:C	1.39853e-22	-2.19041	-4.84864e-09	5.75195e-20	-2.1835	-4.84864e-09	2.30717e-11	-2.19041	-4.84864e-09
54666931	chr1:54666931:T:C	7.89162e-22	-7.39038e-10	-0.460027	1.87121e-19	-7.39038e-10	-1.00387	4.42775e-11	-7.39038e-10	-1.53854
54667112	chr1:54667112:G:A	4.43602e-22	-7.39038e-10	-1.03607	1.57816e-19	-7.39038e-10	-1.1742	9.84176e-11	-7.39038e-10	-0.739794
54667252	chr1:54667252:T:C	4.48972e-23	-2.21305	-1.11358	1.06729e-20	-2.2112	-1.65672	5.0017e-12	-2.21305	-1.50619
54667257	chr1:54667257:C:T	3.96643e-22	-7.39038e-10	-1.14796	1.45268e-19	-7.39038e-10	-1.25704	4.61235e-11	-7.39038e-10	-1.49769
54667259	chr1:54667259:G:A	2.74268e-23	-1.85048	-1.969	1.05642e-20	-1.96845	-1.90971	1.5686e-11	-1.85051	-0.725735
54667384	chr1:54667384:GC:G	4.61823e-23	-2.2138	-1.08461	1.09875e-20	-2.20836	-1.63051	5.13099e-12	-2.2138	-1.47992
54667558	chr1:54667558:T:C	7.95417e-22	-7.39038e-10	-0.452133	1.87877e-19	-7.39038e-10	-0.999842	4.41983e-11	-7.39038e-10	-1.54033
54667999	chr1:54667999:T:G	1.3404e-23	-2.20207	-2.33338	5.50774e-21	-2.20517	-2.3243	2.3064e-12	-2.20207	-2.29125
54668488	chr1:54668488:C:T	7.52022e-22	-7.39038e-10	-0.508234	1.79516e-19	-7.39038e-10	-1.04536	4.28538e-11	-7.39038e-10	-1.57122
54668598	chr1:54668598:G:A	3.65233e-22	-1.23046	-4.84864e-09	1.53305e-19	-1.2032	-4.84864e-09	6.02497e-11	-1.23052	-4.84864e-09
54668653	chr1:54668653:A:G	1.30153e-22	-7.39038e-10	-2.26229	5.02889e-20	-7.39038e-10	-2.31784	2.11584e-11	-7.39038e-10	-2.27698
54668706	chr1:54668706:C:T	2.85494e-23	-1.85523	-1.92414	1.10493e-20	-1.97212	-1.86114	1.71461e-11	-1.85525	-0.631988
54668814	chr1:54668814:G:A	1.18318e-22	-2.20622	-0.151403	2.20339e-20	-2.21356	-0.929482	1.16449e-11	-2.20622	-0.667929
54668912	chr1:54668912:A:G	2.59268e-23	-1.56775	-2.30797	1.007e-20	-1.59348	-2.33259	4.17336e-12	-1.56779	-2.3325
54669145	chr1:54669145:C:A	1.73198e-22	-2.21197	0.235409	3.04358e-20	-2.21257	-0.607439	1.59581e-11	-2.21197	-0.347075
54669233	chr1:54669233:T:C	2.02802e-22	-1.81877	-4.84864e-09	1.01801e-19	-1.61261	-4.84864e-09	3.34565e-11	-1.81877	-4.84864e-09
54669470	chr1:54669470:A:G	1.21229e-22	-7.39038e-10	-2.33332	4.95133e-20	-7.39038e-10	-2.33339	2.00132e-11	-7.39038e-10	-2.33262
54669686	chr1:54669686:A:G	7.3954e-22	-7.39038e-10	-0.524971	1.76483e-19	-7.39038e-10	-1.0624	4.29376e-11	-7.39038e-10	-1.56927
54670013	chr1:54670013:A:C	5.86979e-23	-2.20982	-0.848777	1.22038e-20	-2.21377	-1.52012	6.36165e-12	-2.20982	-1.2689
54670195	chr1:54670195:A:G	1.75758e-22	-7.39038e-10	-1.96189	7.31384e-20	-7.39038e-10	-1.94327	2.34599e-11	-7.39038e-10	-2.17372
54670394	chr1:54670394:T:G	1.52251e-23	-2.17465	-2.2334	6.0751e-21	-2.19964	-2.23179	3.16886e-12	-2.17466	-2.00098
54671015	chr1:54671015:CT:C	1.23264e-22	-7.39038e-10	-2.31667	5.24835e-20	-7.39038e-10	-2.27513	2.0502e-11	-7.39038e-10	-2.30849
54671116	chr1:54671116:G:A	1.21663e-22	-7.39038e-10	-2.32974	5.0975e-20	-7.39038e-10	-2.30429	2.01565e-11	-7.39038e-10	-2.32549
54671265	chr1:54671265:C:T	5.12424e-23	-2.1605	-1.03393	1.89848e-20	-2.18381	-1.10818	2.46409e-11	-2.16049	0.035887
54671379	chr1:54671379:G:A	1.63289e-23	-2.21381	-2.12426	6.4252e-21	-2.2026	-2.1728	2.2796e-12	-2.21381	-2.2912
54671692	chr1:54671692:A:G	5.8571e-22	-7.39038e-10	-0.758175	3.24285e-19	-7.39038e-10	-0.454004	4.42958e-09	-7.39038e-10	3.06705
54671924	chr1:54671924:G:A	1.93509e-22	-7.39038e-10	-1.86567	6.54553e-20	-7.39038e-10	-2.05426	2.2533e-11	-7.39038e-10	-2.21403
54672138	chr1:54672138:G:C	2.415e-22	-7.39038e-10	-1.64413	1.0501e-19	-7.39038e-10	-1.58157	4.47272e-11	-7.39038e-10	-1.52843
54672167	chr1:54672167:A:G	2.46223e-22	-7.39038e-10	-1.62476	1.06233e-19	-7.39038e-10	-1.56999	4.51897e-11	-7.39038e-10	-1.51814
54672618	chr1:54672618:A:G	1.17536e-21	-0.0616686	-4.84864e-09	3.55148e-19	-0.363092	-4.84864e-09	1.9394e-10	-0.0614649	-4.84864e-09
54672621	chr1:54672621:G:A	1.73114e-23	-2.01421	-2.26542	6.79542e-21	-1.99336	-2.32602	2.68069e-12	-2.01421	-2.32873
54672739	chr1:54672739:C:T	2.21506e-21	0.572034	-4.84864e-09	8.99826e-19	0.566574	-4.84864e-09	3.65377e-10	0.571917	-4.84864e-09
54673000	chr1:54673000:C:T	1.68536e-23	-1.98865	-2.31779	6.93811e-21	-1.96706	-2.33154	2.74422e-12	-1.98865	-2.33087
54673241	chr1:54673241:G:T	8.18949e-22	-7.39038e-10	-0.422978	3.56096e-19	-7.39038e-10	-0.360428	1.39117e-10	-7.39038e-10	-0.393701
54673432	chr1:54673432:T:C	1.32575e-23	-2.21378	-2.33266	5.48321e-21	-2.21349	-2.32044	2.18708e-12	-2.21378	-2.33267
54673748	chr1:54673748:G:C	2.77149e-22	-7.39038e-10	-1.50645	1.22375e-19	-7.39038e-10	-1.42854	5.11102e-11	-7.39038e-10	-1.39503
54673798	chr1:54673798:C:T	1.99401e-22	-7.39038e-10	-1.83568	7.42355e-20	-7.39038e-10	-1.92839	2.6286e-11	-7.39038e-10	-2.05998
54673945	chr1:54673945:G:A	1.32893e-23	-2.2131	-2.33094	5.61418e-21	-2.2138	-2.29653	2.21401e-12	-2.2131	-2.32111
54674561	chr1:54674561:C:A	1.44708e-22	-7.39038e-10	-2.15628	6.0356e-20	-7.39038e-10	-2.13537	2.49234e-11	-7.39038e-10	-2.1132
54674795	chr1:54674795:C:T	2.79454e-22	-7.39038e-10	-1.49816	1.07183e-19	-7.39038e-10	-1.56109	5.67358e-11	-7.39038e-10	-1.29061
54675267	chr1:54675267:T:C	3.27405e-23	-2.14203	-1.50036	1.32792e-20	-2.18492	-1.46451	3.17945e-11	-2.14203	0.272315
54675515	chr1:54675515:A:G	3.1708e-23	-2.16494	-1.50949	1.3014e-20	-2.19868	-1.47092	3.08244e-11	-2.16495	0.264245
54675667	chr1:54675667:G:A	4.05361e-22	-7.39038e-10	-1.12622	1.6097e-19	-7.39038e-10	-1.15441	8.71492e-11	-7.39038e-10	-0.861392
54675882	chr1:54675882:C:T	1.40283e-23	-2.2063	-2.28362	6.1629e-21	-2.21215	-2.20493	2.37019e-12	-2.20631	-2.25973
54675911	chr1:54675911:C:T	2.02954e-22	-7.39038e-10	-1.81802	6.84317e-20	-7.39038e-10	-2.00979	2.31626e-11	-7.39038e-10	-2.18648
54675932	chr1:54675932:C:T	1.36855e-23	-2.20657	-2.30809	5.93647e-21	-2.21033	-2.24418	2.30406e-12	-2.20658	-2.28776
54676384	chr1:54676384:C:T	1.35495e-23	-2.20542	-2.31923	5.44716e-21	-2.20776	-2.33277	2.23051e-12	-2.20543	-2.32136
54676438	chr1:54676438:G:T	1.51786e-23	-2.07848	-2.33263	6.63518e-21	-2.08116	-2.26208	2.99935e-12	-2.0785	-2.15212
54676484	chr1:54676484:A:G	1.21474e-22	-7.39038e-10	-2.3313	4.99298e-20	-7.39038e-10	-2.32501	2.00752e-11	-7.39038e-10	-2.32953
54676700	chr1:54676700:TATTTA:CATTTA	3.5335e-22	-7.39038e-10	-1.26354	1.51812e-19	-7.39038e-10	-1.21299	8.4719e-11	-7.39038e-10	-0.889673
54676854	chr1:54676854:A:G	7.13047e-23	-2.20145	-0.662587	2.22895e-20	-2.21376	-0.91775	3.58879e-11	-2.20145	0.452837
54676928	chr1:54676928:C:T	1.35441e-22	-7.39038e-10	-2.22247	5.29266e-20	-7.39038e-10	-2.26672	2.01931e-11	-7.39038e-10	-2.32367
54677006	chr1:54677006:C:T	1.87639e-22	-7.39038e-10	-1.89648	8.84327e-20	-7.39038e-10	-1.75339	2.96461e-11	-7.39038e-10	-1.93968
54677655	chr1:54677655:C:A	1.96658e-23	-2.03959	-2.11252	1.00127e-20	-1.88113	-2.05064	4.05437e-12	-2.03963	-1.88959
54677711	chr1:54677711:G:A	1.48317e-22	-2.13165	-4.84864e-09	5.89065e-20	-2.15968	-4.84864e-09	2.44685e-11	-2.13163	-4.84864e-09
54678427	chr1:54678427:A:G	8.36519e-23	-2.21258	-0.491753	3.08964e-20	-2.20857	-0.596415	5.39115e-11	-2.21258	0.870913
54678793	chr1:54678793:A:G	1.2656e-22	-7.39038e-10	-2.29028	4.95297e-20	-7.39038e-10	-2.33305	2.08586e-11	-7.39038e-10	-2.29125
54679313	chr1:54679313:C:T	1.29706e-22	-7.39038e-10	-2.26573	5.23425e-20	-7.39038e-10	-2.27782	2.21478e-11	-7.39038e-10	-2.23127
54679840	chr1:54679840:G:A	1.99929e-22	-7.39038e-10	-1.83304	9.24632e-20	-7.39038e-10	-1.70882	4.35056e-11	-7.39038e-10	-1.55612
54679881	chr1:54679881:T:C	1.44028e-22	-7.39038e-10	-2.16099	6.57664e-20	-7.39038e-10	-2.04952	2.33957e-11	-7.39038e-10	-2.17646
54680224	chr1:54680224:G:A	1.67728e-23	-2.20546	-2.10578	6.95501e-21	-2.21076	-2.08541	2.44111e-12	-2.20546	-2.2311
54680434	chr1:54680434:C:T	6.20791e-22	-7.39038e-10	-0.700005	1.57388e-19	-7.39038e-10	-1.17692	6.04116e-11	-7.39038e-10	-1.22783
54680549	chr1:54680549:C:T	1.44473e-22	-2.15791	-4.84864e-09	5.64713e-20	-2.20189	-4.84864e-09	2.38338e-11	-2.15791	-4.84864e-09
54680677	chr1:54680677:G:T	1.7702e-22	-7.39038e-10	-1.95474	7.31267e-20	-7.39038e-10	-1.94343	3.21824e-11	-7.39038e-10	-1.85759
54680779	chr1:54680779:G:C	6.31226e-22	-7.39038e-10	-0.683336	2.43749e-19	-7.39038e-10	-0.739489	1.4886e-10	-7.39038e-10	-0.326007
54681850	chr1:54681850:A:C	1.39355e-22	-7.39038e-10	-2.19397	5.78623e-20	-7.39038e-10	-2.17756	2.10171e-11	-7.39038e-10	-2.28368
54681874	chr1:54681874:G:T	4.03965e-23	-1.19049	-2.24177	9.91024e-21	-1.69398	-2.24808	6.21226e-12	-1.19059	-2.31189
54682002	chr1:54682002:AGT:A	5.28953e-22	-7.39038e-10	-0.8601	1.11707e-19	-7.39038e-10	-1.51975	4.32853e-11	-7.39038e-10	-1.5612
54683031	chr1:54683031:CACAG:C	8.26829e-23	-0.382869	-2.33312	3.37916e-20	-0.418132	-2.29728	1.38226e-11	-0.382776	-2.31993
54683101	chr1:54683101:G:A	3.91426e-23	-1.41357	-2.05022	1.20247e-20	-1.45616	-2.29251	5.2605e-12	-1.41363	-2.25516
54683122	chr1:54683122:AG:A	5.7105e-23	-0.905418	-2.18069	1.26841e-20	-1.49324	-2.20203	8.5274e-12	-0.90554	-2.28019
54683157	chr1:54683157:C:T	1.48322e-22	-7.39038e-10	-2.13162	6.20206e-20	-7.39038e-10	-2.10816	2.16005e-11	-7.39038e-10	-2.2563
54683660	chr1:54683660:T:C	3.16541e-23	-2.1352	-1.54093	8.34635e-21	-2.04475	-2.06905	2.94121e-12	-2.13521	-2.11499
54683696	chr1:54683696:C:G	1.39363e-23	-2.17932	-2.31718	5.57148e-21	-2.1852	-2.33276	2.28383e-12	-2.17929	-2.32387
54683706	chr1:54683706:G:A	2.17929e-23	-2.16025	-1.88917	7.4804e-21	-2.1532	-2.07014	2.99865e-12	-2.16021	-2.07064
54683738	chr1:54683738:A:G	2.39902e-22	-7.39038e-10	-1.65077	6.74235e-20	-7.39038e-10	-2.02463	2.4337e-11	-7.39038e-10	-2.13702
54683844	chr1:54683844:A:C	1.67206e-22	-7.39038e-10	-2.01178	7.68581e-20	-7.39038e-10	-1.89367	2.46968e-11	-7.39038e-10	-2.12234
54684008	chr1:54684008:T:C	3.73686e-23	-1.28634	-2.22383	1.82166e-20	-1.00013	-2.33317	5.52577e-12	-1.28622	-2.33337
54684014	chr1:54684014:C:G	6.73634e-22	-0.618312	-4.84864e-09	2.28239e-19	-0.805232	-4.84864e-09	1.11119e-10	-0.618408	-4.84864e-09
54684055	chr1:54684055:A:G	3.83603e-23	-1.27394	-2.21004	1.85387e-20	-0.982501	-2.33327	5.59683e-12	-1.27382	-2.33299
54684791	chr1:54684791:T:C	4.03462e-23	-1.26259	-2.17091	1.87081e-20	-0.97637	-2.3303	5.68444e-12	-1.26248	-2.3288
54684898	chr1:54684898:T:C	4.48817e-22	-7.39038e-10	-1.02439	1.21171e-19	-7.39038e-10	-1.43842	3.5271e-11	-7.39038e-10	-1.76595
54685390	chr1:54685390:T:C	1.66904e-22	-7.39038e-10	-2.01358	7.26437e-20	-7.39038e-10	-1.95006	3.08232e-11	-7.39038e-10	-1.90075
54685453	chr1:54685453:T:C	1.41712e-22	0.143293	-2.3205	5.54169e-20	0.0839378	-2.30468	2.76585e-11	0.14314	-2.15222
54685515	chr1:54685515:C:T	2.18721e-22	-7.39038e-10	-1.7432	7.56312e-20	-7.39038e-10	-1.90976	2.92275e-11	-7.39038e-10	-1.9539
54685532	chr1:54685532:A:AC	1.61588e-23	-2.16358	-2.18496	6.30234e-21	-2.17049	-2.22422	2.31909e-12	-2.16355	-2.32429
54685640	chr1:54685640:A:C	1.30903e-22	-7.39038e-10	-2.25654	5.86041e-20	-7.39038e-10	-2.16482	2.14074e-11	-7.39038e-10	-2.26528
54686550	chr1:54686550:C:T	4.76921e-23	-1.07407	-2.19216	2.27851e-20	-0.777147	-2.33237	6.84227e-12	-1.07395	-2.33194
54686765	chr1:54686765:A:G	4.57225e-23	-1.05567	-2.25274	2.32781e-20	-0.757433	-2.33068	6.97483e-12	-1.05555	-2.33116
54686766	chr1:54686766:T:C	4.60961e-23	-1.04753	-2.25274	2.35202e-20	-0.747084	-2.33068	7.03183e-12	-1.04741	-2.33116
54686892	chr1:54686892:C:T	1.74196e-22	-7.39038e-10	-1.97082	8.08834e-20	-7.39038e-10	-1.84262	2.56284e-11	-7.39038e-10	-2.08531
54687098	chr1:54687098:G:C	1.30356e-22	-7.39038e-10	-2.26073	5.11215e-20	-7.39038e-10	-2.30142	2.27899e-11	-7.39038e-10	-2.2027
54687104	chr1:54687104:C:T	1.23368e-22	-7.39038e-10	-2.31583	4.96082e-20	-7.39038e-10	-2.33147	2.10791e-11	-7.39038e-10	-2.28073
54687159	chr1:54687159:C:T	1.81426e-22	-1.93015	-4.84864e-09	8.38648e-20	-1.80642	-4.84864e-09	2.99309e-11	-1.93012	-4.84864e-09
54687166	chr1:54687166:T:C	4.49084e-23	-1.07044	-2.25593	2.29188e-20	-0.773499	-2.33017	6.87572e-12	-1.07032	-2.3307
54687191	chr1:54687191:A:C	1.35969e-22	-7.39038e-10	-2.21858	6.2053e-20	-7.39038e-10	-2.10764	2.21104e-11	-7.39038e-10	-2.23297
54687371	chr1:54687371:G:A	4.50927e-23	-1.07388	-2.2484	2.27957e-20	-0.777754	-2.3313	6.84494e-12	-1.07376	-2.33174
54687374	chr1:54687374:T:C	2.41428e-23	-1.64405	-2.30296	1.08578e-20	-1.53323	-2.31752	4.29132e-12	-1.64397	-2.22845
54687831	chr1:54687831:C:T	3.13587e-22	-7.39038e-10	-1.38292	1.21213e-19	-7.39038e-10	-1.43808	3.62868e-11	-7.39038e-10	-1.73756
54688000	chr1:54688000:G:A	1.90164e-22	-7.39038e-10	-1.88311	5.82034e-20	-7.39038e-10	-2.17168	2.26459e-11	-7.39038e-10	-2.20903
54688078	chr1:54688078:G:T	2.44244e-22	-1.63283	-4.84864e-09	6.85508e-20	-2.00805	-4.84864e-09	4.02903e-11	-1.6329	-4.84864e-09
54688530	chr1:54688530:T:C	4.73479e-23	-1.04892	-2.22456	2.34355e-20	-0.748145	-2.33323	7.0066e-12	-1.04879	-2.33337
54688544	chr1:54688544:C:T	1.31494e-22	-7.39038e-10	-2.25204	5.07173e-20	-7.39038e-10	-2.30936	2.01052e-11	-7.39038e-10	-2.32803
54688699	chr1:54688699:C:T	4.49753e-23	-1.10507	-2.21982	2.19882e-20	-0.812118	-2.333	6.62555e-12	-1.10495	-2.33313
54689000	chr1:54689000:G:A	1.49788e-22	-7.39038e-10	-2.12178	6.1328e-20	-7.39038e-10	-2.11939	2.18037e-11	-7.39038e-10	-2.24693
54689152	chr1:54689152:G:A	4.56278e-23	-1.0737	-2.23678	2.2807e-20	-0.777219	-2.33134	6.84382e-12	-1.07358	-2.33209
54689405	chr1:54689405:A:G	3.43169e-23	-1.26971	-2.32565	1.26489e-20	-1.38541	-2.31265	5.86171e-12	-1.26975	-2.29082
54689789	chr1:54689789:C:T	1.47077e-22	-7.39038e-10	-2.14004	6.027e-20	-7.39038e-10	-2.13679	2.1605e-11	-7.39038e-10	-2.25609
54689926	chr1:54689926:A:G	2.91677e-22	-7.39038e-10	-1.45535	7.90024e-20	-7.39038e-10	-1.86615	2.71691e-11	-7.39038e-10	-2.02693
54690048	chr1:54690048:TGCA:T	1.33492e-22	-7.39038e-10	-2.23696	6.0296e-20	-7.39038e-10	-2.13636	2.17646e-11	-7.39038e-10	-2.24873
54690158	chr1:54690158:C:T	1.29702e-22	-7.39038e-10	-2.26576	5.36385e-20	-7.39038e-10	-2.25336	2.02005e-11	-7.39038e-10	-2.3233
54690465	chr1:54690465:A:T	1.36756e-22	-2.2128	-4.84864e-09	5.58238e-20	-2.21343	-4.84864e-09	2.25608e-11	-2.2128	-4.84864e-09
54690492	chr1:54690492:A:G	1.45242e-23	-2.12745	-2.32774	5.54062e-21	-2.1908	-2.33273	2.52857e-12	-2.1275	-2.27386
54690522	chr1:54690522:C:G	4.8439e-23	-0.99326	-2.25743	2.60514e-20	-0.646248	-2.32931	7.46054e-12	-0.993128	-2.32626
54690548	chr1:54690548:A:G	3.63353e-22	-7.39038e-10	-1.23562	8.94338e-20	-7.39038e-10	-1.74213	3.0362e-11	-7.39038e-10	-1.91582
54690565	chr1:54690565:TC:T	4.74249e-23	-1.04248	-2.22937	2.5087e-20	-0.692567	-2.32071	7.1518e-12	-1.04235	-2.3193
54690575	chr1:54690575:C:T	5.06205e-23	-0.948655	-2.25799	2.73701e-20	-0.596848	-2.32933	7.79945e-12	-0.948519	-2.32644
54690944	chr1:54690944:G:A	3.62777e-22	-7.39038e-10	-1.23721	1.00054e-19	-7.39038e-10	-1.62992	5.1507e-11	-7.39038e-10	-1.3873
54691095	chr1:54691095:A:G	2.21541e-22	0.0018469	-1.73224	1.41013e-19	0.449274	-1.73605	2.52784e-11	0.00197641	-2.10104
54691124	chr1:54691124:ACT:A	1.29192e-22	-7.39038e-10	-2.2697	7.9095e-20	-7.39038e-10	-1.86498	3.86886e-11	-7.39038e-10	-1.67347
54691201	chr1:54691201:C:A	1.27991e-22	-7.39038e-10	-2.27904	5.25569e-20	-7.39038e-10	-2.27373	2.22362e-11	-7.39038e-10	-2.22729
54691208	chr1:54691208:G:A	4.35818e-23	-1.03249	-2.32387	2.10355e-20	-0.931588	-2.25783	8.81449e-12	-1.0324	-2.12022
54691284	chr1:54691284:C:T	1.29444e-22	-7.39038e-10	-2.26775	5.31332e-20	-7.39038e-10	-2.26283	2.01629e-11	-7.39038e-10	-2.32517
54691473	chr1:54691473:T:C	1.37789e-22	-2.20528	-4.84864e-09	5.58442e-20	-2.21306	-4.84864e-09	2.2731e-11	-2.20528	-4.84864e-09
54691647	chr1:54691647:A:T	1.32055e-22	-7.39038e-10	-2.24778	5.43565e-20	-7.39038e-10	-2.24006	2.32376e-11	-7.39038e-10	-2.18324
54691738	chr1:54691738:A:G	1.40051e-22	-7.39038e-10	-2.189	5.13551e-20	-7.39038e-10	-2.29686	2.0006e-11	-7.39038e-10	-2.33298
54692159	chr1:54692159:A:G	5.59307e-22	-7.39038e-10	-0.804301	1.22111e-19	-7.39038e-10	-1.43069	3.97473e-11	-7.39038e-10	-1.64647
54692164	chr1:54692164:G:T	5.59307e-22	-7.39038e-10	-0.804301	1.22111e-19	-7.39038e-10	-1.43069	3.97473e-11	-7.39038e-10	-1.64647
54692535	chr1:54692535:C:T	2.8374e-22	-7.39038e-10	-1.48294	1.05523e-19	-7.39038e-10	-1.5767	6.04746e-11	-7.39038e-10	-1.22679
54692551	chr1:54692551:T:C	3.546e-23	-1.46923	-2.09337	1.5661e-20	-1.35636	-2.12809	4.76804e-12	-1.46932	-2.29776
54692774	chr1:54692774:T:C	4.00074e-23	-2.1964	-1.24554	1.39627e-20	-2.16849	-1.43075	5.38334e-12	-2.1964	-1.4493
54692861	chr1:54692861:A:T	3.96799e-23	-2.20029	-1.24987	1.38311e-20	-2.17402	-1.43469	5.34157e-12	-2.20029	-1.45321
54692995	chr1:54692995:TAGTC:T	1.81368e-22	-7.39038e-10	-1.93047	9.56175e-20	-7.39038e-10	-1.67527	3.31991e-11	-7.39038e-10	-1.82649
54693048	chr1:54693048:T:C	1.32662e-23	-2.21345	-2.33234	5.43262e-21	-2.21374	-2.32946	2.26119e-12	-2.21345	-2.29968
54693102	chr1:54693102:C:T	5.26421e-22	-7.39038e-10	-0.864898	1.16126e-19	-7.39038e-10	-1.48095	3.80655e-11	-7.39038e-10	-1.6897
54693114	chr1:54693114:C:T	2.73505e-22	-7.39038e-10	-1.51968	9.92475e-20	-7.39038e-10	-1.63801	5.33561e-11	-7.39038e-10	-1.35203
54693239	chr1:54693239:A:G	1.30997e-22	-7.39038e-10	-2.25582	5.04648e-20	-7.39038e-10	-2.31435	2.00381e-11	-7.39038e-10	-2.33138
54693341	chr1:54693341:T:C	2.77685e-22	-7.39038e-10	-1.50451	7.56683e-20	-7.39038e-10	-1.90927	2.57883e-11	-7.39038e-10	-2.07909
54693399	chr1:54693399:G:A	5.53441e-22	-0.814844	-4.84864e-09	1.64882e-19	-1.1304	-4.84864e-09	9.12918e-11	-0.814953	-4.84864e-09
54693704	chr1:54693704:C:G	5.39571e-22	-7.39038e-10	-0.840224	1.17351e-19	-7.39038e-10	-1.47046	3.84366e-11	-7.39038e-10	-1.68
54693713	chr1:54693713:A:G	5.41873e-22	-7.39038e-10	-0.835968	1.17673e-19	-7.39038e-10	-1.46771	3.85192e-11	-7.39038e-10	-1.67786
54693951	chr1:54693951:T:A	1.75736e-23	-2.12576	-2.13884	6.88703e-21	-2.09074	-2.21525	2.43097e-12	-2.12577	-2.31495
54693965	chr1:54693965:T:C	1.23702e-21	-7.39038e-10	-0.010538	2.73296e-19	-7.39038e-10	-0.625073	1.61753e-10	-7.39038e-10	-0.242941
54693977	chr1:54693977:G:A	1.61043e-23	-2.15508	-2.19683	6.66005e-21	-2.1189	-2.2206	2.33897e-12	-2.15509	-2.32421
54694280	chr1:54694280:G:A	2.88595e-22	-7.39038e-10	-1.46597	1.02765e-19	-7.39038e-10	-1.60318	5.54078e-11	-7.39038e-10	-1.31429
54694305	chr1:54694305:T:C	5.73799e-22	-7.39038e-10	-0.77872	1.22628e-19	-7.39038e-10	-1.42647	3.99885e-11	-7.39038e-10	-1.64042
54694659	chr1:54694659:G:A	5.63859e-22	-7.39038e-10	-0.796196	1.20073e-19	-7.39038e-10	-1.44753	3.95453e-11	-7.39038e-10	-1.65157
54694671	chr1:54694671:T:C	6.21568e-22	-7.39038e-10	-0.698755	1.29329e-19	-7.39038e-10	-1.37327	4.22129e-11	-7.39038e-10	-1.58629
54694690	chr1:54694690:A:G	5.65327e-22	-7.39038e-10	-0.793595	1.20274e-19	-7.39038e-10	-1.44586	3.96624e-11	-7.39038e-10	-1.64861
54694698	chr1:54694698:A:G	5.70319e-22	-7.39038e-10	-0.784805	1.20974e-19	-7.39038e-10	-1.44005	3.98059e-11	-7.39038e-10	-1.645
54694809	chr1:54694809:G:T	1.7027e-21	0.308969	-4.84864e-09	5.96306e-19	0.155126	-4.84864e-09	2.80982e-10	0.309277	-4.84864e-09
54694829	chr1:54694829:G:T	5.6567e-22	-7.39038e-10	-0.792988	1.20322e-19	-7.39038e-10	-1.44546	3.9621e-11	-7.39038e-10	-1.64965
54694881	chr1:54694881:C:T	9.93393e-22	-7.39038e-10	-0.229873	2.15064e-19	-7.39038e-10	-0.864691	8.41542e-11	-7.39038e-10	-0.896362
54695299	chr1:54695299:T:C	1.4292e-22	-7.39038e-10	-2.16871	5.87551e-20	-7.39038e-10	-2.16225	2.55689e-11	-7.39038e-10	-2.08764
54695412	chr1:54695412:C:T	2.24512e-22	-7.39038e-10	-1.71707	6.42009e-20	-7.39038e-10	-2.07361	2.44361e-11	-7.39038e-10	-2.13295
54695886	chr1:54695886:T:C	3.57024e-23	-2.20155	-1.35423	1.21954e-20	-2.17558	-1.55899	4.66988e-12	-2.20155	-1.58633
54696157	chr1:54696157:C:T	2.19e-22	-7.39038e-10	-1.74193	1.18944e-19	-7.39038e-10	-1.45697	3.92197e-11	-7.39038e-10	-1.65983
54696171	chr1:54696171:G:A	3.48755e-23	-2.20279	-1.37642	1.1955e-20	-2.17735	-1.57713	4.59188e-12	-2.20279	-1.60193
54696350	chr1:54696350:C:T	5.23698e-22	-7.39038e-10	-0.870084	1.1414e-19	-7.39038e-10	-1.4982	3.77446e-11	-7.39038e-10	-1.69817
54696357	chr1:54696357:A:T	5.58355e-22	-7.39038e-10	-0.806004	1.19822e-19	-7.39038e-10	-1.44962	3.93815e-11	-7.39038e-10	-1.65572
54696631	chr1:54696631:T:C	1.33387e-23	-2.20703	-2.3333	5.47976e-21	-2.21338	-2.32118	2.26606e-12	-2.20703	-2.30394
54697031	chr1:54697031:C:G	1.33125e-23	-2.21017	-2.33212	5.50826e-21	-2.21381	-2.31556	2.27933e-12	-2.21017	-2.29496
54697051	chr1:54697051:G:A	1.32846e-23	-2.21233	-2.33206	5.51224e-21	-2.21327	-2.31539	2.2753e-12	-2.21233	-2.29457
54697111	chr1:54697111:G:A	1.09902e-21	-7.39038e-10	-0.128823	2.45811e-19	-7.39038e-10	-0.731065	1.44613e-10	-7.39038e-10	-0.354952
54697267	chr1:54697267:A:G	1.43007e-22	-7.39038e-10	-2.1681	5.87927e-20	-7.39038e-10	-2.16161	2.55889e-11	-7.39038e-10	-2.08685
54697441	chr1:54697441:TC:T	5.66353e-22	-7.39038e-10	-0.791782	1.21162e-19	-7.39038e-10	-1.43849	3.97613e-11	-7.39038e-10	-1.64612
54697982	chr1:54697982:G:A	2.37516e-23	-2.20544	-1.75791	7.86295e-21	-2.19851	-1.97495	3.36307e-12	-2.20544	-1.91072
54698078	chr1:54698078:T:C	2.38831e-23	-2.20471	-1.75312	7.9092e-21	-2.19732	-1.97028	3.40487e-12	-2.20472	-1.89909
54698163	chr1:54698163:A:C	2.42482e-23	-2.20868	-1.73398	7.81613e-21	-2.21373	-1.96571	3.40172e-12	-2.20868	-1.89606
54698252	chr1:54698252:ATGACT:A	1.42577e-22	-7.39038e-10	-2.17112	6.41906e-20	-7.39038e-10	-2.07377	2.66216e-11	-7.39038e-10	-2.04729
54698326	chr1:54698326:T:C	1.80023e-22	-7.39038e-10	-1.93792	9.46488e-20	-7.39038e-10	-1.68545	3.28325e-11	-7.39038e-10	-1.83759
54698467	chr1:54698467:C:T	6.05824e-22	-7.39038e-10	-0.724411	1.37591e-19	-7.39038e-10	-1.31134	4.38978e-11	-7.39038e-10	-1.54715
54698543	chr1:54698543:A:G	6.9144e-22	-7.39038e-10	-0.592223	1.39173e-19	-7.39038e-10	-1.29991	4.46325e-11	-7.39038e-10	-1.53055
54698677	chr1:54698677:G:A	2.64345e-22	-7.39038e-10	-1.55374	8.53045e-20	-7.39038e-10	-1.7894	3.15094e-11	-7.39038e-10	-1.87873
54699222	chr1:54699222:TCTC:T	1.52852e-23	-2.20028	-2.20384	5.52463e-21	-2.2005	-2.32591	2.28129e-12	-2.20027	-2.304
54699301	chr1:54699301:C:T	2.66058e-22	-7.39038e-10	-1.54728	9.00329e-20	-7.39038e-10	-1.73545	4.64534e-11	-7.39038e-10	-1.49056
54699333	chr1:54699333:T:C	1.83107e-23	-2.21339	-2.01013	5.94062e-21	-2.2136	-2.24021	2.84652e-12	-2.21339	-2.06953
54699341	chr1:54699341:T:C	8.68275e-22	-7.39038e-10	-0.364492	1.7624e-19	-7.39038e-10	-1.06378	5.53505e-11	-7.39038e-10	-1.31533
54699595	chr1:54699595:G:A	1.98645e-23	-2.2138	-1.92827	6.26395e-21	-2.21373	-2.18708	3.04733e-12	-2.2138	-2.00095
54699660	chr1:54699660:G:A	1.22935e-22	-7.39038e-10	-2.31934	5.06294e-20	-7.39038e-10	-2.31109	2.01386e-11	-7.39038e-10	-2.32638
54699900	chr1:54699900:G:A	1.87145e-23	-2.2138	-1.9879	5.9343e-21	-2.21353	-2.24134	2.55109e-12	-2.2138	-2.17869
54700269	chr1:54700269:G:A	1.40269e-23	-2.19165	-2.29837	5.54451e-21	-2.19059	-2.33223	2.26626e-12	-2.19166	-2.31922
54700881	chr1:54700881:G:A	1.36044e-22	-7.39038e-10	-2.21802	5.54836e-20	-7.39038e-10	-2.21954	2.08529e-11	-7.39038e-10	-2.29152
54701402	chr1:54701402:G:A	2.58402e-22	-7.39038e-10	-1.57648	8.09991e-20	-7.39038e-10	-1.84119	4.52074e-11	-7.39038e-10	-1.51775
54702035	chr1:54702035:G:A	2.35675e-22	-7.39038e-10	-1.66855	9.09367e-20	-7.39038e-10	-1.72546	4.69967e-11	-7.39038e-10	-1.47894
54702100	chr1:54702100:T:A	1.58748e-22	-2.10721	0.043526	5.60615e-20	-2.0677	-0.14148	1.26478e-11	-2.10715	-0.684381
54702209	chr1:54702209:G:T	6.37755e-22	-0.673045	-4.84864e-09	4.46351e-19	-0.134522	-4.84864e-09	1.05218e-10	-0.672981	-4.84864e-09
54702356	chr1:54702356:A:AT	2.25977e-22	-7.39038e-10	-1.71057	8.80474e-20	-7.39038e-10	-1.75775	4.57727e-11	-7.39038e-10	-1.50532
54702411	chr1:54702411:C:T	2.90503e-22	0.0241022	-1.48349	1.2743e-19	0.159887	-1.54794	3.76425e-11	0.0242572	-1.72514
54702534	chr1:54702534:C:T	2.62959e-22	-7.39038e-10	-1.559	9.07945e-20	-7.39038e-10	-1.72703	5.09988e-11	-7.39038e-10	-1.39721
54702625	chr1:54702625:G:A	2.33776e-23	-1.71641	-2.26281	8.25579e-21	-1.85144	-2.27327	4.34965e-12	-1.71651	-2.1424
54702721	chr1:54702721:A:G	2.60329e-23	-1.62012	-2.25152	9.05293e-21	-1.76901	-2.26353	4.83994e-12	-1.62023	-2.13188
54702764	chr1:54702764:T:C	2.49532e-22	-7.39038e-10	-1.61141	7.20539e-20	-7.39038e-10	-1.95821	3.36358e-11	-7.39038e-10	-1.81342
54703233	chr1:54703233:T:C	2.67873e-22	-7.39038e-10	-1.54049	9.29521e-20	-7.39038e-10	-1.70354	3.38525e-11	-7.39038e-10	-1.807
54703333	chr1:54703333:G:A	2.93097e-22	-7.39038e-10	-1.4505	1.00263e-19	-7.39038e-10	-1.62783	3.55404e-11	-7.39038e-10	-1.75834
54703449	chr1:54703449:G:A	2.26871e-22	-7.39038e-10	-1.70662	8.83823e-20	-7.39038e-10	-1.75395	4.59816e-11	-7.39038e-10	-1.50077
54703724	chr1:54703724:G:T	6.19774e-22	-7.39038e-10	-0.701644	2.03305e-19	-7.39038e-10	-0.920919	1.15729e-10	-7.39038e-10	-0.577762
54703968	chr1:54703968:T:C	5.01583e-22	-0.91323	-4.84864e-09	1.38917e-19	-1.30175	-4.84864e-09	8.27492e-11	-0.913199	-4.84864e-09
54704404	chr1:54704404:G:A	1.225e-22	-7.39038e-10	-2.32289	4.97895e-20	-7.39038e-10	-2.32782	2.05722e-11	-7.39038e-10	-2.30507
54704736	chr1:54704736:A:G	1.55852e-23	-2.20865	-2.17602	5.90011e-21	-2.20653	-2.25413	2.38414e-12	-2.20865	-2.25152
54704926	chr1:54704926:C:A	1.41103e-22	-2.18151	-4.84864e-09	5.71536e-20	-2.18988	-4.84864e-09	2.32783e-11	-2.18149	-4.84864e-09
54705498	chr1:54705498:A:G	2.35275e-22	-7.39038e-10	-1.67024	9.26751e-20	-7.39038e-10	-1.70653	4.87514e-11	-7.39038e-10	-1.44228
54705631	chr1:54705631:G:A	1.47432e-22	-7.39038e-10	-2.13763	5.41386e-20	-7.39038e-10	-2.24408	2.35512e-11	-7.39038e-10	-2.16984
54705851	chr1:54705851:T:C	1.0514e-22	-0.426264	-2.04945	4.99669e-20	-0.151524	-2.17274	1.42745e-11	-0.426213	-2.24433
54705922	chr1:54705922:C:T	1.66308e-22	-7.39038e-10	-2.01716	6.18854e-20	-7.39038e-10	-2.11034	2.76368e-11	-7.39038e-10	-2.00986
54706095	chr1:54706095:C:T	2.23762e-22	-7.39038e-10	-1.72042	8.3862e-20	-7.39038e-10	-1.80645	4.07482e-11	-7.39038e-10	-1.6216
54706146	chr1:54706146:T:C	6.63416e-22	-0.633598	-4.84864e-09	3.15522e-19	-0.481398	-4.84864e-09	1.09431e-10	-0.633719	-4.84864e-09
54706456	chr1:54706456:G:A	1.34342e-22	-7.39038e-10	-2.23061	5.01832e-20	-7.39038e-10	-2.31995	2.23445e-11	-7.39038e-10	-2.22243
54706701	chr1:54706701:C:T	2.26622e-23	-2.09118	-1.91912	8.04102e-21	-2.07725	-2.07382	3.1348e-12	-2.09118	-2.09527
54706969	chr1:54706969:G:T	2.12045e-23	-2.11422	-1.96256	7.5712e-21	-2.10249	-2.10879	2.96308e-12	-2.11422	-2.12857
54707218	chr1:54707218:G:T	3.62814e-22	-1.23711	-4.84864e-09	1.10132e-19	-1.53395	-4.84864e-09	5.98493e-11	-1.23718	-4.84864e-09
54707430	chr1:54707430:T:C	4.88106e-22	-7.39038e-10	-0.940466	1.79269e-19	-7.39038e-10	-1.04674	5.06751e-11	-7.39038e-10	-1.40358
54707718	chr1:54707718:A:C	3.29863e-22	-1.33232	-4.84864e-09	1.17807e-19	-1.46658	-4.84864e-09	5.44236e-11	-1.33222	-4.84864e-09
54707754	chr1:54707754:G:A	1.40396e-23	-2.17076	-2.31836	5.57709e-21	-2.19506	-2.3219	2.66658e-12	-2.17077	-2.17744
54707757	chr1:54707757:G:C	1.41314e-23	-2.16831	-2.31429	5.78372e-21	-2.14725	-2.33333	2.28778e-12	-2.16831	-2.33313
54707779	chr1:54707779:T:C	1.34378e-23	-2.2049	-2.32803	5.5606e-21	-2.21259	-2.30734	2.7215e-12	-2.20491	-2.12293
54707801	chr1:54707801:T:C	1.58803e-22	-2.06333	-4.84864e-09	6.14e-20	-2.11822	-4.84864e-09	2.61977e-11	-2.06334	-4.84864e-09
54708644	chr1:54708644:G:C	1.25054e-22	-7.39038e-10	-2.30225	5.47057e-20	-7.39038e-10	-2.23366	2.21877e-11	-7.39038e-10	-2.22948
54708822	chr1:54708822:A:G	1.21225e-22	-7.39038e-10	-2.33335	5.19686e-20	-7.39038e-10	-2.28499	2.08776e-11	-7.39038e-10	-2.29033
54709146	chr1:54709146:C:T	1.39128e-23	-2.19412	-2.30407	5.71391e-21	-2.19828	-2.29444	2.53468e-12	-2.19412	-2.20483
54709341	chr1:54709341:C:T	3.82228e-23	-2.21376	-1.2738	1.17752e-20	-2.20738	-1.56225	4.99774e-12	-2.21376	-1.50627
54709441	chr1:54709441:C:T	6.37035e-22	-7.39038e-10	-0.674174	2.75136e-19	-7.39038e-10	-0.618361	9.11618e-11	-7.39038e-10	-0.816377
54709493	chr1:54709493:C:T	1.44529e-23	-2.18092	-2.27918	6.07993e-21	-2.18489	-2.24574	2.6913e-12	-2.18092	-2.15807
54709649	chr1:54709649:A:G	1.4171e-23	-2.20294	-2.27687	5.44645e-21	-2.21197	-2.3287	2.24181e-12	-2.20294	-2.31879
54709650	chr1:54709650:A:G	1.22917e-22	-7.39038e-10	-2.31949	5.14272e-20	-7.39038e-10	-2.29546	2.01046e-11	-7.39038e-10	-2.32806
54709902	chr1:54709902:G:T	1.2813e-22	-7.39038e-10	-2.27795	5.45821e-20	-7.39038e-10	-2.23592	2.06965e-11	-7.39038e-10	-2.29905
54709923	chr1:54709923:C:A	1.47478e-22	-7.39038e-10	-2.13732	5.27145e-20	-7.39038e-10	-2.27074	2.01382e-11	-7.39038e-10	-2.3264
54709991	chr1:54709991:A:G	1.2271e-22	-7.39038e-10	-2.32117	5.48568e-20	-7.39038e-10	-2.2309	2.19959e-11	-7.39038e-10	-2.23816
54710442	chr1:54710442:G:A	1.53581e-23	-2.06678	-2.33258	6.46865e-21	-2.04125	-2.32741	2.53291e-12	-2.06677	-2.33288
54711637	chr1:54711637:C:T	1.34485e-23	-2.21345	-2.31868	5.56375e-21	-2.18989	-2.32947	2.27859e-12	-2.21345	-2.29201
54711973	chr1:54711973:T:C	1.61018e-23	-2.05878	-2.2933	7.29256e-21	-1.97006	-2.27871	2.5548e-12	-2.05877	-2.33227
54711988	chr1:54711988:G:A	1.68448e-23	-2.04343	-2.26353	7.67159e-21	-1.94948	-2.24862	2.61298e-12	-2.04342	-2.3251
54712745	chr1:54712745:T:C	1.7071e-23	-2.13649	-2.15713	8.06234e-21	-2.06484	-2.08358	2.5693e-12	-2.13649	-2.24889
54712759	chr1:54712759:A:C	1.60295e-23	-2.14009	-2.21648	7.45383e-21	-2.06982	-2.15708	2.45922e-12	-2.14009	-2.28908
54712859	chr1:54712859:C:T	2.44848e-23	-1.61534	-2.3176	9.40254e-21	-1.68923	-2.30541	4.53153e-12	-1.61542	-2.20254
54713026	chr1:54713026:G:T	2.59943e-23	-1.54613	-2.32699	9.98349e-21	-1.61706	-2.31764	4.71996e-12	-1.54621	-2.231
54713066	chr1:54713066:G:C	1.58297e-23	-2.16252	-2.20659	7.31808e-21	-2.10262	-2.14266	2.42208e-12	-2.16252	-2.28187
54713153	chr1:54713153:A:G	1.72158e-22	-1.98259	-4.84864e-09	7.53308e-20	-1.91374	-4.84864e-09	2.8401e-11	-1.98259	-4.84864e-09
54713312	chr1:54713312:G:A	4.97744e-23	-1.86875	-1.35474	1.69118e-20	-1.97358	-1.43404	7.13983e-12	-1.86876	-1.49456
54713332	chr1:54713332:T:A	3.50607e-23	-2.12424	-1.44968	2.27398e-20	-1.98011	-1.1314	5.06072e-12	-2.1242	-1.5833
54713483	chr1:54713483:G:T	2.70178e-23	-1.50889	-2.32561	1.02949e-20	-1.58011	-2.32387	4.85953e-12	-1.50897	-2.2391
54713582	chr1:54713582:T:G	1.58706e-23	-2.14822	-2.21831	7.36099e-21	-2.07979	-2.15964	2.43574e-12	-2.14822	-2.29055
54713788	chr1:54713788:G:C	1.9892e-22	-7.39038e-10	-1.8381	7.54685e-20	-7.39038e-10	-1.91191	2.55049e-11	-7.39038e-10	-2.09014
54713962	chr1:54713962:AGAG:A	1.62766e-22	-7.39038e-10	-2.03868	6.2588e-20	-7.39038e-10	-2.09905	2.23427e-11	-7.39038e-10	-2.22251
54714358	chr1:54714358:A:G	1.58803e-23	-2.12741	-2.2385	7.39911e-21	-2.05002	-2.18425	2.45854e-12	-2.12741	-2.30203
54714854	chr1:54714854:C:T	5.21263e-22	-7.39038e-10	-0.874744	1.17183e-19	-7.39038e-10	-1.47189	4.37382e-11	-7.39038e-10	-1.55079
54714928	chr1:54714928:C:CA	1.33561e-22	-7.39038e-10	-2.23644	5.8787e-20	-7.39038e-10	-2.16171	2.14999e-11	-7.39038e-10	-2.26097
54715121	chr1:54715121:T:C	2.33123e-22	-7.39038e-10	-1.67943	7.55199e-20	-7.39038e-10	-1.91123	3.55227e-11	-7.39038e-10	-1.75884
54715321	chr1:54715321:C:G	2.84622e-22	-1.47984	-4.84864e-09	1.58262e-19	-1.17138	-4.84864e-09	4.69567e-11	-1.47979	-4.84864e-09
54715396	chr1:54715396:C:T	1.74818e-22	-7.39038e-10	-1.96725	8.09883e-20	-7.39038e-10	-1.84132	2.69054e-11	-7.39038e-10	-2.03669
54715546	chr1:54715546:C:A	2.31158e-21	-7.39038e-10	0.614688	2.01058e-19	-7.39038e-10	-0.932032	5.08182e-11	-7.39038e-10	-1.40076
54715607	chr1:54715607:CTAAG:C	1.36668e-23	-2.21297	-2.30306	6.1881e-21	-2.19659	-2.2164	2.29881e-12	-2.21297	-2.28365
54715700	chr1:54715700:T:G	1.2303e-22	-7.39038e-10	-2.31857	5.23218e-20	-7.39038e-10	-2.27821	2.53683e-11	-7.39038e-10	-2.09551
54715794	chr1:54715794:C:T	1.21455e-22	-7.39038e-10	-2.33146	4.95133e-20	-7.39038e-10	-2.33339	2.00517e-11	-7.39038e-10	-2.3307
54716257	chr1:54716257:TACTTA:T	1.32816e-23	-2.21272	-2.33189	5.71898e-21	-2.19659	-2.29524	2.20029e-12	-2.21272	-2.3277
54716627	chr1:54716627:T:A	1.54495e-23	-2.13053	-2.2629	6.48145e-21	-2.03561	-2.33107	2.58461e-12	-2.13051	-2.24893
54716877	chr1:54716877:C:T	2.14206e-23	-2.16449	-1.90215	1.08198e-20	-2.09058	-1.76367	2.94514e-12	-2.16449	-2.08437
54716905	chr1:54716905:G:A	2.0284e-23	-2.13253	-1.98864	1.02948e-20	-2.04227	-1.86171	2.84943e-12	-2.13252	-2.14937
54717022	chr1:54717022:G:A	6.42036e-22	-7.39038e-10	-0.666355	2.85089e-19	-7.39038e-10	-0.582826	8.65982e-11	-7.39038e-10	-0.867734
54717428	chr1:54717428:A:G	1.95485e-23	-2.19162	-1.96648	9.94036e-21	-2.21381	-1.72521	3.60431e-12	-2.19163	-1.85526
54717459	chr1:54717459:A:G	1.98919e-23	-2.16108	-1.97961	9.7519e-21	-2.08775	-1.87042	2.75435e-12	-2.16108	-2.15476
54717855	chr1:54717855:C:G	1.93433e-23	-2.16301	-2.00565	9.45593e-21	-2.09067	-1.89831	2.69837e-12	-2.163	-2.17336
54718137	chr1:54718137:T:C	1.35039e-23	-2.20113	-2.32689	5.77406e-21	-2.21113	-2.27113	2.2512e-12	-2.20113	-2.31642
54718280	chr1:54718280:C:T	6.42036e-22	-7.39038e-10	-0.666355	2.85089e-19	-7.39038e-10	-0.582826	8.65982e-11	-7.39038e-10	-0.867734
54718287	chr1:54718287:C:T	1.02861e-22	-2.01588	-0.481742	2.42711e-20	-2.09591	-0.950432	8.42297e-12	-2.01592	-1.18213
54718288	chr1:54718288:G:A	1.48298e-22	-7.39038e-10	-2.13178	6.94483e-20	-7.39038e-10	-1.99504	2.38069e-11	-7.39038e-10	-2.15904
54718416	chr1:54718416:T:C	2.99525e-23	-1.85245	-1.87894	1.11156e-20	-1.89048	-1.9368	3.68751e-12	-1.8525	-2.17157
54718458	chr1:54718458:G:A	1.25763e-22	-7.39038e-10	-2.2966	5.02032e-20	-7.39038e-10	-2.31955	2.30713e-11	-7.39038e-10	-2.19042
54718502	chr1:54718502:C:T	2.27825e-23	-1.95715	-2.04786	9.41654e-21	-1.908	-2.08516	3.2628e-12	-1.95721	-2.18921
54718536	chr1:54718536:C:T	1.66783e-23	-1.99754	-2.31935	8.52576e-21	-1.76189	-2.33065	3.48903e-12	-1.99752	-2.08187
54718613	chr1:54718613:C:T	1.97634e-23	-2.15727	-1.9899	9.73882e-21	-2.08169	-1.87782	2.74595e-12	-2.15726	-2.16162
54718787	chr1:54718787:A:T	2.06463e-23	-2.14732	-1.95614	1.03437e-20	-2.06474	-1.83451	2.84726e-12	-2.14732	-2.13534
54718896	chr1:54718896:T:G	1.97558e-23	-2.15755	-1.99	9.6875e-21	-2.08202	-1.88277	2.73751e-12	-2.15755	-2.16442
54718954	chr1:54718954:G:T	2.03796e-23	-2.15815	-1.95831	1.00605e-20	-2.083	-1.84401	2.80404e-12	-2.15815	-2.1398
54719116	chr1:54719116:T:C	1.99543e-23	-2.16243	-1.97513	9.79293e-21	-2.08946	-1.8645	2.75683e-12	-2.16242	-2.15251
54719206	chr1:54719206:G:A	1.53936e-22	-7.39038e-10	-2.09446	8.60717e-20	-7.39038e-10	-1.78045	2.87449e-10	-7.39038e-10	0.332033
54719286	chr1:54719286:G:T	1.37091e-22	-2.21035	-4.84864e-09	5.59082e-20	-2.21192	-4.84864e-09	2.2616e-11	-2.21036	-4.84864e-09
54719350	chr1:54719350:C:CTGCTGGTT	1.63818e-23	-2.08051	-2.25432	7.78019e-21	-1.89198	-2.29207	3.026e-12	-2.08049	-2.14128
54719531	chr1:54719531:C:A	1.92015e-23	-2.16652	-2.00949	9.35898e-21	-2.09629	-1.903	2.68083e-12	-2.16652	-2.17637
54719794	chr1:54719794:G:A	1.95491e-23	-2.1572	-2.00087	9.59382e-21	-2.08163	-1.89287	2.72202e-12	-2.1572	-2.17044
54719811	chr1:54719811:A:T	1.51202e-22	-7.39038e-10	-2.11238	5.89162e-20	-7.39038e-10	-2.15951	2.14363e-11	-7.39038e-10	-2.26393
54719959	chr1:54719959:T:C	2.0149e-23	-2.16299	-1.96485	9.92436e-21	-2.09053	-1.85011	2.77824e-12	-2.16299	-2.14421
54720024	chr1:54720024:G:A	1.74532e-22	-1.96889	-4.84864e-09	6.10913e-20	-2.12326	-4.84864e-09	2.87925e-11	-1.9689	-4.84864e-09
54720025	chr1:54720025:A:C	1.93881e-23	-2.16809	-1.99825	9.46006e-21	-2.0988	-1.88975	2.69777e-12	-2.16809	-2.1685
54720090	chr1:54720090:G:A	1.78975e-23	-1.98488	-2.26146	9.34447e-21	-1.71481	-2.28603	2.81544e-12	-1.98486	-2.30904
54720489	chr1:54720489:T:C	3.2073e-22	-7.39038e-10	-1.3604	1.16649e-19	-7.39038e-10	-1.47646	4.54823e-11	-7.39038e-10	-1.51169
54720506	chr1:54720506:TTTA:T	1.65623e-22	-2.02128	-4.84864e-09	5.92435e-20	-2.15397	-4.84864e-09	2.73219e-11	-2.02133	-4.84864e-09
54720942	chr1:54720942:C:T	1.94613e-23	-2.17281	-1.98976	9.47473e-21	-2.10637	-1.88063	2.70024e-12	-2.17281	-2.16286
54721013	chr1:54721013:G:A	1.95204e-23	-2.15789	-2.00165	9.56585e-21	-2.08282	-1.89461	2.71807e-12	-2.15788	-2.17121
54721252	chr1:54721252:G:A	1.94068e-23	-2.17408	-1.99129	9.44473e-21	-2.10837	-1.8818	2.69568e-12	-2.17408	-2.16328
54721468	chr1:54721468:T:G	2.96437e-23	-1.86195	-1.8798	1.10003e-20	-1.89982	-1.93788	3.65048e-12	-1.862	-2.17215
54721493	chr1:54721493:C:T	1.34943e-23	-2.20534	-2.32339	5.84154e-21	-2.20935	-2.26128	2.25353e-12	-2.20534	-2.31117
54721494	chr1:54721494:C:G	1.92517e-23	-2.18078	-1.99262	9.32743e-21	-2.11946	-1.88321	2.67548e-12	-2.18078	-2.1641
54721829	chr1:54721829:A:C	1.92295e-23	-2.17443	-2.00013	9.34387e-21	-2.10895	-1.89195	2.67806e-12	-2.17443	-2.16949
54722016	chr1:54722016:A:G	1.8269e-22	-7.39038e-10	-1.92321	7.06191e-20	-7.39038e-10	-1.97833	2.26468e-11	-7.39038e-10	-2.20899
54722518	chr1:54722518:A:G	3.0038e-23	-1.87753	-1.851	1.11353e-20	-1.91455	-1.91096	3.65694e-12	-1.87758	-2.15481
54722709	chr1:54722709:C:T	2.03035e-23	-2.17188	-1.94833	9.95385e-21	-2.10501	-1.83265	2.78592e-12	-2.17187	-2.13256
54722764	chr1:54722764:C:T	1.5053e-22	-7.39038e-10	-2.11684	8.31986e-20	-7.39038e-10	-1.8144	2.66595e-10	-7.39038e-10	0.256716
54723165	chr1:54723165:A:G	1.40671e-21	-7.39038e-10	0.118009	1.46444e-19	-7.39038e-10	-1.24899	3.91809e-11	-7.39038e-10	-1.66082
54723169	chr1:54723169:G:T	1.92552e-23	-2.16245	-2.01077	9.40513e-21	-2.0899	-1.90447	2.68937e-12	-2.16245	-2.17726
54723205	chr1:54723205:T:C	1.43418e-23	-2.17457	-2.29325	7.19581e-21	-2.09033	-2.1718	2.33843e-12	-2.17457	-2.30496
54723268	chr1:54723268:G:T	1.91038e-23	-2.16294	-2.01817	9.31119e-21	-2.09066	-1.91375	2.67371e-12	-2.16294	-2.18261
54723347	chr1:54723347:C:T	1.98139e-23	-2.15048	-1.99414	9.76677e-21	-2.07159	-1.88505	2.75454e-12	-2.15048	-2.16529
54723456	chr1:54723456:C:T	1.46292e-22	-7.39038e-10	-2.1454	5.71728e-20	-7.39038e-10	-2.18955	2.10414e-11	-7.39038e-10	-2.28252
54723512	chr1:54723512:G:A	1.92509e-23	-2.16395	-2.00949	9.39715e-21	-2.09222	-1.903	2.68774e-12	-2.16394	-2.17637
54723525	chr1:54723525:A:G	1.38641e-22	-2.19911	-4.84864e-09	5.59011e-20	-2.21204	-4.84864e-09	2.28715e-11	-2.19912	-4.84864e-09
54723550	chr1:54723550:A:G	2.40592e-23	-2.16925	-1.78124	1.21408e-20	-2.09694	-1.64212	3.14174e-12	-2.16924	-2.01499
54724120	chr1:54724120:C:T	1.69787e-23	-2.03369	-2.26535	6.49658e-21	-2.03513	-2.32922	2.7182e-12	-2.03372	-2.29533
54724410	chr1:54724410:C:T	1.62947e-23	-2.07165	-2.26851	6.25759e-21	-2.07196	-2.32987	2.62263e-12	-2.07168	-2.29316
54724428	chr1:54724428:G:T	1.66697e-23	-2.0344	-2.28301	6.47062e-21	-2.03574	-2.33262	2.75969e-12	-2.03443	-2.27947
54724574	chr1:54724574:C:T	1.93296e-23	-2.15998	-2.00938	9.45384e-21	-2.08633	-1.90287	2.69863e-12	-2.15998	-2.17629
54724644	chr1:54724644:C:T	6.36729e-22	-7.39038e-10	-0.674655	2.82743e-19	-7.39038e-10	-0.591088	8.59354e-11	-7.39038e-10	-0.875417
54724679	chr1:54724679:T:G	1.70106e-23	-2.03184	-2.26533	6.55942e-21	-2.03209	-2.32263	2.62162e-12	-2.03187	-2.33335
54724780	chr1:54724780:G:A	1.70872e-23	-2.01745	-2.27522	7.86863e-21	-2.05268	-2.12006	4.28761e-12	-2.01748	-1.8558
54724865	chr1:54724865:C:G	1.3639e-23	-2.18546	-2.3326	6.0537e-21	-2.10279	-2.33216	2.52493e-12	-2.18546	-2.21734
54725003	chr1:54725003:T:C	1.62182e-23	-2.08003	-2.26484	6.8465e-21	-1.98799	-2.3239	2.4991e-12	-2.08001	-2.33308
54725728	chr1:54725728:A:G	4.90492e-23	-1.37799	-1.86019	2.9316e-20	-1.13329	-1.72421	6.84575e-12	-1.37801	-2.02737
54725864	chr1:54725864:A:C	1.63746e-22	-7.39038e-10	-2.03268	6.57986e-20	-7.39038e-10	-2.04903	2.31909e-11	-7.39038e-10	-2.18525
54725923	chr1:54725923:G:A	1.45913e-23	-2.12003	-2.33055	6.04996e-21	-2.11216	-2.32342	2.84605e-12	-2.12004	-2.16304
54725971	chr1:54725971:T:C	1.88156e-23	-2.21379	-1.98252	8.12315e-21	-2.17972	-1.96118	4.69094e-12	-2.21379	-1.56959
54726029	chr1:54726029:G:A	1.48651e-22	-7.39038e-10	-2.1294	6.24759e-20	-7.39038e-10	-2.10085	2.99334e-11	-7.39038e-10	-1.93004
54726212	chr1:54726212:C:T	1.95263e-23	-2.19938	-1.95986	1.00037e-20	-2.21291	-1.71976	3.59518e-12	-2.19939	-1.85003
54727074	chr1:54727074:A:G	1.36539e-23	-2.18433	-2.33264	6.06934e-21	-2.09991	-2.33247	2.62463e-12	-2.18433	-2.17974
54727112	chr1:54727112:G:A	1.35361e-23	-2.19228	-2.33336	6.02593e-21	-2.10632	-2.33324	2.56244e-12	-2.19228	-2.19577
54727509	chr1:54727509:T:G	1.5026e-22	-7.39038e-10	-2.11863	7.03489e-20	-7.39038e-10	-1.98216	4.16226e-11	-7.39038e-10	-1.60037
54727539	chr1:54727539:A:AAAGTT	1.36386e-23	-2.18549	-2.3326	6.05603e-21	-2.10215	-2.33242	2.62301e-12	-2.18549	-2.1792
54727649	chr1:54727649:C:T	1.33257e-23	-2.21112	-2.33019	5.52774e-21	-2.19322	-2.33263	2.25962e-12	-2.21112	-2.3027
54727736	chr1:54727736:C:T	1.33891e-23	-2.20633	-2.33023	5.82656e-21	-2.1419	-2.33131	2.4392e-12	-2.20633	-2.23102
54727743	chr1:54727743:G:T	1.50757e-23	-2.20373	-2.21419	6.30124e-21	-2.12027	-2.27461	3.0742e-12	-2.20373	-2.00224
54727804	chr1:54727804:A:G	6.84017e-22	-0.603017	-4.84864e-09	2.5429e-19	-0.697153	-4.84864e-09	1.12826e-10	-0.603166	-4.84864e-09
54727845	chr1:54727845:C:T	1.67629e-23	-2.04467	-2.26716	6.51656e-21	-2.03	-2.33128	2.69051e-12	-2.0447	-2.29458
54728016	chr1:54728016:A:G	1.35085e-23	-2.1943	-2.33338	5.99363e-21	-2.11158	-2.33335	2.55034e-12	-2.1943	-2.19849
54728023	chr1:54728023:G:A	1.36457e-23	-2.18455	-2.33303	6.13449e-21	-2.08855	-2.33315	2.5371e-12	-2.18454	-2.21345
54728199	chr1:54728199:T:G	1.48166e-22	-7.39038e-10	-2.13267	6.92992e-20	-7.39038e-10	-1.99719	4.07265e-11	-7.39038e-10	-1.62213
54728515	chr1:54728515:C:G	1.70349e-23	-2.02858	-2.26716	6.63993e-21	-2.01124	-2.33128	2.73416e-12	-2.02861	-2.29458
54728620	chr1:54728620:A:G	1.34854e-23	-2.19602	-2.33337	5.96939e-21	-2.11566	-2.33332	2.55086e-12	-2.19601	-2.19657
54728682	chr1:54728682:T:C	1.34066e-23	-2.20275	-2.3325	5.87611e-21	-2.13248	-2.33225	2.58312e-12	-2.20275	-2.17726
54728710	chr1:54728710:C:G	1.67931e-23	-2.04287	-2.26716	6.53717e-21	-2.02684	-2.33128	2.69536e-12	-2.0429	-2.29458
54728851	chr1:54728851:T:C	1.36304e-23	-2.18538	-2.33332	6.10548e-21	-2.09321	-2.33323	2.58526e-12	-2.18538	-2.19381
54729021	chr1:54729021:C:A	1.66761e-23	-2.04399	-2.27303	6.52361e-21	-2.02797	-2.33223	2.70567e-12	-2.04402	-2.28965
54729140	chr1:54729140:G:A	5.76632e-22	-7.39038e-10	-0.773796	2.56264e-19	-7.39038e-10	-0.689418	7.81719e-11	-7.39038e-10	-0.970103
54729198	chr1:54729198:C:T	1.34383e-23	-2.19982	-2.33307	5.91673e-21	-2.12494	-2.3329	2.56696e-12	-2.19982	-2.18647
54729308	chr1:54729308:T:A	1.34024e-23	-2.2042	-2.33137	5.86578e-21	-2.13491	-2.33158	2.43661e-12	-2.2042	-2.23421
54729675	chr1:54729675:A:C	1.34454e-23	-2.20071	-2.33165	5.91945e-21	-2.12553	-2.33185	2.45282e-12	-2.20071	-2.23107
54729845	chr1:54729845:C:T	1.63234e-23	-2.06241	-2.27599	6.39937e-21	-2.04704	-2.33238	2.65835e-12	-2.06243	-2.28888
54730006	chr1:54730006:C:T	1.3452e-23	-2.20211	-2.32977	5.50055e-21	-2.21153	-2.31925	2.53015e-12	-2.2021	-2.19864
54730021	chr1:54730021:G:A	1.65626e-23	-2.0567	-2.26716	6.44846e-21	-2.0405	-2.33128	2.65836e-12	-2.05672	-2.29458
54730024	chr1:54730024:G:A	1.34813e-23	-2.19647	-2.33323	5.95702e-21	-2.11795	-2.3331	2.56529e-12	-2.19647	-2.19048
54730155	chr1:54730155:T:C	1.34426e-23	-2.19937	-2.3332	5.92315e-21	-2.12369	-2.33306	2.56005e-12	-2.19937	-2.18962
54730247	chr1:54730247:A:G	1.35758e-23	-2.19005	-2.33266	6.06422e-21	-2.10031	-2.33291	2.61297e-12	-2.19005	-2.17848
54730426	chr1:54730426:G:A	2.18076e-23	-1.98217	-2.06657	8.13237e-21	-1.86755	-2.27223	2.82185e-12	-1.98215	-2.30947
54730434	chr1:54730434:A:G	5.25046e-22	-0.867513	-4.84864e-09	2.43086e-19	-0.742213	-4.84864e-09	8.66076e-11	-0.867626	-4.84864e-09
54731066	chr1:54731066:G:A	1.35093e-23	-2.19448	-2.33313	5.99342e-21	-2.11198	-2.33298	2.57664e-12	-2.19448	-2.18805
54731476	chr1:54731476:T:C	1.94722e-23	-2.05995	-2.10206	1.54325e-20	-1.8864	-1.61275	3.8931e-12	-2.05991	-1.9099
54731849	chr1:54731849:T:C	1.39988e-22	-2.18944	-4.84864e-09	5.58394e-20	-2.21315	-4.84864e-09	2.30938e-11	-2.18945	-4.84864e-09
54732452	chr1:54732452:T:G	1.90808e-23	-1.85001	-2.33231	9.03601e-21	-1.70917	-2.32524	3.21081e-12	-1.85	-2.31249
54732464	chr1:54732464:T:C	1.51892e-22	-7.39038e-10	-2.10783	8.46333e-20	-7.39038e-10	-1.7973	2.79028e-10	-7.39038e-10	0.302297
54732568	chr1:54732568:C:T	1.55861e-23	-2.20343	-2.18119	5.61732e-21	-2.20513	-2.30464	2.5872e-12	-2.20343	-2.17501
54732660	chr1:54732660:A:G	1.33515e-23	-2.20598	-2.33339	5.8152e-21	-2.14177	-2.33338	2.50584e-12	-2.20598	-2.20441
54732694	chr1:54732694:G:A	1.3376e-23	-2.2066	-2.33094	5.82733e-21	-2.14273	-2.33033	2.61917e-12	-2.2066	-2.15955
54732778	chr1:54732778:T:C	1.33745e-23	-2.20581	-2.33184	5.83915e-21	-2.13864	-2.3324	2.56049e-12	-2.2058	-2.18301
54732950	chr1:54732950:G:A	1.66256e-22	-7.39038e-10	-2.01747	5.95624e-20	-7.39038e-10	-2.1486	3.01556e-11	-7.39038e-10	-1.92264
54732961	chr1:54732961:C:A	1.36657e-22	-2.21353	-4.84864e-09	5.61041e-20	-2.20842	-4.84864e-09	2.25444e-11	-2.21353	-4.84864e-09
54732994	chr1:54732994:C:T	5.88816e-22	-7.39038e-10	-0.752886	2.62275e-19	-7.39038e-10	-0.666235	7.96365e-11	-7.39038e-10	-0.951541
54733155	chr1:54733155:C:T	1.4237e-22	-2.17257	-4.84864e-09	5.62162e-20	-2.20642	-4.84864e-09	2.34863e-11	-2.1726	-4.84864e-09
54733168	chr1:54733168:TA:T	1.3415e-23	-2.20155	-2.33308	5.89618e-21	-2.12865	-2.33268	2.57495e-12	-2.20154	-2.18164
54733246	chr1:54733246:C:T	1.67749e-23	-2.04018	-2.27093	6.55248e-21	-2.0241	-2.33169	2.71786e-12	-2.04021	-2.28896
54733247	chr1:54733247:A:G	1.34232e-23	-2.20086	-2.33315	5.90368e-21	-2.12703	-2.33302	2.55714e-12	-2.20086	-2.18926
54733430	chr1:54733430:AT:A	2.06451e-22	-7.39038e-10	-1.80094	6.39718e-20	-7.39038e-10	-2.07719	2.18291e-11	-7.39038e-10	-2.24577
54733759	chr1:54733759:T:A	6.95665e-23	-2.15276	-0.735961	2.92696e-20	-2.2098	-0.64928	9.84152e-12	-2.15277	-0.889631
54733760	chr1:54733760:T:A	2.24601e-23	-1.83104	-2.18822	7.33056e-21	-2.01721	-2.22636	3.34843e-12	-1.8311	-2.28943
54733762	chr1:54733762:T:A	1.98321e-23	-2.16566	-1.97803	9.63511e-21	-2.20923	-1.76098	3.56952e-12	-2.16568	-1.8909
54733764	chr1:54733764:T:A	3.11122e-22	-7.39038e-10	-1.39081	1.01168e-19	-7.39038e-10	-1.61885	6.53378e-11	-7.39038e-10	-1.14944
54734043	chr1:54734043:T:C	5.42165e-22	-7.39038e-10	-0.83543	1.18088e-19	-7.39038e-10	-1.4642	4.43253e-11	-7.39038e-10	-1.53746
54734079	chr1:54734079:T:A	1.37089e-22	-7.39038e-10	-2.21037	5.27748e-20	-7.39038e-10	-2.26959	2.48877e-11	-7.39038e-10	-2.11464
54734080	chr1:54734080:T:A	1.35274e-23	-2.19317	-2.33312	6.01447e-21	-2.10869	-2.33277	2.59662e-12	-2.19316	-2.18164
54734186	chr1:54734186:C:T	3.59901e-22	-7.39038e-10	-1.24517	1.14573e-19	-7.39038e-10	-1.49442	7.4467e-11	-7.39038e-10	-1.01866
54734212	chr1:54734212:T:C	1.3423e-23	-2.20068	-2.33336	5.90631e-21	-2.1263	-2.33331	2.54082e-12	-2.20067	-2.19585
54734363	chr1:54734363:T:C	1.34418e-23	-2.20021	-2.33242	5.92017e-21	-2.12527	-2.33199	2.59266e-12	-2.20021	-2.17612
54734535	chr1:54734535:T:C	1.34087e-23	-2.20242	-2.33268	5.88396e-21	-2.13104	-2.33236	2.58097e-12	-2.20241	-2.17843
54734756	chr1:54734756:A:C	1.77529e-22	-1.95187	-4.84864e-09	6.77341e-20	-2.02004	-4.84864e-09	2.92867e-11	-1.95188	-4.84864e-09
54735127	chr1:54735127:C:T	1.34685e-23	-2.19756	-2.33308	5.95362e-21	-2.1187	-2.33292	2.57128e-12	-2.19756	-2.18705
54735310	chr1:54735310:C:T	1.35171e-23	-2.19533	-2.33172	5.99449e-21	-2.11342	-2.33136	2.62518e-12	-2.19532	-2.16854
54735370	chr1:54735370:A:C	1.33271e-23	-2.20788	-2.33332	5.78384e-21	-2.14719	-2.33337	2.49755e-12	-2.20788	-2.20583
54736164	chr1:54736164:AAAGAAAGAAAG:A	1.37857e-23	-2.19192	-2.31545	6.13601e-21	-2.1049	-2.31656	2.36661e-12	-2.19191	-2.27564
54736257	chr1:54736257:A:T	1.45905e-22	-2.14804	-4.84864e-09	6.64551e-20	-2.0391	-4.84864e-09	2.40702e-11	-2.14804	-4.84864e-09
54736261	chr1:54736261:A:T	1.49954e-22	-2.12067	-4.84864e-09	6.9317e-20	-1.99694	-4.84864e-09	2.47383e-11	-2.12066	-4.84864e-09
54736265	chr1:54736265:A:T	1.40826e-22	-2.18348	-4.84864e-09	6.24043e-20	-2.10199	-4.84864e-09	2.32322e-11	-2.18347	-4.84864e-09
54736267	chr1:54736267:A:T	1.40673e-22	-2.18456	-4.84864e-09	6.23528e-20	-2.10282	-4.84864e-09	2.3207e-11	-2.18456	-4.84864e-09
54736300	chr1:54736300:CT:C	1.3687e-22	-2.21196	-4.84864e-09	5.59434e-20	-2.21129	-4.84864e-09	2.25797e-11	-2.21196	-4.84864e-09
54736400	chr1:54736400:A:G	1.34091e-23	-2.20194	-2.33312	5.88452e-21	-2.13001	-2.33329	2.50167e-12	-2.20194	-2.21011
54736438	chr1:54736438:TG:T	1.3403e-23	-2.20252	-2.333	5.87972e-21	-2.13141	-2.33271	2.5688e-12	-2.20252	-2.18306
54736442	chr1:54736442:T:C	1.39134e-23	-2.17454	-2.3236	6.2761e-21	-2.12953	-2.26935	2.34251e-12	-2.17456	-2.30323
54736607	chr1:54736607:G:C	5.75089e-22	-7.39038e-10	-0.776474	2.55546e-19	-7.39038e-10	-0.692227	7.78881e-11	-7.39038e-10	-0.973741
54737040	chr1:54737040:T:C	1.21372e-22	-7.39038e-10	-2.33214	4.97143e-20	-7.39038e-10	-2.32933	2.00902e-11	-7.39038e-10	-2.32878
54737117	chr1:54737117:G:A	1.34404e-23	-2.19994	-2.3328	5.91613e-21	-2.12487	-2.33308	2.49237e-12	-2.19993	-2.21585
54737201	chr1:54737201:T:C	1.33643e-23	-2.20514	-2.33327	5.83197e-21	-2.1389	-2.33337	2.50321e-12	-2.20514	-2.2063
54737314	chr1:54737314:T:C	1.40649e-22	-2.18473	-4.84864e-09	5.69942e-20	-2.19268	-4.84864e-09	2.32033e-11	-2.18472	-4.84864e-09
54737321	chr1:54737321:G:C	5.53935e-22	-0.813952	-4.84864e-09	2.57239e-19	-0.68562	-4.84864e-09	9.13728e-11	-0.814066	-4.84864e-09
54737483	chr1:54737483:A:G	1.34756e-23	-2.2013	-2.32881	5.91413e-21	-2.12839	-2.32989	2.42429e-12	-2.2013	-2.24217
54737757	chr1:54737757:T:G	1.37412e-23	-2.20394	-2.30666	6.01796e-21	-2.13269	-2.30819	2.3053e-12	-2.20394	-2.28987
54737760	chr1:54737760:G:A	1.34325e-23	-2.2	-2.33332	5.91336e-21	-2.12503	-2.33339	2.52131e-12	-2.19999	-2.20424
54737871	chr1:54737871:G:A	1.44256e-23	-2.20946	-2.25253	5.52771e-21	-2.19716	-2.3287	2.38711e-12	-2.20947	-2.24947
54737957	chr1:54737957:A:G	1.33937e-23	-2.2046	-2.33161	5.72304e-21	-2.15885	-2.33227	2.44609e-12	-2.2046	-2.22992
54738058	chr1:54738058:G:A	1.55855e-22	-7.39038e-10	-2.08208	6.63224e-20	-7.39038e-10	-2.0411	2.64141e-11	-7.39038e-10	-2.05512
54738061	chr1:54738061:C:T	1.95452e-23	-2.18029	-1.97798	9.99191e-21	-2.20781	-1.72604	3.66428e-12	-2.1803	-1.85008
54738249	chr1:54738249:A:G	1.38983e-22	-2.19665	-4.84864e-09	5.59618e-20	-2.21096	-4.84864e-09	2.29279e-11	-2.19666	-4.84864e-09
54738276	chr1:54738276:AC:A	1.39178e-22	-2.19525	-4.84864e-09	5.59961e-20	-2.21034	-4.84864e-09	2.296e-11	-2.19526	-4.84864e-09
54739011	chr1:54739011:CTTTT:C	2.06012e-21	-7.39038e-10	0.499518	2.05801e-19	-7.39038e-10	-0.908717	5.32905e-11	-7.39038e-10	-1.35325
54739526	chr1:54739526:A:G	1.42055e-23	-2.20356	-2.27381	6.07373e-21	-2.11902	-2.31263	2.79392e-12	-2.20356	-2.09801
54739684	chr1:54739684:C:A	1.34651e-23	-2.1981	-2.3328	5.93613e-21	-2.12142	-2.33315	2.49941e-12	-2.19809	-2.21486
54739727	chr1:54739727:A:G	1.33409e-22	-7.39038e-10	-2.23758	5.95944e-20	-7.39038e-10	-2.14806	3.18228e-11	-7.39038e-10	-1.86883
54739907	chr1:54739907:C:T	2.71112e-21	-7.39038e-10	0.774118	1.39105e-18	-7.39038e-10	1.00219	4.00515e-10	-7.39038e-10	0.663739
54740122	chr1:54740122:C:G	3.89836e-21	-7.39038e-10	1.13731	3.22078e-19	-7.39038e-10	-0.460834	8.09646e-11	-7.39038e-10	-0.935002
54740168	chr1:54740168:C:A	1.34889e-23	-2.19639	-2.33274	5.95832e-21	-2.11773	-2.33311	2.50171e-12	-2.19638	-2.21565
54740490	chr1:54740490:T:C	3.48807e-22	-7.39038e-10	-1.27648	1.12426e-19	-7.39038e-10	-1.51333	7.26612e-11	-7.39038e-10	-1.04321
54740720	chr1:54740720:A:G	1.74253e-22	-1.97049	-4.84864e-09	6.67319e-20	-2.03494	-4.84864e-09	2.87463e-11	-1.9705	-4.84864e-09
54740764	chr1:54740764:C:G	1.43842e-22	-7.39038e-10	-2.16228	5.63608e-20	-7.39038e-10	-2.20385	2.0863e-11	-7.39038e-10	-2.29104
54740974	chr1:54740974:G:A	1.43312e-22	-2.16598	-4.84864e-09	6.46032e-20	-2.06736	-4.84864e-09	2.3643e-11	-2.16595	-4.84864e-09
54741405	chr1:54741405:C:T	5.11642e-22	-7.39038e-10	-0.893374	1.43121e-19	-7.39038e-10	-1.27194	6.76486e-11	-7.39038e-10	-1.11469
54741484	chr1:54741484:C:T	3.51661e-22	-7.39038e-10	-1.26833	1.21483e-19	-7.39038e-10	-1.43585	7.04017e-11	-7.39038e-10	-1.0748
54741543	chr1:54741543:T:C	1.3293e-23	-2.21268	-2.33108	5.65751e-21	-2.17243	-2.33021	2.60818e-12	-2.21268	-2.15768
54741865	chr1:54741865:G:A	1.34641e-23	-2.19759	-2.33338	5.92974e-21	-2.12229	-2.33336	2.53602e-12	-2.19758	-2.20083
54742081	chr1:54742081:C:G	2.45912e-23	-2.05599	-1.87262	9.57145e-21	-1.97813	-1.99871	3.41707e-12	-2.05597	-2.04426
54742112	chr1:54742112:A:G	2.85638e-22	-7.39038e-10	-1.47628	8.15123e-20	-7.39038e-10	-1.83487	3.99201e-11	-7.39038e-10	-1.64213
54742150	chr1:54742150:CT:C	1.34976e-23	-2.1951	-2.33339	5.96418e-21	-2.11652	-2.33334	2.54568e-12	-2.1951	-2.19952
54742531	chr1:54742531:C:T	1.35693e-23	-2.19042	-2.33276	6.03295e-21	-2.10535	-2.33304	2.51235e-12	-2.19042	-2.21737
54742626	chr1:54742626:G:C	2.55203e-23	-2.01116	-1.88037	1.0059e-20	-1.92469	-2.00247	3.55611e-12	-2.01113	-2.04922
54742657	chr1:54742657:A:C	5.4721e-22	-7.39038e-10	-0.826167	1.18858e-19	-7.39038e-10	-1.4577	4.46053e-11	-7.39038e-10	-1.53116
54742821	chr1:54742821:T:C	1.36909e-23	-2.21073	-2.30354	5.87728e-21	-2.15906	-2.30548	2.27998e-12	-2.21073	-2.29411
54742898	chr1:54742898:A:T	5.43876e-22	-7.39038e-10	-0.832278	1.18333e-19	-7.39038e-10	-1.46213	4.44114e-11	-7.39038e-10	-1.53552
54742996	chr1:54742996:G:A	1.33935e-23	-2.20287	-2.33336	5.8519e-21	-2.13548	-2.33338	2.51806e-12	-2.20287	-2.20266
54743094	chr1:54743094:T:C	2.91049e-23	-2.01455	-1.74554	1.12651e-20	-1.92848	-1.88544	3.96356e-12	-2.01453	-1.93734
54743258	chr1:54743258:G:A	3.3341e-22	-7.39038e-10	-1.32163	1.12845e-19	-7.39038e-10	-1.50961	5.96888e-11	-7.39038e-10	-1.23987
54743389	chr1:54743389:G:C	1.54026e-23	-2.07841	-2.31805	7.37484e-21	-1.90418	-2.33337	2.52873e-12	-2.07846	-2.32284
54743460	chr1:54743460:C:T	2.3697e-23	-2.15693	-1.80872	1.18846e-20	-2.12691	-1.63348	3.74865e-12	-2.15692	-1.85069
54743515	chr1:54743515:CAG:C	3.43436e-22	-1.292	-4.84864e-09	1.51234e-19	-1.2168	-4.84864e-09	5.66507e-11	-1.29211	-4.84864e-09
54743680	chr1:54743680:G:C	4.35223e-22	-7.39038e-10	-1.05514	1.01484e-19	-7.39038e-10	-1.61572	3.76387e-11	-7.39038e-10	-1.70098
54743816	chr1:54743816:T:C	1.43742e-22	-7.39038e-10	-2.16298	6.65853e-20	-7.39038e-10	-2.03714	3.75284e-11	-7.39038e-10	-1.70392
54743825	chr1:54743825:G:T	1.8019e-23	-1.95996	-2.27962	7.0805e-21	-1.94543	-2.33285	2.94534e-12	-1.95999	-2.2888
54743926	chr1:54743926:C:G	1.71019e-22	-7.39038e-10	-1.98922	5.77017e-20	-7.39038e-10	-2.18034	2.04202e-11	-7.39038e-10	-2.31249
54743944	chr1:54743944:C:T	1.2546e-22	-7.39038e-10	-2.29901	5.37638e-20	-7.39038e-10	-2.25103	2.5243e-11	-7.39038e-10	-2.10046
54743953	chr1:54743953:G:C	4.94764e-22	-7.39038e-10	-0.926919	1.11445e-19	-7.39038e-10	-1.52209	4.11823e-11	-7.39038e-10	-1.611
54744098	chr1:54744098:C:T	1.39121e-22	-2.19565	-4.84864e-09	5.58072e-20	-2.21372	-4.84864e-09	2.29507e-11	-2.19566	-4.84864e-09
54744958	chr1:54744958:A:G	2.62392e-23	-1.9214	-1.94235	9.69596e-21	-1.77876	-2.18516	3.09914e-12	-1.92137	-2.27652
54745279	chr1:54745279:A:G	1.94396e-23	-1.86263	-2.30105	9.39342e-21	-1.69091	-2.3047	3.371e-12	-1.86272	-2.25109
54745287	chr1:54745287:G:A	2.25711e-23	-1.85029	-2.16404	1.21994e-20	-1.52479	-2.20945	3.44577e-12	-1.85026	-2.2416
54745605	chr1:54745605:T:C	1.84717e-23	-1.89641	-2.31835	9.00826e-21	-1.70769	-2.32979	3.006e-12	-1.89649	-2.33192
54745724	chr1:54745724:A:G	2.06421e-23	-1.99332	-2.11035	9.4113e-21	-1.78699	-2.20673	2.8671e-12	-1.99328	-2.28243
54745807	chr1:54745807:G:C	2.41073e-23	-1.87873	-2.06976	9.55368e-21	-1.71911	-2.25959	3.10937e-12	-1.8787	-2.31589
54746196	chr1:54746196:G:A	2.03397e-22	-7.39038e-10	-1.81584	8.91538e-20	-7.39038e-10	-1.74526	5.05313e-11	-7.39038e-10	-1.40642
54746300	chr1:54746300:G:C	1.98418e-23	-2.05272	-2.09049	8.77132e-21	-1.8873	-2.17684	2.79139e-12	-2.05269	-2.24978
54746394	chr1:54746394:C:T	1.38877e-22	-7.39038e-10	-2.19741	7.27642e-20	-7.39038e-10	-1.9484	2.61942e-10	-7.39038e-10	0.239108
54746623	chr1:54746623:G:C	3.60064e-22	-7.39038e-10	-1.24472	1.04645e-19	-7.39038e-10	-1.58505	5.05682e-11	-7.39038e-10	-1.40569
54746705	chr1:54746705:A:G	4.16398e-23	-2.07585	-1.32609	1.43456e-20	-2.00634	-1.56584	5.04172e-12	-2.07583	-1.63543
54746897	chr1:54746897:T:C	1.41309e-23	-2.2137	-2.26893	6.30987e-21	-2.17353	-2.21998	2.66383e-12	-2.2137	-2.13555
54746952	chr1:54746952:G:C	1.48518e-22	-2.13029	-4.84864e-09	5.73674e-20	-2.18615	-4.84864e-09	2.45006e-11	-2.13032	-4.84864e-09
54746973	chr1:54746973:T:C	1.87694e-23	-1.90467	-2.2941	1.01162e-20	-1.61671	-2.30478	3.04076e-12	-1.90465	-2.31226
54747046	chr1:54747046:T:C	1.40384e-23	-2.21228	-2.27692	6.33076e-21	-2.1605	-2.2297	2.63422e-12	-2.21228	-2.14814
54747311	chr1:54747311:A:C	1.39237e-23	-2.20826	-2.28915	6.3403e-21	-2.14385	-2.24485	2.62953e-12	-2.20826	-2.15395
54747370	chr1:54747370:T:G	1.35957e-23	-2.21349	-2.30775	6.04693e-21	-2.16805	-2.26803	2.50386e-12	-2.21349	-2.19768
54747416	chr1:54747416:C:T	1.37316e-23	-2.21006	-2.30124	6.23536e-21	-2.14793	-2.25746	2.55275e-12	-2.21006	-2.18178
54747557	chr1:54747557:C:A	1.58172e-22	-2.06731	-4.84864e-09	5.71927e-20	-2.1892	-4.84864e-09	2.60917e-11	-2.0674	-4.84864e-09
54747943	chr1:54747943:A:G	1.51976e-23	-2.09238	-2.31749	8.12407e-21	-1.85714	-2.28366	2.77221e-12	-2.09237	-2.217
54748244	chr1:54748244:G:C	2.56656e-22	-7.39038e-10	-1.58326	7.44418e-20	-7.39038e-10	-1.92561	3.57637e-11	-7.39038e-10	-1.75208
54748295	chr1:54748295:T:C	1.93519e-23	-1.83483	-2.33338	9.2452e-21	-1.69459	-2.31693	3.33216e-12	-1.8348	-2.2906
54748996	chr1:54748996:C:T	1.336e-23	-2.21287	-2.32586	5.57362e-21	-2.21378	-2.3038	2.56042e-12	-2.21287	-2.17597
54749093	chr1:54749093:A:G	2.85402e-22	-7.39038e-10	-1.4771	8.20944e-20	-7.39038e-10	-1.82776	4.06371e-11	-7.39038e-10	-1.62433
54749525	chr1:54749525:T:C	1.27126e-22	-7.39038e-10	-2.28582	5.33959e-20	-7.39038e-10	-2.25789	2.09224e-11	-7.39038e-10	-2.28819
54749864	chr1:54749864:C:G	1.21238e-22	-7.39038e-10	-2.33325	5.38152e-20	-7.39038e-10	-2.25007	2.55454e-11	-7.39038e-10	-2.08856
54750248	chr1:54750248:G:T	5.95287e-22	-7.39038e-10	-0.741955	2.02084e-19	-7.39038e-10	-0.926942	6.59841e-11	-7.39038e-10	-1.1396
54750455	chr1:54750455:T:C	8.50387e-23	-1.8855	-0.802396	2.98342e-20	-2.11343	-0.726541	9.37412e-12	-1.88555	-1.20551
54751296	chr1:54751296:A:G	2.83117e-22	-7.39038e-10	-1.48514	7.65718e-20	-7.39038e-10	-1.8974	3.47309e-11	-7.39038e-10	-1.78138
54751947	chr1:54751947:T:TC	3.96134e-22	-7.39038e-10	-1.14925	1.3346e-19	-7.39038e-10	-1.34183	5.03811e-11	-7.39038e-10	-1.4094
54752031	chr1:54752031:A:G	1.32204e-22	-7.39038e-10	-2.24665	5.21299e-20	-7.39038e-10	-2.28189	2.02339e-11	-7.39038e-10	-2.32165
54752061	chr1:54752061:A:G	2.79603e-23	-1.50972	-2.2905	1.00518e-20	-1.72011	-2.20777	4.63998e-12	-1.50976	-2.28454
54752131	chr1:54752131:C:A	2.73013e-23	-1.53755	-2.28651	9.92685e-21	-1.74174	-2.19864	4.53502e-12	-1.5376	-2.27959
54752151	chr1:54752151:A:G	1.25826e-22	-7.39038e-10	-2.2961	5.04498e-20	-7.39038e-10	-2.31465	2.05468e-11	-7.39038e-10	-2.30631
54752161	chr1:54752161:TTCATA:T	1.25649e-22	-7.39038e-10	-2.29751	5.0032e-20	-7.39038e-10	-2.32296	2.02327e-11	-7.39038e-10	-2.32172
54752222	chr1:54752222:G:A	1.1477e-21	-0.0854869	-4.84864e-09	4.96447e-19	-0.0281503	-4.84864e-09	1.89372e-10	-0.0852984	-4.84864e-09
54752227	chr1:54752227:C:T	2.86152e-23	-1.51681	-2.26025	1.05525e-20	-1.72418	-2.15508	4.78745e-12	-1.51685	-2.24616
54752234	chr1:54752234:T:C	2.35467e-23	-1.86209	-2.10993	8.26225e-21	-2.05203	-2.0719	4.11115e-12	-1.86214	-2.05317
54752299	chr1:54752299:T:C	1.2132e-22	-7.39038e-10	-2.33257	5.27597e-20	-7.39038e-10	-2.26988	2.46772e-11	-7.39038e-10	-2.12313
54752357	chr1:54752357:C:T	1.2238e-22	-7.39038e-10	-2.32387	5.29222e-20	-7.39038e-10	-2.2668	2.01627e-11	-7.39038e-10	-2.32518
54752453	chr1:54752453:T:C	2.87677e-23	-1.48524	-2.28651	1.03601e-20	-1.69902	-2.19864	4.7786e-12	-1.48528	-2.27959
54752482	chr1:54752482:C:T	2.39884e-23	-1.77748	-2.17595	8.18168e-21	-2.00936	-2.12437	3.9685e-12	-1.77754	-2.17308
54752581	chr1:54752581:G:A	1.37728e-23	-2.17492	-2.33339	5.67304e-21	-2.18469	-2.31521	2.27572e-12	-2.17492	-2.3318
54752598	chr1:54752598:A:G	1.22805e-22	-7.39038e-10	-2.3204	5.1757e-20	-7.39038e-10	-2.28907	2.01102e-11	-7.39038e-10	-2.32779
54752635	chr1:54752635:T:C	2.79201e-22	-7.39038e-10	-1.49907	1.37644e-19	-7.39038e-10	-1.31096	6.66647e-11	-7.39038e-10	-1.12934
54752654	chr1:54752654:G:A	1.40024e-22	-7.39038e-10	-2.18919	5.09042e-20	-7.39038e-10	-2.30568	2.13286e-11	-7.39038e-10	-2.26897
54753658	chr1:54753658:G:C	1.40178e-22	-2.18809	-4.84864e-09	5.59072e-20	-2.21193	-4.84864e-09	2.31248e-11	-2.18811	-4.84864e-09
54753682	chr1:54753682:G:A	1.26383e-22	-7.39038e-10	-2.29168	5.30281e-20	-7.39038e-10	-2.26481	2.08198e-11	-7.39038e-10	-2.29311
54753867	chr1:54753867:C:T	1.83449e-23	-1.89566	-2.32599	6.70583e-21	-2.02224	-2.3104	3.0755e-12	-1.89572	-2.30983
54754143	chr1:54754143:C:G	1.3065e-22	-7.39038e-10	-2.25847	5.09216e-20	-7.39038e-10	-2.30534	2.01297e-11	-7.39038e-10	-2.32682
54754336	chr1:54754336:C:T	2.45685e-22	-7.39038e-10	-1.62695	9.39744e-20	-7.39038e-10	-1.69261	3.63996e-11	-7.39038e-10	-1.73446
54754513	chr1:54754513:G:A	1.92302e-22	-7.39038e-10	-1.87193	9.07348e-20	-7.39038e-10	-1.72769	4.1576e-11	-7.39038e-10	-1.60149
54754765	chr1:54754765:C:T	3.80292e-22	-7.39038e-10	-1.19006	1.26082e-19	-7.39038e-10	-1.3987	4.02092e-11	-7.39038e-10	-1.63492
54754925	chr1:54754925:G:T	2.11904e-23	-1.74514	-2.33231	7.40483e-21	-1.90972	-2.32378	3.53001e-12	-1.74521	-2.3225
54755120	chr1:54755120:G:A	3.43378e-22	-7.39038e-10	-1.29217	8.8199e-20	-7.39038e-10	-1.75603	4.06715e-11	-7.39038e-10	-1.62348
54755327	chr1:54755327:A:G	2.56721e-23	-1.62855	-2.25705	8.80969e-21	-1.7347	-2.32508	3.96374e-12	-1.62855	-2.32328
54755386	chr1:54755386:G:C	2.56633e-22	-1.58335	-4.84864e-09	9.65057e-20	-1.66603	-4.84864e-09	4.23347e-11	-1.58341	-4.84864e-09
54755556	chr1:54755556:A:G	2.17531e-22	-7.39038e-10	-1.74866	1.05603e-19	-7.39038e-10	-1.57594	5.01731e-11	-7.39038e-10	-1.41353
54755851	chr1:54755851:T:C	1.22537e-22	-7.39038e-10	-2.32259	5.07776e-20	-7.39038e-10	-2.30817	2.00221e-11	-7.39038e-10	-2.33218
54755897	chr1:54755897:C:T	5.33309e-23	-1.73325	-1.42124	2.44552e-20	-1.74734	-1.29145	1.219e-11	-1.73325	-1.09514
54756192	chr1:54756192:G:A	5.42444e-23	-1.764	-1.3735	1.36383e-20	-1.82087	-1.80188	4.75007e-12	-1.76399	-2.00686
54756407	chr1:54756407:A:G	1.84918e-23	-2.19869	-2.01498	6.65226e-21	-2.15129	-2.18939	2.29439e-12	-2.19868	-2.29987
54756430	chr1:54756430:C:T	1.23597e-22	-7.39038e-10	-2.31398	4.98442e-20	-7.39038e-10	-2.32673	2.02538e-11	-7.39038e-10	-2.32067
54756439	chr1:54756439:T:C	9.58954e-22	-7.39038e-10	-0.265156	3.79799e-19	-7.39038e-10	-0.295985	1.05667e-10	-7.39038e-10	-0.668724
54756457	chr1:54756457:C:T	1.467e-23	-2.20176	-2.24343	5.72097e-21	-2.16364	-2.32785	2.26617e-12	-2.20175	-2.30917
54756477	chr1:54756477:G:C	2.06802e-22	-1.79924	-4.84864e-09	9.07464e-20	-1.72756	-4.84864e-09	3.41168e-11	-1.79922	-4.84864e-09
54756728	chr1:54756728:C:T	2.21954e-23	-1.7023	-2.32881	7.60571e-21	-1.88561	-2.32112	3.71858e-12	-1.70239	-2.31328
54756793	chr1:54756793:A:G	1.46341e-23	-2.20343	-2.24422	5.69973e-21	-2.16719	-2.32801	2.26309e-12	-2.20342	-2.30886
54757171	chr1:54757171:C:T	1.39543e-22	-7.39038e-10	-2.19263	5.95836e-20	-7.39038e-10	-2.14825	2.48814e-11	-7.39038e-10	-2.11489
54757495	chr1:54757495:A:C	2.00611e-22	-7.39038e-10	-1.82963	7.72426e-20	-7.39038e-10	-1.88868	3.04077e-11	-7.39038e-10	-1.91432
54757517	chr1:54757517:C:T	2.49141e-23	-1.76537	-2.1502	8.72588e-21	-1.9414	-2.12793	4.27762e-12	-1.76545	-2.11016
54757524	chr1:54757524:G:A	1.35808e-22	-7.39038e-10	-2.21976	5.44124e-20	-7.39038e-10	-2.23904	2.05758e-11	-7.39038e-10	-2.3049
54757589	chr1:54757589:T:C	1.37355e-22	-2.20843	-4.84864e-09	5.61287e-20	-2.20798	-4.84864e-09	2.26593e-11	-2.20844	-4.84864e-09
54757851	chr1:54757851:G:C	1.22903e-22	-7.39038e-10	-2.3196	4.9527e-20	-7.39038e-10	-2.33311	2.02378e-11	-7.39038e-10	-2.32146
54758458	chr1:54758458:T:C	5.61829e-23	-1.6464	-1.45599	1.41617e-20	-1.71474	-1.87035	5.49893e-12	-1.6464	-1.97806
54759078	chr1:54759078:C:A	4.81498e-23	-1.79507	-1.46161	2.23311e-20	-1.80613	-1.32352	1.11244e-11	-1.79507	-1.1248
54759343	chr1:54759343:A:G	1.50081e-22	-7.39038e-10	-2.11983	6.05976e-20	-7.39038e-10	-2.13137	2.91337e-11	-7.39038e-10	-1.95712
54759352	chr1:54759352:C:G	1.40446e-22	-7.39038e-10	-2.18617	4.96358e-20	-7.39038e-10	-2.33091	2.1122e-11	-7.39038e-10	-2.2787
54759416	chr1:54759416:C:T	2.55169e-23	-1.73378	-2.15788	8.78658e-21	-1.92118	-2.14123	4.31819e-12	-1.73387	-2.13231
54759614	chr1:54759614:T:C	1.42442e-22	-7.39038e-10	-2.17206	6.39039e-20	-7.39038e-10	-2.07825	2.81676e-11	-7.39038e-10	-1.99084
54759693	chr1:54759693:G:T	1.45048e-22	-7.39038e-10	-2.15393	6.52682e-20	-7.39038e-10	-2.05712	2.88515e-11	-7.39038e-10	-1.96685
54759730	chr1:54759730:G:A	1.21834e-22	-7.39038e-10	-2.32834	5.2138e-20	-7.39038e-10	-2.28173	2.0147e-11	-7.39038e-10	-2.32596
54759826	chr1:54759826:C:T	2.19054e-22	-1.74168	-4.84864e-09	8.01287e-20	-1.85199	-4.84864e-09	3.61373e-11	-1.74169	-4.84864e-09
54759849	chr1:54759849:C:T	1.46001e-23	-2.20662	-2.24335	5.78613e-21	-2.16445	-2.31572	2.20411e-12	-2.20662	-2.33207
54760173	chr1:54760173:T:C	1.54504e-23	-2.20953	-2.18384	6.20836e-21	-2.18173	-2.228	2.2014e-12	-2.20952	-2.3304
54760336	chr1:54760336:G:A	3.64531e-22	-7.39038e-10	-1.23239	1.21431e-19	-7.39038e-10	-1.43628	4.64685e-11	-7.39038e-10	-1.49024
54760379	chr1:54760379:G:A	6.73049e-22	-7.39038e-10	-0.619182	2.34364e-19	-7.39038e-10	-0.778753	7.18358e-11	-7.39038e-10	-1.05463
54760447	chr1:54760447:C:A	1.22176e-22	-7.39038e-10	-2.32554	5.05348e-20	-7.39038e-10	-2.31297	1.99997e-11	-7.39038e-10	-2.3333
54760532	chr1:54760532:C:T	1.43967e-22	-7.39038e-10	-2.16142	6.47735e-20	-7.39038e-10	-2.06473	2.86447e-11	-7.39038e-10	-1.97404
54760615	chr1:54760615:C:T	1.50732e-23	-2.18912	-2.22897	5.83947e-21	-2.18217	-2.28881	2.58447e-12	-2.18912	-2.19037
54760771	chr1:54760771:T:C	1.41767e-23	-2.21382	-2.26559	5.60764e-21	-2.20376	-2.30773	2.23089e-12	-2.21382	-2.3128
54760839	chr1:54760839:C:T	1.54413e-22	-7.39038e-10	-2.09137	5.26228e-20	-7.39038e-10	-2.27248	2.33159e-11	-7.39038e-10	-2.17988
54760850	chr1:54760850:C:T	1.67075e-23	-2.19708	-2.11806	6.62712e-21	-2.21264	-2.13181	2.75892e-12	-2.19708	-2.11709
54760928	chr1:54760928:G:A	1.29211e-22	-7.39038e-10	-2.26955	5.15055e-20	-7.39038e-10	-2.29394	2.10739e-11	-7.39038e-10	-2.28098
54761066	chr1:54761066:C:T	4.10974e-23	-1.68084	-1.73422	1.07354e-20	-1.73741	-2.12467	4.38895e-12	-1.68085	-2.16908
54761285	chr1:54761285:C:G	3.39838e-22	-7.39038e-10	-1.30253	1.12605e-19	-7.39038e-10	-1.51174	4.30376e-11	-7.39038e-10	-1.56694
54761308	chr1:54761308:TGCAA:T	1.27391e-22	-7.39038e-10	-2.28374	4.95133e-20	-7.39038e-10	-2.33339	2.05985e-11	-7.39038e-10	-2.3038
54761418	chr1:54761418:T:G	2.5096e-22	-1.60571	-4.84864e-09	7.55594e-20	-1.91071	-4.84864e-09	4.14016e-11	-1.60569	-4.84864e-09
54761542	chr1:54761542:G:A	2.17595e-23	-2.04281	-2.00813	8.93071e-21	-2.00016	-2.04597	2.84003e-12	-2.04285	-2.24235
54761621	chr1:54761621:C:T	4.29213e-23	-1.70614	-1.66549	1.09541e-20	-1.76146	-2.08045	4.47266e-12	-1.70615	-2.12488
54761681	chr1:54761681:G:A	1.47386e-23	-2.20753	-2.233	5.96762e-21	-2.17612	-2.27316	2.19992e-12	-2.20752	-2.33307
54761959	chr1:54761959:T:A	2.77538e-22	-7.39038e-10	-1.50504	9.41772e-20	-7.39038e-10	-1.69045	3.62669e-11	-7.39038e-10	-1.73811
54762265	chr1:54762265:A:G	3.29055e-22	-7.39038e-10	-1.33478	1.09543e-19	-7.39038e-10	-1.53931	4.19849e-11	-7.39038e-10	-1.5917
54762311	chr1:54762311:A:G	1.41957e-23	-2.2032	-2.27486	5.76731e-21	-2.16422	-2.3192	2.22974e-12	-2.20319	-2.32394
54762456	chr1:54762456:T:A	2.03862e-22	-1.81355	-4.84864e-09	7.9548e-20	-1.85927	-4.84864e-09	3.36299e-11	-1.8136	-4.84864e-09
54762486	chr1:54762486:C:G	1.45267e-23	-2.21265	-2.24236	5.84576e-21	-2.1924	-2.27751	2.18963e-12	-2.21265	-2.33263
54762920	chr1:54762920:G:A	1.27958e-22	-7.39038e-10	-2.2793	5.41763e-20	-7.39038e-10	-2.24338	2.20377e-11	-7.39038e-10	-2.23626
54763589	chr1:54763589:A:G	1.21302e-22	-7.39038e-10	-2.33271	5.0861e-20	-7.39038e-10	-2.30653	2.00167e-11	-7.39038e-10	-2.33245
54763664	chr1:54763664:C:T	1.21226e-22	-7.39038e-10	-2.33334	5.05614e-20	-7.39038e-10	-2.31244	2.00005e-11	-7.39038e-10	-2.33325
54763681	chr1:54763681:A:G	2.05776e-22	-1.80421	-4.84864e-09	8.0593e-20	-1.84622	-4.84864e-09	3.39455e-11	-1.80426	-4.84864e-09
54763710	chr1:54763710:G:C	1.30386e-22	-7.39038e-10	-2.2605	5.19417e-20	-7.39038e-10	-2.28551	2.02487e-11	-7.39038e-10	-2.32092
54763713	chr1:54763713:A:T	1.21228e-22	-7.39038e-10	-2.33333	5.05728e-20	-7.39038e-10	-2.31221	2.00009e-11	-7.39038e-10	-2.33324
54763850	chr1:54763850:C:G	1.4806e-23	-2.20836	-2.2276	6.005e-21	-2.17867	-2.26437	2.19741e-12	-2.20835	-2.33338
54764162	chr1:54764162:C:T	2.36872e-23	-1.71084	-2.25522	7.95665e-21	-1.88866	-2.27296	3.94713e-12	-1.71094	-2.24509
54764554	chr1:54764554:G:A	1.3865e-22	-7.39038e-10	-2.19905	5.7442e-20	-7.39038e-10	-2.18485	2.05085e-11	-7.39038e-10	-2.30818
54764560	chr1:54764560:T:C	1.33318e-23	-2.21153	-2.32932	5.52675e-21	-2.19407	-2.33196	2.47098e-12	-2.21153	-2.21287
54764778	chr1:54764778:C:T	1.44256e-23	-2.16204	-2.29996	6.31921e-21	-2.13425	-2.25779	2.31485e-12	-2.16205	-2.32762
54764790	chr1:54764790:C:G	1.35865e-23	-2.20807	-2.31386	5.54081e-21	-2.19036	-2.33312	2.37445e-12	-2.20806	-2.25619
54765058	chr1:54765058:T:C	1.29126e-22	-7.39038e-10	-2.27021	5.62373e-20	-7.39038e-10	-2.20605	2.42754e-11	-7.39038e-10	-2.13955
54765458	chr1:54765458:C:T	1.2156e-22	-7.39038e-10	-2.33059	5.12148e-20	-7.39038e-10	-2.2996	2.00125e-11	-7.39038e-10	-2.33266
54765695	chr1:54765695:A:G	1.35281e-22	-7.39038e-10	-2.22365	5.41446e-20	-7.39038e-10	-2.24397	2.01145e-11	-7.39038e-10	-2.32757
54765874	chr1:54765874:A:G	1.44443e-22	-7.39038e-10	-2.15811	6.01414e-20	-7.39038e-10	-2.13893	2.09251e-11	-7.39038e-10	-2.28807
54765936	chr1:54765936:C:T	1.35707e-22	-7.39038e-10	-2.2205	5.2314e-20	-7.39038e-10	-2.27836	2.26803e-11	-7.39038e-10	-2.20752
54766181	chr1:54766181:G:A	1.23798e-22	-7.39038e-10	-2.31235	4.95137e-20	-7.39038e-10	-2.33338	2.02564e-11	-7.39038e-10	-2.32054
54766282	chr1:54766282:T:C	1.5581e-23	-2.19425	-2.1907	6.41244e-21	-2.15182	-2.22557	2.23152e-12	-2.19424	-2.33209
54766585	chr1:54766585:T:C	1.51634e-23	-2.08199	-2.33012	5.62859e-21	-2.17439	-2.33338	2.57249e-12	-2.08203	-2.30211
54766634	chr1:54766634:G:T	1.22976e-22	-7.39038e-10	-2.31901	4.95171e-20	-7.39038e-10	-2.33331	2.02607e-11	-7.39038e-10	-2.32033
54766715	chr1:54766715:T:A	1.88063e-22	-1.89422	-4.84864e-09	6.61245e-20	-2.04409	-4.84864e-09	3.10243e-11	-1.89424	-4.84864e-09
54766773	chr1:54766773:C:G	1.25531e-22	-7.39038e-10	-2.29845	5.08064e-20	-7.39038e-10	-2.3076	2.00451e-11	-7.39038e-10	-2.33103
54766883	chr1:54766883:G:A	3.27285e-22	-1.34017	-4.84864e-09	1.0423e-19	-1.58903	-4.84864e-09	5.39955e-11	-1.34011	-4.84864e-09
54767351	chr1:54767351:G:T	1.80421e-22	-7.39038e-10	-1.9357	9.00551e-20	-7.39038e-10	-1.73521	2.50595e-11	-7.39038e-10	-2.10776
54767480	chr1:54767480:G:A	5.91577e-23	-1.62312	-1.42767	2.65796e-20	-1.67632	-1.27916	1.37069e-11	-1.62314	-1.08797
54767605	chr1:54767605:G:A	9.98896e-23	-1.93649	-0.590445	3.23694e-20	-2.11514	-0.643275	8.851e-12	-1.93656	-1.21193
54767736	chr1:54767736:T:C	1.55972e-23	-2.10937	-2.27454	6.61587e-21	-2.0277	-2.31845	2.4812e-12	-2.10934	-2.31093
54767978	chr1:54767978:T:C	1.99514e-22	-7.39038e-10	-1.83511	1.04395e-19	-7.39038e-10	-1.58745	2.79742e-11	-7.39038e-10	-1.99773
54768047	chr1:54768047:A:G	1.37162e-22	-2.20984	-4.84864e-09	5.60752e-20	-2.20893	-4.84864e-09	2.26277e-11	-2.20984	-4.84864e-09
54768432	chr1:54768432:C:T	1.57295e-22	-7.39038e-10	-2.07288	5.6284e-20	-7.39038e-10	-2.20522	2.35716e-11	-7.39038e-10	-2.16897
54768876	chr1:54768876:G:A	1.44762e-22	-7.39038e-10	-2.15591	6.89764e-20	-7.39038e-10	-2.00186	2.66069e-11	-7.39038e-10	-2.04784
54769038	chr1:54769038:G:T	1.69698e-23	-1.99087	-2.30869	5.90463e-21	-2.14109	-2.3188	2.91478e-12	-1.99094	-2.26828
54769174	chr1:54769174:T:C	1.70071e-22	-7.39038e-10	-1.99478	1.02497e-19	-7.39038e-10	-1.60579	3.3482e-11	-7.39038e-10	-1.818
54769314	chr1:54769314:G:A	2.64595e-23	-1.609	-2.24638	9.77587e-21	-1.62233	-2.33338	4.01063e-12	-1.60903	-2.33104
54769481	chr1:54769481:G:A	2.07198e-22	-7.39038e-10	-1.79732	8.14513e-20	-7.39038e-10	-1.83562	2.37666e-11	-7.39038e-10	-2.16073
54770735	chr1:54770735:C:T	1.22026e-22	-7.39038e-10	-2.32676	4.96783e-20	-7.39038e-10	-2.33006	2.00993e-11	-7.39038e-10	-2.32833
54770837	chr1:54770837:C:T	5.1278e-23	-1.57835	-1.61539	1.18879e-20	-1.70644	-2.05367	5.23964e-12	-1.57836	-2.0944
54771061	chr1:54771061:G:T	2.19535e-22	-7.39038e-10	-1.73949	9.10758e-20	-7.39038e-10	-1.72394	2.45861e-11	-7.39038e-10	-2.12683
54771645	chr1:54771645:C:A	1.44961e-22	-7.39038e-10	-2.15454	6.87964e-20	-7.39038e-10	-2.00448	2.6601e-11	-7.39038e-10	-2.04807
54771694	chr1:54771694:G:A	1.76061e-23	-1.95243	-2.31032	6.03598e-21	-2.11817	-2.31971	3.02239e-12	-1.95251	-2.27046
54771739	chr1:54771739:C:T	7.62658e-23	-1.9385	-0.858276	2.45679e-20	-2.12622	-0.907971	7.16069e-12	-1.93857	-1.42184
54771929	chr1:54771929:C:T	1.68127e-23	-2.01908	-2.28978	6.00133e-21	-2.15283	-2.29082	3.04582e-12	-2.01914	-2.1961
54771960	chr1:54771960:G:A	1.21245e-22	-7.39038e-10	-2.33319	4.95889e-20	-7.39038e-10	-2.33186	2.02834e-11	-7.39038e-10	-2.31921
54772346	chr1:54772346:C:T	7.73249e-23	-1.52285	-1.26013	3.34828e-20	-1.63607	-1.08853	1.8341e-11	-1.52287	-0.897002
54772406	chr1:54772406:T:C	1.63189e-22	-7.39038e-10	-2.03609	8.89391e-20	-7.39038e-10	-1.74768	3.19023e-11	-7.39038e-10	-1.86634
54772518	chr1:54772518:A:C	1.45107e-22	-7.39038e-10	-2.15353	6.88689e-20	-7.39038e-10	-2.00342	2.66258e-11	-7.39038e-10	-2.04713
54772527	chr1:54772527:C:A	1.22386e-22	-7.39038e-10	-2.32382	5.12731e-20	-7.39038e-10	-2.29846	1.99985e-11	-7.39038e-10	-2.33336
54772616	chr1:54772616:T:C	1.25525e-22	-7.39038e-10	-2.2985	5.10232e-20	-7.39038e-10	-2.30335	2.22945e-11	-7.39038e-10	-2.22467
54772717	chr1:54772717:C:T	1.23775e-22	-7.39038e-10	-2.31254	4.95136e-20	-7.39038e-10	-2.33338	2.03422e-11	-7.39038e-10	-2.31631
54772819	chr1:54772819:T:C	1.2376e-22	-7.39038e-10	-2.31266	4.95141e-20	-7.39038e-10	-2.33337	2.04077e-11	-7.39038e-10	-2.3131
54772943	chr1:54772943:A:ATG	1.31899e-22	-7.39038e-10	-2.24896	6.6541e-20	-7.39038e-10	-2.03781	2.86854e-11	-7.39038e-10	-1.97263
54773048	chr1:54773048:AG:A	1.24301e-22	-7.39038e-10	-2.30829	5.43155e-20	-7.39038e-10	-2.24082	2.06671e-11	-7.39038e-10	-2.30047
54773122	chr1:54773122:G:A	2.73627e-22	-7.39038e-10	-1.51923	9.54297e-20	-7.39038e-10	-1.67724	4.8073e-11	-7.39038e-10	-1.45629
54773190	chr1:54773190:G:A	2.06352e-23	-2.11829	-1.98571	8.44152e-21	-2.02323	-2.07923	2.53446e-12	-2.11826	-2.28077
54773813	chr1:54773813:G:A	1.52121e-23	-2.20884	-2.20008	6.71042e-21	-2.19578	-2.13619	2.71978e-12	-2.20884	-2.11962
54774033	chr1:54774033:G:A	9.6811e-22	-0.255654	-4.84864e-09	9.16393e-19	0.584818	-4.84864e-09	1.59722e-10	-0.255576	-4.84864e-09
54774188	chr1:54774188:T:C	1.28511e-22	-7.39038e-10	-2.27499	5.45795e-20	-7.39038e-10	-2.23597	2.43413e-11	-7.39038e-10	-2.13684
54774259	chr1:54774259:A:T	1.64239e-23	-2.00321	-2.32906	5.7634e-21	-2.15774	-2.32636	2.7009e-12	-2.00328	-2.33215
54774277	chr1:54774277:C:T	4.04562e-22	-7.39038e-10	-1.12819	1.33661e-19	-7.39038e-10	-1.34032	5.03868e-11	-7.39038e-10	-1.40928
54774467	chr1:54774467:G:A	2.61008e-23	-1.64886	-2.22017	9.26885e-21	-1.67725	-2.33171	3.84497e-12	-1.64889	-2.33336
54774958	chr1:54774958:C:G	7.97584e-23	-1.99024	-0.761757	2.609e-20	-2.15627	-0.81781	7.34646e-12	-1.9903	-1.34449
54774980	chr1:54774980:C:G	3.00935e-22	-7.39038e-10	-1.4241	1.10993e-19	-7.39038e-10	-1.52616	5.13489e-11	-7.39038e-10	-1.39037
54775110	chr1:54775110:G:T	1.25044e-22	-7.39038e-10	-2.30233	6.12547e-20	-7.39038e-10	-2.12059	2.53468e-11	-7.39038e-10	-2.09636
54775326	chr1:54775326:C:CG	1.42277e-22	-2.17322	-4.84864e-09	5.78555e-20	-2.17768	-4.84864e-09	2.34714e-11	-2.17323	-4.84864e-09
54775336	chr1:54775336:A:G	1.39477e-23	-2.20819	-2.2875	5.6541e-21	-2.18053	-2.32272	2.28553e-12	-2.20818	-2.29424
54775557	chr1:54775557:A:T	1.23639e-22	-7.39038e-10	-2.31363	5.03495e-20	-7.39038e-10	-2.31664	2.16952e-11	-7.39038e-10	-2.25192
54775592	chr1:54775592:G:T	2.62498e-22	-7.39038e-10	-1.56076	9.15171e-20	-7.39038e-10	-1.7191	4.57119e-11	-7.39038e-10	-1.50666
54775757	chr1:54775757:G:A	1.90759e-22	-1.87999	-4.84864e-09	6.66845e-20	-2.03565	-4.84864e-09	3.14692e-11	-1.88	-4.84864e-09
54775847	chr1:54775847:C:T	1.56433e-22	-7.39038e-10	-2.07837	7.69859e-20	-7.39038e-10	-1.892	2.71016e-11	-7.39038e-10	-2.02942
54775854	chr1:54775854:C:T	1.36289e-22	-7.39038e-10	-2.21622	5.71186e-20	-7.39038e-10	-2.1905	2.21788e-11	-7.39038e-10	-2.22988
54775958	chr1:54775958:C:A	2.12487e-22	-7.39038e-10	-1.77212	1.13983e-19	-7.39038e-10	-1.49958	4.59798e-11	-7.39038e-10	-1.50081
54776214	chr1:54776214:G:A	1.22992e-22	-7.39038e-10	-2.31888	5.2926e-20	-7.39038e-10	-2.26673	2.0459e-11	-7.39038e-10	-2.31059
54776267	chr1:54776267:G:T	1.7297e-23	-2.21149	-2.06898	6.31148e-21	-2.2081	-2.18515	2.21852e-12	-2.2115	-2.32068
54776281	chr1:54776281:C:T	3.60826e-23	-2.11516	-1.43003	1.50435e-20	-2.11318	-1.4115	3.68024e-12	-2.11513	-1.91091
54776747	chr1:54776747:T:C	2.33868e-22	-7.39038e-10	-1.67624	8.17356e-20	-7.39038e-10	-1.83214	4.08467e-11	-7.39038e-10	-1.61919
54777294	chr1:54777294:T:C	2.37478e-22	-1.66092	-4.84864e-09	8.00902e-20	-1.85247	-4.84864e-09	3.91765e-11	-1.66094	-4.84864e-09
54777573	chr1:54777573:A:C	1.21374e-22	-7.39038e-10	-2.33212	5.03587e-20	-7.39038e-10	-2.31646	2.07782e-11	-7.39038e-10	-2.29511
54777646	chr1:54777646:T:C	1.72331e-22	0.178141	-2.15972	3.9322e-20	-0.443553	-2.12029	3.7514e-11	0.177766	-1.88206
54777791	chr1:54777791:C:G	1.81966e-22	-7.39038e-10	-1.92718	6.51557e-20	-7.39038e-10	-2.05885	2.39634e-11	-7.39038e-10	-2.15249
54777914	chr1:54777914:A:G	2.07664e-22	-1.79508	-4.84864e-09	7.91814e-20	-1.86389	-4.84864e-09	3.42629e-11	-1.79495	-4.84864e-09
54777917	chr1:54777917:G:T	6.63555e-23	-0.706017	-2.22996	1.86365e-20	-1.11516	-2.19535	1.02483e-11	-0.706264	-2.29564
54778524	chr1:54778524:T:C	4.46375e-22	-1.02984	-4.84864e-09	2.39069e-19	-0.758875	-4.84864e-09	7.36401e-11	-1.02982	-4.84864e-09
54778651	chr1:54778651:A:T	2.17741e-22	-7.39038e-10	-1.74769	1.16829e-19	-7.39038e-10	-1.47491	6.1812e-11	-7.39038e-10	-1.20492
54778666	chr1:54778666:G:A	1.81966e-22	-7.39038e-10	-1.92718	6.51557e-20	-7.39038e-10	-2.05885	2.39634e-11	-7.39038e-10	-2.15249
54778800	chr1:54778800:C:T	8.58431e-23	-0.384727	-2.29375	2.04724e-20	-0.954535	-2.26201	1.73121e-11	-0.385067	-2.09254
54778895	chr1:54778895:T:C	2.74277e-22	-7.39038e-10	-1.51686	8.04183e-20	-7.39038e-10	-1.84839	2.61179e-11	-7.39038e-10	-2.06639
54779030	chr1:54779030:GCA:G	1.21244e-22	-7.39038e-10	-2.3332	6.13098e-20	-7.39038e-10	-2.11969	2.9159e-11	-7.39038e-10	-1.95625
54779771	chr1:54779771:G:A	2.38109e-22	-7.39038e-10	-1.65827	9.01667e-20	-7.39038e-10	-1.73397	4.53811e-11	-7.39038e-10	-1.51392
54779966	chr1:54779966:A:G	2.01086e-23	-2.03068	-2.09917	7.03444e-21	-2.13724	-2.14757	3.36908e-12	-2.03068	-2.08369
54780326	chr1:54780326:T:A	1.32468e-22	-7.39038e-10	-2.24466	6.97352e-20	-7.39038e-10	-1.99092	3.07672e-11	-7.39038e-10	-1.90256
54780361	chr1:54780361:G:A	8.5554e-23	-0.532292	-2.14956	1.9803e-20	-0.995105	-2.25469	1.46398e-11	-0.532606	-2.11266
54780362	chr1:54780362:T:C	4.82644e-23	-0.965817	-2.28849	1.83268e-20	-0.998367	-2.32889	8.80021e-12	-0.965877	-2.18836
54780849	chr1:54780849:T:C	3.7215e-23	-1.23419	-2.2801	1.94322e-20	-1.03051	-2.23818	6.7248e-12	-1.23422	-2.18899
54780972	chr1:54780972:G:C	2.20882e-22	-7.39038e-10	-1.73337	7.68227e-20	-7.39038e-10	-1.89413	2.75354e-11	-7.39038e-10	-2.01354
54781101	chr1:54781101:C:G	7.84528e-23	-0.447459	-2.32104	1.9838e-20	-0.971077	-2.27695	1.29308e-11	-0.447776	-2.32162
54781424	chr1:54781424:G:A	1.93413e-23	-1.89482	-2.27393	8.36322e-21	-1.80907	-2.30271	3.38387e-12	-1.89484	-2.21515
54782059	chr1:54782059:A:C	3.35637e-22	-7.39038e-10	-1.31497	1.20584e-19	-7.39038e-10	-1.44328	5.36414e-11	-7.39038e-10	-1.34669
54782179	chr1:54782179:A:G	1.49169e-23	-2.12913	-2.29937	5.6264e-21	-2.18501	-2.32315	2.41825e-12	-2.12915	-2.31682
54782401	chr1:54782401:A:G	1.57845e-23	-2.12548	-2.24649	5.85774e-21	-2.17632	-2.29154	2.62473e-12	-2.12551	-2.23853
54782770	chr1:54782770:C:G	2.60132e-22	-1.56981	-4.84864e-09	8.91035e-20	-1.74583	-4.84864e-09	4.29181e-11	-1.56972	-4.84864e-09
54783481	chr1:54783481:T:C	2.70688e-23	-1.62011	-2.21251	9.82369e-21	-1.63202	-2.31881	4.18107e-12	-1.62016	-2.27829
54783641	chr1:54783641:G:A	2.98115e-23	-1.46195	-2.27415	1.32388e-20	-1.35477	-2.29771	5.07351e-12	-1.46198	-2.243
54784003	chr1:54784003:A:G	1.12045e-22	-0.197284	-2.21482	3.03941e-20	-0.511501	-2.30988	1.71791e-11	-0.197498	-2.28782
54784696	chr1:54784696:A:G	1.30891e-22	-7.39038e-10	-2.25663	6.77805e-20	-7.39038e-10	-2.01935	2.96736e-11	-7.39038e-10	-1.93875
54784806	chr1:54784806:C:T	1.59173e-23	-2.13971	-2.22388	5.80556e-21	-2.18678	-2.29003	2.58376e-12	-2.13973	-2.24004
54785011	chr1:54785011:A:G	1.00815e-22	-0.270393	-2.24732	2.73715e-20	-0.604412	-2.32171	1.62567e-11	-0.270605	-2.2699
54785150	chr1:54785150:G:A	9.06011e-23	-0.339312	-2.28522	2.58416e-20	-0.65109	-2.33255	1.59478e-11	-0.339549	-2.22014
54785641	chr1:54785641:G:A	2.47243e-23	-2.02653	-1.89669	8.57403e-21	-2.12907	-1.95782	4.22863e-12	-2.02652	-1.86061
54785839	chr1:54785839:C:T	2.10569e-22	-1.86024	0.0790533	5.02634e-20	-2.11403	-0.204316	2.38851e-11	-1.86032	-0.295437
54785948	chr1:54785948:A:G	1.52133e-22	-7.39038e-10	-2.10624	6.50368e-20	-7.39038e-10	-2.06067	2.56871e-11	-7.39038e-10	-2.08303
54786826	chr1:54786826:G:T	1.21708e-22	-7.39038e-10	-2.32938	4.95571e-20	-7.39038e-10	-2.3325	2.01821e-11	-7.39038e-10	-2.32422
54786841	chr1:54786841:C:T	1.60483e-23	-2.12088	-2.23452	5.90147e-21	-2.17174	-2.28868	2.64894e-12	-2.12091	-2.23394
54786853	chr1:54786853:C:T	3.32306e-22	-7.39038e-10	-1.32494	1.39627e-19	-7.39038e-10	-1.29666	4.09367e-11	-7.39038e-10	-1.61699
54787594	chr1:54787594:C:T	1.29646e-22	-7.39038e-10	-2.26619	6.54652e-20	-7.39038e-10	-2.05411	2.8513e-11	-7.39038e-10	-1.97865
54787916	chr1:54787916:G:A	4.34835e-22	-7.39038e-10	-1.05603	1.38568e-19	-7.39038e-10	-1.30426	7.71768e-11	-7.39038e-10	-0.982914
54787921	chr1:54787921:G:A	1.18566e-22	-0.122158	-2.23337	2.57766e-20	-0.696344	-2.28982	1.77234e-11	-0.12244	-2.33169
54788015	chr1:54788015:C:T	1.39798e-22	-7.39038e-10	-2.1908	5.47974e-20	-7.39038e-10	-2.23198	2.27945e-11	-7.39038e-10	-2.20249
54788419	chr1:54788419:C:T	1.89551e-23	-1.92796	-2.26097	6.86637e-21	-2.0085	-2.30049	2.93568e-12	-1.92798	-2.32409
54788432	chr1:54788432:C:T	1.22182e-22	-7.39038e-10	-2.32548	5.34706e-20	-7.39038e-10	-2.25649	2.24766e-11	-7.39038e-10	-2.21654
54788980	chr1:54788980:C:T	1.6938e-22	-1.99885	-4.84864e-09	5.76759e-20	-2.18079	-4.84864e-09	2.79396e-11	-1.99897	-4.84864e-09
54789609	chr1:54789609:T:C	1.22694e-22	-7.39038e-10	-2.32131	4.95457e-20	-7.39038e-10	-2.33273	2.0649e-11	-7.39038e-10	-2.30135
54789910	chr1:54789910:C:G	1.3417e-23	-2.20153	-2.33295	6.66992e-21	-2.14692	-2.1911	3.16073e-12	-2.20152	-1.97669
54789936	chr1:54789936:G:C	1.42755e-22	-7.39038e-10	-2.16987	5.45775e-20	-7.39038e-10	-2.23601	2.27653e-11	-7.39038e-10	-2.20378
54790000	chr1:54790000:C:T	2.08104e-22	-7.39038e-10	-1.79296	6.66388e-20	-7.39038e-10	-2.03634	2.88009e-11	-7.39038e-10	-1.96861
54790198	chr1:54790198:T:C	1.89331e-23	-1.86773	-2.32236	7.03077e-21	-1.95707	-2.32826	3.22768e-12	-1.86775	-2.2895
54790215	chr1:54790215:G:A	2.50701e-22	-1.60674	-4.84864e-09	9.66354e-20	-1.66468	-4.84864e-09	4.13574e-11	-1.60676	-4.84864e-09
54790346	chr1:54790346:C:T	2.48436e-23	-1.58507	-2.33333	8.44391e-21	-1.76922	-2.33296	4.14327e-12	-1.58511	-2.32242
54790381	chr1:54790381:TAAAAGA:T	1.94923e-23	-1.93177	-2.22921	7.12615e-21	-1.93868	-2.33317	3.00434e-12	-1.93176	-2.29719
54790752	chr1:54790752:A:G	1.88785e-22	-7.39038e-10	-1.89039	6.02837e-20	-7.39038e-10	-2.13657	2.54645e-11	-7.39038e-10	-2.09173
54791026	chr1:54791026:G:A	1.83831e-22	-7.39038e-10	-1.91698	6.47851e-20	-7.39038e-10	-2.06455	3.14616e-11	-7.39038e-10	-1.88025
54791368	chr1:54791368:G:C	2.05733e-22	-7.39038e-10	-1.80442	8.80099e-20	-7.39038e-10	-1.75818	3.31087e-11	-7.39038e-10	-1.82922
54791383	chr1:54791383:T:C	1.8579e-23	-1.88631	-2.32266	6.92651e-21	-1.97183	-2.32845	3.16645e-12	-1.88633	-2.29007
54791504	chr1:54791504:T:C	1.87578e-23	-1.876	-2.32339	6.98995e-21	-1.96217	-2.32899	3.19428e-12	-1.87602	-2.29163
54791925	chr1:54791925:C:T	1.22886e-22	-7.39038e-10	-2.31974	5.4111e-20	-7.39038e-10	-2.24459	2.27661e-11	-7.39038e-10	-2.20374
54792664	chr1:54792664:T:C	1.86584e-23	-1.88234	-2.32236	6.95561e-21	-1.96782	-2.32826	3.18086e-12	-1.88236	-2.2895
54793046	chr1:54793046:T:C	2.38805e-22	-7.39038e-10	-1.65535	1.22697e-19	-7.39038e-10	-1.42591	3.86326e-11	-7.39038e-10	-1.67492
54793666	chr1:54793666:GA:G	1.91037e-23	-1.94432	-2.2368	7.04308e-21	-1.95085	-2.33274	2.98252e-12	-1.94431	-2.29194
54793913	chr1:54793913:G:A	1.21316e-22	-7.39038e-10	-2.3326	5.14678e-20	-7.39038e-10	-2.29467	2.02811e-11	-7.39038e-10	-2.31932
54793994	chr1:54793994:A:G	1.34116e-23	-2.20149	-2.33339	7.14928e-21	-2.13393	-2.13469	3.38221e-12	-2.20149	-1.90899
54794471	chr1:54794471:A:G	1.12529e-21	-7.39038e-10	-0.105206	2.27291e-19	-7.39038e-10	-0.809396	1.04029e-10	-7.39038e-10	-0.684339
54794588	chr1:54794588:A:C	1.41782e-23	-2.16719	-2.31211	7.28755e-21	-2.05686	-2.1926	2.98852e-12	-2.16719	-2.06704
54794598	chr1:54794598:A:G	1.42544e-23	-2.16277	-2.31117	7.33359e-21	-2.04819	-2.19497	2.99201e-12	-2.16277	-2.0703
54794765	chr1:54794765:C:G	1.25171e-22	-7.39038e-10	-2.30132	5.84221e-20	-7.39038e-10	-2.16793	2.17009e-11	-7.39038e-10	-2.25166
54794770	chr1:54794770:G:A	2.03686e-22	-7.39038e-10	-1.81442	6.59545e-20	-7.39038e-10	-2.04666	2.84032e-11	-7.39038e-10	-1.98251
54794909	chr1:54794909:G:T	1.51185e-22	-7.39038e-10	-2.11249	5.61534e-20	-7.39038e-10	-2.20754	2.64957e-11	-7.39038e-10	-2.05203
54795195	chr1:54795195:A:G	1.28898e-22	-7.39038e-10	-2.27198	5.02685e-20	-7.39038e-10	-2.31825	2.18938e-11	-7.39038e-10	-2.24281
54795229	chr1:54795229:C:A	1.22647e-22	-7.39038e-10	-2.32169	5.06095e-20	-7.39038e-10	-2.31149	2.01297e-11	-7.39038e-10	-2.32682
54795548	chr1:54795548:G:A	1.24423e-22	-0.448737	-1.85858	4.1501e-20	-1.03161	-1.4783	2.96913e-10	-0.448589	0.813015
54795709	chr1:54795709:G:A	1.81305e-22	-7.39038e-10	-1.93082	5.89769e-20	-7.39038e-10	-2.15848	2.47897e-11	-7.39038e-10	-2.11858
54795953	chr1:54795953:A:C	2.44146e-22	-7.39038e-10	-1.63323	7.81685e-20	-7.39038e-10	-1.87676	4.47977e-11	-7.39038e-10	-1.52686
54796079	chr1:54796079:T:C	5.61565e-23	-1.41201	-1.69085	6.18953e-20	-1.09091	-1.01927	3.06052e-11	-1.412	-0.495841
54796272	chr1:54796272:C:T	1.14426e-21	-7.39038e-10	-0.088489	2.49863e-19	-7.39038e-10	-0.714713	1.13772e-10	-7.39038e-10	-0.594821
54796295	chr1:54796295:C:T	3.52051e-21	-7.39038e-10	1.03536	1.45205e-18	-7.39038e-10	1.0451	3.86737e-10	-7.39038e-10	0.628732
54796470	chr1:54796470:AC:A	3.40806e-23	-1.26906	-2.33321	1.27553e-20	-1.38989	-2.29979	5.69091e-12	-1.26921	-2.32094
54796778	chr1:54796778:G:A	2.02139e-23	-2.083	-2.04164	9.80005e-21	-2.07903	-1.87421	3.11962e-12	-2.08304	-2.10826
54797021	chr1:54797021:T:C	4.07691e-23	-2.18945	-1.23362	2.32143e-20	-2.17617	-0.914689	6.04136e-12	-2.18947	-1.34091
54797415	chr1:54797415:A:G	2.84624e-23	-2.21362	-1.5688	1.65387e-20	-2.20403	-1.2259	4.35358e-12	-2.21361	-1.6444
54797700	chr1:54797700:C:T	1.40225e-22	-7.39038e-10	-2.18775	7.05013e-20	-7.39038e-10	-1.98	3.3296e-11	-7.39038e-10	-1.82358
54797878	chr1:54797878:T:C	2.2704e-23	-2.20455	-1.80391	1.20335e-20	-2.18945	-1.55848	3.57109e-12	-2.20456	-1.85158
54798142	chr1:54798142:G:T	1.36131e-22	-7.39038e-10	-2.21738	6.75426e-20	-7.39038e-10	-2.02287	3.16514e-11	-7.39038e-10	-1.87423
54798204	chr1:54798204:C:A	3.43418e-23	-1.73028	-1.86436	1.02951e-20	-1.85981	-2.04415	3.55074e-12	-1.73028	-2.33158
54798387	chr1:54798387:G:A	1.21286e-22	-7.39038e-10	-2.33285	1.03016e-19	-7.39038e-10	-1.60074	6.78928e-11	-7.39038e-10	-1.11108
54798718	chr1:54798718:T:C	3.73068e-23	-1.68191	-1.82991	1.24334e-20	-1.76222	-1.95302	4.11257e-12	-1.68192	-2.23304
54798959	chr1:54798959:A:G	4.88013e-23	-0.937657	-2.30559	1.77429e-20	-1.02642	-2.33322	8.12061e-12	-0.937759	-2.29685
54799047	chr1:54799047:A:G	2.08309e-22	-7.39038e-10	-1.79198	7.70009e-20	-7.39038e-10	-1.89181	3.21844e-11	-7.39038e-10	-1.85753
54799346	chr1:54799346:C:T	1.33235e-22	-7.39038e-10	-2.23889	5.43578e-20	-7.39038e-10	-2.24004	2.34964e-11	-7.39038e-10	-2.17217
54799386	chr1:54799386:ACG:A	3.67607e-22	-7.39038e-10	-1.22398	2.29123e-19	-7.39038e-10	-0.80137	7.24536e-11	-7.39038e-10	-1.04607
54799390	chr1:54799390:C:CT	3.67607e-22	-7.39038e-10	-1.22398	2.29123e-19	-7.39038e-10	-0.80137	7.24536e-11	-7.39038e-10	-1.04607
54799588	chr1:54799588:G:A	2.48321e-22	-1.61628	-4.84864e-09	7.68438e-20	-1.89385	-4.84864e-09	4.09639e-11	-1.61632	-4.84864e-09
54799595	chr1:54799595:T:C	7.62341e-23	-1.2034	-1.59379	2.82178e-20	-1.02259	-1.87308	9.59929e-12	-1.20339	-1.86393
54799622	chr1:54799622:T:G	1.35469e-22	-7.39038e-10	-2.22226	5.52639e-20	-7.39038e-10	-2.22351	2.40074e-11	-7.39038e-10	-2.15065
54799976	chr1:54799976:G:A	1.87995e-22	-7.39038e-10	-1.89458	7.48091e-20	-7.39038e-10	-1.92069	3.46849e-11	-7.39038e-10	-1.78271
54800029	chr1:54800029:C:T	4.3261e-22	-7.39038e-10	-1.06116	2.79266e-19	-7.39038e-10	-0.603461	8.65808e-11	-7.39038e-10	-0.867935
54800176	chr1:54800176:G:A	1.48929e-21	-7.39038e-10	0.175054	2.89576e-19	-7.39038e-10	-0.567208	1.2595e-10	-7.39038e-10	-0.493132
54800353	chr1:54800353:G:C	4.93162e-22	-1.26594	0.335779	1.68858e-19	-1.12726	0.020686	5.02567e-11	-1.26593	-0.145942
54800548	chr1:54800548:GA:G	1.35416e-22	-7.39038e-10	-2.22264	5.52419e-20	-7.39038e-10	-2.22391	2.39947e-11	-7.39038e-10	-2.15118
54800586	chr1:54800586:G:A	1.22542e-22	-7.39038e-10	-2.32255	5.24154e-20	-7.39038e-10	-2.27643	2.28112e-11	-7.39038e-10	-2.20176
54800605	chr1:54800605:C:T	1.59247e-22	-7.39038e-10	-2.06054	7.53811e-20	-7.39038e-10	-1.91307	2.7953e-11	-7.39038e-10	-1.99849
54800633	chr1:54800633:G:A	1.35469e-22	-7.39038e-10	-2.22226	5.52639e-20	-7.39038e-10	-2.22351	2.40074e-11	-7.39038e-10	-2.15065
54800927	chr1:54800927:C:T	2.2654e-22	-1.70808	-4.84864e-09	7.19507e-20	-1.95965	-4.84864e-09	3.73711e-11	-1.70812	-4.84864e-09
54801124	chr1:54801124:G:C	2.22488e-23	-2.21026	-1.81845	1.16118e-20	-2.19654	-1.58707	3.04376e-12	-2.21027	-2.00565
54801140	chr1:54801140:G:A	2.08219e-22	-1.79241	-4.84864e-09	6.54753e-20	-2.05395	-4.84864e-09	3.43507e-11	-1.79239	-4.84864e-09
54801172	chr1:54801172:C:T	4.64721e-23	-2.20607	-1.08608	1.29878e-20	-2.19491	-1.47671	3.26365e-12	-2.20607	-1.9401
54801249	chr1:54801249:G:A	1.17493e-21	-7.39038e-10	-0.0620364	2.37534e-19	-7.39038e-10	-0.765317	1.04617e-10	-7.39038e-10	-0.678706
54801441	chr1:54801441:T:C	3.94152e-23	-1.18541	-2.27144	1.73831e-20	-1.38192	-1.9982	7.27615e-12	-1.1855	-2.15891
54801509	chr1:54801509:CA:C	6.90411e-23	-1.24432	-1.65197	2.38591e-20	-1.14005	-1.92341	8.8022e-12	-1.24431	-1.9097
54801607	chr1:54801607:A:G	1.54913e-22	-7.39038e-10	-2.08814	6.58474e-20	-7.39038e-10	-2.04829	2.49895e-11	-7.39038e-10	-2.11056
54801836	chr1:54801836:G:A	1.52153e-23	-2.21345	-2.19525	6.12827e-21	-2.21089	-2.21183	2.38904e-12	-2.21345	-2.24467
54801851	chr1:54801851:G:C	5.66076e-23	-1.22779	-1.86706	2.96653e-20	-1.44734	-1.39831	1.08165e-11	-1.22788	-1.72006
54801888	chr1:54801888:G:C	3.42934e-23	-2.19977	-1.39628	9.93731e-21	-2.19332	-1.74601	6.80514e-12	-2.19976	-1.21158
54801907	chr1:54801907:C:T	1.3449e-23	-2.21378	-2.31832	5.50697e-21	-2.21188	-2.31773	2.93672e-12	-2.21378	-2.03794
54801939	chr1:54801939:C:T	6.48558e-23	-1.32621	-1.63262	2.22268e-20	-1.22821	-1.90612	8.25247e-12	-1.3262	-1.8923
54802312	chr1:54802312:A:T	5.86356e-23	-1.22672	-1.83294	3.09142e-20	-1.4464	-1.35801	1.11741e-11	-1.2268	-1.68861
54802530	chr1:54802530:C:G	6.83259e-22	-0.809318	0.205193	1.92907e-19	-0.799824	-0.173596	6.3258e-11	-0.80932	-0.372472
54802744	chr1:54802744:A:G	5.04986e-23	-1.56807	-1.64098	2.12812e-20	-1.61891	-1.55889	1.39915e-11	-1.56805	-1.12251
54802807	chr1:54802807:G:A	1.1382e-21	-7.39038e-10	-0.0937957	2.5986e-19	-7.39038e-10	-0.675484	1.13147e-10	-7.39038e-10	-0.600324
54802816	chr1:54802816:G:A	1.70528e-22	-7.39038e-10	-1.9921	6.48578e-20	-7.39038e-10	-2.06343	2.61798e-11	-7.39038e-10	-2.06403
54802901	chr1:54802901:G:A	2.13342e-22	-1.7681	-4.84864e-09	9.5434e-20	-1.67719	-4.84864e-09	3.52025e-11	-1.7679	-4.84864e-09
54802994	chr1:54802994:T:A	1.28396e-22	-7.39038e-10	-2.27588	5.18924e-20	-7.39038e-10	-2.28646	2.33474e-11	-7.39038e-10	-2.17853
54803011	chr1:54803011:A:G	3.91845e-23	-1.24534	-2.21738	1.19967e-20	-1.42262	-2.32838	5.8048e-12	-1.24542	-2.3249
54803168	chr1:54803168:A:G	3.0677e-22	-7.39038e-10	-1.4049	1.64225e-19	-7.39038e-10	-1.13439	5.26127e-11	-7.39038e-10	-1.36606
54803199	chr1:54803199:G:A	1.83945e-22	-7.39038e-10	-1.91637	8.13085e-20	-7.39038e-10	-1.83738	4.25836e-11	-7.39038e-10	-1.57754
54803715	chr1:54803715:C:T	1.84177e-22	-7.39038e-10	-1.9151	8.14085e-20	-7.39038e-10	-1.83615	4.26527e-11	-7.39038e-10	-1.57592
54803969	chr1:54803969:C:T	1.74239e-23	-1.96504	-2.30812	1.30457e-20	-1.42816	-2.23901	4.05956e-12	-1.96506	-1.96288
54803978	chr1:54803978:G:C	2.51416e-23	-1.62579	-2.28068	9.93514e-21	-1.71263	-2.22692	5.63093e-12	-1.62577	-1.97496
54804018	chr1:54804018:C:T	1.21459e-22	-7.39038e-10	-2.33143	5.18749e-20	-7.39038e-10	-2.28679	2.45856e-11	-7.39038e-10	-2.12685
54804024	chr1:54804024:G:A	3.6343e-22	-7.39038e-10	-1.23541	2.26273e-19	-7.39038e-10	-0.813887	7.17789e-11	-7.39038e-10	-1.05542
54804261	chr1:54804261:G:T	1.34865e-22	-7.39038e-10	-2.22673	5.85414e-20	-7.39038e-10	-2.16589	2.36111e-11	-7.39038e-10	-2.16729
54804288	chr1:54804288:A:G	1.80219e-23	-2.15715	-2.08227	6.50044e-21	-2.15832	-2.20544	3.88084e-12	-2.15713	-1.81583
54804357	chr1:54804357:A:G	2.66095e-23	-1.56687	-2.28286	1.04559e-20	-1.6574	-2.23106	5.92152e-12	-1.56685	-1.98357
54804657	chr1:54804657:C:A	2.41205e-22	-7.39038e-10	-1.64535	1.40828e-19	-7.39038e-10	-1.28809	5.01513e-11	-7.39038e-10	-1.41397
54804926	chr1:54804926:C:T	1.30849e-22	-7.39038e-10	-2.25696	5.35529e-20	-7.39038e-10	-2.25496	2.3033e-11	-7.39038e-10	-2.19208
54805038	chr1:54805038:C:T	7.22083e-23	-1.31834	-1.53311	3.5418e-20	-1.17688	-1.49153	1.06527e-11	-1.31833	-1.64488
54805058	chr1:54805058:AC:A	1.37446e-22	-7.39038e-10	-2.20777	5.05325e-20	-7.39038e-10	-2.31301	2.00928e-11	-7.39038e-10	-2.32865
54805098	chr1:54805098:C:T	4.1907e-23	-1.20114	-2.19441	2.07064e-20	-1.40664	-1.79854	8.25728e-12	-1.20123	-2.01669
54805181	chr1:54805181:C:T	1.34131e-22	-7.39038e-10	-2.23218	5.42091e-20	-7.39038e-10	-2.24278	2.30771e-11	-7.39038e-10	-2.19017
54805336	chr1:54805336:G:C	2.57118e-22	-1.58146	-4.84864e-09	7.88365e-20	-1.86825	-4.84864e-09	4.24151e-11	-1.58151	-4.84864e-09
54805572	chr1:54805572:T:G	2.45286e-23	-1.66004	-2.27112	9.75593e-21	-1.74453	-2.21322	5.57592e-12	-1.66002	-1.95054
54805797	chr1:54805797:C:A	1.32089e-22	-7.39038e-10	-2.24752	5.38498e-20	-7.39038e-10	-2.24943	2.31799e-11	-7.39038e-10	-2.18573
54805822	chr1:54805822:G:T	5.85249e-23	-2.20565	-0.855898	1.56143e-20	-2.19494	-1.2925	3.71879e-12	-2.20565	-1.80997
54806057	chr1:54806057:C:T	1.56202e-22	-7.39038e-10	-2.07985	6.383e-20	-7.39038e-10	-2.0794	2.73524e-11	-7.39038e-10	-2.02021
54806101	chr1:54806101:A:G	3.3643e-23	-2.13694	-1.47825	1.22551e-20	-2.09641	-1.63327	2.77833e-12	-2.13695	-2.17022
54806172	chr1:54806172:C:T	1.2254e-22	-7.39038e-10	-2.32256	5.12936e-20	-7.39038e-10	-2.29806	2.00159e-11	-7.39038e-10	-2.33249
54806262	chr1:54806262:A:G	1.23232e-22	-7.39038e-10	-2.31693	5.17508e-20	-7.39038e-10	-2.28919	1.99995e-11	-7.39038e-10	-2.3333
54806399	chr1:54806399:C:A	1.37753e-22	-7.39038e-10	-2.20553	6.09279e-20	-7.39038e-10	-2.12594	2.34674e-11	-7.39038e-10	-2.1734
54806506	chr1:54806506:T:C	1.55134e-22	-7.39038e-10	-2.08671	6.31865e-20	-7.39038e-10	-2.08954	2.71132e-11	-7.39038e-10	-2.02899
54806507	chr1:54806507:G:A	1.49521e-22	-7.39038e-10	-2.12356	6.76742e-20	-7.39038e-10	-2.02092	2.25081e-11	-7.39038e-10	-2.21514
54806663	chr1:54806663:A:T	1.25037e-22	-7.39038e-10	-2.30239	4.99665e-20	-7.39038e-10	-2.32427	2.21422e-11	-7.39038e-10	-2.23153
54806750	chr1:54806750:A:G	1.5787e-23	-2.1249	-2.24692	6.81425e-21	-2.03308	-2.28354	2.97902e-12	-2.12492	-2.1125
54806848	chr1:54806848:A:G	6.75683e-23	-1.16817	-1.74969	2.36881e-20	-1.2331	-1.83755	1.29757e-11	-1.16814	-1.59779
54806905	chr1:54806905:C:T	1.38318e-22	-7.39038e-10	-2.20144	5.05789e-20	-7.39038e-10	-2.31209	2.00806e-11	-7.39038e-10	-2.32926
54806970	chr1:54806970:C:G	5.74396e-23	-1.28242	-1.79784	2.01976e-20	-1.34209	-1.88798	1.09444e-11	-1.2824	-1.65379
54807070	chr1:54807070:A:G	4.22849e-22	-7.39038e-10	-1.08399	3.89175e-19	-7.39038e-10	-0.271597	5.93993e-08	-7.39038e-10	5.66302
54807631	chr1:54807631:C:T	2.29108e-22	-7.39038e-10	-1.69681	8.38554e-20	-7.39038e-10	-1.80653	3.36868e-11	-7.39038e-10	-1.81191
54807749	chr1:54807749:A:T	1.34326e-23	-2.20777	-2.32554	5.44112e-21	-2.21301	-2.32863	4.89847e-12	-2.20776	-1.53233
54808379	chr1:54808379:G:A	1.3485e-23	-2.21116	-2.31826	5.48779e-21	-2.21381	-2.31929	4.23683e-12	-2.21116	-1.67404
54808405	chr1:54808405:C:G	3.46594e-23	-1.25632	-2.32911	1.35929e-20	-1.50593	-2.12015	6.01455e-12	-1.2564	-2.27843
54808528	chr1:54808528:C:T	1.2184e-22	-7.39038e-10	-2.32829	5.19625e-20	-7.39038e-10	-2.28511	2.25137e-11	-7.39038e-10	-2.21489
54808703	chr1:54808703:C:T	3.15683e-22	-1.37626	-4.84864e-09	8.51309e-20	-1.79144	-4.84864e-09	5.20762e-11	-1.37631	-4.84864e-09
54808791	chr1:54808791:A:C	4.31409e-23	-1.30143	-2.06509	1.04135e-20	-1.58625	-2.30627	5.48785e-12	-1.30143	-2.32505
54808856	chr1:54808856:C:T	3.10153e-22	-7.39038e-10	-1.39394	1.11885e-19	-7.39038e-10	-1.51815	5.58479e-11	-7.39038e-10	-1.30638
54809095	chr1:54809095:T:C	1.29491e-22	-7.39038e-10	-2.26739	5.10122e-20	-7.39038e-10	-2.30356	2.01668e-11	-7.39038e-10	-2.32497
54809234	chr1:54809234:C:A	1.39984e-23	-2.21315	-2.27891	5.4114e-21	-2.21375	-2.33337	3.34355e-12	-2.21314	-1.90883
54809275	chr1:54809275:A:G	1.6967e-22	-7.39038e-10	-1.99715	7.78183e-20	-7.39038e-10	-1.88125	2.67218e-11	-7.39038e-10	-2.04353
54809294	chr1:54809294:T:C	4.68076e-23	-1.16162	-2.12333	1.17055e-20	-1.68402	-2.09154	7.44159e-12	-1.16171	-2.16021
54809482	chr1:54809482:T:C	1.43484e-22	-7.39038e-10	-2.16478	5.12948e-20	-7.39038e-10	-2.29804	2.17564e-11	-7.39038e-10	-2.24911
54809885	chr1:54809885:C:A	1.57332e-22	-7.39038e-10	-2.07264	5.14725e-20	-7.39038e-10	-2.29458	2.03556e-11	-7.39038e-10	-2.31566
54809957	chr1:54809957:G:C	7.29923e-23	-2.18432	-0.656323	1.32765e-20	-2.20166	-1.44797	3.94459e-12	-2.18432	-1.77235
54810158	chr1:54810158:T:G	5.14699e-23	-1.0827	-2.1073	1.26841e-20	-1.62503	-2.07024	8.20101e-12	-1.0828	-2.14196
54810371	chr1:54810371:C:T	4.70666e-23	-1.85052	-1.42892	3.12032e-20	-1.99501	-0.800093	9.54656e-12	-1.85056	-1.22227
54810518	chr1:54810518:C:T	1.21565e-22	-7.39038e-10	-2.33055	4.95736e-20	-7.39038e-10	-2.33217	2.00168e-11	-7.39038e-10	-2.33244
54810878	chr1:54810878:G:A	5.57076e-22	-0.808298	-4.84864e-09	1.43528e-19	-1.2691	-4.84864e-09	9.18914e-11	-0.808405	-4.84864e-09
54811014	chr1:54811014:G:A	1.44756e-23	-2.2021	-2.25643	5.45081e-21	-2.20803	-2.33183	3.20538e-12	-2.20209	-1.96209
54811525	chr1:54811525:G:A	2.04241e-22	-1.29429	-0.517409	9.24116e-20	-1.36429	-0.345085	2.46291e-11	-1.29431	-0.830777
54811757	chr1:54811757:T:A	5.15158e-23	-2.1682	-1.02091	1.04984e-20	-2.19105	-1.69335	3.27306e-12	-2.1682	-1.97509
54811880	chr1:54811880:C:T	1.22484e-22	-7.39038e-10	-2.32302	5.14541e-20	-7.39038e-10	-2.29494	2.0214e-11	-7.39038e-10	-2.32264
54812008	chr1:54812008:G:A	1.82361e-21	-7.39038e-10	0.377574	7.16898e-19	-7.39038e-10	0.339306	2.37423e-10	-7.39038e-10	0.140828
54812766	chr1:54812766:C:T	2.78758e-22	-7.39038e-10	-1.50066	9.14808e-20	-7.39038e-10	-1.7195	4.11201e-11	-7.39038e-10	-1.61252
54813104	chr1:54813104:A:G	1.27066e-22	-7.39038e-10	-2.28629	5.62629e-20	-7.39038e-10	-2.20559	2.78776e-11	-7.39038e-10	-2.00119
54813168	chr1:54813168:G:A	1.63332e-23	-2.0066	-2.3312	6.7333e-21	-2.02185	-2.30672	3.02475e-12	-2.00657	-2.21561
54813392	chr1:54813392:C:A	1.21407e-22	-7.39038e-10	-2.33185	4.96984e-20	-7.39038e-10	-2.32965	2.09944e-11	-7.39038e-10	-2.28476
54813649	chr1:54813649:T:G	1.7512e-22	0.361615	-2.32714	4.61611e-20	-0.0825048	-2.32098	2.88153e-11	0.36148	-2.32959
54813749	chr1:54813749:A:G	1.36739e-21	-7.39038e-10	0.089661	1.12853e-18	-7.39038e-10	0.793046	6.56193e-10	-7.39038e-10	1.15744
54813750	chr1:54813750:G:C	8.90645e-22	-7.39038e-10	-0.339054	6.99957e-19	-7.39038e-10	0.315391	3.95717e-10	-7.39038e-10	0.651686
54814015	chr1:54814015:G:A	5.28639e-23	-2.07353	-1.08975	2.615e-20	-1.97697	-0.994807	5.67251e-12	-2.07355	-1.51983
54814180	chr1:54814180:T:C	4.85321e-23	-2.2123	-1.03647	3.08528e-20	-2.21143	-0.594972	7.40938e-12	-2.2123	-1.11397
54814305	chr1:54814305:G:A	2.23748e-22	-7.39038e-10	-1.72048	7.52296e-20	-7.39038e-10	-1.91508	3.41855e-11	-7.39038e-10	-1.79721
54814762	chr1:54814762:C:T	2.2301e-22	-7.39038e-10	-1.72378	1.30136e-19	-7.39038e-10	-1.36704	4.57763e-11	-7.39038e-10	-1.50525
54815017	chr1:54815017:G:A	1.47565e-22	-7.39038e-10	-2.13673	7.28522e-20	-7.39038e-10	-1.94719	2.66009e-11	-7.39038e-10	-2.04807
54815118	chr1:54815118:G:A	3.25074e-22	-1.34695	-4.84864e-09	1.014e-19	-1.61655	-4.84864e-09	5.36253e-11	-1.34699	-4.84864e-09
54815257	chr1:54815257:T:C	6.70175e-22	-7.39038e-10	-0.623461	3.45921e-19	-7.39038e-10	-0.389416	9.90716e-11	-7.39038e-10	-0.733171
54815333	chr1:54815333:A:T	2.98113e-23	-1.41099	-2.32512	1.1559e-20	-1.5074	-2.28077	5.20804e-12	-1.41102	-2.26779
54815458	chr1:54815458:TCC:T	1.60039e-23	-2.19326	-2.1649	5.51155e-21	-2.20075	-2.32803	2.25349e-12	-2.19326	-2.32327
54816019	chr1:54816019:G:C	7.23308e-22	-7.39038e-10	-0.547164	4.11135e-19	-7.39038e-10	-0.216706	1.00569e-10	-7.39038e-10	-0.718172
54816174	chr1:54816174:G:A	1.58962e-23	-2.07183	-2.29309	7.0362e-21	-2.14502	-2.13954	7.1582e-12	-2.07182	-1.28894
54816236	chr1:54816236:C:G	3.82766e-23	-1.60971	-1.87645	1.51772e-20	-1.67317	-1.84266	5.61266e-12	-1.60974	-1.99425
54816292	chr1:54816292:C:T	1.62498e-23	-2.16794	-2.17498	5.63007e-21	-2.17996	-2.32754	2.31043e-12	-2.16795	-2.32363
54816318	chr1:54816318:A:G	1.61207e-23	-2.17326	-2.17764	5.58936e-21	-2.18493	-2.32984	2.30663e-12	-2.17327	-2.31995
54816341	chr1:54816341:C:T	1.52891e-23	-2.15415	-2.24971	5.63448e-21	-2.17417	-2.33255	2.42141e-12	-2.15416	-2.2905
54816396	chr1:54816396:A:G	8.25029e-22	-7.39038e-10	-0.415581	4.69822e-19	-7.39038e-10	-0.0832736	1.44391e-10	-7.39038e-10	-0.356489
54816637	chr1:54816637:A:G	2.25728e-23	-2.14776	-1.86649	6.52656e-21	-2.16679	-2.19296	2.40532e-12	-2.14777	-2.30356
54816883	chr1:54816883:A:G	2.23585e-23	-2.14835	-1.87544	6.42928e-21	-2.1669	-2.20787	2.38215e-12	-2.14837	-2.31264
54816911	chr1:54816911:C:G	1.23157e-22	-7.39038e-10	-2.31754	4.95204e-20	-7.39038e-10	-2.33324	2.00077e-11	-7.39038e-10	-2.3329
54817155	chr1:54817155:G:A	1.48755e-22	-7.39038e-10	-2.1287	5.65438e-20	-7.39038e-10	-2.20061	2.20539e-11	-7.39038e-10	-2.23552
54817403	chr1:54817403:T:G	2.24914e-23	-2.15177	-1.8661	6.46018e-21	-2.17001	-2.19996	2.38077e-12	-2.15178	-2.30981
54817755	chr1:54817755:ATGAGGACCAGATTC:A	2.49641e-23	-2.14602	-1.76754	6.86615e-21	-2.16652	-2.1425	2.47676e-12	-2.14603	-2.27604
54817955	chr1:54817955:T:C	1.33704e-23	-2.20788	-2.33008	5.67435e-21	-2.20023	-2.29944	4.22968e-12	-2.20788	-1.679
54818085	chr1:54818085:T:C	2.14802e-23	-2.13823	-1.92564	6.34097e-21	-2.1573	-2.2313	2.3822e-12	-2.13824	-2.32275
54818391	chr1:54818391:C:G	1.30845e-22	-7.39038e-10	-2.25699	5.00527e-20	-7.39038e-10	-2.32255	2.07187e-11	-7.39038e-10	-2.29798
54818481	chr1:54818481:A:T	1.98333e-23	-2.11218	-2.03146	6.20466e-21	-2.13542	-2.27491	2.42035e-12	-2.11219	-2.3329
54818522	chr1:54818522:C:T	1.89975e-23	-2.12734	-2.05936	6.05884e-21	-2.14847	-2.28564	2.38289e-12	-2.12735	-2.33335
54818588	chr1:54818588:G:A	1.90185e-23	-2.11488	-2.0707	6.07068e-21	-2.13971	-2.29244	2.41404e-12	-2.11489	-2.33282
54818617	chr1:54818617:G:A	1.89263e-23	-2.12172	-2.06873	6.03323e-21	-2.14797	-2.29038	2.39714e-12	-2.12173	-2.333
54818764	chr1:54818764:GT:G	2.00993e-23	-2.1418	-1.98851	6.19038e-21	-2.16311	-2.24952	2.35866e-12	-2.14182	-2.3291
54818854	chr1:54818854:A:G	2.01113e-23	-2.02432	-2.1054	6.31047e-21	-2.07156	-2.32185	2.64327e-12	-2.02434	-2.33265
54818868	chr1:54818868:C:T	1.15675e-21	-0.0776305	-4.84864e-09	2.06454e-19	-0.905551	-4.84864e-09	1.90807e-10	-0.0777528	-4.84864e-09
54819114	chr1:54819114:G:T	1.06229e-21	-7.39038e-10	-0.162819	6.10559e-19	-7.39038e-10	0.178748	1.43961e-10	-7.39038e-10	-0.359471
54819365	chr1:54819365:G:A	3.67408e-22	-1.22453	-4.84864e-09	1.39656e-19	-1.29645	-4.84864e-09	6.06106e-11	-1.22454	-4.84864e-09
54819647	chr1:54819647:A:C	8.49247e-22	-7.39038e-10	-0.38665	4.86032e-19	-7.39038e-10	-0.0493533	1.17975e-10	-7.39038e-10	-0.558543
54820258	chr1:54820258:C:T	3.05274e-22	-1.62149	0.211699	6.18207e-20	-1.71783	-0.393561	1.67023e-11	-1.62154	-0.891931
54820750	chr1:54820750:C:T	1.43186e-22	-7.39038e-10	-2.16685	6.18741e-20	-7.39038e-10	-2.11053	2.49781e-11	-7.39038e-10	-2.11101
54820799	chr1:54820799:C:T	1.3972e-22	-7.39038e-10	-2.19136	5.12059e-20	-7.39038e-10	-2.29977	2.26111e-11	-7.39038e-10	-2.21057
54820854	chr1:54820854:C:T	1.46697e-22	-7.39038e-10	-2.14263	5.40382e-20	-7.39038e-10	-2.24594	2.38955e-11	-7.39038e-10	-2.15532
54820872	chr1:54820872:G:A	5.01339e-23	-2.19773	-1.01857	1.34508e-20	-2.21344	-1.42315	1.27265e-11	-2.19773	-0.587591
54821170	chr1:54821170:T:C	1.36334e-23	-2.18619	-2.33229	5.89416e-21	-2.17052	-2.29114	4.50496e-12	-2.1862	-1.63764
54821180	chr1:54821180:G:A	3.7116e-22	-1.59604	0.381677	7.06785e-20	-1.68751	-0.28998	1.7812e-11	-1.5961	-0.853044
54821275	chr1:54821275:T:A	8.86167e-22	-7.39038e-10	-0.344094	2.53412e-19	-7.39038e-10	-0.700612	8.96804e-11	-7.39038e-10	-0.832762
54821343	chr1:54821343:G:C	4.6437e-22	-7.39038e-10	-0.990318	4.4382e-19	-7.39038e-10	-0.140209	7.60747e-08	-7.39038e-10	5.91046
54821414	chr1:54821414:G:A	1.53041e-22	-2.17967	0.0793804	2.32336e-20	-2.19382	-0.896209	7.02481e-12	-2.17968	-1.19988
54821732	chr1:54821732:T:C	1.35132e-23	-2.19403	-2.3333	5.95349e-21	-2.18059	-2.27106	4.82431e-12	-2.19404	-1.56131
54822048	chr1:54822048:A:G	2.22873e-22	-7.39038e-10	-1.7244	6.87517e-20	-7.39038e-10	-2.00513	2.65619e-11	-7.39038e-10	-2.04954
54822936	chr1:54822936:T:C	1.35999e-23	-2.18965	-2.33128	5.84043e-21	-2.17517	-2.29565	4.41502e-12	-2.18966	-1.65434
54823058	chr1:54823058:C:T	6.93251e-23	-2.16474	-0.727448	1.16585e-20	-2.18439	-1.59521	3.97979e-12	-2.16476	-1.78303
54823179	chr1:54823179:C:T	4.10995e-23	-1.71084	-1.70416	1.17454e-20	-1.93278	-1.83939	9.32774e-12	-1.71088	-1.38514
54823325	chr1:54823325:T:C	1.34551e-23	-2.20039	-2.33126	5.75892e-21	-2.1894	-2.29548	4.3685e-12	-2.20039	-1.6542
54823506	chr1:54823506:A:G	6.91395e-23	-2.17532	-0.719556	1.16141e-20	-2.19253	-1.59088	3.95561e-12	-2.17533	-1.77855
54823632	chr1:54823632:C:A	2.42096e-22	-1.71091	0.0692411	4.93346e-20	-1.79931	-0.53769	1.35997e-11	-1.71095	-1.00802
54823784	chr1:54823784:C:T	1.32848e-22	-7.39038e-10	-2.24179	5.21568e-20	-7.39038e-10	-2.28137	2.2723e-11	-7.39038e-10	-2.20563
54824087	chr1:54824087:T:G	6.85691e-23	-2.19325	-0.709903	1.58607e-20	-2.21294	-1.25885	1.60284e-11	-2.19326	-0.361394
54824242	chr1:54824242:A:G	6.85613e-23	-2.17221	-0.731066	1.15759e-20	-2.19025	-1.59645	3.94933e-12	-2.17222	-1.78325
54824394	chr1:54824394:TG:T	7.24414e-23	-2.16826	-0.679962	1.19766e-20	-2.18718	-1.56549	4.07362e-12	-2.16827	-1.75621
54824540	chr1:54824540:G:A	1.21372e-22	-7.39038e-10	-2.33214	5.53432e-20	-7.39038e-10	-2.22207	3.18521e-11	-7.39038e-10	-1.86791
54824677	chr1:54824677:A:G	1.3916e-22	-2.19537	-4.84864e-09	5.70501e-20	-2.1917	-4.84864e-09	2.29565e-11	-2.19541	-4.84864e-09
54825136	chr1:54825136:C:T	1.21483e-22	-7.39038e-10	-2.33123	5.05811e-20	-7.39038e-10	-2.31205	2.41114e-11	-7.39038e-10	-2.14633
54825283	chr1:54825283:C:T	1.48952e-22	-7.39038e-10	-2.12738	5.50919e-20	-7.39038e-10	-2.22663	2.45089e-11	-7.39038e-10	-2.12998
54825432	chr1:54825432:T:A	4.61295e-22	-7.39038e-10	-0.996962	4.40937e-19	-7.39038e-10	-0.146725	7.50903e-08	-7.39038e-10	5.89743
54826875	chr1:54826875:C:T	1.34223e-23	-2.2008	-2.33328	5.89281e-21	-2.18962	-2.27228	4.79085e-12	-2.20081	-1.5615
54826927	chr1:54826927:A:G	1.21505e-22	-7.39038e-10	-2.33104	5.49001e-20	-7.39038e-10	-2.23011	3.12604e-11	-7.39038e-10	-1.88666
54826940	chr1:54826940:C:T	9.51009e-23	-2.02351	-0.552556	5.91938e-20	-2.03825	-0.116556	1.60327e-11	-2.02351	-0.530868
54827027	chr1:54827027:C:T	4.16786e-22	-1.09843	-4.84864e-09	1.57635e-19	-1.17534	-4.84864e-09	6.87564e-11	-1.09844	-4.84864e-09
54827211	chr1:54827211:A:G	1.35285e-23	-2.19467	-2.33153	5.81024e-21	-2.18163	-2.29438	4.41659e-12	-2.19468	-1.64897
54827383	chr1:54827383:C:G	1.22319e-22	-7.39038e-10	-2.32436	5.12548e-20	-7.39038e-10	-2.29882	2.49718e-11	-7.39038e-10	-2.11127
54827705	chr1:54827705:G:A	1.44564e-22	-7.39038e-10	-2.15728	6.03249e-20	-7.39038e-10	-2.13588	2.2619e-11	-7.39038e-10	-2.21022
54828067	chr1:54828067:T:G	3.14275e-22	0.221613	-1.60234	5.77495e-20	-0.224106	-1.95541	4.79815e-11	0.221447	-1.67964
54828297	chr1:54828297:AAATT:A	7.6434e-22	-0.491987	-4.84864e-09	1.49026e-19	-1.2315	-4.84864e-09	1.2608e-10	-0.4921	-4.84864e-09
54828642	chr1:54828642:TTTTC:T	1.52892e-22	-7.39038e-10	-2.10127	5.61229e-20	-7.39038e-10	-2.20808	2.51097e-11	-7.39038e-10	-2.10576
54828850	chr1:54828850:T:A	1.71189e-22	-7.39038e-10	-1.98823	6.33542e-20	-7.39038e-10	-2.08689	2.4043e-11	-7.39038e-10	-2.14917
54829049	chr1:54829049:T:C	9.59781e-23	-2.17214	-0.39474	1.40701e-20	-2.18903	-1.40255	4.86885e-12	-2.17215	-1.57401
54829330	chr1:54829330:A:G	1.35103e-23	-2.1985	-2.32905	5.73124e-21	-2.18674	-2.30295	4.2383e-12	-2.19851	-1.68634
54829347	chr1:54829347:A:T	2.56259e-23	-1.83718	-2.05022	1.00872e-20	-1.88092	-2.04344	3.8214e-12	-1.83722	-2.15118
54829585	chr1:54829585:G:A	3.06491e-22	-7.39038e-10	-1.40581	8.16126e-20	-7.39038e-10	-1.83364	4.22913e-11	-7.39038e-10	-1.58443
54830137	chr1:54830137:T:C	2.61124e-23	-1.82325	-2.04534	1.02453e-20	-1.86813	-2.04067	3.8874e-12	-1.82329	-2.14798
54830177	chr1:54830177:T:C	1.05812e-22	-2.01105	-0.458282	6.68403e-20	-2.02812	-0.00519824	1.78977e-11	-2.01106	-0.433278
54830249	chr1:54830249:T:A	4.38339e-23	-1.69397	-1.65662	1.34406e-20	-1.76929	-1.86806	4.26195e-12	-1.69402	-2.18527
54830258	chr1:54830258:T:C	1.35605e-23	-2.1925	-2.33133	5.82018e-21	-2.17881	-2.29549	4.40773e-12	-2.19251	-1.65314
54830551	chr1:54830551:G:T	1.21228e-22	-7.39038e-10	-2.33332	4.95244e-20	-7.39038e-10	-2.33316	2.02112e-11	-7.39038e-10	-2.32278
54830560	chr1:54830560:T:C	7.44085e-23	-2.19434	-0.627091	1.6916e-20	-2.21314	-1.19422	1.75872e-11	-2.19434	-0.2675
54830591	chr1:54830591:A:G	7.42999e-23	-2.17602	-0.646867	1.21393e-20	-2.19304	-1.54614	4.11254e-12	-2.17603	-1.73894
54830663	chr1:54830663:G:A	4.39855e-23	-1.68	-1.66714	1.34981e-20	-1.75625	-1.87683	4.30055e-12	-1.68004	-2.19022
54830810	chr1:54830810:A:C	1.61021e-22	-7.39038e-10	-2.04946	6.03889e-20	-7.39038e-10	-2.13482	2.73425e-11	-7.39038e-10	-2.02057
54830837	chr1:54830837:T:C	1.22249e-22	-7.39038e-10	-2.32494	5.37146e-20	-7.39038e-10	-2.25194	2.9844e-11	-7.39038e-10	-1.93303
54831463	chr1:54831463:G:A	1.2564e-22	-7.39038e-10	-2.29758	5.94359e-20	-7.39038e-10	-2.15073	2.20823e-11	-7.39038e-10	-2.23424
54831482	chr1:54831482:G:A	1.28995e-22	-7.39038e-10	-2.27123	5.53541e-20	-7.39038e-10	-2.22188	2.0026e-11	-7.39038e-10	-2.33198
54831640	chr1:54831640:C:T	7.22728e-22	0.175724	-0.72369	9.52091e-20	-0.294298	-1.38525	9.18714e-11	0.17559	-0.984213
54832005	chr1:54832005:C:G	6.84275e-22	0.132307	-0.734946	9.03305e-20	-0.334205	-1.39795	8.71231e-11	0.132173	-0.993865
54832126	chr1:54832126:T:C	1.28889e-22	-7.39038e-10	-2.27205	5.53101e-20	-7.39038e-10	-2.22267	2.00254e-11	-7.39038e-10	-2.33201
54832311	chr1:54832311:A:G	3.65958e-23	-2.20619	-1.32488	8.76384e-21	-2.21282	-1.85217	4.26065e-12	-2.20619	-1.6734
54832358	chr1:54832358:TAGTTAACA:T	7.45736e-23	-2.16914	-0.650073	1.21162e-20	-2.18802	-1.55307	4.11389e-12	-2.16915	-1.74549
54832835	chr1:54832835:C:T	2.43187e-22	-1.71751	0.0803388	4.95674e-20	-1.80456	-0.527731	1.3622e-11	-1.71755	-0.999775
54833332	chr1:54833332:A:G	1.35107e-23	-2.19599	-2.33153	5.79901e-21	-2.18366	-2.29428	4.41097e-12	-2.196	-1.64892
54833466	chr1:54833466:C:T	8.17049e-23	-2.20182	-0.526067	1.81442e-20	-2.21379	-1.12349	1.92765e-11	-2.20182	-0.168307
54833671	chr1:54833671:T:C	3.57397e-22	0.351499	-1.60365	6.55177e-20	-0.106684	-1.94662	5.49949e-11	0.351328	-1.6731
54833820	chr1:54833820:T:C	1.11385e-22	-2.16507	-0.252932	1.54753e-20	-2.18356	-1.31282	5.32722e-12	-2.16508	-1.4911
54834190	chr1:54834190:A:T	1.22429e-22	-7.39038e-10	-2.32347	5.3502e-20	-7.39038e-10	-2.25591	2.95253e-11	-7.39038e-10	-1.94376
54834828	chr1:54834828:G:A	7.65428e-23	-2.17699	-0.616156	1.23114e-20	-2.19401	-1.5311	4.17789e-12	-2.177	-1.7222
54834941	chr1:54834941:A:G	7.76367e-23	-2.17346	-0.6055	1.24155e-20	-2.19124	-1.52544	4.21469e-12	-2.17347	-1.71697
54835129	chr1:54835129:G:A	6.75434e-23	-2.1785	-0.739725	1.15687e-20	-2.194	-1.59333	3.88153e-12	-2.17851	-1.79427
54835259	chr1:54835259:T:G	4.8417e-23	-1.68461	-1.56654	1.36754e-20	-1.91506	-1.70497	1.27538e-11	-1.68464	-1.09855
54835352	chr1:54835352:T:C	7.88141e-23	-2.20156	-0.56235	1.66019e-20	-2.2138	-1.21231	1.70401e-11	-2.20156	-0.291884
54835547	chr1:54835547:T:C	1.38047e-23	-2.21059	-2.2954	5.79239e-21	-2.20737	-2.27171	2.84868e-12	-2.21059	-2.07157
54835636	chr1:54835636:T:C	7.53387e-23	-2.17766	-0.631348	2.36119e-20	-2.20896	-0.864913	4.35755e-11	-2.17766	0.623141
54835765	chr1:54835765:C:T	2.63774e-23	-1.84681	-2.01168	1.04666e-20	-1.89013	-1.9973	3.93302e-12	-1.84685	-2.11275
54835805	chr1:54835805:A:G	2.04318e-23	-2.21206	-1.90185	7.17318e-21	-2.19085	-2.07443	6.57411e-12	-2.21206	-1.23382
54836011	chr1:54836011:T:G	4.21383e-23	-1.93946	-1.45058	1.11898e-20	-2.11126	-1.70937	1.55112e-11	-1.93948	-0.647977
54836407	chr1:54836407:T:C	1.26095e-22	-7.39038e-10	-2.29396	5.56449e-20	-7.39038e-10	-2.21664	2.00276e-11	-7.39038e-10	-2.3319
54836596	chr1:54836596:CAGA:C	2.8151e-21	-1.87356	2.68531	6.53386e-19	-2.00268	2.24922	6.07079e-10	-1.8736	2.95324
54836716	chr1:54836716:G:T	7.20061e-22	-2.15835	1.60668	1.62051e-19	-2.17393	1.02621	1.2718e-10	-2.15835	1.67495
54836807	chr1:54836807:G:A	2.39535e-22	-7.39038e-10	-1.6523	7.67476e-20	-7.39038e-10	-1.89511	4.24281e-11	-7.39038e-10	-1.5812
54837024	chr1:54837024:A:G	2.84072e-23	-2.21046	-1.57389	9.54386e-21	-2.21099	-1.76874	1.15998e-11	-2.21047	-0.667556
54837054	chr1:54837054:T:A	3.60048e-22	-1.24476	-4.84864e-09	1.28795e-19	-1.3774	-4.84864e-09	5.9398e-11	-1.24475	-4.84864e-09
54837159	chr1:54837159:C:T	1.47703e-22	-2.13579	-4.84864e-09	6.81631e-20	-2.01372	-4.84864e-09	2.43668e-11	-2.13579	-4.84864e-09
54837352	chr1:54837352:G:A	8.30136e-22	-7.39038e-10	-0.409409	1.74382e-19	-7.39038e-10	-1.07438	7.97609e-11	-7.39038e-10	-0.94998
54837766	chr1:54837766:A:G	2.96974e-23	-2.21149	-1.52845	9.93129e-21	-2.21014	-1.72979	1.23694e-11	-2.21149	-0.602296
54837845	chr1:54837845:C:G	2.97067e-23	-2.21201	-1.52761	9.9349e-21	-2.20939	-1.73019	1.23655e-11	-2.21201	-0.602092
54837880	chr1:54837880:G:T	3.20244e-22	-7.39038e-10	-1.36191	8.16001e-20	-7.39038e-10	-1.8338	3.48942e-11	-7.39038e-10	-1.77669
54838079	chr1:54838079:A:T	1.40876e-23	-2.17372	-2.31198	5.80213e-21	-2.15117	-2.32623	3.76031e-12	-2.17373	-1.83078
54838109	chr1:54838109:T:G	3.00032e-23	-2.20593	-1.52377	9.94896e-21	-2.21343	-1.72473	1.25355e-11	-2.20593	-0.594521
54838280	chr1:54838280:C:T	6.11572e-23	-1.85957	-1.15798	1.95268e-20	-1.92188	-1.34196	8.09309e-12	-1.85961	-1.37839
54838347	chr1:54838347:G:A	3.08492e-23	-2.20831	-1.49358	1.01817e-20	-2.21267	-1.70236	1.29849e-11	-2.20831	-0.556912
54838360	chr1:54838360:G:A	1.35615e-22	-7.39038e-10	-2.22118	5.8669e-20	-7.39038e-10	-2.16372	3.06823e-11	-7.39038e-10	-1.90533
54838375	chr1:54838375:T:C	2.60564e-22	-7.39038e-10	-1.56815	1.21652e-19	-7.39038e-10	-1.43447	3.62195e-11	-7.39038e-10	-1.73942
54838659	chr1:54838659:A:G	1.49423e-22	-7.39038e-10	-2.12422	6.94028e-20	-7.39038e-10	-1.9957	2.5489e-11	-7.39038e-10	-2.09076
54838740	chr1:54838740:T:C	3.62633e-22	-1.23761	-4.84864e-09	9.08892e-20	-1.72599	-4.84864e-09	5.98186e-11	-1.2377	-4.84864e-09
54839010	chr1:54839010:A:G	2.78889e-23	-2.21303	-1.58974	9.43439e-21	-2.20714	-1.78412	1.12722e-11	-2.21303	-0.693644
54839050	chr1:54839050:C:T	1.18371e-21	-7.39038e-10	-0.0545944	3.60405e-19	-7.39038e-10	-0.348399	2.78003e-10	-7.39038e-10	0.298618
54839051	chr1:54839051:G:A	1.31556e-22	-7.39038e-10	-2.25157	5.64581e-20	-7.39038e-10	-2.20213	2.00925e-11	-7.39038e-10	-2.32867
54839130	chr1:54839130:GA:G	2.93304e-23	-2.21305	-1.53933	9.90253e-21	-2.20718	-1.73566	1.22304e-11	-2.21305	-0.61204
54839163	chr1:54839163:C:T	8.99212e-23	-2.1631	-0.468965	5.7643e-20	-2.17402	-0.00733984	1.51877e-11	-2.1631	-0.445421
54839297	chr1:54839297:G:A	2.74441e-23	-2.18086	-1.63799	7.30048e-21	-2.19686	-2.05082	3.25046e-12	-2.18087	-1.96935
54839362	chr1:54839362:A:T	3.2e-23	-2.21357	-1.4517	1.06172e-20	-2.20549	-1.66767	1.38365e-11	-2.21357	-0.488136
54839412	chr1:54839412:C:G	2.93274e-23	-2.2099	-1.54258	9.76024e-21	-2.2117	-1.74561	1.20685e-11	-2.2099	-0.628522
54839557	chr1:54839557:T:C	2.28866e-23	-1.74304	-2.25741	8.90138e-21	-1.80094	-2.24848	3.54583e-12	-1.74309	-2.32016
54839850	chr1:54839850:G:A	2.92694e-23	-2.17796	-1.57649	7.39384e-21	-2.19402	-2.04096	3.28489e-12	-2.17797	-1.96171
54839858	chr1:54839858:C:T	1.40725e-22	-7.39038e-10	-2.18419	7.99596e-20	-7.39038e-10	-1.85411	2.48401e-11	-7.39038e-10	-2.11655
54839893	chr1:54839893:G:A	2.93755e-23	-2.17363	-1.57721	7.70651e-21	-2.1916	-2.00197	3.49212e-12	-2.17364	-1.90487
54840058	chr1:54840058:T:G	3.34798e-23	-2.21119	-1.40887	1.12663e-20	-2.21017	-1.60364	1.57975e-11	-2.21119	-0.357967
54840094	chr1:54840094:A:C	3.39957e-23	-2.21073	-1.39403	1.14141e-20	-2.21062	-1.59016	1.61648e-11	-2.21073	-0.335444
54840208	chr1:54840208:G:C	1.39663e-23	-2.17628	-2.31807	5.82061e-21	-2.15387	-2.32036	3.98037e-12	-2.17629	-1.77135
54840394	chr1:54840394:C:T	5.64891e-22	-7.39038e-10	-0.794367	2.36984e-19	-7.39038e-10	-0.767636	1.25986e-10	-7.39038e-10	-0.492839
54840718	chr1:54840718:T:A	1.98404e-22	-7.39038e-10	-1.8407	7.24216e-20	-7.39038e-10	-1.95312	3.86182e-11	-7.39038e-10	-1.67529
54840756	chr1:54840756:A:C	2.95843e-23	-2.2085	-1.53525	1.00661e-20	-2.21181	-1.71464	1.32288e-11	-2.2085	-0.538116
54840759	chr1:54840759:C:G	1.85955e-22	-7.39038e-10	-1.9055	6.48705e-20	-7.39038e-10	-2.06323	2.74628e-11	-7.39038e-10	-2.01618
54840945	chr1:54840945:G:A	1.46998e-23	-2.21379	-2.22938	5.59288e-21	-2.18106	-2.33307	2.68398e-12	-2.21379	-2.12792
54841066	chr1:54841066:T:C	1.40145e-23	-2.16037	-2.33053	5.60098e-21	-2.20299	-2.30969	4.38329e-12	-2.16037	-1.69085
54841085	chr1:54841085:G:A	1.48207e-23	-2.10444	-2.33053	5.93714e-21	-2.17503	-2.27937	2.46642e-12	-2.10447	-2.32178
54841386	chr1:54841386:A:C	1.22578e-22	-7.39038e-10	-2.32225	5.06466e-20	-7.39038e-10	-2.31075	2.06736e-11	-7.39038e-10	-2.30016
54841409	chr1:54841409:G:A	3.52021e-22	-7.39038e-10	-1.26731	1.25525e-19	-7.39038e-10	-1.40312	4.45154e-11	-7.39038e-10	-1.53318
54841659	chr1:54841659:G:T	1.44904e-21	-7.39038e-10	0.147656	1.1804e-19	-7.39038e-10	-1.4646	5.08843e-11	-7.39038e-10	-1.39946
54842020	chr1:54842020:C:A	1.44268e-23	-2.20817	-2.25374	6.957e-21	-2.20977	-2.08611	8.0509e-12	-2.20816	-1.03507
54842352	chr1:54842352:G:C	1.43566e-23	-2.20791	-2.25888	6.89237e-21	-2.21	-2.09522	7.88568e-12	-2.20791	-1.05606
54842402	chr1:54842402:T:C	1.43064e-23	-2.13731	-2.33299	6.33608e-21	-2.16694	-2.22243	3.05013e-12	-2.13732	-2.07651
54842548	chr1:54842548:C:T	1.58816e-23	-2.20845	-2.15739	7.68386e-21	-2.19485	-2.00165	4.4551e-12	-2.20846	-1.62651
54842648	chr1:54842648:G:A	1.22223e-22	-7.39038e-10	-2.32515	6.23654e-20	-7.39038e-10	-2.10262	3.60211e-11	-7.39038e-10	-1.74491
54842857	chr1:54842857:G:A	3.3293e-22	-7.39038e-10	-1.32307	1.22726e-19	-7.39038e-10	-1.42567	4.36944e-11	-7.39038e-10	-1.55179
54842936	chr1:54842936:G:C	1.74933e-23	-1.97837	-2.29082	5.89474e-21	-2.16064	-2.30092	2.82425e-12	-1.97836	-2.31241
54843106	chr1:54843106:C:T	1.78624e-23	-1.93129	-2.31701	5.89233e-21	-2.1347	-2.32728	3.0774e-12	-1.93128	-2.27365
54843234	chr1:54843234:C:T	1.81981e-23	-1.9119	-2.31778	5.95609e-21	-2.12376	-2.32745	3.14069e-12	-1.91189	-2.27268
54843253	chr1:54843253:G:T	3.15769e-22	-7.39038e-10	-1.37599	1.75408e-19	-7.39038e-10	-1.06851	4.43456e-11	-7.39038e-10	-1.537
54843478	chr1:54843478:T:TA	1.9088e-23	-1.86738	-2.31455	6.11233e-21	-2.09957	-2.32574	3.26593e-12	-1.86738	-2.27809
54843606	chr1:54843606:A:C	1.55663e-23	-2.20388	-2.18201	7.32349e-21	-2.18621	-2.05833	4.15234e-12	-2.20388	-1.70146
54843608	chr1:54843608:C:T	1.55043e-23	-2.20399	-2.1859	7.28058e-21	-2.18637	-2.06405	4.11753e-12	-2.20399	-1.70977
54843650	chr1:54843650:T:C	1.35289e-22	-7.39038e-10	-2.22358	6.73447e-20	-7.39038e-10	-2.0258	2.57336e-11	-7.39038e-10	-2.08122
54843681	chr1:54843681:A:G	1.34198e-23	-2.20119	-2.33308	5.46664e-21	-2.21372	-2.32324	2.21389e-12	-2.20119	-2.33307
54843760	chr1:54843760:A:G	1.52483e-23	-2.2038	-2.20273	7.11383e-21	-2.18605	-2.08754	3.97737e-12	-2.2038	-1.74459
54843770	chr1:54843770:C:T	2.24455e-23	-2.17672	-1.84319	1.24751e-20	-2.16234	-1.54955	7.12831e-12	-2.17672	-1.18822
54843914	chr1:54843914:C:A	1.80094e-23	-1.92923	-2.31088	6.12402e-21	-2.1225	-2.3009	3.73112e-12	-1.92923	-2.08308
54843963	chr1:54843963:C:T	1.49929e-21	-7.39038e-10	0.18175	5.58956e-19	-7.39038e-10	0.0904439	3.3605e-10	-7.39038e-10	0.488247
54844010	chr1:54844010:T:C	1.58732e-23	-2.19004	-2.17632	7.52985e-21	-2.16662	-2.05013	4.25802e-12	-2.19005	-1.69016
54844027	chr1:54844027:G:A	1.45597e-23	-2.19843	-2.25432	6.72535e-21	-2.1794	-2.15035	3.52314e-12	-2.19843	-1.87123
54844272	chr1:54844272:C:T	1.90672e-23	-1.87918	-2.30385	6.12241e-21	-2.10527	-2.31841	3.18073e-12	-1.87917	-2.29273
54844639	chr1:54844639:A:T	1.62822e-23	-2.18452	-2.15641	7.67288e-21	-2.15637	-2.04157	4.22763e-12	-2.18452	-1.70285
54844753	chr1:54844753:C:T	1.52427e-23	-2.20333	-2.20357	7.10665e-21	-2.18552	-2.08908	3.9709e-12	-2.20333	-1.74669
54844943	chr1:54844943:C:T	1.38407e-23	-2.21381	-2.28957	6.59908e-21	-2.19631	-2.15239	6.90203e-12	-2.21381	-1.18338
54844989	chr1:54844989:T:G	1.5187e-23	-2.20276	-2.2078	7.07071e-21	-2.18464	-2.09502	3.93483e-12	-2.20277	-1.75638
54845138	chr1:54845138:G:A	1.5015e-23	-2.20652	-2.21543	6.90777e-21	-2.19103	-2.11195	3.84915e-12	-2.20652	-1.77464
54845280	chr1:54845280:A:G	1.49959e-23	-2.19475	-2.22848	6.92572e-21	-2.1721	-2.12828	3.74633e-12	-2.19475	-1.81349
54845677	chr1:54845677:C:T	1.6932e-23	-2.21371	-2.08809	8.64377e-21	-2.19653	-1.88226	1.09181e-11	-2.21371	-0.724885
54845779	chr1:54845779:C:T	1.70215e-23	-2.21313	-2.0834	8.74782e-21	-2.19219	-1.87464	1.10708e-11	-2.21313	-0.711573
54845838	chr1:54845838:ATCTG:A	1.23289e-22	-7.39038e-10	-2.31647	4.95246e-20	-7.39038e-10	-2.33316	2.13388e-11	-7.39038e-10	-2.26849
54846115	chr1:54846115:C:T	1.25364e-22	-7.39038e-10	-2.29978	5.19547e-20	-7.39038e-10	-2.28526	2.57933e-11	-7.39038e-10	-2.0789
54846130	chr1:54846130:C:T	1.46229e-23	-2.19162	-2.2568	6.82724e-21	-2.20999	-2.10472	4.63193e-12	-2.19161	-1.60443
54846306	chr1:54846306:G:C	8.86159e-22	-7.39038e-10	-0.344103	3.23745e-19	-7.39038e-10	-0.455672	1.90046e-10	-7.39038e-10	-0.081745
54846695	chr1:54846695:A:G	1.66048e-23	-2.21335	-2.10796	6.11758e-21	-2.21217	-2.21229	2.24479e-12	-2.21335	-2.30705
54846765	chr1:54846765:C:T	1.86076e-23	-2.20453	-2.0029	6.98907e-21	-2.20947	-2.08181	2.27089e-12	-2.20453	-2.30431
54846767	chr1:54846767:T:C	1.66187e-23	-2.21251	-2.10796	6.11184e-21	-2.21311	-2.21229	2.24666e-12	-2.21252	-2.30705
54847131	chr1:54847131:G:A	1.66261e-23	-2.21284	-2.10719	6.11683e-21	-2.21286	-2.21172	2.24652e-12	-2.21284	-2.30679
54847165	chr1:54847165:A:G	1.66109e-23	-2.21298	-2.10796	6.1144e-21	-2.2127	-2.21229	2.24561e-12	-2.21298	-2.30705
54847226	chr1:54847226:G:C	2.42366e-23	-1.67851	-2.26463	6.88857e-21	-2.04869	-2.25708	3.80275e-12	-1.67848	-2.31481
54847241	chr1:54847241:T:C	2.30394e-22	-7.39038e-10	-1.69121	1.06444e-19	-7.39038e-10	-1.56801	2.96904e-11	-7.39038e-10	-1.93819
54847340	chr1:54847340:C:T	1.6366e-23	-2.21299	-2.1228	6.05066e-21	-2.21269	-2.22277	2.23457e-12	-2.21299	-2.31197
54847362	chr1:54847362:T:C	1.32437e-22	-7.39038e-10	-2.24489	5.07874e-20	-7.39038e-10	-2.30798	2.4173e-11	-7.39038e-10	-2.14378
54847488	chr1:54847488:G:A	1.68625e-23	-2.21199	-2.09392	6.17639e-21	-2.21343	-2.20146	2.25918e-12	-2.21199	-2.30202
54847791	chr1:54847791:T:C	1.25472e-22	-7.39038e-10	-2.29892	5.39969e-20	-7.39038e-10	-2.2467	2.00055e-11	-7.39038e-10	-2.33301
54847792	chr1:54847792:G:A	1.25472e-22	-7.39038e-10	-2.29892	5.39969e-20	-7.39038e-10	-2.2467	2.00055e-11	-7.39038e-10	-2.33301
54847879	chr1:54847879:T:C	3.12541e-23	-2.14049	-1.54836	9.01724e-21	-2.18811	-1.84838	3.88731e-12	-2.14051	-1.83079
54848001	chr1:54848001:T:C	1.65745e-23	-2.21159	-2.11154	6.09191e-21	-2.21361	-2.21505	2.24561e-12	-2.21159	-2.30844
54848024	chr1:54848024:A:G	1.65717e-23	-2.21176	-2.11154	6.09234e-21	-2.21354	-2.21505	2.24523e-12	-2.21176	-2.30844
54848469	chr1:54848469:C:T	1.6762e-23	-2.2109	-2.10099	6.14095e-21	-2.21375	-2.2069	2.25552e-12	-2.2109	-2.30473
54848478	chr1:54848478:T:G	1.23445e-22	-7.39038e-10	-2.3152	5.11231e-20	-7.39038e-10	-2.30139	2.03219e-11	-7.39038e-10	-2.31732
54848560	chr1:54848560:G:A	1.6914e-23	-2.21246	-2.0904	6.18548e-21	-2.21318	-2.20024	2.25898e-12	-2.21246	-2.30164
54848610	chr1:54848610:A:C	1.21228e-22	-7.39038e-10	-2.33332	5.22486e-20	-7.39038e-10	-2.27961	2.02145e-11	-7.39038e-10	-2.32262
54848657	chr1:54848657:G:C	1.66716e-23	-2.21229	-2.10501	6.12557e-21	-2.2133	-2.20986	2.24925e-12	-2.21229	-2.30613
54848691	chr1:54848691:G:C	1.56049e-23	-2.05166	-2.33175	5.60114e-21	-2.18249	-2.33017	2.98201e-12	-2.05166	-2.18475
54848709	chr1:54848709:A:G	1.42053e-23	-2.21216	-2.26523	6.75493e-21	-2.20486	-2.12049	7.6295e-12	-2.21216	-1.08483
54848780	chr1:54848780:TTA:T	1.60519e-23	-2.21368	-2.14149	5.98092e-21	-2.21123	-2.23582	2.22203e-12	-2.21368	-2.31691
54848971	chr1:54848971:T:G	1.98311e-22	-7.39038e-10	-1.84117	8.86573e-20	-7.39038e-10	-1.75085	2.62974e-11	-7.39038e-10	-2.05954
54849415	chr1:54849415:C:T	1.75676e-23	-2.20001	-2.06494	6.37251e-21	-2.21375	-2.16989	2.68646e-12	-2.20002	-2.14077
54849509	chr1:54849509:GC:G	1.21228e-22	-7.39038e-10	-2.33332	5.22486e-20	-7.39038e-10	-2.27961	2.02145e-11	-7.39038e-10	-2.32262
54849938	chr1:54849938:C:G	1.74655e-23	-2.2039	-2.06687	6.36306e-21	-2.21372	-2.17139	2.67165e-12	-2.20391	-2.14241
54850409	chr1:54850409:A:C	1.98311e-22	-7.39038e-10	-1.84117	8.86573e-20	-7.39038e-10	-1.75085	2.62974e-11	-7.39038e-10	-2.05954
54850556	chr1:54850556:A:G	1.55938e-22	-7.39038e-10	-2.08154	9.57394e-20	-7.39038e-10	-1.674	2.8518e-11	-7.39038e-10	-1.97848
54850649	chr1:54850649:A:G	1.7567e-23	-2.20269	-2.06229	6.37413e-21	-2.21382	-2.16956	2.68722e-12	-2.20269	-2.13781
54850745	chr1:54850745:G:A	4.28737e-23	-2.05409	-1.31865	1.03098e-20	-2.13865	-1.76388	3.44142e-12	-2.05412	-2.03901
54851320	chr1:54851320:G:A	1.21451e-22	-7.39038e-10	-2.33149	5.16049e-20	-7.39038e-10	-2.29201	2.00221e-11	-7.39038e-10	-2.33218
54851445	chr1:54851445:T:C	1.25859e-22	-7.39038e-10	-2.29583	5.62251e-20	-7.39038e-10	-2.20626	3.01825e-11	-7.39038e-10	-1.92175
54851771	chr1:54851771:C:T	1.25732e-22	-7.39038e-10	-2.29685	5.61224e-20	-7.39038e-10	-2.20809	3.00848e-11	-7.39038e-10	-1.92499
54851909	chr1:54851909:A:G	2.64667e-23	-2.06468	-1.79044	6.97874e-21	-2.15104	-2.14172	2.73554e-12	-2.06471	-2.25798
54852012	chr1:54852012:G:A	1.38164e-23	-2.20921	-2.29593	6.35013e-21	-2.20913	-2.17802	6.6051e-12	-2.20921	-1.23196
54852015	chr1:54852015:G:T	2.00689e-22	-7.39038e-10	-1.82924	7.46404e-20	-7.39038e-10	-1.92295	3.21793e-11	-7.39038e-10	-1.85769
54852118	chr1:54852118:G:A	1.2138e-22	-7.39038e-10	-2.33208	5.11316e-20	-7.39038e-10	-2.30122	2.00441e-11	-7.39038e-10	-2.33108
54852435	chr1:54852435:C:T	2.04313e-23	-2.20311	-1.91083	7.322e-21	-2.20724	-2.0375	2.28683e-12	-2.20311	-2.29873
54852673	chr1:54852673:T:C	1.82882e-23	-2.20031	-2.02443	6.6062e-21	-2.21365	-2.13397	2.85721e-12	-2.20032	-2.07885
54852752	chr1:54852752:A:G	1.29917e-22	-7.39038e-10	-2.26411	5.01242e-20	-7.39038e-10	-2.32112	2.01369e-11	-7.39038e-10	-2.32646
54853037	chr1:54853037:C:T	1.60271e-22	-7.39038e-10	-2.05413	5.6264e-20	-7.39038e-10	-2.20557	1.99997e-11	-7.39038e-10	-2.3333
54853755	chr1:54853755:C:T	1.38217e-22	-2.20218	-4.84864e-09	5.59158e-20	-2.21178	-4.84864e-09	2.28019e-11	-2.20217	-4.84864e-09
54854229	chr1:54854229:A:G	2.21138e-23	-2.19543	-1.83936	7.79137e-21	-2.20188	-1.98073	2.35922e-12	-2.19544	-2.27524
54854262	chr1:54854262:GA:G	3.45477e-23	-2.16615	-1.42251	1.53427e-20	-2.2138	-1.29119	9.10255e-12	-2.16617	-0.954293
54854301	chr1:54854301:G:A	7.82677e-22	-7.39038e-10	-0.46828	4.92977e-19	-7.39038e-10	-0.0351653	1.09183e-10	-7.39038e-10	-0.635991
54854343	chr1:54854343:C:T	6.46077e-22	-7.39038e-10	-0.660081	2.14498e-19	-7.39038e-10	-0.867325	1.0679e-10	-7.39038e-10	-0.658146
54854888	chr1:54854888:C:T	1.26648e-22	-7.39038e-10	-2.28958	5.99055e-20	-7.39038e-10	-2.14286	2.21669e-11	-7.39038e-10	-2.23041
54855325	chr1:54855325:C:T	1.34026e-22	-7.39038e-10	-2.23296	5.1046e-20	-7.39038e-10	-2.3029	2.47551e-11	-7.39038e-10	-2.11998
54855350	chr1:54855350:T:C	2.12174e-23	-2.19432	-1.88186	7.52427e-21	-2.20114	-2.01635	2.3302e-12	-2.19433	-2.28873
54855611	chr1:54855611:G:A	1.28e-22	-7.39038e-10	-2.27897	5.19753e-20	-7.39038e-10	-2.28486	2.05257e-11	-7.39038e-10	-2.30733
54855703	chr1:54855703:T:C	1.2189e-22	-7.39038e-10	-2.32788	5.00134e-20	-7.39038e-10	-2.32334	2.51056e-11	-7.39038e-10	-2.10592
54855830	chr1:54855830:C:T	1.77629e-23	-2.20286	-2.05103	6.43128e-21	-2.2138	-2.16065	2.79346e-12	-2.20286	-2.09887
54855878	chr1:54855878:G:A	2.1154e-23	-2.20304	-1.87613	7.8055e-21	-2.20926	-1.97154	2.37644e-12	-2.20305	-2.26036
54856010	chr1:54856010:G:A	1.49741e-22	-7.39038e-10	-2.12209	6.19111e-20	-7.39038e-10	-2.10993	2.13629e-11	-7.39038e-10	-2.26736
54856112	chr1:54856112:G:C	1.52894e-22	-7.39038e-10	-2.10126	6.20276e-20	-7.39038e-10	-2.10805	2.91289e-11	-7.39038e-10	-1.95728
54856563	chr1:54856563:T:C	1.97426e-23	-2.19368	-1.95454	7.14015e-21	-2.19999	-2.0699	2.28828e-12	-2.19369	-2.30752
54856617	chr1:54856617:G:C	1.50709e-22	-7.39038e-10	-2.11565	6.19452e-20	-7.39038e-10	-2.10938	2.13912e-11	-7.39038e-10	-2.26603
54857017	chr1:54857017:TA:T	1.49743e-23	-2.21174	-2.21292	8.49308e-21	-2.17628	-1.92009	1.3201e-11	-2.21174	-0.536975
54857069	chr1:54857069:A:C	1.01834e-21	-7.39038e-10	-0.205066	3.30686e-19	-7.39038e-10	-0.434457	2.21777e-10	-7.39038e-10	0.0726589
54858136	chr1:54858136:G:A	2.24684e-22	-0.815054	-0.901249	8.69791e-20	-0.604567	-1.16539	2.98324e-11	-0.815049	-1.11837
54858257	chr1:54858257:A:G	5.9002e-22	-7.39038e-10	-0.750844	2.39998e-19	-7.39038e-10	-0.754998	8.82832e-11	-7.39038e-10	-0.848463
54858477	chr1:54858477:C:T	5.4708e-23	-2.20998	-0.919013	1.7563e-20	-2.17989	-1.18995	1.02961e-11	-2.20997	-0.787276
54858618	chr1:54858618:A:T	2.36637e-21	-7.39038e-10	0.638114	1.36336e-18	-7.39038e-10	0.982083	4.01371e-10	-7.39038e-10	0.665874
54858653	chr1:54858653:T:C	1.904e-22	-1.88187	-4.84864e-09	5.95821e-20	-2.14827	-4.84864e-09	3.14101e-11	-1.88188	-4.84864e-09
54858699	chr1:54858699:G:A	3.99066e-23	-1.12945	-2.31501	1.54536e-20	-1.18815	-2.30964	6.63195e-12	-1.12941	-2.3077
54859196	chr1:54859196:G:T	2.57861e-23	-1.94545	-1.93571	1.11888e-20	-1.82007	-2.00064	5.33169e-12	-1.94544	-1.70991
54859200	chr1:54859200:G:C	1.24575e-22	-7.39038e-10	-2.30609	4.99879e-20	-7.39038e-10	-2.32385	2.14116e-11	-7.39038e-10	-2.26508
54859291	chr1:54859291:TGA:T	2.56108e-23	-1.95418	-1.93381	1.10971e-20	-1.82998	-1.99897	5.29716e-12	-1.95416	-1.70768
54859932	chr1:54859932:C:A	2.35218e-22	-7.39038e-10	-1.67049	8.90636e-20	-7.39038e-10	-1.74628	3.22546e-11	-7.39038e-10	-1.85535
54860121	chr1:54860121:T:C	2.09915e-22	-1.65618	-0.128116	1.34264e-19	-1.93296	0.597143	2.62072e-11	-1.65623	-0.406744
54860191	chr1:54860191:C:A	1.36948e-22	-2.2114	-4.84864e-09	5.64565e-20	-2.20216	-4.84864e-09	2.25921e-11	-2.21141	-4.84864e-09
54860402	chr1:54860402:A:G	1.43274e-22	-2.16624	-4.84864e-09	5.58816e-20	-2.21239	-4.84864e-09	2.36342e-11	-2.16632	-4.84864e-09
54860467	chr1:54860467:C:G	1.98989e-21	-1.84769	2.31252	1.42869e-18	-1.98782	3.01671	2.62885e-09	-1.84773	4.39302
54860580	chr1:54860580:C:T	1.77085e-22	-1.95437	-4.84864e-09	5.78468e-20	-2.17783	-4.84864e-09	2.92136e-11	-1.95438	-4.84864e-09
54860672	chr1:54860672:A:C	1.8405e-23	-1.93408	-2.2843	7.14151e-21	-1.99531	-2.27439	3.11063e-12	-1.93404	-2.26015
54860738	chr1:54860738:C:G	1.27256e-22	-7.39038e-10	-2.2848	6.06542e-20	-7.39038e-10	-2.13044	2.17579e-11	-7.39038e-10	-2.24904
54860753	chr1:54860753:G:A	1.7554e-23	-1.94743	-2.31829	6.80295e-21	-2.00687	-2.3114	3.28156e-12	-1.94739	-2.19331
54860793	chr1:54860793:G:A	3.1866e-22	-1.36687	-4.84864e-09	2.19977e-19	-0.842103	-4.84864e-09	5.25725e-11	-1.36682	-4.84864e-09
54860813	chr1:54860813:G:A	1.89456e-21	-1.48311	1.89886	1.028e-18	-1.71962	2.41936	2.52759e-10	-1.48315	1.68657
54860847	chr1:54860847:G:A	1.9287e-23	-2.19049	-1.98108	7.64218e-21	-2.15878	-2.04316	4.22837e-12	-2.19049	-1.69671
54860892	chr1:54860892:G:T	2.51546e-21	0.699211	-4.84864e-09	2.35211e-18	1.52744	-4.84864e-09	4.14929e-10	0.699093	-4.84864e-09
54860913	chr1:54860913:G:A	2.09775e-22	-1.59429	-0.190671	1.29366e-19	-1.88725	0.514264	2.63521e-11	-1.59435	-0.463114
54860920	chr1:54860920:G:A	1.93445e-22	-7.39038e-10	-1.866	6.26945e-20	-7.39038e-10	-2.09735	2.70877e-11	-7.39038e-10	-2.02993
54861047	chr1:54861047:A:G	5.32893e-22	-1.88989	1.03721	2.81861e-19	-2.01689	1.42267	5.51761e-10	-1.88994	2.87404
54861169	chr1:54861169:C:T	2.85998e-22	-7.39038e-10	-1.47502	1.04472e-19	-7.39038e-10	-1.5867	3.68903e-11	-7.39038e-10	-1.72106
54861260	chr1:54861260:A:G	5.56148e-22	-1.88205	1.07208	2.85569e-19	-2.01155	1.4304	5.71183e-10	-1.8821	2.9008
54861694	chr1:54861694:C:A	4.68063e-22	-0.374517	-0.607879	1.81546e-19	-0.148927	-0.885191	6.30673e-11	-0.374524	-0.810287
54861729	chr1:54861729:A:C	9.22408e-21	-1.68622	3.68479	4.79925e-18	-1.9135	4.15409	8.3033e-09	-1.68627	5.38167
54861819	chr1:54861819:C:T	3.73367e-21	-1.72343	2.81758	9.62459e-19	-1.95005	2.58392	1.03743e-09	-1.72348	3.33897
54861877	chr1:54861877:A:G	1.21947e-22	-7.39038e-10	-2.32741	4.97282e-20	-7.39038e-10	-2.32906	2.10285e-11	-7.39038e-10	-2.28313
54861882	chr1:54861882:C:T	3.13689e-22	-7.39038e-10	-1.3826	1.99778e-19	-7.39038e-10	-0.938422	1.07279e-10	-7.39038e-10	-0.653577
54861916	chr1:54861916:C:T	1.81861e-23	-2.08708	-2.14326	6.64845e-21	-2.05364	-2.28761	3.75997e-12	-2.08706	-1.91754
54862033	chr1:54862033:T:G	3.13689e-22	-7.39038e-10	-1.3826	1.99778e-19	-7.39038e-10	-0.938422	1.07279e-10	-7.39038e-10	-0.653577
54862199	chr1:54862199:CACAG:C	1.78796e-23	-2.09741	-2.14992	6.54011e-21	-2.06671	-2.29096	3.68217e-12	-2.09739	-1.92812
54862267	chr1:54862267:T:C	3.98742e-22	-2.18401	1.04132	3.8421e-19	-2.21338	1.92894	8.22218e-10	-2.18402	3.56702
54862304	chr1:54862304:C:T	1.40012e-22	-2.18927	-4.84864e-09	5.95951e-20	-2.14805	-4.84864e-09	2.30982e-11	-2.18926	-4.84864e-09
54862382	chr1:54862382:A:G	1.52137e-22	-7.39038e-10	-2.10622	5.23997e-20	-7.39038e-10	-2.27673	2.7932e-11	-7.39038e-10	-1.99924
54862475	chr1:54862475:T:C	1.34437e-22	-7.39038e-10	-2.2299	7.01843e-20	-7.39038e-10	-1.9845	3.29379e-11	-7.39038e-10	-1.83439
54862478	chr1:54862478:C:T	1.80916e-23	-2.09229	-2.14326	6.60975e-21	-2.05947	-2.28761	3.74042e-12	-2.09227	-1.91754
54862584	chr1:54862584:T:A	1.53101e-22	-7.39038e-10	-2.0999	5.31275e-20	-7.39038e-10	-2.26293	2.87316e-11	-7.39038e-10	-1.97102
54862814	chr1:54862814:C:T	1.50429e-22	-7.39038e-10	-2.11751	5.84118e-20	-7.39038e-10	-2.16811	2.00998e-11	-7.39038e-10	-2.3283
54862892	chr1:54862892:T:C	1.52137e-22	-7.39038e-10	-2.10622	5.23997e-20	-7.39038e-10	-2.27673	2.7932e-11	-7.39038e-10	-1.99924
54862931	chr1:54862931:C:T	1.79209e-23	-2.09173	-2.1533	6.58315e-21	-2.05887	-2.29224	3.6884e-12	-2.09171	-1.93211
54863432	chr1:54863432:T:C	8.48764e-21	-1.63285	3.54822	4.1849e-18	-1.85926	3.96287	9.14046e-09	-1.63292	5.42437
54863828	chr1:54863828:C:T	1.63073e-22	-7.39038e-10	-2.0368	9.4749e-20	-7.39038e-10	-1.6844	4.80349e-11	-7.39038e-10	-1.45709
54863846	chr1:54863846:C:T	1.72881e-23	-2.0928	-2.18817	6.47506e-21	-2.06037	-2.3073	3.49853e-12	-2.09278	-1.98389
54864394	chr1:54864394:A:C	4.86015e-22	-7.39038e-10	-0.944761	1.96217e-19	-7.39038e-10	-0.956407	7.2987e-11	-7.39038e-10	-1.03873
54864401	chr1:54864401:CATT:C	2.02243e-22	-7.39038e-10	-1.82153	1.52377e-19	-7.39038e-10	-1.20927	2.63913e-08	-7.39038e-10	4.85178
54864444	chr1:54864444:G:T	2.5414e-22	-7.39038e-10	-1.59311	9.67895e-20	-7.39038e-10	-1.66309	3.46853e-11	-7.39038e-10	-1.7827
54864469	chr1:54864469:C:G	1.77538e-22	-1.95181	-4.84864e-09	8.54656e-20	-1.78751	-4.84864e-09	2.92918e-11	-1.9517	-4.84864e-09
54864664	chr1:54864664:TA:T	1.87092e-23	-1.87358	-2.3284	8.2976e-21	-1.78628	-2.33338	3.26746e-12	-1.87356	-2.27144
54864877	chr1:54864877:G:C	1.52137e-22	-7.39038e-10	-2.10622	5.23997e-20	-7.39038e-10	-2.27673	2.7932e-11	-7.39038e-10	-1.99924
54865083	chr1:54865083:G:C	2.18653e-22	-1.58961	-0.153899	1.37751e-19	-1.88562	0.575439	2.78643e-11	-1.58967	-0.411992
54865293	chr1:54865293:T:C	2.05841e-22	-7.39038e-10	-1.8039	8.16641e-20	-7.39038e-10	-1.83301	3.00775e-11	-7.39038e-10	-1.92524
54865625	chr1:54865625:G:A	1.21248e-22	-7.39038e-10	-2.33316	4.95501e-20	-7.39038e-10	-2.33264	2.03034e-11	-7.39038e-10	-2.31823
54865968	chr1:54865968:G:A	1.21568e-22	-7.39038e-10	-2.33053	5.1457e-20	-7.39038e-10	-2.29488	2.01013e-11	-7.39038e-10	-2.32823
54866330	chr1:54866330:T:C	4.74993e-23	-2.20928	-1.06101	1.53853e-20	-2.17938	-1.32283	8.51856e-12	-2.20927	-0.977493
54866412	chr1:54866412:G:A	1.215e-22	-7.39038e-10	-2.33109	5.13518e-20	-7.39038e-10	-2.29693	2.0086e-11	-7.39038e-10	-2.32899
54866576	chr1:54866576:TA:T	3.26759e-22	-7.39038e-10	-1.34178	2.33373e-19	-7.39038e-10	-0.782988	1.13999e-10	-7.39038e-10	-0.592828
54866669	chr1:54866669:AC:A	2.38873e-22	-1.61899	-0.0360836	1.54267e-19	-1.90717	0.710232	2.96523e-11	-1.61904	-0.320432
54866863	chr1:54866863:C:G	2.05432e-23	-1.83873	-2.26974	9.13972e-21	-1.7712	-2.2518	3.1821e-12	-1.83871	-2.33277
54867234	chr1:54867234:G:T	1.46113e-22	-2.14662	-4.84864e-09	5.6158e-20	-2.20746	-4.84864e-09	2.41022e-11	-2.14671	-4.84864e-09
54867462	chr1:54867462:G:T	5.0314e-22	-1.49491	0.584781	1.71532e-19	-1.65729	0.566436	1.10121e-10	-1.49496	0.867521
54867540	chr1:54867540:A:G	4.33296e-23	-2.19795	-1.16421	1.42481e-20	-2.14545	-1.43355	8.77055e-12	-2.19795	-0.959667
54867780	chr1:54867780:A:G	1.27859e-21	-1.37743	1.39994	6.80147e-19	-1.54827	1.83496	6.4363e-10	-1.37749	2.5156
54867927	chr1:54867927:G:A	1.89803e-22	-1.62716	-0.25785	1.17262e-19	-1.91241	0.4412	2.3865e-11	-1.62722	-0.529381
54867945	chr1:54867945:C:T	1.25034e-22	-7.39038e-10	-2.30241	5.30051e-20	-7.39038e-10	-2.26524	2.03062e-11	-7.39038e-10	-2.31809
54868111	chr1:54868111:T:C	5.25718e-23	-2.18048	-0.988342	1.57282e-20	-2.10533	-1.37484	7.67461e-12	-2.18047	-1.11062
54868192	chr1:54868192:C:T	5.91109e-23	-2.2061	-0.845484	1.88588e-20	-2.17093	-1.12772	1.09226e-11	-2.20609	-0.732085
54868267	chr1:54868267:G:A	1.23713e-22	-7.39038e-10	-2.31304	6.45305e-20	-7.39038e-10	-2.06849	2.97617e-11	-7.39038e-10	-1.93579
54868326	chr1:54868326:C:T	1.68261e-22	-2.00548	-4.84864e-09	7.21296e-20	-1.95716	-4.84864e-09	2.77577e-11	-2.0055	-4.84864e-09
54868328	chr1:54868328:G:A	1.3908e-22	-2.19595	-4.84864e-09	5.59168e-20	-2.21176	-4.84864e-09	2.29436e-11	-2.19597	-4.84864e-09
54868457	chr1:54868457:G:A	1.51264e-22	-7.39038e-10	-2.11197	6.12437e-20	-7.39038e-10	-2.12077	3.19516e-11	-7.39038e-10	-1.86479
54868541	chr1:54868541:A:C	1.60329e-22	-7.39038e-10	-2.05377	5.85957e-20	-7.39038e-10	-2.16497	3.2792e-11	-7.39038e-10	-1.83883
54868664	chr1:54868664:CATTAACAGTGATGGTTATGAAGGCAATGTAATAGTTCTAATAAAAGATGGAT:C	9.78476e-23	-1.63843	-0.909157	6.38683e-20	-1.88238	-0.19642	3.00009e-11	-1.63851	-0.28928
54868755	chr1:54868755:G:C	1.76561e-22	-1.95733	-4.84864e-09	5.77929e-20	-2.17876	-4.84864e-09	2.91271e-11	-1.95734	-4.84864e-09
54868834	chr1:54868834:G:A	1.38673e-22	-7.39038e-10	-2.19888	5.75115e-20	-7.39038e-10	-2.18364	2.54982e-11	-7.39038e-10	-2.0904
54868895	chr1:54868895:C:T	1.45658e-22	-7.39038e-10	-2.14974	7.94323e-20	-7.39038e-10	-1.86072	3.78723e-11	-7.39038e-10	-1.69479
54869022	chr1:54869022:G:A	1.01299e-21	-1.43734	1.227	7.01692e-19	-1.61304	1.93091	5.49037e-10	-1.4374	2.41655
54869062	chr1:54869062:G:A	1.21221e-22	-7.39038e-10	-2.33338	4.98765e-20	-7.39038e-10	-2.32608	2.00066e-11	-7.39038e-10	-2.33295
54869124	chr1:54869124:GACAA:G	1.15688e-21	-7.39038e-10	-0.0775186	9.39925e-19	-7.39038e-10	0.610173	6.11052e-10	-7.39038e-10	1.08617
54869218	chr1:54869218:C:A	1.22882e-22	-7.39038e-10	-2.31978	5.23446e-20	-7.39038e-10	-2.27778	2.02364e-11	-7.39038e-10	-2.32153
54869542	chr1:54869542:A:G	1.49819e-22	-7.39038e-10	-2.12157	6.06845e-20	-7.39038e-10	-2.12994	3.15111e-11	-7.39038e-10	-1.87867
54869629	chr1:54869629:T:C	8.91641e-23	-1.67696	-0.963562	5.81588e-20	-1.91086	-0.26159	2.71479e-11	-1.67703	-0.350682
54869630	chr1:54869630:G:A	1.8454e-22	-7.39038e-10	-1.91313	5.41712e-20	-7.39038e-10	-2.24348	2.08382e-11	-7.39038e-10	-2.29223
54869774	chr1:54869774:G:A	6.71601e-22	-7.39038e-10	-0.621336	2.74577e-19	-7.39038e-10	-0.620396	8.39126e-11	-7.39038e-10	-0.899237
54869891	chr1:54869891:C:T	2.64921e-22	-7.39038e-10	-1.55157	9.69357e-20	-7.39038e-10	-1.66158	3.50196e-11	-7.39038e-10	-1.77311
54870036	chr1:54870036:G:A	8.12258e-22	-1.39056	0.959382	5.25812e-19	-1.57765	1.60697	4.20746e-10	-1.39062	2.10364
54870094	chr1:54870094:C:T	1.69767e-23	-1.97698	-2.32218	7.29282e-21	-1.91678	-2.33196	2.9521e-12	-1.97697	-2.26953
54870137	chr1:54870137:G:T	1.85419e-22	-7.39038e-10	-1.90838	5.43062e-20	-7.39038e-10	-2.24099	2.08741e-11	-7.39038e-10	-2.2905
54870138	chr1:54870138:C:G	1.83305e-22	-7.39038e-10	-1.91985	5.40285e-20	-7.39038e-10	-2.24612	2.08039e-11	-7.39038e-10	-2.29387
54870441	chr1:54870441:T:C	7.69134e-22	-7.39038e-10	-0.485734	2.81295e-19	-7.39038e-10	-0.596224	8.81056e-11	-7.39038e-10	-0.850478
54870494	chr1:54870494:A:G	9.76027e-23	-1.62332	-0.926777	6.18161e-20	-1.87086	-0.240601	2.96392e-11	-1.62339	-0.316522
54870716	chr1:54870716:A:G	2.7828e-22	-1.4896	-0.0127767	2.50332e-19	-1.79817	1.08533	6.53453e-11	-1.48967	0.340339
54870822	chr1:54870822:CTTCCAAGTCTCTTACAATAAGCACAAATCCT:C	4.48237e-22	-1.42438	0.3987	4.50189e-19	-1.75857	1.63261	1.14192e-10	-1.42445	0.833323
54871642	chr1:54871642:C:G	1.60165e-22	-7.39038e-10	-2.0548	5.85658e-20	-7.39038e-10	-2.16548	3.27885e-11	-7.39038e-10	-1.83894
54871773	chr1:54871773:T:C	3.72922e-23	-2.21348	-1.29874	1.22311e-20	-2.20148	-1.53017	7.42772e-12	-2.21348	-1.11032
54871827	chr1:54871827:G:A	7.99074e-22	-7.39038e-10	-0.447545	2.93524e-19	-7.39038e-10	-0.553666	9.14143e-11	-7.39038e-10	-0.813612
54872097	chr1:54872097:C:T	1.9289e-22	-7.39038e-10	-1.86888	5.64158e-20	-7.39038e-10	-2.20288	2.22311e-11	-7.39038e-10	-2.22752
54872112	chr1:54872112:A:G	1.23977e-22	-7.39038e-10	-2.3109	5.0158e-20	-7.39038e-10	-2.32045	2.13437e-11	-7.39038e-10	-2.26826
54872212	chr1:54872212:A:G	1.4489e-22	-7.39038e-10	-2.15503	6.80719e-20	-7.39038e-10	-2.01506	2.53274e-11	-7.39038e-10	-2.09712
54872565	chr1:54872565:C:T	7.46794e-22	-0.515211	-4.84864e-09	1.38765e-19	-1.30285	-4.84864e-09	1.23187e-10	-0.51531	-4.84864e-09
54872743	chr1:54872743:C:T	5.05891e-22	-0.904678	-4.84864e-09	1.90607e-19	-0.985416	-4.84864e-09	8.34549e-11	-0.904706	-4.84864e-09
54872908	chr1:54872908:G:T	1.89751e-21	-7.39038e-10	0.4173	6.32943e-19	-7.39038e-10	0.214752	1.63825e-10	-7.39038e-10	-0.230216
54872940	chr1:54872940:C:T	1.21235e-22	-7.39038e-10	-2.33327	4.98598e-20	-7.39038e-10	-2.32641	2.01755e-11	-7.39038e-10	-2.32454
54873006	chr1:54873006:A:G	3.38668e-22	-1.44176	0.135782	2.32754e-19	-1.77941	0.993761	4.38415e-11	-1.44183	-0.106606
54873291	chr1:54873291:A:G	1.42078e-22	-2.17462	-4.84864e-09	6.32397e-20	-2.08869	-4.84864e-09	2.34391e-11	-2.17461	-4.84864e-09
54873406	chr1:54873406:C:G	1.21403e-22	-7.39038e-10	-2.33188	5.04977e-20	-7.39038e-10	-2.3137	2.00176e-11	-7.39038e-10	-2.3324
54873413	chr1:54873413:C:T	7.19411e-22	-2.12696	1.5744	7.62306e-19	-2.19287	2.59359	1.77576e-09	-2.12699	4.27996
54873460	chr1:54873460:A:C	1.21692e-22	-7.39038e-10	-2.3295	5.15648e-20	-7.39038e-10	-2.29279	2.0143e-11	-7.39038e-10	-2.32616
54873599	chr1:54873599:C:T	7.8423e-22	-2.10812	1.64183	8.34892e-19	-2.18098	2.67266	1.99076e-09	-2.10815	4.37541
54873664	chr1:54873664:C:A	2.45126e-22	-1.62923	-4.84864e-09	1.4213e-19	-1.27889	-4.84864e-09	4.0438e-11	-1.62924	-4.84864e-09
54873680	chr1:54873680:T:C	4.45061e-23	-2.20604	-1.12933	1.38213e-20	-2.16511	-1.4443	7.45012e-12	-2.20604	-1.11475
54873711	chr1:54873711:G:A	1.94268e-23	-1.88975	-2.2746	8.87504e-21	-1.84616	-2.20622	3.02852e-12	-1.88973	-2.33121
54873733	chr1:54873733:T:C	1.51686e-22	-7.39038e-10	-2.10919	5.36054e-20	-7.39038e-10	-2.25398	2.18393e-11	-7.39038e-10	-2.2453
54873765	chr1:54873765:G:T	2.79902e-23	-2.18906	-1.61008	2.44081e-20	-2.20565	-0.835067	1.18946e-11	-2.18908	-0.663845
54874510	chr1:54874510:T:G	1.21685e-22	-7.39038e-10	-2.32957	5.15538e-20	-7.39038e-10	-2.293	2.01411e-11	-7.39038e-10	-2.32625
54874615	chr1:54874615:T:C	1.22981e-22	-7.39038e-10	-2.31897	4.95957e-20	-7.39038e-10	-2.33172	2.01611e-11	-7.39038e-10	-2.32526
54874701	chr1:54874701:T:A	1.26778e-22	-7.39038e-10	-2.28856	5.65764e-20	-7.39038e-10	-2.20004	2.12547e-11	-7.39038e-10	-2.27243
54875433	chr1:54875433:C:T	3.00374e-22	-1.39463	-0.031337	2.0565e-19	-1.71985	0.810401	4.02239e-11	-1.3947	-0.239854
54875447	chr1:54875447:C:T	1.23775e-22	-7.39038e-10	-2.31254	5.00744e-20	-7.39038e-10	-2.32212	2.14437e-11	-7.39038e-10	-2.26358
54875521	chr1:54875521:A:C	1.83792e-22	-7.39038e-10	-1.91719	9.96674e-20	-7.39038e-10	-1.63379	3.51453e-11	-7.39038e-10	-1.76952
54875619	chr1:54875619:G:A	1.62688e-22	-2.03917	-4.84864e-09	6.10851e-20	-2.12336	-4.84864e-09	2.68389e-11	-2.03916	-4.84864e-09
54875678	chr1:54875678:G:T	2.56323e-23	-2.16734	-1.7198	2.09687e-20	-2.21372	-0.97888	1.08236e-11	-2.16737	-0.779917
54875720	chr1:54875720:A:T	9.98992e-22	-7.39038e-10	-0.224253	4.257e-19	-7.39038e-10	-0.181893	1.1781e-10	-7.39038e-10	-0.559943
54875846	chr1:54875846:C:T	1.00284e-21	-7.39038e-10	-0.220407	4.21956e-19	-7.39038e-10	-0.190726	1.1659e-10	-7.39038e-10	-0.570354
54876171	chr1:54876171:C:T	1.87991e-21	-7.39038e-10	0.407981	5.87922e-19	-7.39038e-10	0.140967	1.84269e-10	-7.39038e-10	-0.112617
54876242	chr1:54876242:T:G	2.1249e-22	-1.83341	0.0613041	4.10784e-19	-2.04379	1.82623	9.11063e-11	-1.83346	1.01647
54876371	chr1:54876371:T:C	2.11325e-22	-7.39038e-10	-1.7776	5.674e-20	-7.39038e-10	-2.19715	2.15848e-11	-7.39038e-10	-2.25702
54876379	chr1:54876379:C:T	3.79196e-23	-1.93595	-1.55958	3.95508e-20	-2.10911	-0.448931	1.30448e-11	-1.936	-0.824626
54876813	chr1:54876813:T:C	5.06969e-22	-1.24243	0.339878	5.47667e-19	-1.60293	1.67297	1.4316e-10	-1.24251	0.877462
54876876	chr1:54876876:A:G	2.5203e-21	-7.39038e-10	0.701134	7.7536e-19	-7.39038e-10	0.417701	2.37505e-10	-7.39038e-10	0.141177
54877122	chr1:54877122:A:G	1.51411e-22	-7.39038e-10	-2.111	1.05524e-19	-7.39038e-10	-1.57669	5.1586e-11	-7.39038e-10	-1.38576
54877363	chr1:54877363:GACTTCT:G	1.72586e-23	-1.94943	-2.33326	7.84031e-21	-1.87956	-2.29679	2.89093e-12	-1.94941	-2.31803
54877449	chr1:54877449:A:C	1.60843e-22	-2.05057	-4.84864e-09	6.13872e-20	-2.11843	-4.84864e-09	2.65338e-11	-2.05059	-4.84864e-09
54877534	chr1:54877534:C:T	2.02111e-23	-2.0652	-2.05957	6.72335e-21	-2.09939	-2.23065	4.10581e-12	-2.06521	-1.8514
54877749	chr1:54877749:G:A	2.41278e-22	-7.39038e-10	-1.64505	8.06577e-20	-7.39038e-10	-1.84541	2.98494e-11	-7.39038e-10	-1.93285
54877820	chr1:54877820:G:A	2.37046e-22	-1.80758	0.144838	4.61042e-19	-2.02825	1.92611	1.03195e-10	-1.80763	1.11524
54877899	chr1:54877899:TACTC:T	1.40429e-21	-7.39038e-10	0.116291	5.28579e-19	-7.39038e-10	0.0345643	1.38155e-10	-7.39038e-10	-0.400639
54877943	chr1:54877943:T:C	2.02603e-21	-7.39038e-10	0.482835	5.91253e-19	-7.39038e-10	0.146616	1.8364e-10	-7.39038e-10	-0.116036
54878284	chr1:54878284:C:G	2.20284e-22	-7.39038e-10	-1.73608	9.51594e-20	-7.39038e-10	-1.68007	2.69079e-11	-7.39038e-10	-2.03659
54878393	chr1:54878393:A:T	4.87783e-23	-1.94801	-1.2957	1.6151e-20	-1.76783	-1.68581	6.51987e-12	-1.948	-1.50616
54878810	chr1:54878810:A:G	2.02778e-23	-1.84836	-2.27312	9.21073e-21	-1.80757	-2.20769	3.15351e-12	-1.84834	-2.33216
54879095	chr1:54879095:A:G	4.21429e-23	-2.21289	-1.17704	1.32241e-20	-2.20007	-1.45352	7.10045e-12	-2.21289	-1.15596
54879182	chr1:54879182:G:A	6.20056e-23	-2.21381	-0.78996	1.90422e-20	-2.20723	-1.08174	1.12926e-11	-2.21381	-0.691051
54879482	chr1:54879482:A:T	2.06905e-23	-2.06903	-2.03229	6.88664e-21	-2.10383	-2.20221	4.26746e-12	-2.06904	-1.80895
54879568	chr1:54879568:C:T	1.6454e-22	-7.39038e-10	-2.02785	5.37228e-20	-7.39038e-10	-2.25179	2.25571e-11	-7.39038e-10	-2.21296
54879579	chr1:54879579:C:G	1.50377e-22	-7.39038e-10	-2.11785	5.33474e-20	-7.39038e-10	-2.2588	2.17373e-11	-7.39038e-10	-2.24999
54879873	chr1:54879873:A:G	1.70281e-22	-7.39038e-10	-1.99355	6.36277e-20	-7.39038e-10	-2.08258	2.77212e-11	-7.39038e-10	-2.00682
54880164	chr1:54880164:C:T	4.086e-23	-2.21382	-1.20703	1.28005e-20	-2.20607	-1.48007	6.87518e-12	-2.21381	-1.18728
54880192	chr1:54880192:G:A	6.39791e-23	-2.21206	-0.760387	1.93767e-20	-2.21213	-1.05943	1.15732e-11	-2.21206	-0.668261
54880513	chr1:54880513:C:A	1.28438e-22	-7.39038e-10	-2.27555	4.99201e-20	-7.39038e-10	-2.3252	2.12461e-11	-7.39038e-10	-2.27284
54880515	chr1:54880515:A:G	2.06708e-22	-2.18252	0.382824	7.14065e-20	-2.21016	0.242921	2.55722e-11	-2.18253	0.095026
54880752	chr1:54880752:T:A	2.07283e-23	-1.8315	-2.268	9.46984e-21	-1.7892	-2.19831	3.21036e-12	-1.83148	-2.33115
54880891	chr1:54880891:G:A	1.30713e-22	-7.39038e-10	-2.258	8.17202e-20	-7.39038e-10	-1.83233	3.84484e-11	-7.39038e-10	-1.6797
54881435	chr1:54881435:A:G	6.92577e-22	-2.10168	1.5111	7.93567e-19	-2.18198	2.62289	1.8551e-09	-2.10171	4.29839
54881463	chr1:54881463:G:A	2.50797e-22	-7.39038e-10	-1.60636	8.36678e-20	-7.39038e-10	-1.80877	3.08051e-11	-7.39038e-10	-1.90133
54881652	chr1:54881652:A:C	1.24401e-22	-7.39038e-10	-2.30749	5.47567e-20	-7.39038e-10	-2.23273	2.07924e-11	-7.39038e-10	-2.29442
54881991	chr1:54881991:A:G	1.28913e-22	-7.39038e-10	-2.27186	4.99769e-20	-7.39038e-10	-2.32407	2.13219e-11	-7.39038e-10	-2.26928
54882106	chr1:54882106:G:A	1.30259e-22	-7.39038e-10	-2.26147	5.02279e-20	-7.39038e-10	-2.31906	2.15991e-11	-7.39038e-10	-2.25636
54882390	chr1:54882390:G:C	1.55717e-22	-7.39038e-10	-2.08296	5.20992e-20	-7.39038e-10	-2.28248	2.17291e-11	-7.39038e-10	-2.25036
54882461	chr1:54882461:C:T	1.3238e-22	-7.39038e-10	-2.24532	5.29357e-20	-7.39038e-10	-2.26655	2.14117e-11	-7.39038e-10	-2.26507
54882573	chr1:54882573:C:A	5.44431e-23	-0.936947	-2.1969	2.05497e-20	-0.882085	-2.3307	7.85119e-12	-0.936969	-2.33138
54882607	chr1:54882607:T:C	2.50797e-22	-7.39038e-10	-1.60636	8.36678e-20	-7.39038e-10	-1.80877	3.08051e-11	-7.39038e-10	-1.90133
54882636	chr1:54882636:A:G	4.15426e-23	-1.22927	-2.17501	1.30466e-20	-1.46956	-2.19753	6.26956e-12	-1.22939	-2.26392
54882768	chr1:54882768:T:C	1.24487e-22	-7.39038e-10	-2.3068	5.48288e-20	-7.39038e-10	-2.23141	2.08098e-11	-7.39038e-10	-2.29359
54883599	chr1:54883599:G:A	1.47784e-22	-7.39038e-10	-2.13525	5.19927e-20	-7.39038e-10	-2.28452	2.16897e-11	-7.39038e-10	-2.25217
54883645	chr1:54883645:G:A	1.89605e-21	-7.39038e-10	0.416528	5.94005e-19	-7.39038e-10	0.151261	1.86444e-10	-7.39038e-10	-0.100884
54883908	chr1:54883908:T:G	1.37928e-22	-7.39038e-10	-2.20427	5.17901e-20	-7.39038e-10	-2.28843	2.26807e-11	-7.39038e-10	-2.2075
54884196	chr1:54884196:C:T	5.30924e-23	-2.21345	-0.945516	1.64791e-20	-2.2095	-1.22404	9.65825e-12	-2.21345	-0.847751
54884271	chr1:54884271:T:C	6.20696e-22	-7.39038e-10	-0.700158	4.48093e-19	-7.39038e-10	-0.130627	2.67411e-10	-7.39038e-10	0.259775
54884350	chr1:54884350:A:G	3.48446e-23	-2.21365	-1.36645	1.23007e-20	-2.20561	-1.52036	6.65556e-12	-2.21365	-1.21991
54884357	chr1:54884357:C:T	9.22367e-22	-7.39038e-10	-0.304057	2.97832e-19	-7.39038e-10	-0.539098	9.92422e-11	-7.39038e-10	-0.73145
54884484	chr1:54884484:G:C	5.85014e-22	-7.39038e-10	-0.759365	9.32884e-20	-7.39038e-10	-1.69993	2.40717e-11	-7.39038e-10	-2.14798
54884679	chr1:54884679:A:G	1.50525e-22	-7.39038e-10	-2.11687	5.29021e-20	-7.39038e-10	-2.26718	2.21844e-11	-7.39038e-10	-2.22962
54884805	chr1:54884805:C:T	6.73439e-22	-7.39038e-10	-0.618603	2.1362e-19	-7.39038e-10	-0.871428	7.43844e-11	-7.39038e-10	-1.01977
54884834	chr1:54884834:G:A	3.26867e-22	-1.34145	-4.84864e-09	1.10145e-19	-1.53383	-4.84864e-09	5.39245e-11	-1.34143	-4.84864e-09
54885427	chr1:54885427:A:G	5.8342e-23	-1.27391	-1.79076	2.29338e-20	-1.60204	-1.50097	8.369e-12	-1.27398	-1.9305
54885617	chr1:54885617:C:T	1.71071e-22	-1.98892	-4.84864e-09	5.95715e-20	-2.14845	-4.84864e-09	2.82204e-11	-1.98897	-4.84864e-09
54886052	chr1:54886052:G:A	1.48989e-22	-0.518897	-1.60823	3.52913e-20	-0.393629	-2.27836	1.25209e-11	-0.518904	-2.28271
54886068	chr1:54886068:G:C	1.79694e-22	-1.93975	-4.84864e-09	8.15739e-20	-1.83412	-4.84864e-09	2.96448e-11	-1.93973	-4.84864e-09
54886121	chr1:54886121:G:C	1.52856e-22	-2.1015	-4.84864e-09	8.43532e-20	-1.80061	-4.84864e-09	2.52194e-11	-2.1014	-4.84864e-09
54886137	chr1:54886137:C:A	2.76789e-22	-7.39038e-10	-1.50774	1.55143e-19	-7.39038e-10	-1.19128	5.47456e-11	-7.39038e-10	-1.32632
54886283	chr1:54886283:G:A	1.40478e-22	-0.487004	-1.69894	3.57173e-20	-0.360511	-2.29948	1.2675e-11	-0.487011	-2.30237
54886292	chr1:54886292:G:A	4.84581e-23	-2.1368	-1.11349	1.52958e-20	-2.02106	-1.48699	7.91003e-12	-2.1368	-1.12408
54886413	chr1:54886413:C:T	1.71306e-22	-1.98755	-4.84864e-09	5.70955e-20	-2.1909	-4.84864e-09	2.82602e-11	-1.98756	-4.84864e-09
54886940	chr1:54886940:G:A	1.52169e-22	-2.10601	-4.84864e-09	8.35535e-20	-1.81014	-4.84864e-09	2.5106e-11	-2.10591	-4.84864e-09
54887670	chr1:54887670:G:C	3.00275e-23	-1.53828	-2.19061	9.74592e-21	-1.7164	-2.24238	4.72271e-12	-1.53838	-2.23825
54887697	chr1:54887697:T:G	4.93317e-23	-1.95327	-1.27916	1.97336e-20	-2.14255	-1.11076	4.17046e-12	-1.95324	-1.94775
54888520	chr1:54888520:G:A	1.10282e-22	-2.20764	-0.220321	4.56807e-20	-2.19116	-0.222789	2.20355e-11	-2.20764	-0.028723
54888629	chr1:54888629:C:A	5.23704e-23	-1.05224	-2.12042	1.77465e-20	-1.41849	-1.94095	7.95368e-12	-1.05234	-2.20304
54888662	chr1:54888662:C:T	5.52556e-23	-1.03664	-2.08239	1.88243e-20	-1.40631	-1.89417	8.30948e-12	-1.03674	-2.17488
54888771	chr1:54888771:A:T	1.21531e-22	-7.39038e-10	-2.33083	4.95807e-20	-7.39038e-10	-2.33203	2.01463e-11	-7.39038e-10	-2.32599
54889219	chr1:54889219:A:G	1.21247e-22	-7.39038e-10	-2.33317	5.12311e-20	-7.39038e-10	-2.29928	2.00253e-11	-7.39038e-10	-2.33202
54889436	chr1:54889436:A:G	2.28445e-23	-1.66902	-2.33327	9.282e-21	-1.81379	-2.19376	4.44672e-12	-1.66908	-2.16776
54889464	chr1:54889464:C:T	4.37784e-23	-2.11939	-1.23247	1.42107e-20	-1.99523	-1.5864	7.09845e-12	-2.11938	-1.24976
54889476	chr1:54889476:C:T	6.75749e-22	-7.39038e-10	-0.615178	1.63681e-19	-7.39038e-10	-1.13771	1.21023e-10	-7.39038e-10	-0.533031
54889544	chr1:54889544:T:TCAA	1.58317e-22	-7.39038e-10	-2.0664	6.60325e-20	-7.39038e-10	-2.04548	2.34784e-11	-7.39038e-10	-2.17293
54889604	chr1:54889604:C:T	4.50784e-22	-7.39038e-10	-1.02001	7.8254e-20	-7.39038e-10	-1.87567	2.22459e-11	-7.39038e-10	-2.22686
54890249	chr1:54890249:A:C	1.56107e-22	-7.39038e-10	-2.08046	5.68716e-20	-7.39038e-10	-2.19483	2.56428e-11	-7.39038e-10	-2.08475
54890288	chr1:54890288:G:T	1.74079e-21	-7.39038e-10	0.331092	1.09016e-18	-7.39038e-10	0.758448	2.66556e-10	-7.39038e-10	0.25657
54890405	chr1:54890405:T:C	4.60844e-22	-7.39038e-10	-0.997939	7.89942e-20	-7.39038e-10	-1.86625	2.23393e-11	-7.39038e-10	-2.22266
54890800	chr1:54890800:A:ATATT	1.52847e-22	-7.39038e-10	-2.10156	5.95569e-20	-7.39038e-10	-2.1487	2.89327e-11	-7.39038e-10	-1.96404
54890964	chr1:54890964:C:T	5.14189e-23	-2.10933	-1.08166	1.6167e-20	-1.98287	-1.46978	8.30956e-12	-2.10932	-1.10228
54891019	chr1:54891019:C:T	1.36037e-22	-7.39038e-10	-2.21808	5.17519e-20	-7.39038e-10	-2.28917	2.25707e-11	-7.39038e-10	-2.21236
54891038	chr1:54891038:A:G	5.17419e-23	-1.0697	-2.11503	1.75477e-20	-1.43565	-1.93506	7.85107e-12	-1.06979	-2.19857
54891069	chr1:54891069:C:T	1.2093e-22	-2.21369	-0.122099	4.97861e-20	-2.20727	-0.120621	2.43148e-11	-2.21368	0.0757547
54891191	chr1:54891191:G:A	2.60447e-22	-7.39038e-10	-1.5686	1.54669e-19	-7.39038e-10	-1.19434	4.62635e-11	-7.39038e-10	-1.49466
54891992	chr1:54891992:A:C	2.0251e-23	-2.08492	-2.03787	1.17109e-20	-2.17322	-1.60189	3.55116e-12	-2.08497	-1.97677
54892224	chr1:54892224:G:A	1.6408e-22	-2.03065	-4.84864e-09	6.08403e-20	-2.12737	-4.84864e-09	2.70674e-11	-2.03068	-4.84864e-09
54892247	chr1:54892247:A:T	1.98806e-23	-2.0643	-2.07695	1.12183e-20	-2.16167	-1.65641	3.48683e-12	-2.06435	-2.01567
54892357	chr1:54892357:C:T	3.71139e-22	-7.39038e-10	-1.21442	1.26852e-19	-7.39038e-10	-1.3926	4.58432e-11	-7.39038e-10	-1.50379
54892393	chr1:54892393:C:A	1.21803e-22	-7.39038e-10	-2.32859	4.9533e-20	-7.39038e-10	-2.33299	2.09007e-11	-7.39038e-10	-2.28923
54892786	chr1:54892786:C:T	1.16426e-22	-2.21048	-0.163269	4.81688e-20	-2.19776	-0.163152	2.3532e-11	-2.21047	0.039818
54893012	chr1:54893012:T:C	2.32498e-22	-1.68212	-4.84864e-09	1.25668e-19	-1.40199	-4.84864e-09	3.83559e-11	-1.6821	-4.84864e-09
54893492	chr1:54893492:T:C	1.3345e-22	-7.39038e-10	-2.23728	5.12588e-20	-7.39038e-10	-2.29874	2.01538e-11	-7.39038e-10	-2.32562
54893558	chr1:54893558:A:C	3.64232e-23	-2.1437	-1.39209	1.14331e-20	-2.04353	-1.75559	5.75484e-12	-2.14369	-1.43528
54893788	chr1:54893788:T:C	2.478e-23	-1.59148	-2.32948	1.26864e-20	-1.37789	-2.31721	5.72591e-12	-1.59144	-1.99257
54894083	chr1:54894083:G:A	2.06231e-23	-1.94698	-2.1576	1.35274e-20	-1.56657	-2.06434	3.60586e-12	-1.94694	-2.09951
54894548	chr1:54894548:G:A	4.96303e-22	-7.39038e-10	-0.923812	1.53814e-19	-7.39038e-10	-1.19988	5.51045e-11	-7.39038e-10	-1.31978
54894781	chr1:54894781:G:T	3.89177e-22	-7.39038e-10	-1.16697	1.0311e-19	-7.39038e-10	-1.59983	4.51831e-11	-7.39038e-10	-1.51829
54895206	chr1:54895206:C:A	1.21348e-22	-7.39038e-10	-2.33234	5.15169e-20	-7.39038e-10	-2.29372	2.00533e-11	-7.39038e-10	-2.33062
54895302	chr1:54895302:C:T	5.49874e-22	-7.39038e-10	-0.821311	1.69116e-19	-7.39038e-10	-1.10504	6.04184e-11	-7.39038e-10	-1.22772
54895415	chr1:54895415:G:A	1.25859e-22	-7.39038e-10	-2.29584	5.53559e-20	-7.39038e-10	-2.22184	2.16991e-11	-7.39038e-10	-2.25174
54895782	chr1:54895782:G:A	1.40376e-22	-7.39038e-10	-2.18668	5.30063e-20	-7.39038e-10	-2.26522	2.34139e-11	-7.39038e-10	-2.17568
54895812	chr1:54895812:G:T	1.86325e-22	-7.39038e-10	-1.90351	5.11514e-20	-7.39038e-10	-2.30084	2.02985e-11	-7.39038e-10	-2.31847
54896316	chr1:54896316:C:T	1.44585e-22	-7.39038e-10	-2.15713	5.3918e-20	-7.39038e-10	-2.24816	2.40924e-11	-7.39038e-10	-2.14712
54896505	chr1:54896505:G:A	9.93155e-22	-7.39038e-10	-0.230113	4.6887e-19	-7.39038e-10	-0.0853026	1.2591e-10	-7.39038e-10	-0.493446
54897020	chr1:54897020:C:G	3.22342e-22	-7.39038e-10	-1.35539	9.50298e-20	-7.39038e-10	-1.68144	3.59252e-11	-7.39038e-10	-1.74757
54897137	chr1:54897137:T:C	1.76387e-22	-7.39038e-10	-1.95832	1.19703e-19	-7.39038e-10	-1.45061	3.71964e-10	-7.39038e-10	0.589783
54897406	chr1:54897406:C:T	3.83736e-22	-7.39038e-10	-1.18104	1.08211e-19	-7.39038e-10	-1.55154	3.96052e-11	-7.39038e-10	-1.65005
54897663	chr1:54897663:G:A	3.86693e-23	-1.98838	-1.48758	2.68127e-20	-2.10754	-0.839217	7.89866e-12	-1.98844	-1.27388
54897893	chr1:54897893:G:A	1.44323e-22	-7.39038e-10	-2.15894	5.38337e-20	-7.39038e-10	-2.24973	2.40251e-11	-7.39038e-10	-2.14992
54898990	chr1:54898990:A:C	1.9119e-23	-1.86596	-2.31436	7.07516e-21	-2.00677	-2.27227	3.34928e-12	-1.86602	-2.25424
54899179	chr1:54899179:A:G	3.61602e-23	-1.30565	-2.23739	1.16805e-20	-1.67521	-2.1025	5.72162e-12	-1.30576	-2.27901
54899237	chr1:54899237:A:G	2.91853e-23	-2.08177	-1.67556	1.91502e-20	-2.18231	-1.10101	5.74155e-12	-2.08183	-1.49946
54899277	chr1:54899277:C:G	4.73521e-23	-2.20983	-1.06356	1.39098e-20	-2.1654	-1.43764	7.6944e-12	-2.20983	-1.07869
54899692	chr1:54899692:A:G	1.30432e-22	-7.39038e-10	-2.26014	5.52837e-20	-7.39038e-10	-2.22315	2.06914e-11	-7.39038e-10	-2.29929
54899723	chr1:54899723:T:G	1.28536e-22	-7.39038e-10	-2.27479	6.30124e-20	-7.39038e-10	-2.0923	2.32853e-11	-7.39038e-10	-2.18119
54899757	chr1:54899757:T:C	1.31009e-22	-0.158765	-2.09697	8.54171e-20	0.0612768	-1.84936	3.05679e-11	-0.158742	-1.75032
54899773	chr1:54899773:A:G	9.59266e-23	-0.277728	-2.28969	4.54265e-20	-0.188164	-2.23137	1.94785e-11	-0.27772	-2.08198
54899794	chr1:54899794:A:G	1.30276e-22	-7.39038e-10	-2.26134	5.69893e-20	-7.39038e-10	-2.19276	2.09705e-11	-7.39038e-10	-2.2859
54899948	chr1:54899948:G:A	3.88931e-23	-2.20213	-1.26806	1.31016e-20	-2.14567	-1.51723	7.44134e-12	-2.20212	-1.11984
54899952	chr1:54899952:CAT:C	2.24291e-23	-2.11032	-1.91032	1.41652e-20	-2.19315	-1.39168	4.54651e-12	-2.11037	-1.70428
54899963	chr1:54899963:A:G	2.33072e-23	-2.11288	-1.86936	1.48634e-20	-2.19392	-1.34281	4.68679e-12	-2.11293	-1.67134
54899971	chr1:54899971:A:G	2.41606e-22	-1.75491	0.111213	1.44622e-19	-2.05407	0.792562	9.45072e-11	-1.75498	0.974644
54900030	chr1:54900030:T:C	2.32476e-22	-7.39038e-10	-1.68221	1.83942e-19	-7.39038e-10	-1.021	7.03377e-10	-7.39038e-10	1.22688
54900034	chr1:54900034:T:G	2.06697e-22	-7.39038e-10	-1.79975	1.5301e-19	-7.39038e-10	-1.20512	5.87503e-10	-7.39038e-10	1.04687
54900090	chr1:54900090:A:T	1.56762e-22	-7.39038e-10	-2.07627	6.097e-20	-7.39038e-10	-2.12525	2.83283e-11	-7.39038e-10	-1.98515
54900185	chr1:54900185:G:A	1.68313e-22	-2.20514	0.19997	7.65625e-20	-2.18454	0.287021	3.77127e-11	-2.20514	0.506119
54900218	chr1:54900218:C:A	1.72403e-23	-2.02197	-2.26178	6.27635e-21	-2.1542	-2.24463	2.99328e-12	-2.02202	-2.21062
54900240	chr1:54900240:G:A	1.66805e-23	-2.04516	-2.27159	5.67497e-21	-2.16828	-2.33129	4.34119e-12	-2.04521	-1.81565
54900317	chr1:54900317:A:G	1.2619e-22	-7.39038e-10	-2.29321	4.97585e-20	-7.39038e-10	-2.32845	2.09342e-11	-7.39038e-10	-2.28763
54900457	chr1:54900457:T:C	2.79821e-23	-1.48589	-2.31355	8.79329e-21	-1.76135	-2.30028	9.77505e-12	-1.48599	-1.56319
54900546	chr1:54900546:A:C	3.31532e-22	-7.39038e-10	-1.32727	7.42964e-20	-7.39038e-10	-1.92756	2.1058e-11	-7.39038e-10	-2.28173
54900673	chr1:54900673:T:C	2.68131e-23	-1.51199	-2.33012	8.41644e-21	-1.77214	-2.3333	7.26808e-12	-1.51208	-1.83344
54900674	chr1:54900674:G:A	1.95368e-22	-7.39038e-10	-1.85611	8.33738e-20	-7.39038e-10	-1.81229	2.99367e-11	-7.39038e-10	-1.92993
54900765	chr1:54900765:G:C	1.39383e-22	-7.39038e-10	-2.19377	4.96195e-20	-7.39038e-10	-2.33124	2.05089e-11	-7.39038e-10	-2.30816
54900849	chr1:54900849:G:A	3.52692e-22	0.468432	-1.73384	1.05411e-19	0.730651	-2.30842	3.24759e-11	0.468448	-2.31696
54900857	chr1:54900857:G:A	1.63752e-22	-7.39038e-10	-2.03265	5.46881e-20	-7.39038e-10	-2.23398	2.76411e-11	-7.39038e-10	-2.00971
54900873	chr1:54900873:G:T	1.68448e-22	-7.39038e-10	-2.00437	5.99816e-20	-7.39038e-10	-2.14159	2.44369e-11	-7.39038e-10	-2.13292
54900911	chr1:54900911:G:A	2.40214e-23	-2.1217	-1.83035	1.55202e-20	-2.19786	-1.29563	4.95901e-12	-2.12175	-1.60606
54901002	chr1:54901002:A:G	3.06342e-22	-7.39038e-10	-1.4063	7.57332e-20	-7.39038e-10	-1.90841	2.10899e-11	-7.39038e-10	-2.28022
54901567	chr1:54901567:T:C	2.38647e-23	-2.12294	-1.83565	1.54319e-20	-2.19824	-1.30095	4.93124e-12	-2.12299	-1.61043
54901735	chr1:54901735:C:T	1.36709e-22	-2.21315	-4.84864e-09	5.99123e-20	-2.14275	-4.84864e-09	2.2553e-11	-2.21315	-4.84864e-09
54901986	chr1:54901986:C:T	1.82446e-22	-7.39038e-10	-1.92454	1.2193e-19	-7.39038e-10	-1.43218	3.81275e-10	-7.39038e-10	0.614507
54902009	chr1:54902009:G:A	3.17065e-21	-7.39038e-10	0.930691	2.5048e-18	-7.39038e-10	1.59034	1.67409e-09	-7.39038e-10	2.09401
54902433	chr1:54902433:T:C	2.06809e-22	-7.39038e-10	-1.7992	1.12924e-19	-7.39038e-10	-1.50892	3.68528e-11	-7.39038e-10	-1.72208
54902441	chr1:54902441:CAG:C	2.25685e-23	-2.18341	-1.83103	1.10668e-20	-2.21353	-1.61815	4.14001e-12	-2.18344	-1.72487
54902458	chr1:54902458:G:A	2.93917e-22	0.364043	-1.81175	9.33201e-20	0.622433	-2.32202	2.89515e-11	0.364057	-2.32745
54902549	chr1:54902549:G:A	7.86303e-23	-1.04085	-1.72539	2.4871e-20	-0.868135	-2.15379	7.44455e-12	-1.0408	-2.28073
54902565	chr1:54902565:G:A	2.83983e-22	-7.39038e-10	-1.48209	6.93385e-20	-7.39038e-10	-1.99663	2.05428e-11	-7.39038e-10	-2.30651
54902721	chr1:54902721:TC:T	1.34089e-22	-7.39038e-10	-2.2325	5.49281e-20	-7.39038e-10	-2.2296	2.2112e-11	-7.39038e-10	-2.23289
54902867	chr1:54902867:C:T	2.31347e-22	-7.39038e-10	-1.68708	7.72138e-20	-7.39038e-10	-1.88905	3.16389e-11	-7.39038e-10	-1.87463
54902895	chr1:54902895:C:T	2.4265e-23	-2.13535	-1.80661	1.55794e-20	-2.20329	-1.28639	4.93663e-12	-2.1354	-1.59694
54903078	chr1:54903078:T:A	1.24119e-22	-7.39038e-10	-2.30976	5.32479e-20	-7.39038e-10	-2.26067	2.10844e-11	-7.39038e-10	-2.28048
54903163	chr1:54903163:G:A	2.38822e-22	-1.65528	-4.84864e-09	7.46153e-20	-1.92328	-4.84864e-09	3.93957e-11	-1.65536	-4.84864e-09
54903164	chr1:54903164:G:A	2.51819e-23	-1.58778	-2.3171	8.01036e-21	-1.83972	-2.31517	8.57854e-12	-1.58787	-1.59188
54903263	chr1:54903263:G:A	4.62364e-22	-7.39038e-10	-0.994647	8.36548e-20	-7.39038e-10	-1.80893	2.2398e-11	-7.39038e-10	-2.22004
54903372	chr1:54903372:G:C	1.34605e-22	-7.39038e-10	-2.22865	5.51427e-20	-7.39038e-10	-2.2257	2.2197e-11	-7.39038e-10	-2.22905
54903460	chr1:54903460:G:A	1.36565e-22	-7.39038e-10	-2.2142	5.14284e-20	-7.39038e-10	-2.29544	2.15653e-11	-7.39038e-10	-2.25793
54903516	chr1:54903516:G:A	2.53455e-22	-7.39038e-10	-1.59581	8.04084e-20	-7.39038e-10	-1.84851	3.08137e-11	-7.39038e-10	-1.90105
54903526	chr1:54903526:G:A	3.20068e-22	-7.39038e-10	-1.36247	9.48992e-20	-7.39038e-10	-1.68281	3.6022e-11	-7.39038e-10	-1.74488
54903578	chr1:54903578:C:T	3.25696e-22	0.37102	-1.71605	9.63868e-20	0.639367	-2.30663	2.95758e-11	0.371033	-2.31309
54903972	chr1:54903972:G:A	2.1383e-23	-2.12054	-1.94786	1.32778e-20	-2.19643	-1.45311	4.42059e-12	-2.12059	-1.72215
54904501	chr1:54904501:G:A	3.52597e-23	-1.48682	-2.08144	1.26531e-20	-1.80322	-1.8945	5.80906e-12	-1.48691	-2.08269
54904838	chr1:54904838:G:T	1.4211e-22	-7.39038e-10	-2.1744	5.75238e-20	-7.39038e-10	-2.18343	2.35256e-11	-7.39038e-10	-2.17092
54904844	chr1:54904844:A:G	1.01401e-21	-7.39038e-10	-0.209327	9.52309e-19	-7.39038e-10	0.623262	6.37602e-10	-7.39038e-10	1.1287
54905706	chr1:54905706:C:T	1.47013e-22	-7.39038e-10	-2.14048	7.1877e-20	-7.39038e-10	-1.96067	2.6787e-11	-7.39038e-10	-2.0411
54905737	chr1:54905737:GAT:G	3.50804e-22	-7.39038e-10	-1.27077	2.13316e-19	-7.39038e-10	-0.872852	1.322e-10	-7.39038e-10	-0.444699
54905744	chr1:54905744:G:A	3.31265e-23	-2.20972	-1.42094	8.90611e-21	-2.20603	-1.84286	2.64974e-12	-2.20972	-2.14483
54905749	chr1:54905749:A:G	1.25361e-22	-7.39038e-10	-2.2998	5.37498e-20	-7.39038e-10	-2.25129	2.00136e-11	-7.39038e-10	-2.3326
54905842	chr1:54905842:G:A	1.29912e-22	-7.39038e-10	-2.26415	5.95617e-20	-7.39038e-10	-2.14861	2.31312e-11	-7.39038e-10	-2.18783
54905870	chr1:54905870:G:A	1.45049e-23	-2.12363	-2.33289	5.46656e-21	-2.20557	-2.33141	2.45863e-12	-2.12368	-2.30573
54906340	chr1:54906340:T:A	4.22603e-22	-7.39038e-10	-1.08457	1.14685e-19	-7.39038e-10	-1.49344	3.51216e-11	-7.39038e-10	-1.7702
54906573	chr1:54906573:AC:A	1.21409e-22	-7.39038e-10	-2.33183	4.96572e-20	-7.39038e-10	-2.33048	2.09077e-11	-7.39038e-10	-2.28889
54906578	chr1:54906578:G:A	1.42519e-22	-7.39038e-10	-2.17153	6.19397e-20	-7.39038e-10	-2.10947	2.26188e-11	-7.39038e-10	-2.21023
54906692	chr1:54906692:G:A	1.8945e-23	-2.17613	-2.01333	7.91591e-21	-2.1927	-1.97405	3.0339e-12	-2.17614	-2.04302
54907307	chr1:54907307:T:C	3.66585e-22	-7.39038e-10	-1.22677	8.43506e-20	-7.39038e-10	-1.80065	3.03009e-11	-7.39038e-10	-1.91784
54907425	chr1:54907425:C:A	3.85094e-23	-2.17751	-1.30259	9.42218e-21	-2.21372	-1.77884	2.96167e-12	-2.17752	-2.06574
54907436	chr1:54907436:G:A	1.67037e-22	-7.39038e-10	-2.01279	8.30773e-20	-7.39038e-10	-1.81586	2.28716e-11	-7.39038e-10	-2.19912
54907499	chr1:54907499:C:T	1.50551e-23	-2.08761	-2.33168	6.035e-21	-2.11033	-2.32772	2.57023e-12	-2.08756	-2.29746
54907594	chr1:54907594:A:G	1.71019e-21	-7.39038e-10	0.313361	1.4743e-18	-7.39038e-10	1.06031	1.06236e-09	-7.39038e-10	1.63923
54907708	chr1:54907708:A:G	1.29817e-22	-7.39038e-10	-2.26487	6.94023e-20	-7.39038e-10	-1.99571	2.37988e-11	-7.39038e-10	-2.15938
54907710	chr1:54907710:T:A	3.37122e-23	-1.96622	-1.64692	1.80147e-20	-2.14601	-1.19843	5.60839e-12	-1.96627	-1.63848
54908733	chr1:54908733:TGA:T	3.12822e-23	-1.50388	-2.18407	1.03101e-20	-1.704	-2.19851	4.68614e-12	-1.50399	-2.28042
54908804	chr1:54908804:G:C	1.35775e-22	-7.39038e-10	-2.22	5.2506e-20	-7.39038e-10	-2.2747	2.21099e-11	-7.39038e-10	-2.23299
54908865	chr1:54908865:G:A	1.72981e-23	-2.20045	-2.07995	7.21891e-21	-2.21023	-2.0487	2.77008e-12	-2.20046	-2.10967
54909062	chr1:54909062:C:T	1.42147e-21	-7.39038e-10	0.128447	1.18348e-18	-7.39038e-10	0.840585	8.62017e-10	-7.39038e-10	1.43026
54909328	chr1:54909328:C:T	2.94692e-23	-2.204	-1.54365	9.88638e-21	-2.21325	-1.73122	4.15169e-12	-2.20401	-1.70149
54909715	chr1:54909715:G:A	8.84882e-22	0.454116	-0.799661	1.19406e-19	-0.576658	-0.876442	1.57046e-10	0.454088	-0.726564
54909837	chr1:54909837:G:T	8.5954e-22	-7.39038e-10	-0.374602	2.19944e-19	-7.39038e-10	-0.842256	6.25699e-11	-7.39038e-10	-1.19273
54909917	chr1:54909917:G:A	2.63924e-23	-2.21329	-1.64464	7.75951e-21	-2.18774	-1.99896	2.33718e-12	-2.21329	-2.26678
54910238	chr1:54910238:C:T	1.27737e-21	-7.39038e-10	0.0215606	1.10022e-18	-7.39038e-10	0.767642	8.01121e-10	-7.39038e-10	1.357
54910495	chr1:54910495:G:A	1.48626e-22	-7.39038e-10	-2.12957	5.3509e-20	-7.39038e-10	-2.25578	2.2719e-11	-7.39038e-10	-2.20581
54910634	chr1:54910634:G:A	1.75959e-22	-7.39038e-10	-1.96075	9.04213e-20	-7.39038e-10	-1.73115	3.29273e-11	-7.39038e-10	-1.83471
54910763	chr1:54910763:A:G	1.48258e-23	-2.15825	-2.27638	6.39189e-21	-2.16473	-2.21587	2.84619e-12	-2.15822	-2.12481
54910958	chr1:54910958:G:A	1.57183e-23	-2.19431	-2.18186	5.93483e-21	-2.18257	-2.27222	2.28588e-12	-2.19429	-2.30798
54911044	chr1:54911044:G:A	8.55664e-22	-7.39038e-10	-0.379122	2.19133e-19	-7.39038e-10	-0.845947	6.23602e-11	-7.39038e-10	-1.19609
54911073	chr1:54911073:G:A	5.85218e-23	-0.731185	-2.33041	1.47919e-20	-1.26435	-2.2772	1.26472e-11	-0.731304	-2.06027
54911171	chr1:54911171:C:T	2.17481e-22	0.441793	-2.19068	3.28109e-20	-0.417733	-2.32713	3.30862e-11	0.441712	-2.27161
54911267	chr1:54911267:G:A	1.52696e-23	-2.18873	-2.21641	5.49033e-21	-2.20992	-2.32272	2.33343e-12	-2.18871	-2.29296
54911275	chr1:54911275:C:T	8.81333e-22	-7.39038e-10	-0.349564	2.22308e-19	-7.39038e-10	-0.831564	6.30984e-11	-7.39038e-10	-1.18432
54911698	chr1:54911698:G:A	1.76016e-22	-7.39038e-10	-1.96042	9.04624e-20	-7.39038e-10	-1.73069	3.29417e-11	-7.39038e-10	-1.83427
54911930	chr1:54911930:C:T	4.41543e-23	-2.15842	-1.18489	1.73929e-20	-2.15625	-1.22331	7.09397e-12	-2.15839	-1.21138
54912179	chr1:54912179:G:A	2.8689e-23	-1.75725	-2.01723	1.38033e-20	-2.01014	-1.60058	5.28591e-12	-1.75732	-1.90665
54912476	chr1:54912476:G:A	1.48947e-21	-7.39038e-10	0.175177	1.2709e-18	-7.39038e-10	0.911855	9.29364e-10	-7.39038e-10	1.50549
54912545	chr1:54912545:C:T	1.35297e-22	-7.39038e-10	-2.22353	6.02578e-20	-7.39038e-10	-2.13699	2.01445e-11	-7.39038e-10	-2.32608
54913051	chr1:54913051:G:A	1.96245e-22	-1.85164	-4.84864e-09	7.00586e-20	-1.9863	-4.84864e-09	3.23704e-11	-1.85177	-4.84864e-09
54913279	chr1:54913279:GT:G	2.77691e-23	-2.1636	-1.64348	8.74683e-21	-2.07366	-1.99328	2.46446e-12	-2.16359	-2.26345
54913739	chr1:54913739:G:GA	1.23087e-22	-7.39038e-10	-2.31811	5.01585e-20	-7.39038e-10	-2.32044	2.03238e-11	-7.39038e-10	-2.31722
54914156	chr1:54914156:C:T	8.9037e-22	-0.339362	-4.84864e-09	1.96639e-19	-0.95426	-4.84864e-09	1.46917e-10	-0.339148	-4.84864e-09
54914266	chr1:54914266:G:A	3.07281e-23	-2.15974	-1.54608	9.44705e-21	-2.06744	-1.92249	2.57102e-12	-2.15973	-2.22498
54914639	chr1:54914639:G:A	1.3228e-22	-7.39038e-10	-2.24608	6.16696e-20	-7.39038e-10	-2.11384	2.35961e-11	-7.39038e-10	-2.16793
54914907	chr1:54914907:T:C	4.84009e-22	-7.39038e-10	-0.948897	3.48213e-19	-7.39038e-10	-0.382812	1.7735e-10	-7.39038e-10	-0.15089
54914974	chr1:54914974:T:C	1.58293e-23	-2.07666	-2.29248	6.51378e-21	-2.10846	-2.25325	2.99643e-12	-2.07659	-2.155
54915003	chr1:54915003:G:A	2.27212e-22	-1.70512	-4.84864e-09	1.21096e-19	-1.43904	-4.84864e-09	3.74839e-11	-1.7051	-4.84864e-09
54915176	chr1:54915176:A:C	1.22099e-22	-7.39038e-10	-2.32617	5.56431e-20	-7.39038e-10	-2.21667	2.4246e-11	-7.39038e-10	-2.14076
54915522	chr1:54915522:C:T	4.12325e-23	-1.40078	-2.01099	2.09555e-20	-1.3195	-1.87372	8.18502e-12	-1.40068	-1.82603
54915617	chr1:54915617:A:G	1.21431e-22	-7.39038e-10	-2.33165	5.22987e-20	-7.39038e-10	-2.27865	2.0869e-11	-7.39038e-10	-2.29075
54915728	chr1:54915728:G:A	1.61197e-23	-2.08515	-2.26581	6.95082e-21	-2.09368	-2.20309	3.1403e-12	-2.08511	-2.09959
54916065	chr1:54916065:C:T	3.42302e-22	-1.29531	-4.84864e-09	1.40293e-19	-1.29189	-4.84864e-09	5.64719e-11	-1.29527	-4.84864e-09
54916499	chr1:54916499:G:T	3.06006e-22	-1.37631	-0.0310862	1.51007e-19	-1.76752	0.549217	2.43015e-11	-1.37631	-0.762164
54916740	chr1:54916740:G:A	2.72449e-23	-1.49275	-2.33338	1.22778e-20	-1.41451	-2.31332	4.50545e-12	-1.49268	-2.33104
54916976	chr1:54916976:C:G	1.22248e-22	-7.39038e-10	-2.32494	5.12775e-20	-7.39038e-10	-2.29837	1.9998e-11	-7.39038e-10	-2.33338
54916991	chr1:54916991:G:A	2.13913e-22	-7.39038e-10	-1.76543	9.97861e-20	-7.39038e-10	-1.6326	3.18949e-11	-7.39038e-10	-1.86657
54917095	chr1:54917095:G:A	2.06994e-22	-7.39038e-10	-1.79831	7.01053e-20	-7.39038e-10	-1.98563	3.23192e-11	-7.39038e-10	-1.85335
54917675	chr1:54917675:A:G	1.0984e-21	-2.01298	1.88359	6.53261e-19	-2.07543	2.32178	4.7789e-11	-2.01295	0.550734
54917776	chr1:54917776:A:G	1.37546e-22	-2.20704	-4.84864e-09	5.61179e-20	-2.20817	-4.84864e-09	2.26905e-11	-2.20707	-4.84864e-09
54917791	chr1:54917791:A:G	1.10682e-21	-2.02213	1.90038	6.61746e-19	-2.08323	2.34249	4.80805e-11	-2.0221	0.565968
54917835	chr1:54917835:A:C	1.65719e-22	-7.39038e-10	-2.0207	8.30096e-20	-7.39038e-10	-1.81667	2.99662e-11	-7.39038e-10	-1.92894
54918006	chr1:54918006:TG:T	1.21464e-22	-7.39038e-10	-2.33138	4.98994e-20	-7.39038e-10	-2.32562	2.06478e-11	-7.39038e-10	-2.3014
54918211	chr1:54918211:T:C	1.21239e-22	-0.202853	-2.13038	2.9706e-20	-1.02489	-1.81938	6.63787e-11	-0.202828	-0.930808
54918275	chr1:54918275:C:T	1.24021e-22	-7.39038e-10	-2.31055	5.22426e-20	-7.39038e-10	-2.27973	2.00101e-11	-7.39038e-10	-2.33277
54918379	chr1:54918379:G:GA	1.2655e-22	-0.0617402	-2.22862	1.86154e-20	-0.985252	-2.32639	2.71188e-11	-0.0617159	-1.96707
54918758	chr1:54918758:C:T	2.38582e-23	-1.9929	-1.96598	1.2991e-20	-2.12764	-1.54374	6.03806e-12	-1.9929	-1.53803
54918867	chr1:54918867:T:A	3.25002e-22	0.130871	-1.47804	3.98129e-20	-0.921342	-1.63009	3.07518e-11	0.130994	-2.03406
54918898	chr1:54918898:G:A	1.21433e-22	-7.39038e-10	-2.33164	5.00975e-20	-7.39038e-10	-2.32166	2.03867e-11	-7.39038e-10	-2.31413
54918928	chr1:54918928:C:T	8.92998e-22	-7.39038e-10	-0.336416	6.60205e-19	-7.39038e-10	0.256923	3.68197e-10	-7.39038e-10	0.579606
54918963	chr1:54918963:C:T	1.65027e-22	-7.39038e-10	-2.02489	1.35122e-19	-7.39038e-10	-1.32945	3.74064e-11	-7.39038e-10	-1.70717
54918995	chr1:54918995:T:C	1.74198e-22	-7.39038e-10	-1.97081	5.90052e-20	-7.39038e-10	-2.158	2.10683e-11	-7.39038e-10	-2.28124
54919168	chr1:54919168:C:T	1.69429e-22	-2.02579	0.027228	1.0526e-19	-2.09849	0.519292	1.44322e-11	-2.02577	-0.63378
54919172	chr1:54919172:C:T	2.48179e-22	-7.39038e-10	-1.61685	9.36859e-20	-7.39038e-10	-1.69568	4.44433e-11	-7.39038e-10	-1.5348
54919187	chr1:54919187:A:G	9.47746e-22	-7.39038e-10	-0.276913	2.08466e-19	-7.39038e-10	-0.89585	1.07198e-10	-7.39038e-10	-0.654336
54919223	chr1:54919223:G:A	1.76287e-22	-1.95889	-4.84864e-09	8.45301e-20	-1.79852	-4.84864e-09	2.90823e-11	-1.95888	-4.84864e-09
54919318	chr1:54919318:C:T	2.35762e-22	-7.39038e-10	-1.66818	4.9636e-20	-7.39038e-10	-2.33091	2.15073e-11	-7.39038e-10	-2.26062
54919913	chr1:54919913:C:T	1.74343e-23	-2.20954	-2.06302	1.22723e-20	-2.15633	-1.57195	1.75751e-11	-2.20953	-0.252997
54920008	chr1:54920008:C:T	1.26659e-22	-7.39038e-10	-2.2895	5.02163e-20	-7.39038e-10	-2.31929	2.07981e-11	-7.39038e-10	-2.29415
54920054	chr1:54920054:T:C	3.34801e-23	-1.5278	-2.09224	1.14141e-20	-1.75502	-2.04576	7.67576e-12	-1.52782	-1.76313
54920494	chr1:54920494:C:T	1.35193e-23	-2.21378	-2.3131	5.64463e-21	-2.21322	-2.2917	2.22626e-12	-2.21378	-2.31491
54921366	chr1:54921366:T:G	1.81608e-23	-1.90062	-2.33111	9.59561e-21	-1.64354	-2.33078	4.04753e-12	-1.90057	-2.03034
54921452	chr1:54921452:C:T	1.47175e-23	-2.11773	-2.32423	7.04829e-21	-2.00271	-2.28013	6.26612e-12	-2.11769	-1.37617
54921513	chr1:54921513:T:G	2.71014e-22	-7.39038e-10	-1.52883	4.95214e-20	-7.39038e-10	-2.33322	2.06568e-11	-7.39038e-10	-2.30097
54921689	chr1:54921689:C:T	1.47051e-23	-2.11764	-2.32517	7.03079e-21	-2.00291	-2.28242	6.20574e-12	-2.1176	-1.38594
54922092	chr1:54922092:T:G	4.76577e-22	-0.964371	-4.84864e-09	1.60742e-19	-1.15583	-4.84864e-09	7.86321e-11	-0.964233	-4.84864e-09
54922633	chr1:54922633:G:C	4.929e-23	-1.11004	-2.12324	1.87671e-20	-1.09333	-2.21019	6.99901e-12	-1.10986	-2.27339
54922704	chr1:54922704:G:T	4.71792e-23	-1.16095	-2.11609	1.7915e-20	-1.14709	-2.2029	6.63496e-12	-1.16078	-2.27589
54922711	chr1:54922711:T:C	2.22194e-23	-1.91291	-2.11712	7.04257e-21	-2.10321	-2.18045	3.14316e-12	-1.91289	-2.2709
54922807	chr1:54922807:G:A	2.5243e-23	-1.78988	-2.11258	7.66043e-21	-2.0208	-2.17876	3.56482e-12	-1.78985	-2.26805
54923024	chr1:54923024:C:G	1.75499e-22	-7.39038e-10	-1.96337	1.31865e-19	-7.39038e-10	-1.35385	3.54096e-11	-7.39038e-10	-1.76203
54923025	chr1:54923025:C:T	3.08998e-23	-1.78399	-1.91626	9.13508e-21	-2.01998	-2.00353	4.00707e-12	-1.78396	-2.15699
54923035	chr1:54923035:C:T	7.55955e-22	-0.503017	-4.84864e-09	5.09933e-19	-0.00134732	-4.84864e-09	1.24719e-10	-0.502947	-4.84864e-09
54923059	chr1:54923059:C:T	1.57815e-22	-7.39038e-10	-2.06957	6.66295e-20	-7.39038e-10	-2.03648	4.60448e-10	-7.39038e-10	0.803187
54923617	chr1:54923617:G:A	1.3403e-22	-7.39038e-10	-2.23294	5.20995e-20	-7.39038e-10	-2.28247	2.00191e-11	-7.39038e-10	-2.33233
54923674	chr1:54923674:G:A	1.27624e-22	-7.39038e-10	-2.28191	5.13284e-20	-7.39038e-10	-2.29738	2.03415e-11	-7.39038e-10	-2.31635
54923743	chr1:54923743:G:A	1.21816e-22	-7.39038e-10	-2.32848	5.26381e-20	-7.39038e-10	-2.27219	2.02344e-11	-7.39038e-10	-2.32163
54923804	chr1:54923804:C:T	6.06178e-23	-0.757957	-2.26845	2.66656e-20	-0.648591	-2.30366	9.7661e-12	-0.757758	-2.29234
54923825	chr1:54923825:T:C	1.57031e-22	-7.39038e-10	-2.07455	4.97811e-20	-7.39038e-10	-2.32799	2.04412e-11	-7.39038e-10	-2.31146
54923835	chr1:54923835:A:G	5.71456e-23	-0.797048	-2.28835	2.52743e-20	-0.688511	-2.31733	9.59255e-12	-0.796852	-2.27117
54923836	chr1:54923836:AAAAG:A	5.78815e-23	-0.797467	-2.27513	2.55143e-20	-0.687934	-2.30845	9.44984e-12	-0.797272	-2.28574
54923875	chr1:54923875:T:C	4.93269e-23	-1.16902	-2.06351	1.73749e-20	-1.1783	-2.2023	6.56539e-12	-1.16884	-2.27836
54924256	chr1:54924256:C:T	1.33793e-22	-7.39038e-10	-2.2347	5.03402e-20	-7.39038e-10	-2.31682	2.02783e-11	-7.39038e-10	-2.31946
54924357	chr1:54924357:C:T	2.19907e-22	-7.39038e-10	-1.7378	9.77175e-20	-7.39038e-10	-1.65355	1.77541e-09	-7.39038e-10	2.15277
54924497	chr1:54924497:G:A	3.52104e-23	-1.43452	-2.13513	1.22905e-20	-1.52026	-2.20655	7.77899e-12	-1.43451	-1.84307
54924694	chr1:54924694:C:T	7.2942e-23	-0.566789	-2.27455	4.30244e-20	-0.424992	-2.04887	1.21394e-11	-0.566597	-2.26596
54924996	chr1:54924996:T:C	6.95016e-23	-0.574458	-2.31519	3.35647e-20	-0.388868	-2.33329	1.36079e-11	-0.574252	-2.14411
54925325	chr1:54925325:CAA:C	1.34616e-22	-7.39038e-10	-2.22857	5.05941e-20	-7.39038e-10	-2.31179	2.6064e-11	-7.39038e-10	-2.06846
54925409	chr1:54925409:C:G	5.94682e-23	-1.59977	-1.44579	2.83283e-20	-1.31501	-1.57675	8.46572e-12	-1.59982	-1.59317
54925585	chr1:54925585:C:T	1.45381e-22	-7.39038e-10	-2.15164	4.95234e-20	-7.39038e-10	-2.33318	1.99991e-11	-7.39038e-10	-2.33333
54925595	chr1:54925595:T:C	4.23175e-23	-1.53864	-1.84716	1.77051e-20	-1.60603	-1.75575	2.12074e-11	-1.53863	-0.736036
54925615	chr1:54925615:C:T	2.69604e-22	-1.53404	-4.84864e-09	1.46646e-19	-1.24761	-4.84864e-09	4.44748e-11	-1.53409	-4.84864e-09
54926709	chr1:54926709:GAGAGAC:G	7.83131e-23	-1.31625	-1.45403	3.05152e-20	-1.37697	-1.44043	3.81244e-11	-1.31624	-0.371918
54926887	chr1:54926887:G:C	1.61149e-22	-7.39038e-10	-2.04867	5.11433e-20	-7.39038e-10	-2.30099	2.53048e-11	-7.39038e-10	-2.09802
54927017	chr1:54927017:C:T	6.63455e-23	-1.30439	-1.63173	2.59982e-20	-1.37144	-1.60616	3.01085e-11	-1.30438	-0.619829
54927748	chr1:54927748:G:A	1.36714e-22	-7.39038e-10	-2.21311	5.04972e-20	-7.39038e-10	-2.31371	2.1996e-11	-7.39038e-10	-2.23815
54927778	chr1:54927778:T:A	1.36283e-22	-7.39038e-10	-2.21627	5.00315e-20	-7.39038e-10	-2.32297	2.01218e-11	-7.39038e-10	-2.32721
54928288	chr1:54928288:A:G	1.48685e-22	-7.39038e-10	-2.12917	4.9531e-20	-7.39038e-10	-2.33303	2.00316e-11	-7.39038e-10	-2.3317
54928426	chr1:54928426:G:A	1.76188e-23	-2.1211	-2.14093	5.95532e-21	-2.21051	-2.24084	2.49016e-12	-2.12109	-2.29558
54929144	chr1:54929144:G:C	2.03976e-22	-1.813	-4.84864e-09	7.76872e-20	-1.88294	-4.84864e-09	3.36492e-11	-1.81303	-4.84864e-09
54929384	chr1:54929384:A:G	4.56142e-23	-0.988207	-2.32257	1.832e-20	-1.01303	-2.3146	9.81936e-12	-0.98803	-2.05663
54929419	chr1:54929419:T:C	2.94008e-23	-2.16506	-1.58491	1.3364e-20	-2.08401	-1.55905	6.83699e-12	-2.16504	-1.24162
54929516	chr1:54929516:C:T	4.52438e-23	-0.985999	-2.33294	1.83586e-20	-0.992719	-2.33281	1.14865e-11	-0.985819	-1.90202
54929730	chr1:54929730:A:T	1.74683e-23	-2.10155	-2.16906	5.87838e-21	-2.20576	-2.25859	2.51145e-12	-2.10154	-2.30661
54930171	chr1:54930171:T:C	5.1724e-23	-0.890122	-2.29496	2.04473e-20	-0.899307	-2.31847	1.57969e-11	-0.889999	-1.6792
54930246	chr1:54930246:C:G	1.30472e-22	-7.39038e-10	-2.25984	7.55181e-20	-7.39038e-10	-1.91125	2.23986e-11	-7.39038e-10	-2.22002
54930349	chr1:54930349:C:G	1.29615e-22	-7.39038e-10	-2.26643	4.97525e-20	-7.39038e-10	-2.32857	2.149e-11	-7.39038e-10	-2.26143
54930426	chr1:54930426:A:G	1.48329e-22	-7.39038e-10	-2.13157	5.3514e-20	-7.39038e-10	-2.25568	3.14734e-11	-7.39038e-10	-1.87987
54930536	chr1:54930536:A:G	5.24443e-23	-1.53225	-1.639	2.63203e-20	-1.23232	-1.73296	7.65616e-12	-1.5323	-1.76121
54930674	chr1:54930674:T:C	7.12838e-22	-7.39038e-10	-0.561746	2.36159e-19	-7.39038e-10	-0.771122	6.0994e-11	-7.39038e-10	-1.21824
54930702	chr1:54930702:A:C	1.28446e-22	-7.39038e-10	-2.27549	4.9663e-20	-7.39038e-10	-2.33037	2.46899e-11	-7.39038e-10	-2.12262
54931029	chr1:54931029:G:T	4.9978e-23	-0.908502	-2.31091	2.02755e-20	-0.899009	-2.3272	1.4479e-11	-0.908376	-1.74794
54931056	chr1:54931056:G:A	1.61764e-22	-2.11341	0.0685525	1.0787e-19	-2.09752	0.542813	1.33087e-11	-2.11336	-0.627233
54931231	chr1:54931231:A:G	3.36511e-22	-7.39038e-10	-1.31237	6.04718e-20	-7.39038e-10	-2.13345	2.60578e-11	-7.39038e-10	-2.0687
54931254	chr1:54931254:A:G	5.37884e-23	-0.867635	-2.27831	2.15609e-20	-0.856467	-2.30828	1.71072e-11	-0.867506	-1.62201
54931337	chr1:54931337:T:C	5.15392e-23	-0.894664	-2.29399	2.07817e-20	-0.883899	-2.31765	1.57813e-11	-0.894537	-1.67565
54931371	chr1:54931371:C:A	1.5313e-22	-7.39038e-10	-2.09971	5.64757e-20	-7.39038e-10	-2.20182	2.1085e-11	-7.39038e-10	-2.28045
54931396	chr1:54931396:G:C	4.36716e-23	-1.09154	-2.26276	1.81859e-20	-1.09622	-2.23876	8.15007e-12	-1.09142	-2.13957
54931578	chr1:54931578:G:A	1.37127e-22	-2.2101	-4.84864e-09	5.61529e-20	-2.20755	-4.84864e-09	2.26219e-11	-2.2101	-4.84864e-09
54931733	chr1:54931733:T:C	5.3677e-23	-0.852756	-2.29526	2.14642e-20	-0.850748	-2.3185	1.63844e-11	-0.852629	-1.68005
54931844	chr1:54931844:TGC:T	1.46406e-22	-7.39038e-10	-2.14462	5.3102e-20	-7.39038e-10	-2.26341	3.08905e-11	-7.39038e-10	-1.89856
54931848	chr1:54931848:A:AAT	1.49521e-22	-7.39038e-10	-2.12356	5.37896e-20	-7.39038e-10	-2.25055	3.18565e-11	-7.39038e-10	-1.86777
54931943	chr1:54931943:G:A	1.66887e-23	-2.2138	-2.10247	8.6601e-21	-2.09309	-1.98381	2.02264e-11	-2.2138	-0.108221
54931990	chr1:54931990:C:T	3.60562e-23	-1.83353	-1.71239	1.71586e-20	-1.59105	-1.80208	5.34681e-12	-1.83356	-1.81895
54932061	chr1:54932061:A:G	5.33119e-23	-0.859995	-2.29485	2.10588e-20	-0.870023	-2.31828	1.62901e-11	-0.859872	-1.67858
54932583	chr1:54932583:G:T	5.19378e-23	-0.889718	-2.29124	2.06018e-20	-0.894252	-2.316	1.60539e-11	-0.889593	-1.66347
54932604	chr1:54932604:C:T	4.74275e-23	-0.993321	-2.27848	1.94283e-20	-1.01209	-2.2568	9.2551e-12	-0.993204	-2.11063
54932721	chr1:54932721:G:A	1.39515e-22	-7.39038e-10	-2.19283	5.30754e-20	-7.39038e-10	-2.26391	2.03157e-11	-7.39038e-10	-2.31762
54932863	chr1:54932863:A:T	1.05383e-21	-7.39038e-10	-0.170815	3.24842e-19	-7.39038e-10	-0.452289	7.89572e-11	-7.39038e-10	-0.960107
54933037	chr1:54933037:C:G	4.91562e-23	-0.941859	-2.29414	1.95289e-20	-0.945899	-2.31783	1.50508e-11	-0.941738	-1.67584
54933259	chr1:54933259:G:A	3.05615e-23	-1.37791	-2.33335	1.43513e-20	-1.24307	-2.32872	5.81055e-12	-1.37784	-2.1915
54933449	chr1:54933449:A:G	5.18359e-23	-0.887656	-2.29526	2.05851e-20	-0.892416	-2.31865	1.58255e-11	-0.887532	-1.67986
54933614	chr1:54933614:C:T	5.1797e-23	-0.892773	-2.29089	2.05852e-20	-0.895473	-2.31558	1.60264e-11	-0.89265	-1.66212
54933618	chr1:54933618:T:C	5.35046e-23	-0.869512	-2.28172	2.11591e-20	-0.874158	-2.3094	1.70113e-11	-0.869387	-1.62575
54933749	chr1:54933749:C:A	3.19957e-21	-7.39038e-10	0.939772	3.44358e-19	-7.39038e-10	-0.393944	2.50466e-10	-7.39038e-10	0.194311
54934275	chr1:54934275:A:C	5.34461e-23	-0.856717	-2.29561	2.12877e-20	-0.858945	-2.31855	1.63097e-11	-0.856592	-1.68066
54934589	chr1:54934589:A:G	1.26778e-22	-2.10322	-0.185346	8.03385e-20	-2.08707	0.237687	1.06831e-11	-2.10317	-0.857184
54934955	chr1:54934955:A:G	4.91493e-23	-0.963776	-2.27236	1.94179e-20	-0.965277	-2.30415	1.58529e-11	-0.963656	-1.602
54935014	chr1:54935014:T:C	5.1514e-23	-0.897247	-2.2919	2.04399e-20	-0.900662	-2.31748	1.57335e-11	-0.897124	-1.6761
54935253	chr1:54935253:T:C	5.17002e-23	-0.900874	-2.28466	2.04803e-20	-0.903088	-2.31307	1.61109e-11	-0.900751	-1.64877
54935303	chr1:54935303:G:A	7.2243e-22	-0.548379	-4.84864e-09	4.16326e-19	-0.204158	-4.84864e-09	1.19184e-10	-0.548348	-4.84864e-09
54935497	chr1:54935497:G:A	4.94337e-23	-0.935831	-2.29454	1.96715e-20	-0.938539	-2.31791	1.51264e-11	-0.93571	-1.67686
54935654	chr1:54935654:T:C	2.93599e-22	-1.44878	-4.84864e-09	1.62837e-19	-1.14288	-4.84864e-09	4.8433e-11	-1.44883	-4.84864e-09
54935755	chr1:54935755:A:T	5.35671e-23	-0.87003	-2.28004	2.11906e-20	-0.872223	-2.30985	1.69118e-11	-0.869905	-1.6311
54935840	chr1:54935840:T:C	5.07225e-23	-0.909662	-2.29497	2.01397e-20	-0.912984	-2.31995	1.53009e-11	-0.909541	-1.69156
54935897	chr1:54935897:G:A	6.14136e-23	-0.823461	-2.18991	2.36969e-20	-0.827074	-2.24321	2.28897e-11	-0.823336	-1.37499
54936394	chr1:54936394:C:T	2.96969e-23	-1.9063	-1.83365	1.49976e-20	-1.69023	-1.8375	3.25904e-12	-1.90625	-2.24133
54936721	chr1:54936721:C:T	1.27672e-22	-7.39038e-10	-2.28154	4.95938e-20	-7.39038e-10	-2.33176	2.43934e-11	-7.39038e-10	-2.1347
54936768	chr1:54936768:C:T	2.46858e-23	-1.98843	-1.93634	7.98121e-21	-2.14064	-2.0179	3.07912e-12	-1.98843	-2.21594
54937070	chr1:54937070:T:C	4.81832e-23	-0.928771	-2.32722	1.30726e-20	-1.33345	-2.33166	9.95208e-12	-0.928701	-2.10253
54937095	chr1:54937095:A:G	4.62244e-23	-0.969809	-2.32768	1.26381e-20	-1.36736	-2.33156	9.54773e-12	-0.969741	-2.10297
54937247	chr1:54937247:C:T	7.22066e-23	-1.84044	-1.01102	3.42132e-20	-1.68312	-1.0199	1.39134e-11	-1.84037	-0.855789
54937355	chr1:54937355:T:C	2.89731e-22	-7.39038e-10	-1.46205	5.79236e-20	-7.39038e-10	-2.1765	2.41394e-11	-7.39038e-10	-2.14517
54937738	chr1:54937738:T:C	5.20728e-23	-1.84239	-1.33597	3.30843e-20	-1.73005	-1.00652	7.01379e-12	-1.84231	-1.53883
54937829	chr1:54937829:T:G	5.32547e-23	-1.51691	-1.639	2.68523e-20	-1.21231	-1.73296	7.77447e-12	-1.51696	-1.76121
54937895	chr1:54937895:A:G	1.36153e-22	-2.11059	-0.106633	8.71104e-20	-2.09515	0.326703	1.1309e-11	-2.11054	-0.792878
54938427	chr1:54938427:A:T	3.70713e-22	-1.21557	-4.84864e-09	2.72037e-19	-0.62969	-4.84864e-09	6.11573e-11	-1.21556	-4.84864e-09
54938772	chr1:54938772:T:TTGTGACTTA	1.85867e-22	-7.39038e-10	-1.90597	8.9236e-20	-7.39038e-10	-1.74434	1.02012e-09	-7.39038e-10	1.59866
54939008	chr1:54939008:G:A	4.8556e-21	-7.39038e-10	1.35689	1.48387e-18	-7.39038e-10	1.06678	3.276e-10	-7.39038e-10	0.46278
54939859	chr1:54939859:A:G	2.47031e-23	-1.87715	-2.04692	9.58449e-21	-2.16138	-1.8141	1.03133e-11	-1.8771	-1.11848
54939901	chr1:54939901:T:C	1.25004e-22	-7.39038e-10	-2.30265	5.36228e-20	-7.39038e-10	-2.25365	1.9998e-11	-7.39038e-10	-2.33338
54940177	chr1:54940177:G:T	1.47651e-22	-1.89598	-0.240176	7.63261e-20	-1.8799	-0.0207156	1.14308e-11	-1.89597	-0.996739
54940531	chr1:54940531:A:G	4.35085e-23	-1.03772	-2.32032	4.83932e-20	-0.0326766	-2.32359	7.13153e-12	-1.03767	-2.32682
54941011	chr1:54941011:A:G	1.37684e-22	-7.39038e-10	-2.20604	7.4865e-20	-7.39038e-10	-1.91994	2.15512e-11	-7.39038e-10	-2.25858
54941014	chr1:54941014:G:C	2.38403e-23	-1.76781	-2.19181	1.11439e-20	-1.62601	-2.19873	3.62708e-12	-1.76755	-2.27304
54941032	chr1:54941032:T:C	1.69886e-22	-7.39038e-10	-1.99587	7.83238e-20	-7.39038e-10	-1.87478	4.54868e-11	-7.39038e-10	-1.51159
54941201	chr1:54941201:G:A	5.91077e-22	-7.39038e-10	-0.749053	1.57704e-19	-7.39038e-10	-1.17491	4.29698e-11	-7.39038e-10	-1.56852
54941527	chr1:54941527:A:G	5.40719e-21	1.24138	0.223105	1.18965e-18	1.34408	-0.498297	1.72066e-10	1.24145	-1.42259
54941621	chr1:54941621:C:A	6.96515e-23	-1.95294	-0.934554	2.12182e-20	-1.86409	-1.31668	2.87277e-12	-1.953	-2.32074
54941767	chr1:54941767:G:A	5.92643e-22	-7.39038e-10	-0.746408	1.62072e-19	-7.39038e-10	-1.14758	4.37309e-11	-7.39038e-10	-1.55096
54941846	chr1:54941846:G:C	1.27995e-22	-7.39038e-10	-2.27901	4.95133e-20	-7.39038e-10	-2.33339	3.7047e-11	-7.39038e-10	-1.71683
54942149	chr1:54942149:T:C	9.8046e-22	1.09849	-1.34147	4.07568e-19	1.38449	-1.60991	7.95095e-11	1.09852	-2.05165
54942483	chr1:54942483:C:T	2.63426e-22	-0.321333	-1.2359	5.1962e-20	-0.753092	-1.53202	1.92158e-11	-0.32135	-2.05193
54942711	chr1:54942711:A:G	2.21331e-22	-1.73134	-4.84864e-09	1.01393e-19	-1.61662	-4.84864e-09	3.65197e-11	-1.73116	-4.84864e-09
54942975	chr1:54942975:A:T	6.54141e-22	-7.39038e-10	-0.647676	1.76421e-19	-7.39038e-10	-1.06276	4.68368e-11	-7.39038e-10	-1.48234
54943451	chr1:54943451:C:T	1.15243e-21	1.23517	-1.31654	4.78526e-19	1.52652	-1.59143	9.22817e-11	1.2352	-2.03937
54943521	chr1:54943521:C:A	1.1738e-21	1.23401	-1.29701	4.85264e-19	1.52565	-1.57658	9.30178e-11	1.23404	-2.03026
54943728	chr1:54943728:C:T	2.63288e-23	-1.64594	-2.2144	1.24126e-20	-1.49577	-2.22115	4.03694e-12	-1.64564	-2.28788
54944268	chr1:54944268:TC:T	1.36769e-22	-2.21271	-4.84864e-09	6.38526e-20	-2.07905	-4.84864e-09	2.25629e-11	-2.2127	-4.84864e-09
54944402	chr1:54944402:A:G	3.10165e-22	-7.39038e-10	-1.3939	8.12618e-20	-7.39038e-10	-1.83795	2.60199e-11	-7.39038e-10	-2.07015
54944423	chr1:54944423:G:A	1.21894e-22	-7.39038e-10	-2.32785	6.03298e-20	-7.39038e-10	-2.1358	2.01854e-11	-7.39038e-10	-2.32406
54944442	chr1:54944442:A:G	1.2206e-22	-7.39038e-10	-2.32649	6.07248e-20	-7.39038e-10	-2.12928	2.02178e-11	-7.39038e-10	-2.32245
54944700	chr1:54944700:T:C	2.45777e-22	-7.39038e-10	-1.62658	1.17037e-19	-7.39038e-10	-1.47314	3.65779e-11	-7.39038e-10	-1.72957
54944941	chr1:54944941:TCTGGCACAAAGTAGGTA:T	9.96529e-23	-1.65474	-0.874571	6.44594e-20	-1.89804	-0.171548	2.62596e-11	-1.65479	-0.406187
54944990	chr1:54944990:G:A	2.15162e-23	-1.73217	-2.33002	1.01809e-20	-1.5822	-2.33292	3.65292e-12	-1.7319	-2.30159
54945186	chr1:54945186:T:C	1.86824e-22	-7.39038e-10	-1.90083	6.03088e-20	-7.39038e-10	-2.13615	2.08834e-11	-7.39038e-10	-2.29006
54945206	chr1:54945206:C:T	1.65762e-22	-2.04669	0.0262454	8.19061e-20	-2.05048	0.220423	1.21728e-11	-2.04672	-0.783083
54945215	chr1:54945215:C:T	5.83117e-23	-1.88951	-1.17569	1.87937e-20	-1.79006	-1.51205	3.02376e-12	-1.88957	-2.33294
54945287	chr1:54945287:C:A	2.28365e-22	-7.39038e-10	-1.70006	9.45744e-20	-7.39038e-10	-1.68624	3.50778e-11	-7.39038e-10	-1.77145
54945465	chr1:54945465:C:T	1.41653e-22	-2.17762	-4.84864e-09	5.72913e-20	-2.18748	-4.84864e-09	2.33687e-11	-2.17762	-4.84864e-09
54945823	chr1:54945823:T:C	1.25094e-22	-7.39038e-10	-2.30193	6.18269e-20	-7.39038e-10	-2.11129	2.03971e-11	-7.39038e-10	-2.31362
54945932	chr1:54945932:G:T	1.57489e-22	-7.39038e-10	-2.07165	9.90376e-20	-7.39038e-10	-1.64013	2.71694e-11	-7.39038e-10	-2.02692
54946023	chr1:54946023:G:A	1.35318e-22	-7.39038e-10	-2.22337	7.75483e-20	-7.39038e-10	-1.88473	2.3014e-11	-7.39038e-10	-2.19291
54946118	chr1:54946118:G:A	1.63042e-22	-7.39038e-10	-2.03699	1.04423e-19	-7.39038e-10	-1.58718	2.81807e-11	-7.39038e-10	-1.99037
54946158	chr1:54946158:G:GTGTGAACATGCTGTGTGTT	1.35318e-22	-7.39038e-10	-2.22337	7.75483e-20	-7.39038e-10	-1.88473	2.3014e-11	-7.39038e-10	-2.19291
54946350	chr1:54946350:C:T	1.32547e-22	-7.39038e-10	-2.24406	7.51042e-20	-7.39038e-10	-1.91675	2.28194e-11	-7.39038e-10	-2.2014
54946487	chr1:54946487:A:G	1.36816e-22	-7.39038e-10	-2.21236	7.89577e-20	-7.39038e-10	-1.86672	2.32688e-11	-7.39038e-10	-2.1819
54946492	chr1:54946492:G:C	1.36523e-22	-7.39038e-10	-2.2145	7.86578e-20	-7.39038e-10	-1.87052	2.322e-11	-7.39038e-10	-2.184
54946604	chr1:54946604:T:C	1.36295e-22	-7.39038e-10	-2.21618	7.84184e-20	-7.39038e-10	-1.87357	2.31788e-11	-7.39038e-10	-2.18577
54946931	chr1:54946931:C:T	1.52248e-23	-2.13386	-2.27421	1.14107e-20	-1.84951	-1.95157	1.53482e-11	-2.1339	-0.46412
54946996	chr1:54946996:G:A	1.74194e-23	-2.09011	-2.18331	7.42001e-21	-1.984	-2.24744	2.82456e-12	-2.09015	-2.20051
54947007	chr1:54947007:C:T	1.31164e-22	-7.39038e-10	-2.25455	7.27689e-20	-7.39038e-10	-1.94834	2.22164e-11	-7.39038e-10	-2.22818
54947042	chr1:54947042:G:A	1.42408e-22	-7.39038e-10	-2.1723	5.34607e-20	-7.39038e-10	-2.25668	2.14132e-11	-7.39038e-10	-2.26501
54947266	chr1:54947266:T:C	1.88959e-23	-1.8588	-2.33325	8.85764e-21	-1.72514	-2.32921	3.17334e-12	-1.85856	-2.31566
54947427	chr1:54947427:C:T	1.39186e-22	-7.39038e-10	-2.19519	8.11941e-20	-7.39038e-10	-1.83878	2.36393e-11	-7.39038e-10	-2.1661
54947548	chr1:54947548:T:C	8.33512e-23	-1.57549	-1.13245	3.54401e-20	-1.77812	-0.889665	3.53651e-11	-1.57554	-0.187746
54947688	chr1:54947688:A:C	8.1882e-23	-0.80828	-1.91744	3.37374e-20	-0.953981	-1.76304	2.4776e-11	-0.808106	-1.31103
54947760	chr1:54947760:G:T	1.37198e-22	-7.39038e-10	-2.20958	7.89974e-20	-7.39038e-10	-1.86621	2.32722e-11	-7.39038e-10	-2.18175
54947761	chr1:54947761:C:T	1.37198e-22	-7.39038e-10	-2.20958	7.89974e-20	-7.39038e-10	-1.86621	2.32722e-11	-7.39038e-10	-2.18175
54947838	chr1:54947838:G:A	2.70864e-22	-7.39038e-10	-1.52938	7.94606e-20	-7.39038e-10	-1.86037	2.46387e-11	-7.39038e-10	-2.12469
54947904	chr1:54947904:A:G	1.64705e-22	-7.39038e-10	-2.02684	1.06497e-19	-7.39038e-10	-1.56751	2.85351e-11	-7.39038e-10	-1.97788
54947935	chr1:54947935:G:C	1.48732e-22	-2.12885	-4.84864e-09	5.97261e-20	-2.14586	-4.84864e-09	2.45367e-11	-2.12884	-4.84864e-09
54948009	chr1:54948009:C:T	1.37891e-22	-7.39038e-10	-2.20454	7.98214e-20	-7.39038e-10	-1.85584	2.34084e-11	-7.39038e-10	-2.17592
54948017	chr1:54948017:A:G	1.36397e-22	-7.39038e-10	-2.21543	7.81856e-20	-7.39038e-10	-1.87654	2.31426e-11	-7.39038e-10	-2.18734
54948022	chr1:54948022:C:T	1.74927e-21	-7.39038e-10	0.335952	2.26981e-18	-7.39038e-10	1.49182	2.40051e-10	-7.39038e-10	0.151837
54948244	chr1:54948244:TA:T	1.4056e-22	-7.39038e-10	-2.18537	8.27612e-20	-7.39038e-10	-1.81967	2.38681e-11	-7.39038e-10	-2.15647
54948429	chr1:54948429:G:A	1.39867e-22	-7.39038e-10	-2.19031	8.19293e-20	-7.39038e-10	-1.82977	2.37576e-11	-7.39038e-10	-2.16111
54948437	chr1:54948437:C:A	1.39867e-22	-7.39038e-10	-2.19031	8.19293e-20	-7.39038e-10	-1.82977	2.37576e-11	-7.39038e-10	-2.16111
54948600	chr1:54948600:G:A	2.18857e-23	-1.73125	-2.31392	1.16883e-20	-1.44543	-2.3316	5.3863e-12	-1.73118	-1.91397
54948667	chr1:54948667:G:A	1.38032e-22	-7.39038e-10	-2.20351	7.99924e-20	-7.39038e-10	-1.8537	2.338e-11	-7.39038e-10	-2.17713
54948925	chr1:54948925:C:T	1.3671e-22	-7.39038e-10	-2.21314	7.88469e-20	-7.39038e-10	-1.86812	2.31578e-11	-7.39038e-10	-2.18668
54948945	chr1:54948945:C:T	1.40005e-22	-7.39038e-10	-2.18932	8.21659e-20	-7.39038e-10	-1.82689	2.37638e-11	-7.39038e-10	-2.16085
54949005	chr1:54949005:T:C	1.39944e-22	-7.39038e-10	-2.18976	8.19671e-20	-7.39038e-10	-1.82931	2.37632e-11	-7.39038e-10	-2.16088
54949300	chr1:54949300:C:G	1.39867e-22	-7.39038e-10	-2.19031	8.19293e-20	-7.39038e-10	-1.82977	2.37576e-11	-7.39038e-10	-2.16111
54949469	chr1:54949469:G:T	4.30349e-22	-7.39038e-10	-1.0664	1.31997e-19	-7.39038e-10	-1.35284	3.48291e-11	-7.39038e-10	-1.77856
54949590	chr1:54949590:G:A	1.39867e-22	-7.39038e-10	-2.19031	8.19293e-20	-7.39038e-10	-1.82977	2.37576e-11	-7.39038e-10	-2.16111
54950367	chr1:54950367:G:T	1.29261e-22	-7.39038e-10	-2.26917	6.56415e-20	-7.39038e-10	-2.05142	2.2151e-11	-7.39038e-10	-2.23113
54950562	chr1:54950562:A:G	4.72214e-23	-2.12811	-1.14805	4.82064e-20	-2.1064	-0.253736	5.6983e-11	-2.12808	0.841816
54950581	chr1:54950581:C:T	8.2685e-22	-7.39038e-10	-0.413376	9.4919e-19	-7.39038e-10	0.619982	2.33329e-09	-7.39038e-10	2.42602
54950732	chr1:54950732:C:T	1.16826e-22	-2.2025	-0.16782	1.06309e-19	-1.69209	0.122813	8.31462e-11	-2.20251	1.2941
54950771	chr1:54950771:A:T	1.19341e-22	-0.176204	-2.17281	6.13408e-20	0.123816	-2.243	1.67919e-11	-0.176112	-2.33201
54950799	chr1:54950799:A:AT	3.51619e-23	-1.37599	-2.19505	1.43098e-20	-1.35182	-2.22287	6.60971e-12	-1.3761	-2.06438
54951102	chr1:54951102:C:T	1.75206e-23	-1.93535	-2.33227	9.82164e-21	-1.74248	-2.20856	3.14011e-12	-1.93526	-2.24949
54951259	chr1:54951259:G:A	2.8153e-23	-1.4885	-2.30485	1.24427e-20	-1.49771	-2.21678	4.52588e-12	-1.48861	-2.3306
54951280	chr1:54951280:C:A	2.99351e-23	-1.42329	-2.30868	1.3014e-20	-1.44482	-2.22479	4.83767e-12	-1.4234	-2.32918
54951301	chr1:54951301:G:A	3.53858e-23	-1.30574	-2.25895	1.47368e-20	-1.34225	-2.20303	5.41865e-12	-1.30588	-2.33328
54951351	chr1:54951351:G:A	2.86145e-23	-1.47766	-2.29943	1.27694e-20	-1.48463	-2.20394	4.56742e-12	-1.47777	-2.3323
54951420	chr1:54951420:T:C	2.25937e-22	-7.39038e-10	-1.71074	7.89404e-20	-7.39038e-10	-1.86693	4.45203e-11	-7.39038e-10	-1.53307
54951464	chr1:54951464:G:A	2.8037e-22	-7.39038e-10	-1.49489	9.71608e-20	-7.39038e-10	-1.65926	1.69338e-10	-7.39038e-10	-0.197116
54951546	chr1:54951546:C:A	7.54793e-22	-7.39038e-10	-0.504556	6.98383e-19	-7.39038e-10	0.313141	1.00595e-10	-7.39038e-10	-0.717912
54951697	chr1:54951697:T:C	2.23989e-22	-0.916365	-0.803039	1.13152e-19	-1.01324	-0.493657	1.05985e-10	-0.916439	0.25072
54951922	chr1:54951922:T:G	1.60035e-23	-2.03702	-2.32117	8.04207e-21	-1.87007	-2.28088	2.65271e-12	-2.03695	-2.31648
54952003	chr1:54952003:C:T	1.25583e-22	-7.39038e-10	-2.29803	5.92996e-20	-7.39038e-10	-2.15302	2.83474e-11	-7.39038e-10	-1.98448
54952315	chr1:54952315:C:T	1.56266e-23	-2.04869	-2.33333	8.36591e-21	-1.88763	-2.22383	2.74543e-12	-2.04863	-2.27045
54952405	chr1:54952405:G:C	3.37379e-22	-1.30979	-4.84864e-09	1.86163e-19	-1.009	-4.84864e-09	5.5665e-11	-1.30966	-4.84864e-09
54952590	chr1:54952590:A:G	3.01579e-23	-1.52026	-2.2043	1.4206e-20	-1.52401	-2.05795	4.46157e-12	-1.52036	-2.31315
54952605	chr1:54952605:C:A	2.95199e-23	-1.56397	-2.18196	1.40393e-20	-1.56709	-2.02668	4.31121e-12	-1.56408	-2.30372
54952920	chr1:54952920:T:C	1.41842e-22	-7.39038e-10	-2.17629	6.70496e-20	-7.39038e-10	-2.03019	1.88519e-10	-7.39038e-10	-0.0898138
54953065	chr1:54953065:C:T	1.66057e-22	-7.39038e-10	-2.01867	8.59959e-20	-7.39038e-10	-1.78133	2.91639e-11	-7.39038e-10	-1.95608
54953303	chr1:54953303:C:T	1.36193e-22	-1.32579	-0.891143	6.08598e-20	-1.53158	-0.595477	4.93315e-11	-1.32588	-0.104567
54953540	chr1:54953540:G:A	1.23055e-22	-7.39038e-10	-2.31837	5.57378e-20	-7.39038e-10	-2.21497	2.60767e-11	-7.39038e-10	-2.06797
54953675	chr1:54953675:AAGT:A	1.25658e-22	-7.39038e-10	-2.29744	5.91971e-20	-7.39038e-10	-2.15476	2.82896e-11	-7.39038e-10	-1.98652
54954182	chr1:54954182:C:T	1.43183e-23	-2.1424	-2.32706	7.75547e-21	-2.04084	-2.14639	2.62047e-12	-2.14235	-2.22331
54954447	chr1:54954447:G:A	1.08056e-21	-0.145768	-4.84864e-09	4.82789e-19	-0.056047	-4.84864e-09	1.78259e-10	-0.145778	-4.84864e-09
54954450	chr1:54954450:G:A	1.44748e-23	-2.13	-2.32859	6.97823e-21	-2.01794	-2.27489	2.45122e-12	-2.12995	-2.30248
54954458	chr1:54954458:A:T	3.65851e-22	-7.39038e-10	-1.22877	1.43839e-19	-7.39038e-10	-1.26693	4.20103e-10	-7.39038e-10	0.711487
54954478	chr1:54954478:A:G	1.63105e-22	-7.39038e-10	-2.03661	7.34729e-20	-7.39038e-10	-1.93871	3.5393e-11	-7.39038e-10	-1.7625
54954645	chr1:54954645:GGCAA:G	1.25327e-22	-7.39038e-10	-2.30007	5.88022e-20	-7.39038e-10	-2.16145	2.80009e-11	-7.39038e-10	-1.99678
54954664	chr1:54954664:T:C	2.81365e-23	-1.56039	-2.23354	1.10992e-20	-1.56717	-2.26158	5.33619e-12	-1.56049	-2.09401
54954679	chr1:54954679:C:T	1.28784e-22	-7.39038e-10	-2.27287	6.05496e-20	-7.39038e-10	-2.13217	2.88438e-11	-7.39038e-10	-1.96712
54954733	chr1:54954733:A:G	1.47922e-22	-7.39038e-10	-2.13431	6.39819e-20	-7.39038e-10	-2.07703	3.00532e-11	-7.39038e-10	-1.92605
54954958	chr1:54954958:G:A	2.97907e-22	-7.39038e-10	-1.43422	1.0393e-19	-7.39038e-10	-1.59191	1.93314e-10	-7.39038e-10	-0.0646984
54955256	chr1:54955256:A:C	8.12606e-23	-1.48169	-1.25165	3.63491e-20	-1.67827	-0.964187	2.62951e-11	-1.48178	-0.577849
54955263	chr1:54955263:C:T	3.65358e-22	-7.39038e-10	-1.23012	1.43687e-19	-7.39038e-10	-1.26799	4.18894e-10	-7.39038e-10	0.708606
54955772	chr1:54955772:C:G	1.47055e-22	-1.4296	-0.710596	6.87673e-20	-1.62599	-0.378908	6.18575e-11	-1.42969	0.225512
54956069	chr1:54956069:A:T	2.95992e-23	-1.48304	-2.26021	1.36556e-20	-1.495	-2.12648	4.55862e-12	-1.48315	-2.32884
54956581	chr1:54956581:C:T	2.73613e-23	-1.49398	-2.32789	1.17708e-20	-1.49977	-2.27023	4.55454e-12	-1.49409	-2.3188
54956606	chr1:54956606:G:T	3.52495e-22	-7.39038e-10	-1.26596	1.38715e-19	-7.39038e-10	-1.3032	3.94615e-10	-7.39038e-10	0.648897
54956709	chr1:54956709:C:T	1.46245e-22	-7.39038e-10	-2.14572	6.31096e-20	-7.39038e-10	-2.09075	2.90339e-11	-7.39038e-10	-1.96055
54956798	chr1:54956798:T:A	1.36876e-22	-7.39038e-10	-2.21193	6.66978e-20	-7.39038e-10	-2.03546	2.27602e-11	-7.39038e-10	-2.204
54956862	chr1:54956862:G:A	3.23574e-22	-7.39038e-10	-1.35157	1.27621e-19	-7.39038e-10	-1.38656	3.42403e-10	-7.39038e-10	0.506974
54957018	chr1:54957018:T:C	3.63051e-22	-7.39038e-10	-1.23646	1.43325e-19	-7.39038e-10	-1.27051	4.16137e-10	-7.39038e-10	0.702
54957366	chr1:54957366:ATATATATTTG:A	6.13893e-22	-7.39038e-10	-0.711179	2.51144e-19	-7.39038e-10	-0.709599	1.11239e-09	-7.39038e-10	1.68525
54957473	chr1:54957473:G:A	1.40699e-22	-7.39038e-10	-2.18438	6.06579e-20	-7.39038e-10	-2.13038	2.7637e-11	-7.39038e-10	-2.00986
54957509	chr1:54957509:T:A	1.35002e-22	-7.39038e-10	-2.22571	5.77692e-20	-7.39038e-10	-2.17917	2.59671e-11	-7.39038e-10	-2.07218
54957560	chr1:54957560:A:T	7.48077e-23	-0.662158	-2.15392	4.44489e-20	-0.185596	-2.25569	1.03286e-11	-0.662103	-2.33199
54957578	chr1:54957578:G:C	1.24336e-22	-7.39038e-10	-2.30801	4.95275e-20	-7.39038e-10	-2.3331	2.06269e-11	-7.39038e-10	-2.30242
54957735	chr1:54957735:T:A	1.40499e-22	-7.39038e-10	-2.1858	6.05537e-20	-7.39038e-10	-2.1321	2.75829e-11	-7.39038e-10	-2.01182
54957787	chr1:54957787:C:T	1.25282e-22	-7.39038e-10	-2.30044	5.87723e-20	-7.39038e-10	-2.16196	2.79793e-11	-7.39038e-10	-1.99755
54957992	chr1:54957992:G:T	4.62595e-22	-7.39038e-10	-0.994147	2.02996e-19	-7.39038e-10	-0.922443	6.1804e-10	-7.39038e-10	1.09754
54958050	chr1:54958050:A:G	2.03348e-22	-1.81608	-4.84864e-09	6.06497e-20	-2.13051	-4.84864e-09	3.35461e-11	-1.81609	-4.84864e-09
54958117	chr1:54958117:A:G	1.60617e-22	-1.31852	-0.733454	1.34846e-19	-1.5749	0.243402	7.25975e-11	-1.31862	0.274541
54958358	chr1:54958358:T:C	1.40934e-22	-7.39038e-10	-2.18271	8.5534e-20	-7.39038e-10	-1.78671	2.62286e-11	-7.39038e-10	-2.06216
54958365	chr1:54958365:C:T	1.43394e-22	-7.39038e-10	-2.16541	6.19546e-20	-7.39038e-10	-2.10923	2.87965e-11	-7.39038e-10	-1.96876
54958451	chr1:54958451:A:G	1.31981e-22	-7.39038e-10	-2.24834	4.98663e-20	-7.39038e-10	-2.32628	2.21857e-11	-7.39038e-10	-2.22956
54958585	chr1:54958585:A:G	2.78067e-23	-1.6639	-2.14182	1.49634e-20	-1.44248	-2.08754	5.44599e-12	-1.66361	-1.97053
54958676	chr1:54958676:T:G	6.24704e-23	-1.43427	-1.56204	2.53396e-20	-1.63173	-1.37153	1.88899e-11	-1.43436	-0.956026
54958682	chr1:54958682:C:T	5.40807e-22	-7.39038e-10	-0.837938	1.28793e-19	-7.39038e-10	-1.37742	3.63595e-11	-7.39038e-10	-1.73556
54958926	chr1:54958926:C:T	1.24305e-22	-1.38153	-0.92673	1.048e-19	-1.61835	0.0347689	5.43176e-11	-1.38162	0.0474557
54958940	chr1:54958940:T:C	1.84417e-23	-2.11815	-2.09823	6.87553e-21	-1.9862	-2.32146	2.51942e-12	-2.1181	-2.28688
54959012	chr1:54959012:G:A	1.40424e-22	-7.39038e-10	-2.18633	6.05113e-20	-7.39038e-10	-2.1328	2.75593e-11	-7.39038e-10	-2.01267
54959306	chr1:54959306:A:G	1.41394e-22	-7.39038e-10	-2.17945	6.12528e-20	-7.39038e-10	-2.12062	2.80032e-11	-7.39038e-10	-1.99669
54959649	chr1:54959649:A:G	1.40404e-22	-7.39038e-10	-2.18647	6.049e-20	-7.39038e-10	-2.13315	2.75647e-11	-7.39038e-10	-2.01248
54959803	chr1:54959803:G:A	2.67642e-23	-1.5108	-2.33313	1.11153e-20	-1.52008	-2.30722	4.61613e-12	-1.51091	-2.28855
54959832	chr1:54959832:G:C	2.89659e-22	-7.39038e-10	-1.46229	7.53484e-20	-7.39038e-10	-1.9135	4.29414e-11	-7.39038e-10	-1.56918
54960228	chr1:54960228:C:T	2.67014e-23	-1.5129	-2.33338	1.11506e-20	-1.52148	-2.30265	4.58099e-12	-1.51301	-2.29409
54960515	chr1:54960515:TTAA:T	2.72647e-23	-1.49205	-2.33335	1.13685e-20	-1.50137	-2.30341	4.68102e-12	-1.49216	-2.29333
54960704	chr1:54960704:T:A	6.41021e-23	-1.39458	-1.57594	2.60547e-20	-1.59552	-1.37991	1.94609e-11	-1.39468	-0.965926
54960727	chr1:54960727:T:G	1.25195e-22	-7.39038e-10	-2.30113	5.86324e-20	-7.39038e-10	-2.16434	2.78612e-11	-7.39038e-10	-2.00178
54960768	chr1:54960768:G:A	6.7797e-23	-1.36746	-1.54703	2.7574e-20	-1.57104	-1.34772	2.08079e-11	-1.36755	-0.926128
54960846	chr1:54960846:A:G	3.61969e-22	-7.39038e-10	-1.23944	1.4243e-19	-7.39038e-10	-1.27678	4.12962e-10	-7.39038e-10	0.694342
54960901	chr1:54960901:G:C	1.2324e-22	-7.39038e-10	-2.31686	5.09436e-20	-7.39038e-10	-2.30491	2.3119e-11	-7.39038e-10	-2.18836
54960907	chr1:54960907:A:G	3.52978e-22	-7.39038e-10	-1.26459	1.39057e-19	-7.39038e-10	-1.30074	3.96252e-10	-7.39038e-10	0.653037
54960952	chr1:54960952:GGTGT:G	1.25033e-22	-7.39038e-10	-2.30242	5.84392e-20	-7.39038e-10	-2.16764	2.77357e-11	-7.39038e-10	-2.00629
54960962	chr1:54960962:G:A	1.4352e-22	-7.39038e-10	-2.16453	6.20136e-20	-7.39038e-10	-2.10827	2.88329e-11	-7.39038e-10	-1.9675
54961164	chr1:54961164:A:G	2.74081e-23	-1.4922	-2.32796	1.10891e-20	-1.50425	-2.32541	4.94224e-12	-1.49231	-2.23889
54961573	chr1:54961573:G:A	6.8867e-23	-0.639805	-2.25902	4.54392e-20	-0.154513	-2.26474	1.05543e-11	-0.639749	-2.33273
54961643	chr1:54961643:T:G	1.607e-22	-2.05146	-4.84864e-09	7.81082e-20	-1.87753	-4.84864e-09	2.65116e-11	-2.05143	-4.84864e-09
54961645	chr1:54961645:C:T	7.10482e-23	-0.734494	-2.13315	4.07807e-20	-0.286976	-2.24044	9.59521e-12	-0.734439	-2.33331
54961646	chr1:54961646:G:A	1.24063e-22	-7.39038e-10	-2.31021	5.73995e-20	-7.39038e-10	-2.18559	2.69457e-11	-7.39038e-10	-2.03519
54961988	chr1:54961988:T:A	2.86147e-23	-1.76784	-2.00924	1.52398e-20	-1.57198	-1.93973	5.8842e-12	-1.76757	-1.78917
54962160	chr1:54962160:C:T	1.96528e-23	-2.16084	-1.99194	6.67453e-21	-2.05904	-2.27829	2.63861e-12	-2.16081	-2.19796
54962180	chr1:54962180:A:G	1.36625e-22	-2.21376	-4.84864e-09	5.83541e-20	-2.1691	-4.84864e-09	2.25392e-11	-2.21376	-4.84864e-09
54962238	chr1:54962238:T:G	6.2821e-23	-1.40529	-1.58542	2.54261e-20	-1.60457	-1.39528	1.89418e-11	-1.40538	-0.98226
54962555	chr1:54962555:C:T	3.57983e-22	-7.39038e-10	-1.25051	1.40888e-19	-7.39038e-10	-1.28766	4.05417e-10	-7.39038e-10	0.675902
54962630	chr1:54962630:G:A	6.64303e-22	-0.632261	-4.84864e-09	2.37038e-19	-0.767406	-4.84864e-09	1.09608e-10	-0.632103	-4.84864e-09
54962631	chr1:54962631:C:A	2.23274e-23	-2.1375	-1.88769	7.30498e-21	-2.02734	-2.21973	2.78637e-12	-2.13745	-2.16682
54962698	chr1:54962698:GA:G	2.147e-22	-7.39038e-10	-1.76176	7.55843e-20	-7.39038e-10	-1.91038	3.00907e-11	-7.39038e-10	-1.9248
54962723	chr1:54962723:A:G	1.24972e-22	-7.39038e-10	-2.30291	5.83769e-20	-7.39038e-10	-2.16871	2.76925e-11	-7.39038e-10	-2.00785
54962733	chr1:54962733:T:C	3.65153e-22	-7.39038e-10	-1.23068	1.43688e-19	-7.39038e-10	-1.26798	4.19288e-10	-7.39038e-10	0.709545
54962861	chr1:54962861:C:A	7.33208e-23	-0.709139	-2.12702	4.21463e-20	-0.257234	-2.23725	9.84122e-12	-0.709083	-2.33335
54962901	chr1:54962901:T:C	2.68864e-23	-1.50658	-2.3328	1.1342e-20	-1.51462	-2.2925	4.56529e-12	-1.50669	-2.30385
54962950	chr1:54962950:G:A	1.34278e-22	-7.39038e-10	-2.23109	6.48485e-20	-7.39038e-10	-2.06357	2.23306e-11	-7.39038e-10	-2.22306
54963201	chr1:54963201:T:A	1.26192e-22	-7.39038e-10	-2.2932	5.95096e-20	-7.39038e-10	-2.14949	2.8484e-11	-7.39038e-10	-1.97967
54963245	chr1:54963245:C:T	1.24972e-22	-7.39038e-10	-2.30291	5.83769e-20	-7.39038e-10	-2.16871	2.76925e-11	-7.39038e-10	-2.00785
54963331	chr1:54963331:C:A	3.57862e-22	-7.39038e-10	-1.25085	1.40842e-19	-7.39038e-10	-1.28799	4.05188e-10	-7.39038e-10	0.675339
54963462	chr1:54963462:C:T	2.78607e-23	-1.79295	-2.01084	1.47265e-20	-1.60464	-1.94133	5.72691e-12	-1.79269	-1.79115
54963524	chr1:54963524:C:T	2.28674e-22	-7.39038e-10	-1.6987	1.19869e-19	-7.39038e-10	-1.44923	3.13694e-11	-7.39038e-10	-1.88318
54963544	chr1:54963544:C:T	1.46702e-22	-7.39038e-10	-2.1426	9.00932e-20	-7.39038e-10	-1.73478	2.70878e-11	-7.39038e-10	-2.02993
54963552	chr1:54963552:T:C	6.32685e-22	-2.19324	1.51221	1.36789e-19	-2.20775	0.89056	3.56781e-11	-2.19323	0.438752
54963632	chr1:54963632:G:A	3.14163e-22	-1.38109	-4.84864e-09	1.71514e-19	-1.09096	-4.84864e-09	5.18344e-11	-1.38096	-4.84864e-09
54963904	chr1:54963904:C:T	6.76118e-23	-0.773295	-2.14392	3.87158e-20	-0.331694	-2.24768	9.23426e-12	-0.773241	-2.33285
54964021	chr1:54964021:AATC:A	2.09546e-22	-7.39038e-10	-1.78606	1.16842e-19	-7.39038e-10	-1.47481	3.6386e-11	-7.39038e-10	-1.73483
54964115	chr1:54964115:A:G	2.62334e-23	-1.53202	-2.33195	1.11356e-20	-1.54025	-2.28524	4.42261e-12	-1.53213	-2.31016
54964203	chr1:54964203:C:T	4.04909e-22	-7.39038e-10	-1.12734	2.0132e-19	-7.39038e-10	-0.93073	1.44154e-10	-7.39038e-10	-0.358134
54964698	chr1:54964698:G:T	6.40492e-23	-0.845726	-2.12562	3.56681e-20	-0.417595	-2.24378	8.58797e-12	-0.845673	-2.33298
54964715	chr1:54964715:T:C	6.90616e-23	-0.816611	-2.07939	3.80849e-20	-0.382351	-2.21346	8.84556e-12	-0.816553	-2.33254
54964720	chr1:54964720:A:G	6.84786e-23	-0.823901	-2.08058	3.7776e-20	-0.390249	-2.2137	8.78146e-12	-0.823844	-2.33253
54964961	chr1:54964961:G:A	1.66241e-22	-2.21265	0.195088	7.98805e-20	-2.21381	0.358713	1.16336e-11	-2.21265	-0.662462
54965330	chr1:54965330:G:A	2.7364e-22	-2.21135	0.69216	1.42819e-19	-2.21374	0.939692	2.02615e-11	-2.21134	-0.108946
54965343	chr1:54965343:G:A	3.41068e-23	-1.76528	-1.83622	3.4225e-20	-1.42443	-1.27824	5.42727e-12	-1.76503	-1.87255
54965377	chr1:54965377:A:G	1.58647e-22	-1.60148	-0.462844	6.4936e-20	-1.75888	-0.303349	6.47682e-11	-1.60156	0.443356
54965399	chr1:54965399:G:A	3.58057e-23	-1.71667	-1.83622	3.64453e-20	-1.36157	-1.27824	5.6977e-12	-1.7164	-1.87255
54965613	chr1:54965613:A:G	1.63957e-22	-1.57279	-0.458612	1.61642e-19	-1.78042	0.63018	8.22889e-11	-1.57287	0.654091
54965821	chr1:54965821:T:C	2.88408e-23	-1.75458	-2.01463	2.59113e-20	-1.40344	-1.5775	4.45679e-12	-1.75432	-2.08026
54966077	chr1:54966077:C:G	3.66535e-23	-1.7722	-1.75729	3.51819e-20	-1.44091	-1.23418	5.7221e-12	-1.77194	-1.81273
54966260	chr1:54966260:T:C	2.56944e-23	-2.04188	-1.84285	9.00425e-21	-2.12231	-1.91562	3.15768e-12	-2.04189	-2.13728
54966452	chr1:54966452:A:T	7.02445e-23	-0.827742	-2.05128	3.83111e-20	-0.386745	-2.20314	8.75614e-12	-0.82769	-2.33157
54967011	chr1:54967011:T:A	1.44444e-23	-2.21175	-2.24894	5.86984e-21	-2.20474	-2.26106	7.46126e-12	-2.21175	-1.10754
54967035	chr1:54967035:A:G	1.34437e-22	-7.39038e-10	-2.22991	4.96731e-20	-7.39038e-10	-2.33016	2.19325e-11	-7.39038e-10	-2.24104
54967125	chr1:54967125:A:G	8.6203e-23	-0.728143	-1.94615	4.62871e-20	-0.271043	-2.12972	9.83622e-12	-0.728089	-2.31485
54967155	chr1:54967155:C:T	6.53851e-23	-1.05291	-1.89779	2.2506e-20	-1.01857	-2.10327	1.7318e-11	-1.05279	-1.42448
54967484	chr1:54967484:C:G	1.42275e-23	-2.21305	-2.26278	5.82967e-21	-2.19952	-2.27314	7.08339e-12	-2.21305	-1.15822
54967627	chr1:54967627:T:C	1.32498e-22	-1.7196	-0.52483	5.56602e-20	-1.86877	-0.347597	5.55247e-11	-1.71968	0.407494
54967686	chr1:54967686:C:T	3.77122e-22	-7.39038e-10	-1.19843	1.24811e-19	-7.39038e-10	-1.40883	4.92024e-11	-7.39038e-10	-1.43307
54967857	chr1:54967857:C:T	6.20924e-23	-1.45947	-1.54291	9.8965e-20	-1.06711	-0.573752	1.3071e-11	-1.45913	-1.29949
54968170	chr1:54968170:G:A	4.75458e-23	-1.17035	-2.09896	2.47784e-20	-0.788952	-2.2367	6.21054e-12	-1.1703	-2.33247
54968305	chr1:54968305:G:A	4.12602e-23	-1.48587	-1.92524	4.6167e-20	-1.05029	-1.35307	6.7465e-12	-1.48554	-1.93445
54968330	chr1:54968330:G:A	6.30646e-23	-0.862667	-2.12417	3.46646e-20	-0.431956	-2.25795	8.47057e-12	-0.862611	-2.3298
54968442	chr1:54968442:G:A	5.23978e-22	-7.39038e-10	-0.86955	4.92499e-19	-7.39038e-10	-0.0361347	7.55737e-11	-7.39038e-10	-1.0039
54968543	chr1:54968543:C:T	7.77141e-23	-0.717032	-2.06093	4.37795e-20	-0.244483	-2.21198	9.77265e-12	-0.716976	-2.33245
54968834	chr1:54968834:C:T	8.06013e-23	-0.675019	-2.06647	4.57713e-20	-0.19645	-2.21552	1.01892e-11	-0.674962	-2.33273
54968841	chr1:54968841:A:G	1.70726e-23	-2.20715	-2.08638	7.34826e-21	-2.16389	-2.07727	1.4018e-11	-2.20715	-0.481517
54968860	chr1:54968860:G:A	2.73023e-23	-2.19544	-1.62859	9.53869e-21	-2.19234	-1.78793	3.19793e-12	-2.19543	-1.97108
54968975	chr1:54968975:G:A	1.61535e-23	-2.20903	-2.13984	6.9159e-21	-2.16944	-2.13236	1.19445e-11	-2.20903	-0.639708
54969070	chr1:54969070:G:T	1.70317e-23	-2.20317	-2.09275	7.33495e-21	-2.15378	-2.0892	1.37695e-11	-2.20318	-0.503382
54969258	chr1:54969258:G:T	3.8804e-23	-1.54854	-1.92394	4.24829e-20	-1.13384	-1.35268	6.33022e-12	-1.54823	-1.93545
54969912	chr1:54969912:C:T	1.67467e-22	-7.39038e-10	-2.01021	8.57354e-20	-7.39038e-10	-1.78436	4.76315e-11	-7.39038e-10	-1.46552
54969913	chr1:54969913:A:G	2.8251e-23	-1.90488	-1.88499	1.05396e-20	-1.96791	-1.91258	2.98904e-12	-1.90494	-2.32912
54970298	chr1:54970298:A:G	5.52671e-23	-1.77669	-1.34213	5.66755e-20	-1.3696	-0.828686	7.76888e-11	-1.7766	0.800295
54970388	chr1:54970388:A:G	1.67513e-22	-1.86526	-0.144676	8.28135e-20	-1.97344	0.154404	8.58871e-11	-1.86533	0.989346
54970400	chr1:54970400:A:G	1.30603e-22	-7.39038e-10	-2.25884	4.95239e-20	-7.39038e-10	-2.33317	2.14163e-11	-7.39038e-10	-2.26486
54970820	chr1:54970820:C:T	4.64362e-23	-1.89384	-1.39908	4.36329e-20	-1.54229	-0.917529	6.16304e-11	-1.89376	0.685905
54971117	chr1:54971117:T:C	1.88268e-22	-2.18207	0.288937	9.88102e-20	-2.16406	0.521629	1.47348e-11	-2.18208	-0.456722
54971431	chr1:54971431:A:G	1.57508e-22	-2.20135	0.129824	7.8327e-20	-2.19089	0.316154	1.13685e-11	-2.20135	-0.69681
54971451	chr1:54971451:G:A	3.05964e-23	-1.673	-2.03712	1.55841e-20	-1.47137	-2.01801	4.34233e-12	-1.6727	-2.1879
54971839	chr1:54971839:C:T	2.59403e-22	-7.39038e-10	-1.57262	1.49431e-19	-7.39038e-10	-1.22879	2.2612e-09	-7.39038e-10	2.39464
54972342	chr1:54972342:G:A	1.21547e-22	-7.39038e-10	-2.3307	5.19384e-20	-7.39038e-10	-2.28557	2.00026e-11	-7.39038e-10	-2.33315
54972918	chr1:54972918:A:G	1.36876e-22	-7.39038e-10	-2.21193	4.98665e-20	-7.39038e-10	-2.32628	2.26958e-11	-7.39038e-10	-2.20683
54973252	chr1:54973252:C:T	1.44624e-22	-2.15226	-0.00460662	7.51559e-20	-2.12141	0.205342	1.18431e-11	-2.15227	-0.704999
54974283	chr1:54974283:T:C	1.55524e-23	-2.15192	-2.23486	7.31604e-21	-2.05609	-2.18947	2.3562e-12	-2.15191	-2.32005
54974607	chr1:54974607:G:A	2.67237e-22	-7.39038e-10	-1.54286	1.55053e-19	-7.39038e-10	-1.19186	2.46061e-09	-7.39038e-10	2.47915
54974966	chr1:54974966:C:T	6.27493e-23	-0.993948	-1.99791	3.20289e-20	-0.515232	-2.25376	7.40246e-12	-0.99388	-2.33332
54975149	chr1:54975149:C:T	7.96299e-23	-1.41856	-1.33505	3.43905e-20	-1.13137	-1.56648	1.04276e-11	-1.41844	-1.56611
54975194	chr1:54975194:C:T	4.08354e-23	-1.94195	-1.4795	4.16206e-20	-1.58096	-0.92607	5.56396e-11	-1.94188	0.631757
54975367	chr1:54975367:T:C	2.08332e-23	-1.93114	-2.16331	1.40062e-20	-1.60892	-1.98721	1.85569e-11	-1.93106	-0.477106
54975426	chr1:54975426:T:A	1.30504e-22	-7.39038e-10	-2.25959	4.95232e-20	-7.39038e-10	-2.33319	2.13817e-11	-7.39038e-10	-2.26648
54975432	chr1:54975432:C:G	2.03128e-23	-1.98532	-2.13442	1.34546e-20	-1.68949	-1.94681	1.92694e-11	-1.98525	-0.385238
54975518	chr1:54975518:A:G	1.75634e-22	-7.39038e-10	-1.9626	1.10187e-19	-7.39038e-10	-1.53345	3.41859e-11	-7.39038e-10	-1.7972
54975743	chr1:54975743:T:C	2.4233e-22	-7.39038e-10	-1.6407	1.83253e-19	-7.39038e-10	-1.02476	4.09941e-11	-7.39038e-10	-1.61559
54976459	chr1:54976459:C:T	2.2742e-23	-1.91219	-2.09459	9.00916e-21	-2.01104	-2.02635	7.18948e-12	-1.91225	-1.44415
54976684	chr1:54976684:A:G	4.67537e-23	-1.28258	-2.00352	1.8091e-20	-1.26372	-2.07649	1.16826e-11	-1.28252	-1.5884
54976778	chr1:54976778:A:C	2.97072e-22	-1.43703	-4.84864e-09	1.09056e-19	-1.54377	-4.84864e-09	4.90003e-11	-1.43719	-4.84864e-09
54977186	chr1:54977186:C:T	1.22225e-22	-7.39038e-10	-2.32514	4.96656e-20	-7.39038e-10	-2.33031	2.1867e-11	-7.39038e-10	-2.24403
54977192	chr1:54977192:C:T	1.24412e-22	-7.39038e-10	-2.3074	4.95146e-20	-7.39038e-10	-2.33336	2.58537e-11	-7.39038e-10	-2.07656
54977331	chr1:54977331:C:T	1.45865e-22	-7.39038e-10	-2.14832	7.87643e-20	-7.39038e-10	-1.86917	2.38961e-11	-7.39038e-10	-2.1553
54977572	chr1:54977572:C:A	1.73144e-22	-7.39038e-10	-1.97688	7.52896e-20	-7.39038e-10	-1.91428	2.19462e-11	-7.39038e-10	-2.24042
54977846	chr1:54977846:C:A	2.59321e-23	-2.05945	-1.81607	1.96219e-20	-1.71908	-1.5399	6.0867e-12	-2.05938	-1.46352
54978470	chr1:54978470:A:G	1.67519e-22	-7.39038e-10	-2.0099	5.10339e-20	-7.39038e-10	-2.30314	2.07415e-11	-7.39038e-10	-2.29688
54978577	chr1:54978577:G:A	2.09496e-22	-7.39038e-10	-1.78629	4.95675e-20	-7.39038e-10	-2.33229	2.00237e-11	-7.39038e-10	-2.3321
54978614	chr1:54978614:G:A	2.21946e-22	-7.39038e-10	-1.72857	1.0438e-19	-7.39038e-10	-1.58759	6.53182e-11	-7.39038e-10	-1.14974
54979450	chr1:54979450:G:A	1.78075e-23	-2.1964	-2.05498	7.94841e-21	-2.03602	-2.12663	3.1534e-12	-2.19638	-1.98415
54979613	chr1:54979613:C:T	1.60888e-23	-2.1849	-2.16797	7.89685e-21	-2.00269	-2.16648	3.08899e-12	-2.18488	-2.01629
54979822	chr1:54979822:G:C	3.90961e-22	-7.39038e-10	-1.16239	1.04758e-19	-7.39038e-10	-1.58397	5.90355e-11	-7.39038e-10	-1.25087
54980444	chr1:54980444:A:C	1.37018e-22	-7.39038e-10	-2.21088	5.17721e-20	-7.39038e-10	-2.28878	2.39284e-11	-7.39038e-10	-2.15395
54980700	chr1:54980700:C:A	1.5509e-23	-2.07332	-2.31626	8.29165e-21	-1.80206	-2.31832	2.60168e-12	-2.07326	-2.29959
54980811	chr1:54980811:G:T	2.70794e-22	-7.39038e-10	-1.52964	4.99374e-20	-7.39038e-10	-2.32486	2.01964e-11	-7.39038e-10	-2.32351
54980991	chr1:54980991:G:C	1.55582e-23	-2.07187	-2.31454	8.33292e-21	-1.79848	-2.31694	2.60118e-12	-2.07182	-2.30123
54980998	chr1:54980998:C:T	1.54538e-23	-2.07804	-2.3151	8.22484e-21	-1.81126	-2.31721	2.58556e-12	-2.07799	-2.30108
54981297	chr1:54981297:C:T	5.71909e-22	-7.39038e-10	-0.782019	1.20836e-19	-7.39038e-10	-1.44119	4.45812e-08	-7.39038e-10	5.37605
54981312	chr1:54981312:C:A	2.22164e-22	-7.39038e-10	-1.72758	4.95405e-20	-7.39038e-10	-2.33284	2.00028e-11	-7.39038e-10	-2.33314
54981435	chr1:54981435:T:A	2.15457e-22	-7.39038e-10	-1.75824	1.01473e-19	-7.39038e-10	-1.61583	6.15892e-11	-7.39038e-10	-1.20853
54981476	chr1:54981476:G:A	1.78582e-22	-7.39038e-10	-1.94595	1.45621e-19	-7.39038e-10	-1.25462	3.13913e-11	-7.39038e-10	-1.88248
54981597	chr1:54981597:A:G	1.58264e-23	-2.04974	-2.31958	8.59808e-21	-1.76354	-2.32055	2.67666e-12	-2.04968	-2.29476
54981711	chr1:54981711:G:A	5.54714e-22	-7.39038e-10	-0.812547	1.04482e-19	-7.39038e-10	-1.58661	1.31296e-06	-7.39038e-10	8.75879
54981958	chr1:54981958:G:A	1.3438e-22	-7.39038e-10	-2.23033	6.70669e-20	-7.39038e-10	-2.02994	3.47643e-11	-7.39038e-10	-1.78042
54982031	chr1:54982031:G:T	3.00714e-23	-1.61	-2.11742	1.49357e-20	-1.54996	-1.98191	6.99912e-11	-1.60994	0.529293
54982293	chr1:54982293:A:G	1.57539e-23	-2.04195	-2.33196	7.78935e-21	-1.90712	-2.27575	3.72444e-12	-2.04186	-1.97223
54982300	chr1:54982300:G:C	1.21373e-22	-7.39038e-10	-2.33213	5.08129e-20	-7.39038e-10	-2.30748	2.00725e-11	-7.39038e-10	-2.32966
54982305	chr1:54982305:A:G	1.58739e-23	-2.04583	-2.32049	8.66625e-21	-1.75493	-2.32126	2.69089e-12	-2.04577	-2.29337
54982380	chr1:54982380:G:C	1.694e-23	-2.01951	-2.28182	9.1702e-21	-1.87355	-2.14612	3.10551e-12	-2.01942	-2.17642
54982741	chr1:54982741:C:T	4.55874e-23	-1.60587	-1.7055	6.87821e-20	-1.54653	-0.458149	4.1437e-11	-1.60599	0.00114619
54983169	chr1:54983169:A:G	2.91774e-23	-2.04863	-1.70897	1.69932e-20	-1.66918	-1.73364	3.21073e-12	-2.04857	-2.11395
54983600	chr1:54983600:C:T	1.52674e-23	-2.16418	-2.2411	8.88452e-21	-1.98247	-2.06884	2.3065e-12	-2.16414	-2.32915
54983644	chr1:54983644:A:C	1.54976e-23	-2.14798	-2.24233	9.13924e-21	-1.94911	-2.07394	2.34634e-12	-2.14793	-2.32822
54984012	chr1:54984012:C:T	1.39638e-22	-7.39038e-10	-2.19195	4.95325e-20	-7.39038e-10	-2.333	2.58508e-11	-7.39038e-10	-2.07667
54984190	chr1:54984190:A:G	1.6274e-23	-2.15862	-2.18282	9.83201e-21	-1.97057	-1.97941	2.30957e-12	-2.15857	-2.33338
54984482	chr1:54984482:A:C	1.71246e-23	-2.08973	-2.20075	1.01627e-20	-1.90423	-2.01267	2.47725e-12	-2.08967	-2.33219
54984548	chr1:54984548:G:A	1.73839e-23	-2.11531	-2.16015	9.96081e-21	-1.93045	-2.00652	2.41425e-12	-2.11526	-2.33237
54984630	chr1:54984630:G:A	1.40509e-22	-7.39038e-10	-2.18573	8.89117e-20	-7.39038e-10	-1.74798	2.69391e-11	-7.39038e-10	-2.03544
54984652	chr1:54984652:G:A	1.37464e-22	-7.39038e-10	-2.20764	4.95133e-20	-7.39038e-10	-2.33339	2.5296e-11	-7.39038e-10	-2.09837
54984963	chr1:54984963:C:T	1.48479e-22	-2.13055	-4.84864e-09	6.49381e-20	-2.06219	-4.84864e-09	2.44941e-11	-2.13058	-4.84864e-09
54985389	chr1:54985389:G:A	1.72456e-23	-2.13139	-2.15205	9.79516e-21	-1.95707	-1.99667	2.3774e-12	-2.13135	-2.33166
54985462	chr1:54985462:C:T	3.08644e-22	-7.39038e-10	-1.39881	2.99466e-19	-7.39038e-10	-0.533628	5.55165e-11	-7.39038e-10	-1.31233
54985719	chr1:54985719:C:T	1.37761e-22	-7.39038e-10	-2.20548	4.95135e-20	-7.39038e-10	-2.33338	2.53795e-11	-7.39038e-10	-2.09507
54985746	chr1:54985746:G:A	1.35109e-22	-7.39038e-10	-2.22492	4.95345e-20	-7.39038e-10	-2.33296	2.47719e-11	-7.39038e-10	-2.11931
54985768	chr1:54985768:TC:T	1.39898e-23	-2.19583	-2.29683	8.26914e-21	-1.98533	-2.13777	2.36499e-12	-2.19582	-2.27242
54985775	chr1:54985775:T:G	1.53636e-22	-7.39038e-10	-2.09641	5.05272e-20	-7.39038e-10	-2.31312	2.22423e-11	-7.39038e-10	-2.22702
54985810	chr1:54985810:C:T	2.14344e-23	-2.1361	-1.9299	1.01543e-20	-1.87239	-2.04534	2.66282e-12	-2.13606	-2.21356
54985891	chr1:54985891:C:T	2.16013e-23	-2.14023	-1.91801	1.01641e-20	-1.88115	-2.03561	2.66771e-12	-2.1402	-2.20759
54985896	chr1:54985896:A:T	1.38138e-22	-7.39038e-10	-2.20275	4.95155e-20	-7.39038e-10	-2.33334	2.54664e-11	-7.39038e-10	-2.09166
54986199	chr1:54986199:G:A	1.36753e-22	-2.21282	-4.84864e-09	5.91151e-20	-2.15614	-4.84864e-09	2.25603e-11	-2.21282	-4.84864e-09
54986363	chr1:54986363:A:G	1.40573e-22	-7.39038e-10	-2.18527	4.95177e-20	-7.39038e-10	-2.3333	2.68091e-11	-7.39038e-10	-2.04027
54986457	chr1:54986457:C:T	1.21678e-22	-7.39038e-10	-2.32962	5.50382e-20	-7.39038e-10	-2.2276	2.66266e-11	-7.39038e-10	-2.0471
54987145	chr1:54987145:G:T	7.94422e-22	-7.39038e-10	-0.453385	2.58125e-19	-7.39038e-10	-0.682182	2.41802e-10	-7.39038e-10	0.159108
54987718	chr1:54987718:A:G	1.57415e-22	-7.39038e-10	-2.07211	5.02786e-20	-7.39038e-10	-2.31805	3.11366e-11	-7.39038e-10	-1.89063
54987755	chr1:54987755:G:A	3.38442e-22	-7.39038e-10	-1.30665	9.70706e-20	-7.39038e-10	-1.66019	8.88465e-11	-7.39038e-10	-0.842103
54987883	chr1:54987883:G:A	1.34343e-22	-7.39038e-10	-2.2306	8.44144e-20	-7.39038e-10	-1.79989	2.23321e-11	-7.39038e-10	-2.22299
54988183	chr1:54988183:T:C	1.33593e-23	-2.2138	-2.32499	5.44294e-21	-2.21379	-2.32752	2.20942e-12	-2.2138	-2.32248
54988387	chr1:54988387:T:C	2.88807e-22	-7.39038e-10	-1.46524	7.69169e-20	-7.39038e-10	-1.8929	2.62678e-11	-7.39038e-10	-2.06067
54989186	chr1:54989186:A:C	1.45388e-22	-7.39038e-10	-2.1516	5.75517e-20	-7.39038e-10	-2.18294	2.14983e-11	-7.39038e-10	-2.26104
54989471	chr1:54989471:A:G	2.21701e-23	-2.14036	-1.8919	1.20982e-20	-1.93316	-1.80941	2.3742e-12	-2.1403	-2.32405
54989550	chr1:54989550:A:G	1.43433e-22	-7.39038e-10	-2.16513	9.34322e-20	-7.39038e-10	-1.69839	2.8387e-11	-7.39038e-10	-1.98308
54989944	chr1:54989944:T:C	6.94858e-22	-7.39038e-10	-0.587291	5.07511e-19	-7.39038e-10	-0.00610828	6.13576e-11	-7.39038e-10	-1.21229
54989966	chr1:54989966:A:G	2.36779e-22	-7.39038e-10	-1.66387	7.15443e-20	-7.39038e-10	-1.96531	4.70139e-11	-7.39038e-10	-1.47857
54990002	chr1:54990002:T:C	1.8726e-23	-1.93825	-2.26284	9.9028e-21	-1.62862	-2.31419	2.9222e-12	-1.93821	-2.31847
54990057	chr1:54990057:G:GAA	1.2726e-22	-7.39038e-10	-2.28477	5.02855e-20	-7.39038e-10	-2.31791	2.18275e-11	-7.39038e-10	-2.24584
54990164	chr1:54990164:C:G	1.21676e-22	-7.39038e-10	-2.32964	1.31925e-19	-7.39038e-10	-1.35339	1.02839e-10	-7.39038e-10	-0.695844
54990366	chr1:54990366:C:A	1.32407e-21	-7.39038e-10	0.0574654	2.18059e-19	-7.39038e-10	-0.85086	5.40245e-06	-7.39038e-10	10.1733
54990657	chr1:54990657:C:T	3.4281e-23	-2.19624	-1.40016	2.02044e-20	-2.11952	-1.1102	1.13323e-11	-2.19621	-0.705145
54990763	chr1:54990763:C:T	5.13276e-23	-1.8248	-1.36797	3.51897e-20	-1.58743	-1.08745	1.8152e-11	-1.82461	-0.605623
54990769	chr1:54990769:G:A	5.41786e-23	-1.8112	-1.32751	3.75563e-20	-1.57017	-1.03961	1.94418e-11	-1.811	-0.550587
54990780	chr1:54990780:C:T	4.4609e-23	-1.81055	-1.52252	4.58082e-20	-1.56613	-0.845031	2.269e-11	-1.81035	-0.396739
54990863	chr1:54990863:C:T	2.8078e-23	-1.97878	-1.81724	1.20586e-20	-1.66149	-2.08436	3.04121e-12	-1.9787	-2.23806
54991087	chr1:54991087:C:T	5.85218e-23	-1.79313	-1.26847	3.94415e-20	-1.55112	-1.00969	2.17946e-11	-1.79293	-0.454424
54991110	chr1:54991110:C:T	1.5206e-22	-7.39038e-10	-2.10672	1.05143e-19	-7.39038e-10	-1.5803	2.71906e-11	-7.39038e-10	-2.02614
54991257	chr1:54991257:T:G	5.70632e-23	-1.77805	-1.30879	3.66967e-20	-1.53151	-1.10143	2.02333e-11	-1.77785	-0.54384
54991323	chr1:54991323:T:C	1.72847e-23	-2.06802	-2.21316	1.37358e-20	-1.88764	-1.72798	3.05633e-12	-2.06794	-2.14386
54992037	chr1:54992037:G:A	5.21806e-23	-1.83877	-1.33752	3.2571e-20	-1.60678	-1.14543	1.81154e-11	-1.83858	-0.593666
54992142	chr1:54992142:C:T	5.5419e-23	-1.85622	-1.25986	3.51173e-20	-1.62677	-1.05017	2.01778e-11	-1.85603	-0.468398
54992470	chr1:54992470:G:A	2.03108e-23	-1.84974	-2.27011	1.0752e-20	-1.5485	-2.31203	3.15746e-12	-1.84963	-2.32961
54992602	chr1:54992602:A:G	6.31235e-23	-1.64405	-1.34186	4.15709e-20	-1.37511	-1.13312	2.22791e-11	-1.64382	-0.581547
54992667	chr1:54992667:G:C	1.76578e-22	-7.39038e-10	-1.95724	1.3358e-19	-7.39038e-10	-1.34093	2.90821e-11	-7.39038e-10	-1.95889
54992722	chr1:54992722:G:T	1.21221e-22	-7.39038e-10	-2.33339	4.98937e-20	-7.39038e-10	-2.32573	1.99982e-11	-7.39038e-10	-2.33337
54992778	chr1:54992778:A:G	1.79624e-22	-1.94013	-4.84864e-09	1.31935e-19	-1.35332	-4.84864e-09	2.96345e-11	-1.94008	-4.84864e-09
54993018	chr1:54993018:G:A	6.61008e-23	-1.60521	-1.33461	4.38764e-20	-1.32866	-1.12559	2.33607e-11	-1.60497	-0.572985
54993180	chr1:54993180:C:T	6.59817e-23	-1.59977	-1.34186	4.38241e-20	-1.32233	-1.13312	2.32881e-11	-1.59952	-0.581547
54993212	chr1:54993212:C:T	1.76998e-22	-7.39038e-10	-1.95486	1.25783e-19	-7.39038e-10	-1.40107	2.84167e-11	-7.39038e-10	-1.98204
54993213	chr1:54993213:G:A	1.21515e-22	-7.39038e-10	-2.33096	5.2401e-20	-7.39038e-10	-2.2767	1.99983e-11	-7.39038e-10	-2.33337
54993482	chr1:54993482:C:G	3.41697e-22	-1.29804	0.000962637	1.48174e-20	-1.5099	-2.02993	9.62743e-11	-1.29811	0.536302
54993811	chr1:54993811:C:T	7.34383e-23	-1.5374	-1.29716	4.95385e-20	-1.24625	-1.08662	2.58506e-11	-1.53714	-0.539539
54994102	chr1:54994102:C:T	8.65499e-23	-1.54502	-1.12526	6.02577e-20	-1.25697	-0.880027	3.13247e-11	-1.54476	-0.339841
54994119	chr1:54994119:C:A	8.62358e-23	-1.55207	-1.12185	5.98949e-20	-1.26417	-0.878869	3.11697e-11	-1.55182	-0.337752
54994534	chr1:54994534:G:T	9.5968e-23	-1.55433	-1.01265	6.72326e-20	-1.26802	-0.759451	3.57538e-11	-1.55408	-0.198277
54994584	chr1:54994584:C:T	9.62404e-23	-1.52216	-1.04199	6.84383e-20	-1.2289	-0.780795	3.60237e-11	-1.5219	-0.222935
54994642	chr1:54994642:T:C	1.55534e-22	-2.08413	-4.84864e-09	6.38698e-20	-2.07878	-4.84864e-09	2.56607e-11	-2.08405	-4.84864e-09
54994916	chr1:54994916:C:T	6.27721e-22	-0.688904	-4.84864e-09	1.6598e-19	-1.12376	-4.84864e-09	1.03601e-10	-0.688471	-4.84864e-09
54995411	chr1:54995411:G:A	6.76938e-23	-1.73085	-1.18516	1.85738e-20	-1.31939	-1.99448	4.89887e-12	-1.73072	-2.00929
54995459	chr1:54995459:G:A	1.51044e-22	-7.39038e-10	-2.11343	8.97144e-20	-7.39038e-10	-1.739	2.38879e-11	-7.39038e-10	-2.15564
54995821	chr1:54995821:G:A	1.06308e-22	-1.43795	-1.02671	6.88847e-20	-1.14109	-0.862106	3.80099e-11	-1.43768	-0.253487
54996007	chr1:54996007:C:T	1.08162e-22	-1.45401	-0.993367	7.13409e-20	-1.16221	-0.805951	3.98041e-11	-1.45374	-0.191305
54996123	chr1:54996123:A:G	1.09728e-22	-1.44072	-0.992273	7.25689e-20	-1.14559	-0.805501	4.009e-11	-1.44045	-0.197436
54996142	chr1:54996142:G:T	1.22746e-22	-7.39038e-10	-2.32088	5.57921e-20	-7.39038e-10	-2.21399	2.01501e-11	-7.39038e-10	-2.3258
54996802	chr1:54996802:T:C	6.99813e-22	-7.39038e-10	-0.580186	5.81314e-19	-7.39038e-10	0.129664	6.4238e-11	-7.39038e-10	-1.16642
54996999	chr1:54996999:G:A	4.77209e-22	-0.963044	-4.84864e-09	4.05729e-19	-0.229943	-4.84864e-09	7.87629e-11	-0.962571	-4.84864e-09
54997067	chr1:54997067:G:A	1.24447e-22	-7.39038e-10	-2.30712	5.04123e-20	-7.39038e-10	-2.31539	2.08163e-11	-7.39038e-10	-2.29328
54997200	chr1:54997200:C:G	3.18325e-22	-7.39038e-10	-1.36793	5.12574e-19	-7.39038e-10	0.00381888	5.17448e-11	-7.39038e-10	-1.38269
54997413	chr1:54997413:A:G	1.24658e-21	-2.18696	2.18412	9.10461e-20	-2.21155	0.487287	6.44302e-12	-2.18695	-1.27906
54997708	chr1:54997708:G:A	4.06601e-23	-2.18654	-1.23921	5.82015e-21	-2.21163	-2.26267	2.27133e-12	-2.18655	-2.3221
54998388	chr1:54998388:G:T	1.61333e-22	-7.39038e-10	-2.04753	6.02106e-20	-7.39038e-10	-2.13778	2.37826e-11	-7.39038e-10	-2.16006
54998441	chr1:54998441:A:G	2.81003e-23	-1.92691	-1.86831	1.06335e-20	-1.6368	-2.23481	5.05528e-12	-1.92681	-1.78177
54998647	chr1:54998647:C:T	3.03388e-23	-1.85935	-1.85922	1.04403e-20	-1.61166	-2.27829	6.37038e-12	-1.85924	-1.61811
54998895	chr1:54998895:G:A	4.10516e-21	-7.39038e-10	1.189	4.51367e-18	-7.39038e-10	2.17924	9.97073e-10	-7.39038e-10	1.57581
54998926	chr1:54998926:C:T	1.72751e-23	-1.96024	-2.32149	6.09488e-21	-2.09535	-2.33283	3.31883e-12	-1.96015	-2.16925
54998946	chr1:54998946:G:A	1.69706e-23	-2.03016	-2.26936	5.86213e-21	-2.13658	-2.33053	3.09538e-12	-2.03008	-2.16902
54999313	chr1:54999313:G:A	1.76095e-23	-1.97363	-2.28894	6.09602e-21	-2.09467	-2.33332	3.16371e-12	-1.97354	-2.20373
54999429	chr1:54999429:G:A	1.21309e-22	-7.39038e-10	-2.33266	5.08077e-20	-7.39038e-10	-2.30758	2.03455e-11	-7.39038e-10	-2.31616
54999921	chr1:54999921:G:T	3.282e-23	-1.911	-1.72897	1.10415e-20	-1.61364	-2.22033	5.18415e-12	-1.91089	-1.77252
55000124	chr1:55000124:G:A	2.14137e-23	-2.14416	-1.92281	8.0479e-21	-1.85952	-2.29069	5.22458e-12	-2.14409	-1.53155
55000368	chr1:55000368:T:A	1.36813e-22	-2.21238	-4.84864e-09	6.35744e-20	-2.08342	-4.84864e-09	2.25703e-11	-2.21238	-4.84864e-09
55000630	chr1:55000630:C:T	2.29877e-23	-1.73656	-2.25949	1.12197e-20	-1.57615	-2.2418	4.5447e-12	-1.73622	-2.07884
55000919	chr1:55000919:C:G	3.89645e-22	-2.01816	0.852397	1.47575e-20	-2.07187	-1.47201	5.10759e-12	-2.01822	-1.68007
55001179	chr1:55001179:G:C	5.97317e-23	-0.865017	-2.17612	1.178e-20	-1.51376	-2.25547	1.63482e-11	-0.864833	-1.67007
55001562	chr1:55001562:C:G	3.23416e-23	-2.207	-1.44764	1.74683e-20	-2.10267	-1.27257	3.37505e-12	-2.20701	-1.90559
55001782	chr1:55001782:A:G	6.83143e-21	-7.39038e-10	1.69829	9.75733e-20	-7.39038e-10	-1.65502	3.09071e-11	-7.39038e-10	-1.89803
55002129	chr1:55002129:C:A	2.00685e-22	-7.39038e-10	-1.82927	1.96982e-19	-7.39038e-10	-0.952515	3.74603e-11	-7.39038e-10	-1.70573
55002338	chr1:55002338:G:A	1.38919e-22	-7.39038e-10	-2.19711	5.19955e-20	-7.39038e-10	-2.28447	2.53219e-11	-7.39038e-10	-2.09734
55002367	chr1:55002367:G:A	4.57507e-23	-1.68139	-1.62641	2.70849e-20	-1.43486	-1.50179	1.54133e-11	-1.68116	-0.912626
55002423	chr1:55002423:C:G	2.07155e-22	-7.39038e-10	-1.79753	9.65703e-20	-7.39038e-10	-1.66536	5.38769e-11	-7.39038e-10	-1.34231
55002691	chr1:55002691:C:T	3.7809e-21	-7.39038e-10	1.10672	1.8979e-18	-7.39038e-10	1.31288	1.42729e-09	-7.39038e-10	1.93452
55002807	chr1:55002807:A:G	1.57171e-22	-7.39038e-10	-2.07366	5.77258e-20	-7.39038e-10	-2.17992	4.69026e-11	-7.39038e-10	-1.48094
55003246	chr1:55003246:G:T	2.89577e-22	-1.75903	0.296453	1.62489e-20	-1.82248	-1.62512	5.53822e-12	-1.75911	-1.85823
55003349	chr1:55003349:T:C	1.26819e-22	-7.39038e-10	-2.28824	6.33658e-20	-7.39038e-10	-2.0867	2.08325e-11	-7.39038e-10	-2.2925
55003784	chr1:55003784:T:C	1.24788e-22	-7.39038e-10	-2.30439	6.06006e-20	-7.39038e-10	-2.13132	2.04453e-11	-7.39038e-10	-2.31126
55003828	chr1:55003828:G:A	1.35912e-22	-7.39038e-10	-2.21899	6.16811e-20	-7.39038e-10	-2.11365	2.18337e-11	-7.39038e-10	-2.24556
55004365	chr1:55004365:A:G	1.21591e-22	-7.39038e-10	-2.33034	5.09482e-20	-7.39038e-10	-2.30482	3.29083e-11	-7.39038e-10	-1.83529
55004480	chr1:55004480:C:T	2.72788e-19	5.38545	-4.84864e-09	2.08279e-16	6.01101	-4.84864e-09	4.50261e-08	5.38598	-4.84864e-09
55005149	chr1:55005149:T:G	3.16466e-22	-1.65827	0.284488	1.78012e-20	-1.73095	-1.62542	6.10605e-12	-1.65835	-1.86138
55005344	chr1:55005344:G:A	1.21534e-22	-7.39038e-10	-2.3308	4.9593e-20	-7.39038e-10	-2.33178	2.08734e-11	-7.39038e-10	-2.29054
55005556	chr1:55005556:G:A	5.16655e-23	-0.868616	-2.31759	1.05843e-20	-1.54323	-2.33303	1.12023e-11	-0.868442	-2.04445
55005795	chr1:55005795:T:C	4.754e-23	-1.04461	-2.22482	9.89052e-21	-1.64593	-2.29812	1.21994e-11	-1.04444	-1.78318
55006038	chr1:55006038:G:C	1.33399e-22	-7.39038e-10	-2.23766	5.16539e-20	-7.39038e-10	-2.29106	3.38257e-11	-7.39038e-10	-1.80779
55006096	chr1:55006096:T:C	1.67828e-23	-2.20703	-2.10361	6.53691e-21	-2.04236	-2.3158	1.04106e-11	-2.20701	-0.779173
55006692	chr1:55006692:G:A	4.58632e-23	-2.13396	-1.17137	1.01686e-20	-2.12703	-1.78929	3.45527e-12	-2.134	-1.95512
55007737	chr1:55007737:CCTGT:C	1.50563e-22	-7.39038e-10	-2.11662	9.1627e-20	-7.39038e-10	-1.7179	2.34424e-11	-7.39038e-10	-2.17447
55008717	chr1:55008717:G:T	1.88406e-22	-7.39038e-10	-1.8924	7.60126e-20	-7.39038e-10	-1.90473	2.51165e-11	-7.39038e-10	-2.10549
55008722	chr1:55008722:A:G	2.23523e-22	-7.39038e-10	-1.72148	5.54322e-20	-7.39038e-10	-2.22047	2.95931e-11	-7.39038e-10	-1.94147
55008803	chr1:55008803:C:G	2.4602e-23	-1.61899	-2.30918	3.52794e-20	-0.465161	-2.20717	5.62683e-12	-1.61871	-1.98276
55008921	chr1:55008921:T:G	1.7125e-22	-7.39038e-10	-1.98787	4.95296e-20	-7.39038e-10	-2.33306	2.31924e-11	-7.39038e-10	-2.18519
55008977	chr1:55008977:A:G	1.25684e-22	-7.39038e-10	-2.29723	5.54252e-20	-7.39038e-10	-2.22059	2.03482e-11	-7.39038e-10	-2.31602
55009006	chr1:55009006:A:G	2.30622e-23	-1.6634	-2.32941	2.61642e-20	-0.644075	-2.32716	6.64006e-12	-1.66312	-1.77277
55009099	chr1:55009099:T:C	2.83734e-23	-2.03336	-1.75219	1.20246e-20	-1.97315	-1.77552	3.58153e-12	-2.03314	-2.02008
55009265	chr1:55009265:G:A	2.08356e-23	-1.7646	-2.32973	2.18058e-20	-0.827669	-2.32578	5.79284e-12	-1.76436	-1.80803
55009388	chr1:55009388:G:A	4.87062e-22	-7.39038e-10	-0.942609	2.39014e-19	-7.39038e-10	-0.759107	6.03085e-11	-7.39038e-10	-1.22954
55009431	chr1:55009431:A:C	2.52172e-23	-1.57518	-2.32829	3.02096e-20	-0.501774	-2.32569	7.3439e-12	-1.57489	-1.76026
55009468	chr1:55009468:C:A	5.18561e-22	-7.39038e-10	-0.879941	7.35051e-20	-7.39038e-10	-1.93827	2.10006e-11	-7.39038e-10	-2.28446
55009618	chr1:55009618:G:T	1.34726e-22	-7.39038e-10	-2.22776	5.19255e-20	-7.39038e-10	-2.28582	2.23672e-11	-7.39038e-10	-2.22142
55009903	chr1:55009903:G:A	1.45166e-22	-7.39038e-10	-2.15312	5.17941e-20	-7.39038e-10	-2.28835	2.30274e-11	-7.39038e-10	-2.19233
55009915	chr1:55009915:A:G	1.25413e-22	-7.39038e-10	-2.29939	5.51143e-20	-7.39038e-10	-2.22622	2.0303e-11	-7.39038e-10	-2.31825
55009953	chr1:55009953:A:G	1.50912e-22	-7.39038e-10	-2.1143	9.1951e-20	-7.39038e-10	-1.71437	2.35009e-11	-7.39038e-10	-2.17197
55010000	chr1:55010000:C:A	1.23026e-22	-7.39038e-10	-2.3186	5.30425e-20	-7.39038e-10	-2.26453	2.00762e-11	-7.39038e-10	-2.32948
55010010	chr1:55010010:C:T	1.33742e-22	-7.39038e-10	-2.23509	5.24532e-20	-7.39038e-10	-2.27571	2.17983e-11	-7.39038e-10	-2.24718
55010215	chr1:55010215:G:A	2.2684e-23	-1.67757	-2.33177	2.55221e-20	-0.663597	-2.33249	5.62621e-12	-1.6773	-1.92428
55010293	chr1:55010293:T:C	2.15827e-23	-2.14679	-1.91232	8.31837e-21	-1.95355	-2.16361	2.50058e-12	-2.14666	-2.26583
55010505	chr1:55010505:A:G	2.13294e-23	-1.73995	-2.33097	3.1257e-20	-0.630365	-2.16302	5.86135e-12	-1.7397	-1.82093
55010529	chr1:55010529:GTTCTGGGTTGAGGCTGGGGTTCCCGGCCTAGGGAAGGGC:G	1.31324e-22	-7.39038e-10	-2.25333	5.44729e-20	-7.39038e-10	-2.23792	2.05999e-11	-7.39038e-10	-2.30373
55010722	chr1:55010722:T:C	2.1313e-23	-1.82407	-2.24761	3.19553e-20	-1.14177	-1.62952	4.25371e-12	-1.82409	-2.05713
55010815	chr1:55010815:A:T	1.41719e-22	-7.39038e-10	-2.17715	5.19971e-20	-7.39038e-10	-2.28444	2.54408e-11	-7.39038e-10	-2.09266
55010999	chr1:55010999:C:A	1.59129e-22	-7.39038e-10	-2.06129	1.33392e-19	-7.39038e-10	-1.34234	1.06663e-10	-7.39038e-10	-0.659342
55011093	chr1:55011093:T:C	1.24103e-21	-7.39038e-10	-0.00730482	9.98272e-19	-7.39038e-10	0.670399	2.20321e-10	-7.39038e-10	0.0660733
55011513	chr1:55011513:A:G	1.38972e-22	-7.39038e-10	-2.19672	5.20799e-20	-7.39038e-10	-2.28285	2.35766e-11	-7.39038e-10	-2.16876
55012297	chr1:55012297:C:T	3.86988e-23	-1.22559	-2.2496	1.21283e-20	-1.75453	-1.98556	1.60804e-11	-1.22546	-1.32595
55012346	chr1:55012346:G:A	2.7813e-22	-2.0786	0.57569	3.53577e-19	-1.53512	1.1676	1.35789e-11	-2.07858	-0.641919
55012680	chr1:55012680:C:T	1.92579e-20	-7.39038e-10	2.73468	4.23803e-17	-7.39038e-10	4.41881	4.8291e-09	-7.39038e-10	3.1534
55013005	chr1:55013005:T:G	4.4676e-22	-1.91183	0.882852	7.55446e-19	-1.09285	1.48454	1.2336e-11	-1.91181	-0.904681
55013024	chr1:55013024:T:C	1.00204e-21	-7.39038e-10	-0.221206	4.95499e-20	-7.39038e-10	-2.33265	2.07176e-11	-7.39038e-10	-2.29803
55013089	chr1:55013089:T:C	2.04538e-22	-7.39038e-10	-1.81024	6.95887e-20	-7.39038e-10	-1.99302	4.04353e-11	-7.39038e-10	-1.62931
55013126	chr1:55013126:T:G	2.57268e-21	-7.39038e-10	0.721705	1.71721e-19	-7.39038e-10	-1.08976	6.4789e-11	-7.39038e-10	-1.15788
55013370	chr1:55013370:C:G	8.76634e-22	-0.354911	-4.84864e-09	9.13342e-19	0.581483	-4.84864e-09	1.44733e-10	-0.354124	-4.84864e-09
55013433	chr1:55013433:C:G	5.23355e-22	-1.71629	0.845554	8.14522e-19	-0.891281	1.35825	1.27184e-11	-1.71621	-1.06976
55013525	chr1:55013525:G:A	4.13055e-22	-1.81843	0.711016	5.9083e-19	-1.05848	1.20439	1.05223e-11	-1.81836	-1.15716
55013551	chr1:55013551:G:A	2.662e-22	-7.39038e-10	-1.54675	6.41262e-20	-7.39038e-10	-2.07477	3.75648e-11	-7.39038e-10	-1.70295
55013707	chr1:55013707:CT:C	1.23863e-22	-7.39038e-10	-2.31182	5.05015e-20	-7.39038e-10	-2.31362	0.999039	-7.39038e-10	22.301
55013777	chr1:55013777:C:A	1.21321e-22	-7.39038e-10	-2.33256	4.96623e-20	-7.39038e-10	-2.33038	2.01801e-11	-7.39038e-10	-2.32432
55013973	chr1:55013973:T:C	1.34616e-22	-7.39038e-10	-2.22858	4.96463e-20	-7.39038e-10	-2.3307	2.12143e-11	-7.39038e-10	-2.27434
55014294	chr1:55014294:C:T	2.59763e-21	2.23363	-1.50228	2.6365e-18	2.68637	-1.04479	2.08051e-10	2.2334	-2.22463
55014401	chr1:55014401:T:C	4.08891e-23	-1.74929	-1.67085	5.24484e-20	-1.15451	-1.12128	8.94743e-12	-1.74926	-1.38839
55014538	chr1:55014538:G:A	8.91787e-23	-0.369537	-2.27082	1.68603e-20	-1.07894	-2.33172	1.3829e-11	-0.369563	-2.33268
55014688	chr1:55014688:G:A	2.33986e-23	-1.96959	-2.00873	1.42349e-20	-1.809	-1.77093	5.57372e-12	-1.96968	-1.64127
55014831	chr1:55014831:T:C	4.41078e-23	-1.33145	-2.01292	1.54857e-20	-1.85676	-1.63895	3.68157e-11	-1.33217	-0.390923
55014918	chr1:55014918:G:A	1.21626e-22	-7.39038e-10	-2.33005	4.96768e-20	-7.39038e-10	-2.33009	2.00008e-11	-7.39038e-10	-2.33324
55015084	chr1:55015084:T:C	1.43758e-22	-7.39038e-10	-2.16287	8.504e-20	-7.39038e-10	-1.79251	2.46361e-11	-7.39038e-10	-2.1248
55015431	chr1:55015431:G:A	1.45601e-23	-2.19915	-2.25357	6.21196e-21	-2.12008	-2.28907	2.2354e-12	-2.1992	-2.3254
55015535	chr1:55015535:G:A	2.30931e-22	-7.39038e-10	-1.68888	1.49151e-19	-7.39038e-10	-1.23067	3.70716e-11	-7.39038e-10	-1.71616
55015888	chr1:55015888:G:C	1.69351e-22	-7.39038e-10	-1.99903	8.54917e-20	-7.39038e-10	-1.78721	2.95227e-11	-7.39038e-10	-1.94386
55016075	chr1:55016075:T:A	3.70385e-23	-1.21479	-2.30425	9.05351e-21	-1.72475	-2.30772	6.76693e-12	-1.21566	-2.2013
55016096	chr1:55016096:A:G	1.14889e-22	-0.380953	-2.00608	2.15745e-20	-0.830859	-2.33325	1.45811e-11	-0.382178	-2.26711
55016159	chr1:55016159:G:C	4.31211e-23	-1.97421	-1.39278	3.55363e-20	-1.53758	-1.12749	1.01858e-11	-1.97405	-1.03397
55016418	chr1:55016418:G:A	1.33972e-21	0.84056	-0.771344	4.91235e-20	-0.4353	-1.90599	1.06541e-10	0.838769	-1.49925
55016528	chr1:55016528:A:G	1.22085e-22	-7.39038e-10	-2.32629	5.25883e-20	-7.39038e-10	-2.27313	2.30037e-11	-7.39038e-10	-2.19336
55016787	chr1:55016787:A:G	1.5371e-22	-7.39038e-10	-2.09593	5.57914e-20	-7.39038e-10	-2.21401	2.52776e-11	-7.39038e-10	-2.09909
55017842	chr1:55017842:A:T	1.46671e-22	-7.39038e-10	-2.14281	5.4055e-20	-7.39038e-10	-2.24563	2.41214e-11	-7.39038e-10	-2.14591
55017925	chr1:55017925:C:T	3.50646e-23	-1.30994	-2.26387	1.26776e-20	-2.04964	-1.64616	6.89891e-12	-1.3111	-2.08655
55018205	chr1:55018205:C:T	1.90584e-22	-7.39038e-10	-1.88091	5.32658e-20	-7.39038e-10	-2.26033	2.38847e-11	-7.39038e-10	-2.15578
55018208	chr1:55018208:T:C	1.20926e-22	-0.770391	-1.56543	1.44803e-20	-1.28919	-2.27364	1.27679e-11	-0.771527	-2.01055
55018318	chr1:55018318:C:T	1.38552e-23	-2.19968	-2.30267	6.10184e-21	-2.18793	-2.23911	2.77247e-12	-2.19971	-2.10957
55018342	chr1:55018342:T:C	1.56655e-22	-2.07695	-4.84864e-09	5.7066e-20	-2.19142	-4.84864e-09	2.58452e-11	-2.07689	-4.84864e-09
55018909	chr1:55018909:T:C	2.54813e-22	-2.17607	0.585604	1.28182e-18	-1.92411	2.84453	1.52732e-09	-2.17573	4.17799
55019425	chr1:55019425:T:C	1.02192e-22	-0.170756	-2.33339	1.17718e-18	2.16686	-1.33161	1.68871e-11	-0.169182	-2.33328
55019935	chr1:55019935:G:T	1.21231e-22	-7.39038e-10	-2.3333	5.255e-20	-7.39038e-10	-2.27386	2.00754e-11	-7.39038e-10	-2.32952
55020244	chr1:55020244:A:G	6.48306e-20	5.79774	-1.84921	1.91e-17	5.40324	-1.78142	9.70127e-09	5.80048	-1.94948
55020391	chr1:55020391:G:A	5.28894e-20	5.59848	-1.85352	6.72912e-18	4.38633	-1.80776	7.86507e-09	5.60127	-1.96009
55020444	chr1:55020444:G:A	1.14109e-22	-0.710706	-1.68314	2.91619e-19	-0.830454	0.270273	3.88056e-10	-0.709957	1.34209
55020533	chr1:55020533:C:G	2.58564e-23	-1.74096	-2.13748	1.1308e-19	-0.901866	-0.605665	1.39278e-11	-1.73987	-0.955255
55020688	chr1:55020688:G:A	4.59751e-22	-0.497893	-0.502421	3.86605e-19	-0.464959	0.186735	1.3356e-10	-0.497105	0.0626445
55021078	chr1:55021078:G:A	3.94515e-22	-0.572735	-0.580608	3.26931e-19	-0.53839	0.0925134	1.12828e-10	-0.571965	-0.0311872
55021435	chr1:55021435:T:C	1.95054e-22	-7.39038e-10	-1.85773	5.84703e-20	-7.39038e-10	-2.16711	4.26904e-11	-7.39038e-10	-1.57504
55021673	chr1:55021673:C:G	4.59206e-16	13.6131	-0.799066	3.98942e-11	16.4144	1.75952	0.000365056	13.625	0.761538
55021816	chr1:55021816:C:T	1.27789e-21	0.0219676	-4.84864e-09	1.42239e-18	1.02447	-4.84864e-09	2.10871e-10	0.0222322	-4.84864e-09
55021961	chr1:55021961:A:T	1.50943e-19	6.79983	-2.00617	1.74092e-17	5.47226	-1.94313	2.31981e-08	6.80281	-2.08
55021975	chr1:55021975:A:G	1.01207e-18	8.14532	-1.44881	2.89074e-16	7.71121	-1.3724	1.71301e-07	8.15324	-1.43107
55021995	chr1:55021995:A:T	1.45709e-19	6.76341	-2.00505	1.686e-17	5.43898	-1.94191	2.23905e-08	6.7664	-2.07902
55022113	chr1:55022113:A:G	2.35432e-22	-0.56711	-1.10247	3.34842e-19	-0.458078	0.0361091	8.86127e-11	-0.56634	-0.278399
55022362	chr1:55022362:T:C	1.64251e-22	-2.0296	-4.84864e-09	5.64506e-20	-2.20226	-4.84864e-09	2.70986e-11	-2.02953	-4.84864e-09
55022389	chr1:55022389:G:C	2.02821e-23	-1.79114	-2.33012	8.47926e-21	-2.21275	-1.88525	3.30936e-11	-1.79101	-0.0386606
55022696	chr1:55022696:A:G	4.06944e-20	5.39401	-1.91116	3.55856e-17	5.24238	-0.998314	4.67264e-08	5.39665	0.0264032
55022714	chr1:55022714:G:A	1.94875e-19	-7.39038e-10	5.04911	5.69564e-20	-7.39038e-10	-2.19334	2.03304e-11	-7.39038e-10	-2.3169
55022771	chr1:55022771:A:G	1.31003e-22	-7.39038e-10	-2.25578	4.97558e-20	-7.39038e-10	-2.3285	2.04702e-11	-7.39038e-10	-2.31004
55022865	chr1:55022865:T:C	1.66852e-22	-2.01389	-4.84864e-09	5.64191e-20	-2.20282	-4.84864e-09	2.75279e-11	-2.01381	-4.84864e-09
55023017	chr1:55023017:C:T	3.38483e-21	3.32485	-2.32879	1.59765e-18	3.44599	-2.30533	5.68022e-10	3.3263	-2.31315
55023080	chr1:55023080:G:A	1.36133e-22	-7.39038e-10	-2.21737	7.57951e-20	-7.39038e-10	-1.90759	2.47562e-11	-7.39038e-10	-2.11994
55023316	chr1:55023316:G:A	5.98269e-20	5.87255	-2.00434	1.1451e-17	4.7459	-1.63569	1.05255e-08	5.87539	-1.94285
55023409	chr1:55023409:C:G	1.02587e-19	6.25574	-1.84828	1.28832e-17	5.00367	-1.77561	1.559e-08	6.25866	-1.93329
55023567	chr1:55023567:G:A	2.57501e-22	-0.709788	-0.870189	3.91077e-19	-0.626702	0.35998	1.20132e-10	-0.70906	0.168636
55023632	chr1:55023632:G:A	1.49314e-22	-2.12495	-4.84864e-09	6.42375e-20	-2.07304	-4.84864e-09	2.46334e-11	-2.12491	-4.84864e-09
55023714	chr1:55023714:G:A	2.47063e-23	-1.74612	-2.17782	5.90842e-21	-2.21095	-2.2483	4.69915e-12	-1.74597	-2.03566
55023759	chr1:55023759:T:C	3.61547e-22	-7.39038e-10	-1.24061	6.19622e-19	-7.39038e-10	0.193482	3.0314e-07	-7.39038e-10	7.29294
55023987	chr1:55023987:A:G	2.72704e-23	-1.71461	-2.11058	1.35232e-19	-0.803737	-0.524901	1.52421e-11	-1.71348	-0.891472
55024258	chr1:55024258:C:T	1.80596e-23	-1.92154	-2.31578	6.02427e-21	-2.20708	-2.23275	2.98477e-12	-1.92146	-2.31403
55024295	chr1:55024295:G:A	1.95005e-22	-1.85798	-4.84864e-09	1.90544e-19	-0.985747	-4.84864e-09	3.21736e-11	-1.85787	-4.84864e-09
55024503	chr1:55024503:A:G	3.00721e-19	7.26669	-1.78375	3.99431e-17	5.78138	-1.42179	6.03808e-08	7.2698	-1.59038
55024591	chr1:55024591:C:T	1.76268e-22	-7.39038e-10	-1.95899	5.04899e-20	-7.39038e-10	-2.31385	2.20826e-11	-7.39038e-10	-2.23422
55024609	chr1:55024609:C:T	2.12596e-21	-0.28099	0.811971	6.25009e-18	0.496424	2.0083	1.1914e-09	-0.280154	2.03403
55024673	chr1:55024673:A:T	2.70693e-23	-2.08651	-1.74609	7.39598e-21	-2.13331	-2.10138	6.30341e-12	-2.08644	-1.40148
55024683	chr1:55024683:A:G	2.47929e-19	6.46207	-1.17217	4.2193e-17	6.27912	-1.86474	1.3538e-08	6.46491	-2.28067
55025030	chr1:55025030:TCTGA:T	2.38424e-23	-1.76974	-2.18979	1.01278e-19	-0.885903	-0.731857	1.22406e-11	-1.7687	-1.05556
55025123	chr1:55025123:G:A	1.24016e-22	-7.39038e-10	-2.31059	4.95678e-20	-7.39038e-10	-2.33229	2.04944e-11	-7.39038e-10	-2.30886
55025194	chr1:55025194:C:T	1.48815e-22	-7.39038e-10	-2.12829	8.00137e-20	-7.39038e-10	-1.85343	8.06029e-11	-7.39038e-10	-0.939479
55025314	chr1:55025314:T:C	1.8139e-22	-7.39038e-10	-1.93035	5.35915e-20	-7.39038e-10	-2.25424	2.33488e-11	-7.39038e-10	-2.17847
55025319	chr1:55025319:A:T	1.83743e-22	-7.39038e-10	-1.91746	5.46461e-20	-7.39038e-10	-2.23475	2.39867e-11	-7.39038e-10	-2.15151
55025327	chr1:55025327:T:C	1.91932e-22	-7.39038e-10	-1.87386	5.66576e-20	-7.39038e-10	-2.1986	2.50897e-11	-7.39038e-10	-2.10656
55025350	chr1:55025350:A:G	1.32293e-22	-7.39038e-10	-2.24598	1.25894e-19	-7.39038e-10	-1.40019	1.03518e-09	-7.39038e-10	1.61332
55025992	chr1:55025992:A:G	1.21254e-22	-7.39038e-10	-2.33312	8.76483e-20	-7.39038e-10	-1.7623	9.7289e-11	-7.39038e-10	-0.751328
55026251	chr1:55026251:G:A	1.22699e-22	-7.39038e-10	-2.32126	1.08666e-19	-7.39038e-10	-1.54735	1.36896e-10	-7.39038e-10	-0.409789
55026257	chr1:55026257:A:G	1.24906e-22	-7.39038e-10	-2.30344	1.21819e-19	-7.39038e-10	-1.43309	1.63015e-10	-7.39038e-10	-0.235173
55026426	chr1:55026426:G:A	1.47679e-23	-2.14749	-2.29105	6.48815e-21	-2.12054	-2.24511	2.36727e-12	-2.14744	-2.31984
55026517	chr1:55026517:C:T	4.99509e-19	6.93842	-0.948035	1.14245e-16	6.82246	-1.41199	2.2817e-08	6.9413	-2.23505
55026887	chr1:55026887:C:T	1.61573e-22	-2.04604	-4.84864e-09	5.66506e-20	-2.19872	-4.84864e-09	2.66568e-11	-2.04597	-4.84864e-09
55026959	chr1:55026959:C:T	1.50289e-23	-2.20989	-2.21113	8.33497e-21	-1.96472	-2.15044	2.33652e-12	-2.20988	-2.27048
55027046	chr1:55027046:C:T	7.1992e-22	-0.563003	0.011144	5.34673e-18	0.186057	2.16256	5.77543e-10	-0.562248	1.59202
55027116	chr1:55027116:T:A	2.01738e-22	-0.531955	-1.29207	5.84295e-19	0.210018	-0.0752397	8.70512e-11	-0.531192	-0.331324
55027353	chr1:55027353:C:T	1.44844e-22	-7.39038e-10	-2.15534	5.0509e-20	-7.39038e-10	-2.31348	2.22297e-11	-7.39038e-10	-2.22759
55027422	chr1:55027422:C:T	8.57608e-21	4.19418	-2.26845	6.61198e-19	2.40585	-2.14742	1.504e-09	4.19585	-2.20898
55027449	chr1:55027449:C:T	1.50127e-23	-2.19277	-2.22933	6.57674e-21	-2.03992	-2.31217	2.52845e-12	-2.19274	-2.20867
55027726	chr1:55027726:T:A	1.48318e-22	-7.39038e-10	-2.13164	4.95807e-20	-7.39038e-10	-2.33203	2.11384e-11	-7.39038e-10	-2.27792
55027792	chr1:55027792:C:T	1.59204e-22	-2.06082	-4.84864e-09	5.68817e-20	-2.19465	-4.84864e-09	2.62657e-11	-2.06075	-4.84864e-09
55027832	chr1:55027832:C:T	1.50687e-22	-2.11579	-4.84864e-09	5.85961e-20	-2.16496	-4.84864e-09	2.48603e-11	-2.11574	-4.84864e-09
55027999	chr1:55027999:C:G	1.499e-23	-2.11107	-2.31255	1.36716e-20	-1.32301	-2.2973	2.44876e-12	-2.11078	-2.32265
55028088	chr1:55028088:C:T	1.22118e-22	-7.39038e-10	-2.32601	5.01852e-20	-7.39038e-10	-2.31991	2.00255e-11	-7.39038e-10	-2.33201
55028117	chr1:55028117:C:T	3.61173e-23	-1.59895	-1.94528	1.31961e-19	-0.563035	-0.79009	2.37706e-11	-1.59771	-0.562853
55028143	chr1:55028143:T:C	1.57662e-22	-2.07054	-4.84864e-09	5.9717e-20	-2.14601	-4.84864e-09	2.60112e-11	-2.07049	-4.84864e-09
55028170	chr1:55028170:CG:C	2.16299e-19	6.34014	-1.18673	5.78742e-17	6.16517	-1.43477	1.19805e-08	6.34293	-2.2809
55028269	chr1:55028269:ACT:A	1.46084e-22	-7.39038e-10	-2.14682	4.9515e-20	-7.39038e-10	-2.33335	2.097e-11	-7.39038e-10	-2.28592
55028366	chr1:55028366:A:C	3.60043e-23	-1.595	-1.95236	1.97391e-19	-0.521766	-0.428674	2.46413e-11	-1.59377	-0.530824
55028628	chr1:55028628:C:T	2.14502e-21	2.24064	-1.70074	1.405e-16	5.1409	0.476438	8.77237e-10	2.24338	-0.795621
55029009	chr1:55029009:C:T	3.35845e-23	-1.69162	-1.92532	1.65241e-19	-0.756429	-0.371794	2.39253e-11	-1.69049	-0.463588
55029062	chr1:55029062:T:C	3.72138e-23	-1.61492	-1.8994	5.90928e-20	-0.653684	-1.50283	4.86454e-12	-1.61369	-2.13335
55029204	chr1:55029204:A:G	3.60726e-23	-1.63807	-1.9074	5.62033e-20	-0.691486	-1.51517	4.72606e-12	-1.63686	-2.13906
55029233	chr1:55029233:G:A	3.93079e-22	-0.627561	-0.529429	2.17378e-18	0.0133491	1.43525	2.67491e-10	-0.626821	0.886895
55029330	chr1:55029330:T:C	1.25401e-22	-7.39038e-10	-2.29949	5.49057e-20	-7.39038e-10	-2.23001	2.12413e-11	-7.39038e-10	-2.27307
55029439	chr1:55029439:C:T	1.24242e-22	-7.39038e-10	-2.30876	5.3899e-20	-7.39038e-10	-2.24852	2.09601e-11	-7.39038e-10	-2.28639
55029626	chr1:55029626:G:A	1.36788e-22	-2.21257	-4.84864e-09	6.48367e-20	-2.06376	-4.84864e-09	2.25656e-11	-2.21258	-4.84864e-09
55029690	chr1:55029690:T:C	9.32734e-21	4.07262	-2.06292	3.56817e-18	4.21118	-2.26699	1.27917e-09	4.07416	-2.2492
55029891	chr1:55029891:G:A	2.29652e-22	-7.39038e-10	-1.69443	5.49695e-20	-7.39038e-10	-2.22885	2.55514e-11	-7.39038e-10	-2.08832
55030071	chr1:55030071:T:C	1.23895e-22	-0.159976	-2.15159	2.48342e-20	-1.1967	-1.8267	1.71972e-11	-0.159811	-2.32446
55030458	chr1:55030458:G:A	5.46074e-23	-1.79753	-1.3333	9.19891e-20	-1.71409	0.000134149	9.17488e-12	-1.79725	-1.31529
55030583	chr1:55030583:G:A	1.24838e-22	-7.39038e-10	-2.30398	5.62615e-20	-7.39038e-10	-2.20562	2.04871e-11	-7.39038e-10	-2.30922
55030776	chr1:55030776:T:A	8.41921e-22	-0.120067	-0.275246	1.75575e-17	-0.579536	4.11715	5.66986e-10	-0.119702	1.13102
55030883	chr1:55030883:T:C	1.49314e-21	2.36899	-2.19135	3.45274e-19	1.51653	-1.90782	3.14541e-10	2.37024	-1.94814
55030885	chr1:55030885:A:C	6.01067e-22	0.240676	-0.972969	3.99568e-18	-0.225678	2.28302	3.4084e-10	0.241033	0.261368
55030926	chr1:55030926:A:G	4.4886e-22	-7.39038e-10	-1.02429	5.00482e-20	-7.39038e-10	-2.32264	2.2954e-11	-7.39038e-10	-2.19552
55031181	chr1:55031181:G:A	1.51055e-18	-7.39038e-10	7.09698	5.84159e-15	-7.39038e-10	9.34489	4.28341e-07	-7.39038e-10	7.63866
55031223	chr1:55031223:G:A	1.37924e-22	-7.39038e-10	-2.2043	5.33163e-20	-7.39038e-10	-2.25939	2.27386e-11	-7.39038e-10	-2.20495
55031246	chr1:55031246:C:A	1.7904e-22	-1.94339	-4.84864e-09	2.40877e-19	-0.751339	-4.84864e-09	2.95341e-11	-1.94347	-4.84864e-09
55031463	chr1:55031463:C:G	2.42171e-23	-2.18753	-1.75641	8.78168e-21	-2.18138	-1.88157	6.49641e-12	-2.18751	-1.27025
55031629	chr1:55031629:C:T	3.3066e-23	-1.66673	-1.96576	2.27546e-20	-1.61802	-1.49284	1.97177e-11	-1.66657	-0.680925
55031689	chr1:55031689:C:A	2.51185e-22	-7.39038e-10	-1.60481	5.72654e-19	-7.39038e-10	0.114655	9.73196e-09	-7.39038e-10	3.85416
55031932	chr1:55031932:C:T	1.28216e-21	-7.39038e-10	0.0253005	2.04197e-18	-7.39038e-10	1.38604	3.67883e-10	-7.39038e-10	0.578752
55032001	chr1:55032001:G:A	4.84073e-22	-7.39038e-10	-0.948764	3.28533e-19	-7.39038e-10	-0.44099	6.30772e-11	-7.39038e-10	-1.18465
55032073	chr1:55032073:T:TG	4.488e-23	-1.60683	-1.72018	1.00414e-20	-1.77889	-2.15002	4.93412e-12	-1.60703	-2.12581
55032497	chr1:55032497:A:G	5.76577e-21	-7.39038e-10	1.52869	2.54497e-19	-7.39038e-10	-0.696338	7.03957e-11	-7.39038e-10	-1.07488
55032521	chr1:55032521:C:T	5.53496e-22	-2.18343	1.36869	3.00152e-19	-1.80893	1.27759	3.93499e-11	-2.1833	0.526779
55032836	chr1:55032836:G:T	1.35416e-22	-7.39038e-10	-2.22265	7.18122e-20	-7.39038e-10	-1.96157	2.12632e-11	-7.39038e-10	-2.27204
55032870	chr1:55032870:T:C	1.71569e-23	-1.96918	-2.31942	7.92776e-21	-1.88935	-2.2759	6.47799e-12	-1.96907	-1.49154
55033035	chr1:55033035:G:A	3.92604e-22	-7.39038e-10	-1.1582	1.39761e-19	-7.39038e-10	-1.29569	1.09598e-10	-7.39038e-10	-0.63219
55033191	chr1:55033191:T:A	6.12686e-18	8.31596	0.181235	4.23492e-13	15.1291	-1.50064	1.08052e-07	8.31787	-2.05652
55033483	chr1:55033483:C:T	1.8675e-17	8.43885	1.17285	2.52491e-12	15.7365	-0.322691	1.2582e-06	8.44048	0.275693
55034267	chr1:55034267:C:T	2.79844e-23	-1.53124	-2.26812	8.75877e-21	-1.73468	-2.3309	4.46909e-12	-1.53144	-2.30039
55034352	chr1:55034352:C:A	6.91713e-18	7.98535	0.633162	5.58835e-13	14.9267	-1.02094	8.29779e-08	7.98724	-1.98992
55034496	chr1:55034496:C:G	1.63061e-23	-2.0087	-2.33076	8.48141e-21	-1.9352	-2.16255	8.93238e-12	-2.00859	-1.13074
55034533	chr1:55034533:T:C	1.66552e-23	-1.98876	-2.32952	8.74937e-21	-1.91267	-2.15398	9.33432e-12	-1.98865	-1.10667
55034610	chr1:55034610:A:T	1.37266e-22	-2.20908	-4.84864e-09	6.13016e-20	-2.11982	-4.84864e-09	2.26442e-11	-2.20911	-4.84864e-09
55034756	chr1:55034756:A:G	1.35306e-17	7.7948	1.49466	2.83307e-13	14.5473	-1.32089	3.71739e-07	7.79632	-0.299388
55035174	chr1:55035174:C:T	1.22448e-22	-7.39038e-10	-2.32331	5.94342e-20	-7.39038e-10	-2.15076	2.11609e-11	-7.39038e-10	-2.27686
55035303	chr1:55035303:C:T	2.38426e-17	8.92493	0.93105	1.109e-11	16.531	0.362716	2.58502e-06	8.92667	0.509562
55035305	chr1:55035305:C:G	2.41687e-20	2.96182	-4.84864e-09	1.36266e-16	5.58674	-4.84864e-09	3.98937e-09	2.96238	-4.84864e-09
55035529	chr1:55035529:C:T	1.24056e-22	-7.39038e-10	-2.31027	5.45226e-20	-7.39038e-10	-2.23701	2.17644e-11	-7.39038e-10	-2.24874
55036197	chr1:55036197:C:T	1.28105e-22	-7.39038e-10	-2.27815	5.48283e-20	-7.39038e-10	-2.23142	2.00255e-11	-7.39038e-10	-2.33201
55036464	chr1:55036464:C:G	4.21184e-18	9.04331	-0.9209	4.0375e-12	17.1342	-1.25097	3.01698e-07	9.04497	-1.7568
55036473	chr1:55036473:G:A	3.89102e-22	-1.16716	-4.84864e-09	5.21721e-19	0.0215049	-4.84864e-09	6.42329e-11	-1.1665	-4.84864e-09
55036475	chr1:55036475:A:C	1.65262e-22	-2.02347	-4.84864e-09	5.59005e-20	-2.21205	-4.84864e-09	2.72751e-11	-2.02304	-4.84864e-09
55036565	chr1:55036565:A:T	1.26979e-22	-7.39038e-10	-2.28698	4.95547e-20	-7.39038e-10	-2.33255	2.06067e-11	-7.39038e-10	-2.3034
55036754	chr1:55036754:AAAGTT:A	5.2201e-22	-1.51986	0.646543	3.90805e-19	-0.938698	0.671281	4.35778e-11	-1.51929	-0.0351718
55036991	chr1:55036991:C:A	1.37798e-22	-7.39038e-10	-2.20521	6.11144e-20	-7.39038e-10	-2.12288	2.00967e-11	-7.39038e-10	-2.32846
55036999	chr1:55036999:C:A	1.60719e-23	-2.02329	-2.33064	9.78582e-21	-2.07867	-1.87603	6.12259e-12	-2.02316	-1.49387
55037020	chr1:55037020:T:C	1.58725e-23	-2.03382	-2.33259	1.00157e-20	-2.08767	-1.84381	6.332e-12	-2.03369	-1.4497
55037146	chr1:55037146:T:A	3.64752e-21	-7.39038e-10	1.0708	9.30587e-18	-7.39038e-10	2.90277	1.167e-09	-7.39038e-10	1.73318
55037270	chr1:55037270:G:C	1.29608e-22	-7.39038e-10	-2.26648	7.32312e-20	-7.39038e-10	-1.94201	2.09476e-11	-7.39038e-10	-2.28699
55037381	chr1:55037381:T:G	1.54747e-21	-7.39038e-10	0.213379	2.38289e-19	-7.39038e-10	-0.762144	1.78426e-10	-7.39038e-10	-0.14484
55037775	chr1:55037775:A:G	8.45527e-17	9.40268	1.71921	1.26299e-10	18.5514	0.774925	2.10203e-06	9.40534	-0.175938
55037790	chr1:55037790:A:T	4.75042e-21	-7.39038e-10	1.33499	1.24153e-17	-7.39038e-10	3.19106	1.50096e-09	-7.39038e-10	1.98485
55038086	chr1:55038086:G:T	8.40716e-17	-7.39038e-10	11.1162	1.69555e-19	-7.39038e-10	-1.10245	3.09521e-11	-7.39038e-10	-1.89657
55038719	chr1:55038719:A:T	1.24534e-22	-7.39038e-10	-2.30642	7.96004e-20	-7.39038e-10	-1.85861	2.423e-11	-7.39038e-10	-2.14142
55038766	chr1:55038766:G:A	5.9236e-16	-7.39038e-10	13.0686	3.31028e-19	-7.39038e-10	-0.433425	4.73784e-11	-7.39038e-10	-1.47085
55038913	chr1:55038913:A:G	1.25267e-22	-1.63065	-0.669897	2.39129e-19	0.0172892	-0.775914	1.45859e-11	-1.62964	-1.01932
55038977	chr1:55038977:G:A	3.48886e-19	7.76603	-2.13453	3.24926e-12	17.9332	-2.26716	8.2906e-08	7.76851	-1.77206
55039419	chr1:55039419:G:A	4.00605e-19	-7.39038e-10	5.76973	2.99239e-15	-7.39038e-10	8.67596	1.29547e-07	-7.39038e-10	6.44278
55039551	chr1:55039551:G:A	1.45007e-22	-2.15421	-4.84864e-09	5.66366e-20	-2.19897	-4.84864e-09	2.39219e-11	-2.15422	-4.84864e-09
55039812	chr1:55039812:G:A	3.68524e-19	-7.39038e-10	5.68626	2.60521e-15	-7.39038e-10	8.5374	1.13876e-07	-7.39038e-10	6.31385
55040131	chr1:55040131:T:A	3.13933e-22	-1.38182	-4.84864e-09	6.63689e-19	0.262187	-4.84864e-09	5.17827e-11	-1.38196	-4.84864e-09
55040188	chr1:55040188:G:A	6.71699e-21	3.78528	-2.10388	8.44821e-16	9.01035	-1.5991	1.77914e-09	3.78777	-1.6329
55040253	chr1:55040253:C:T	9.2373e-23	-1.70887	-0.896296	1.61816e-19	-0.0892495	-1.05992	1.04167e-11	-1.70794	-1.27766
55040403	chr1:55040403:G:A	8.09493e-22	-0.434591	-4.84864e-09	6.76883e-20	-2.02071	-4.84864e-09	1.33557e-10	-0.434485	-4.84864e-09
55040430	chr1:55040430:C:G	7.84699e-23	-1.71643	-1.05185	1.38195e-19	-0.106132	-1.20083	9.08384e-12	-1.71551	-1.40701
55040633	chr1:55040633:A:G	2.38089e-22	-7.39038e-10	-1.65835	5.87084e-20	-7.39038e-10	-2.16304	3.75894e-11	-7.39038e-10	-1.70229
55040788	chr1:55040788:G:A	2.31419e-19	-7.39038e-10	5.22099	1.88663e-15	-7.39038e-10	8.21468	6.88368e-08	-7.39038e-10	5.81048
55040946	chr1:55040946:C:T	1.24563e-20	-7.39038e-10	2.29899	1.1727e-18	-7.39038e-10	0.831441	1.59012e-09	-7.39038e-10	2.04255
55040948	chr1:55040948:G:A	7.93866e-20	-7.39038e-10	4.15109	1.91654e-19	-7.39038e-10	-0.979936	2.678e-11	-7.39038e-10	-2.04136
55041683	chr1:55041683:A:C	3.67842e-22	-1.22335	-4.84864e-09	8.74892e-19	0.538474	-4.84864e-09	6.06742e-11	-1.22349	-4.84864e-09
55041839	chr1:55041839:C:T	1.64192e-22	-7.39038e-10	-2.02996	5.07286e-20	-7.39038e-10	-2.30914	2.63164e-11	-7.39038e-10	-2.05882
55041976	chr1:55041976:C:T	9.24654e-16	5.7601	7.75383	7.23826e-11	12.3731	6.39655	1.89982e-06	5.76234	3.36591
55042513	chr1:55042513:T:A	4.35158e-23	-1.43274	-1.92514	1.46798e-20	-1.60613	-1.94302	2.16033e-11	-1.43281	-0.823352
55042520	chr1:55042520:C:T	2.24617e-22	-7.39038e-10	-1.7166	5.27883e-20	-7.39038e-10	-2.26934	2.42296e-11	-7.39038e-10	-2.14144
55043048	chr1:55043048:A:G	1.29474e-22	-7.39038e-10	-2.26752	4.95478e-20	-7.39038e-10	-2.33269	2.09198e-11	-7.39038e-10	-2.28832
55043336	chr1:55043336:G:A	1.83816e-22	-7.39038e-10	-1.91707	7.45245e-20	-7.39038e-10	-1.9245	3.61245e-11	-7.39038e-10	-1.74204
55043444	chr1:55043444:C:T	8.2762e-22	-7.39038e-10	-0.412445	1.94286e-19	-7.39038e-10	-0.966295	1.04033e-10	-7.39038e-10	-0.684302
55043540	chr1:55043540:G:C	1.92958e-21	2.744	-2.30994	1.5662e-17	5.19325	-1.76989	1.05713e-09	2.74396	-1.10966
55043682	chr1:55043682:C:T	2.77811e-23	-1.68472	-2.12192	1.01452e-20	-1.77716	-2.14146	1.13523e-11	-1.68482	-1.21477
55044199	chr1:55044199:T:C	6.37481e-23	-0.932306	-2.04375	3.76703e-19	1.16998	-1.47415	1.03736e-11	-0.930988	-2.05876
55044227	chr1:55044227:C:T	2.93699e-23	-1.63459	-2.11644	1.08479e-20	-1.73423	-2.11743	1.21828e-11	-1.63471	-1.19429
55044266	chr1:55044266:T:C	2.97377e-23	-1.60059	-2.13799	1.09428e-20	-1.70353	-2.13941	1.19476e-11	-1.60071	-1.24777
55044342	chr1:55044342:C:T	4.77659e-22	-0.962103	-4.84864e-09	1.3629e-18	0.98174	-4.84864e-09	7.87867e-11	-0.96227	-4.84864e-09
55044503	chr1:55044503:G:A	1.59147e-21	-7.39038e-10	0.241411	2.86887e-18	-7.39038e-10	1.72605	4.32016e-10	-7.39038e-10	0.739449
55044601	chr1:55044601:AC:A	2.9148e-23	-1.64781	-2.11081	1.06673e-20	-1.74853	-2.11991	1.19229e-11	-1.64792	-1.20264
55045076	chr1:55045076:GA:G	5.69162e-22	-7.39038e-10	-0.786835	6.82815e-19	-7.39038e-10	0.290596	2.26934e-10	-7.39038e-10	0.0956452
55045154	chr1:55045154:G:A	1.69763e-22	-7.39038e-10	-1.9966	5.43257e-20	-7.39038e-10	-2.24063	2.00146e-11	-7.39038e-10	-2.33255
55045298	chr1:55045298:T:C	7.81874e-23	-1.32404	-1.44785	1.30728e-19	0.130425	-1.49294	1.01097e-11	-1.32291	-1.69261
55045395	chr1:55045395:T:C	3.73447e-23	-1.63553	-1.87527	1.41244e-20	-1.73421	-1.85352	1.97216e-11	-1.63565	-0.711652
55045812	chr1:55045812:C:T	1.21413e-22	-7.39038e-10	-2.3318	4.98677e-20	-7.39038e-10	-2.32625	2.00343e-11	-7.39038e-10	-2.33157
55045960	chr1:55045960:C:T	3.25605e-19	-7.39038e-10	5.56244	1.9802e-15	-7.39038e-10	8.26308	9.87588e-08	-7.39038e-10	6.17142
55046692	chr1:55046692:C:A	1.44173e-22	-7.39038e-10	-2.15999	5.99335e-20	-7.39038e-10	-2.14239	2.00053e-11	-7.39038e-10	-2.33302
55046772	chr1:55046772:AC:A	9.17485e-22	-7.39038e-10	-0.309364	1.38033e-18	-7.39038e-10	0.994448	2.28451e-10	-7.39038e-10	0.102308
55046876	chr1:55046876:T:C	1.21447e-19	0.13887	4.43736	4.89259e-18	2.09224	0.167606	1.71326e-10	0.140295	-0.325742
55047209	chr1:55047209:G:C	2.30633e-22	0.595135	-2.28531	7.46314e-19	2.53939	-2.15987	5.74911e-11	0.595211	-1.87259
55047216	chr1:55047216:G:A	1.37253e-22	-7.39038e-10	-2.20917	6.3343e-20	-7.39038e-10	-2.08706	2.0122e-11	-7.39038e-10	-2.3272
55047322	chr1:55047322:G:A	2.10126e-23	-1.93153	-2.15435	8.19262e-21	-1.87572	-2.25667	3.36021e-12	-1.93161	-2.1854
55047370	chr1:55047370:C:T	6.79384e-23	-1.51435	-1.39805	7.43564e-21	-2.1993	-2.03004	7.44336e-12	-1.51468	-1.80701
55047388	chr1:55047388:T:C	3.07078e-16	4.92738	7.48424	1.31894e-11	10.9908	6.07627	6.35273e-07	4.92953	3.10327
55047510	chr1:55047510:C:T	1.07067e-22	-0.231049	-2.2265	7.17842e-20	0.363218	-2.32518	1.63378e-11	-0.231104	-2.30443
55047685	chr1:55047685:C:A	5.88287e-20	-7.39038e-10	3.85139	3.41344e-16	-7.39038e-10	6.50502	1.8693e-08	-7.39038e-10	4.50689
55048052	chr1:55048052:T:A	1.05236e-22	-1.09256	-1.38223	7.19471e-20	0.297271	-2.25697	6.72691e-12	-1.09161	-2.33129
55048373	chr1:55048373:G:T	9.71342e-23	-1.13482	-1.42009	6.7652e-20	0.246366	-2.26762	6.43968e-12	-1.13389	-2.33265
55048400	chr1:55048400:C:G	2.27589e-22	-1.86536	0.161905	1.15677e-19	-1.9394	0.45457	6.21876e-10	-1.86545	2.96918
55048509	chr1:55048509:T:C	4.205e-23	-1.06683	-2.32531	7.91702e-20	0.270324	-2.13435	1.28329e-11	-1.06586	-1.71114
55048542	chr1:55048542:G:T	1.70348e-21	-0.10053	0.40996	1.37926e-18	2.23889	-1.24521	3.06274e-11	-0.0992176	-1.8079
55048858	chr1:55048858:T:G	1.69127e-15	-7.39038e-10	14.1177	6.52088e-20	-7.39038e-10	-2.05803	2.00013e-11	-7.39038e-10	-2.33322
55048925	chr1:55048925:G:A	2.01901e-22	-7.39038e-10	-1.82322	6.03733e-20	-7.39038e-10	-2.13508	2.09315e-11	-7.39038e-10	-2.28776
55048938	chr1:55048938:A:T	1.02478e-21	0.394569	-0.593336	1.3304e-17	2.53782	0.722369	6.273e-10	0.394662	0.71775
55049008	chr1:55049008:C:T	4.70465e-22	-7.39038e-10	-0.977278	5.11384e-19	-7.39038e-10	0.00149336	1.84465e-10	-7.39038e-10	-0.111554
55049116	chr1:55049116:G:A	2.09066e-22	-7.39038e-10	-1.78835	6.16042e-20	-7.39038e-10	-2.1149	2.10856e-11	-7.39038e-10	-2.28043
55049283	chr1:55049283:G:A	3.00078e-19	-7.39038e-10	5.4808	5.19822e-20	-7.39038e-10	-2.28473	2.43421e-11	-7.39038e-10	-2.1368
55049808	chr1:55049808:C:T	7.91843e-16	3.70734	9.65154	1.29573e-11	9.63755	7.41175	6.77114e-07	3.70925	4.38733
55049812	chr1:55049812:G:A	3.11531e-22	-7.39038e-10	-1.3895	1.02688e-19	-7.39038e-10	-1.60393	8.66237e-11	-7.39038e-10	-0.86744
55049930	chr1:55049930:C:T	2.07175e-22	-7.39038e-10	-1.79743	4.20544e-19	-7.39038e-10	-0.194079	5.22065e-09	-7.39038e-10	3.23136
55049931	chr1:55049931:G:A	1.49854e-22	-7.39038e-10	-2.12134	5.79839e-20	-7.39038e-10	-2.17546	1.99982e-11	-7.39038e-10	-2.33337
55049995	chr1:55049995:CACG:C	2.64722e-21	-0.504368	1.25463	1.36303e-18	1.62621	-0.644374	3.04142e-11	-0.50319	-1.41091
55050050	chr1:55050050:G:A	1.56385e-22	-7.39038e-10	-2.07868	2.37086e-19	-7.39038e-10	-0.767202	1.9082e-09	-7.39038e-10	2.2249
55050064	chr1:55050064:G:A	2.96313e-19	-7.39038e-10	5.46817	5.13982e-20	-7.39038e-10	-2.29602	2.51111e-11	-7.39038e-10	-2.1057
55050331	chr1:55050331:C:A	3.02723e-16	2.99223	9.4051	8.72364e-12	8.61016	8.04352	3.93763e-07	2.99407	4.56042
55050356	chr1:55050356:G:T	3.60086e-19	-7.39038e-10	5.6631	2.89623e-15	-7.39038e-10	8.64329	1.33564e-07	-7.39038e-10	6.47332
55050515	chr1:55050515:C:T	1.0998e-17	2.59015	6.49207	2.17595e-14	7.66997	2.98997	2.47984e-08	2.59191	2.19761
55050835	chr1:55050835:A:G	3.70599e-19	2.42268	3.26919	3.39929e-15	7.77218	1.03127	2.22286e-09	2.42443	-0.0468887
55050965	chr1:55050965:CA:C	2.00802e-21	-7.39038e-10	0.473907	2.13627e-18	-7.39038e-10	1.43119	3.89882e-10	-7.39038e-10	0.636832
55051001	chr1:55051001:T:C	1.82109e-21	-7.39038e-10	0.376192	1.55846e-19	-7.39038e-10	-1.18676	1.56995e-10	-7.39038e-10	-0.272798
55051040	chr1:55051040:C:T	5.57596e-23	-1.96427	-1.14568	1.39811e-19	0.172782	-1.46812	6.11401e-12	-1.96377	-1.55466
55051061	chr1:55051061:A:G	3.84317e-22	-7.39038e-10	-1.17953	6.38904e-19	-7.39038e-10	0.224128	1.19515e-10	-7.39038e-10	-0.54557
55051108	chr1:55051108:G:T	1.76397e-22	-7.39038e-10	-1.95826	9.10652e-20	-7.39038e-10	-1.72405	3.27601e-11	-7.39038e-10	-1.8398
55051162	chr1:55051162:T:C	1.25789e-22	-7.39038e-10	-2.29639	5.27559e-20	-7.39038e-10	-2.26995	2.0111e-11	-7.39038e-10	-2.32775
55051412	chr1:55051412:T:C	6.69842e-22	-7.39038e-10	-0.623958	1.16787e-19	-7.39038e-10	-1.47528	6.42521e-11	-7.39038e-10	-1.1662
55051628	chr1:55051628:A:G	4.07921e-23	-1.88597	-1.53654	7.91578e-21	-2.21077	-1.956	4.39025e-12	-1.88634	-1.96328
55051841	chr1:55051841:G:A	2.54873e-19	-7.39038e-10	5.31752	5.00598e-18	-7.39038e-10	2.28276	5.04417e-09	-7.39038e-10	3.19698
55052420	chr1:55052420:G:A	2.69837e-23	-1.5176	-2.31817	5.33749e-18	4.37406	-2.02718	4.46378e-12	-1.51743	-2.31558
55052513	chr1:55052513:T:C	3.23737e-21	-7.39038e-10	0.951517	4.08505e-18	-7.39038e-10	2.07946	5.41436e-10	-7.39038e-10	0.965211
55052614	chr1:55052614:G:A	2.86213e-23	-1.58	-2.19685	3.39752e-18	4.14836	-2.25319	4.15755e-12	-1.57984	-2.32424
55052643	chr1:55052643:C:T	2.11151e-18	-2.19674	9.62866	3.17063e-17	5.38691	-1.25827	8.08412e-11	-2.19682	1.2603
55052697	chr1:55052697:C:T	1.22826e-20	-7.39038e-10	2.28494	1.78226e-19	-7.39038e-10	-1.05257	2.21252e-10	-7.39038e-10	0.0702886
55052794	chr1:55052794:A:G	2.09406e-23	-1.95582	-2.1335	1.59834e-07	28.7891	-2.31953	9.12138e-11	-1.95568	1.13988
55052855	chr1:55052855:C:A	6.03349e-20	-2.18928	6.06594	2.27751e-11	19.8538	-2.24048	6.27425e-12	-2.18931	-1.30325
55053079	chr1:55053079:C:T	3.38322e-23	-2.16366	-1.44593	7.06836e-16	7.79498	-0.562053	2.59405e-12	-2.16363	-2.21216
55053155	chr1:55053155:A:G	1.01894e-15	0.384322	13.2267	9.25457e-15	9.91512	-0.110122	4.84873e-11	0.384665	-1.83238
55053287	chr1:55053287:G:A	5.74055e-21	-7.39038e-10	1.52431	2.0033e-19	-7.39038e-10	-0.93566	1.64941e-10	-7.39038e-10	-0.223428
55053395	chr1:55053395:A:T	1.22114e-14	0.580248	15.5144	6.33517e-15	10.3372	-0.9112	4.01452e-11	0.580614	-2.21712
55053558	chr1:55053558:A:T	1.01737e-14	0.841662	15.0704	1.14831e-14	11.0679	-1.04714	5.03527e-11	0.842018	-2.25198
55053565	chr1:55053565:C:T	5.08155e-20	-2.00372	5.70868	2.37364e-10	22.2506	-2.29335	9.10968e-12	-2.00382	-1.11585
55053581	chr1:55053581:C:A	9.51107e-12	-7.39038e-10	22.7525	8.5007e-20	-7.39038e-10	-1.79289	2.04559e-11	-7.39038e-10	-2.31074
55053679	chr1:55053679:C:T	2.75224e-21	-7.39038e-10	0.789171	5.04024e-18	-7.39038e-10	2.28958	8.24059e-10	-7.39038e-10	1.38523
55053935	chr1:55053935:C:G	1.23721e-22	-7.39038e-10	-2.31297	5.16724e-20	-7.39038e-10	-2.2907	2.00979e-11	-7.39038e-10	-2.3284
55054190	chr1:55054190:C:T	3.93446e-23	-1.58961	-1.86903	1.78372e-19	-2.19382	1.14207	6.05836e-10	-1.58921	2.66681
55054298	chr1:55054298:G:A	3.93507e-23	-1.13162	-2.32687	3.79568e-17	5.93429	-1.62571	7.01312e-12	-1.1314	-2.24983
55054539	chr1:55054539:G:A	2.56978e-23	-2.20737	-1.67723	0.98339	38.6575	3.44444	2.32479e-12	-2.20735	-2.27803
55054592	chr1:55054592:T:C	4.6749e-20	-2.16796	5.78951	3.19511e-11	20.0443	-2.09246	2.20932e-11	-2.168	-0.0657431
55054772	chr1:55054772:A:G	8.97e-13	1.3169	19.0744	3.01536e-13	12.1608	1.12799	1.87527e-10	1.3173	-1.41239
55054871	chr1:55054871:G:A	5.36734e-22	-7.39038e-10	-0.845496	5.23041e-19	-7.39038e-10	0.0240335	9.98861e-11	-7.39038e-10	-0.724983
55054874	chr1:55054874:A:G	1.17162e-22	-1.69679	-0.670645	2.76355e-18	1.23751	0.451134	2.39387e-11	-1.69664	-0.456877
55055191	chr1:55055191:A:G	1.99308e-19	-0.930764	6.00237	2.22115e-17	5.66939	-1.89666	9.93416e-11	-0.930822	0.200374
55055265	chr1:55055265:G:A	5.12257e-21	1.41041	-4.84864e-09	2.35799e-16	6.13511	-4.84864e-09	8.44991e-10	1.41031	-4.84864e-09
55055436	chr1:55055436:G:A	2.11251e-23	-2.17278	-1.90776	0.00757151	37.9267	-0.691443	4.69045e-12	-2.17272	-1.61076
55055487	chr1:55055487:G:A	5.37056e-18	-7.39038e-10	8.36544	3.01826e-17	-7.39038e-10	4.07939	8.33895e-08	-7.39038e-10	6.00226
55055522	chr1:55055522:C:T	9.03347e-12	1.56969	21.1313	3.0187e-12	16.9457	-1.35326	1.06098e-10	1.57013	-2.23478
55055640	chr1:55055640:G:T	2.30205e-23	-2.1737	-1.82092	0.009038	37.9415	-0.529137	4.21797e-12	-2.17364	-1.71602
55055679	chr1:55055679:C:T	3.85442e-23	-1.40028	-2.07892	7.17146e-18	4.9704	-2.32816	5.25649e-12	-1.4001	-2.26945
55056401	chr1:55056401:CAG:C	1.22839e-22	-7.39038e-10	-2.32013	7.0829e-20	-7.39038e-10	-1.97536	2.32675e-11	-7.39038e-10	-2.18195
55056410	chr1:55056410:A:C	3.65044e-22	-1.16276	-0.0682175	2.16515e-17	5.76487	-2.01767	1.41876e-11	-1.16268	-1.51397
55056447	chr1:55056447:C:G	7.30136e-21	-7.39038e-10	1.76482	5.81228e-18	-7.39038e-10	2.4321	5.19187e-10	-7.39038e-10	0.923251
55056568	chr1:55056568:C:T	1.83065e-20	-7.39038e-10	2.68401	3.87777e-19	-7.39038e-10	-0.275196	3.51093e-10	-7.39038e-10	0.532038
55056742	chr1:55056742:G:A	3.43742e-22	-1.29111	-4.84864e-09	7.48003e-18	2.68436	-4.84864e-09	5.67376e-11	-1.29058	-4.84864e-09
55056752	chr1:55056752:G:A	7.55722e-23	-1.4199	-1.38601	3.53638e-16	7.34429	-0.803886	1.20379e-11	-1.42014	-1.42082
55056772	chr1:55056772:G:A	1.21778e-22	-7.39038e-10	-2.3288	6.35085e-20	-7.39038e-10	-2.08445	2.15402e-11	-7.39038e-10	-2.25909
55056939	chr1:55056939:CT:C	1.27299e-20	-1.02423	3.34494	9.8483e-19	1.61308	-0.956237	7.42544e-11	-1.02477	0.0032559
55057001	chr1:55057001:C:T	2.57533e-23	-1.69529	-2.18715	9.50232e-18	4.14775	-1.22409	6.45007e-12	-1.69563	-1.76929
55057123	chr1:55057123:C:T	1.32819e-21	-7.39038e-10	0.060576	4.1082e-19	-7.39038e-10	-0.217472	5.78231e-11	-7.39038e-10	-1.27163
55057196	chr1:55057196:C:T	3.05986e-22	-7.39038e-10	-1.40746	6.26689e-20	-7.39038e-10	-2.09776	3.42191e-11	-7.39038e-10	-1.79623
55057360	chr1:55057360:A:G	1.29164e-22	-7.39038e-10	-2.26991	5.45096e-20	-7.39038e-10	-2.23725	2.13425e-11	-7.39038e-10	-2.26831
55057688	chr1:55057688:A:G	1.76314e-23	-1.96981	-2.29151	6.33976e-17	4.49522	0.326339	2.22327e-11	-1.97005	-0.257396
55057810	chr1:55057810:C:T	1.79415e-23	-1.93151	-2.31237	4.40028e-17	4.30042	0.155959	2.01448e-11	-1.93177	-0.394296
55058129	chr1:55058129:A:G	6.42168e-21	-7.39038e-10	1.63644	1.97383e-17	-7.39038e-10	3.65469	2.66435e-09	-7.39038e-10	2.5587
55058181	chr1:55058181:C:T	1.21292e-22	-7.39038e-10	-2.3328	5.37308e-20	-7.39038e-10	-2.25164	2.17454e-11	-7.39038e-10	-2.24961
55058182	chr1:55058182:G:A	0.999706	-7.39038e-10	48.1307	5.50491e-20	-7.39038e-10	-2.2274	2.00984e-11	-7.39038e-10	-2.32837
55058311	chr1:55058311:C:T	1.92453e-23	-1.84037	-2.33337	4.29354e-17	4.052	0.379831	1.38189e-11	-1.84066	-0.862318
55058411	chr1:55058411:C:A	1.22571e-22	-7.39038e-10	-2.32231	5.53485e-20	-7.39038e-10	-2.22198	2.03303e-11	-7.39038e-10	-2.3169
55058412	chr1:55058412:C:T	1.22582e-22	-7.39038e-10	-2.32222	5.53371e-20	-7.39038e-10	-2.22218	2.03281e-11	-7.39038e-10	-2.31701
55058524	chr1:55058524:A:G	1.93713e-23	-1.84165	-2.32556	4.04084e-17	4.03184	0.339325	1.50196e-11	-1.84194	-0.77772
55058564	chr1:55058564:G:A	1.90212e-23	-1.85989	-2.32556	4.36491e-17	4.10899	0.339325	1.47482e-11	-1.86017	-0.77772
55058575	chr1:55058575:C:T	6.64731e-21	-7.39038e-10	1.67097	3.64741e-18	-7.39038e-10	1.96615	2.11271e-10	-7.39038e-10	0.0241269
55058879	chr1:55058879:G:A	1.22538e-22	-7.39038e-10	-2.32258	5.53958e-20	-7.39038e-10	-2.22112	2.03367e-11	-7.39038e-10	-2.31659
55059008	chr1:55059008:A:G	1.47327e-22	-7.39038e-10	-2.13834	4.97929e-20	-7.39038e-10	-2.32776	2.18246e-11	-7.39038e-10	-2.24597
55059169	chr1:55059169:G:A	7.43557e-14	0.523284	17.3778	2.62638e-18	3.28352	-1.64579	1.01688e-09	0.524454	1.07103
55059298	chr1:55059298:T:C	4.93863e-21	-7.39038e-10	1.37384	2.16574e-19	-7.39038e-10	-0.857696	9.2518e-11	-7.39038e-10	-0.801611
55059470	chr1:55059470:C:T	2.1327e-22	-7.39038e-10	-1.76844	4.96483e-20	-7.39038e-10	-2.33066	2.18438e-11	-7.39038e-10	-2.2451
55059640	chr1:55059640:A:G	1.34324e-22	-7.39038e-10	-2.23074	6.94427e-20	-7.39038e-10	-1.99513	2.45501e-11	-7.39038e-10	-2.1283
55059726	chr1:55059726:C:T	3.46328e-23	-1.30289	-2.2833	9.80046e-18	4.50059	-1.54603	8.82495e-12	-1.3027	-1.84873
55059727	chr1:55059727:G:A	9.20783e-14	0.695529	17.4194	2.02665e-18	3.01765	-1.63914	1.22227e-09	0.696739	1.08272
55060049	chr1:55060049:G:A	2.07069e-22	-1.79795	-4.84864e-09	2.25648e-19	-0.81665	-4.84864e-09	3.41605e-11	-1.79794	-4.84864e-09
55060195	chr1:55060195:C:T	1.87184e-23	-1.86831	-2.33318	4.05855e-17	4.15156	0.223985	1.2634e-11	-1.86859	-0.924029
55060271	chr1:55060271:G:A	1.64016e-22	-2.03103	-4.84864e-09	7.71614e-20	-1.88973	-4.84864e-09	2.70588e-11	-2.031	-4.84864e-09
55060492	chr1:55060492:A:C	5.21899e-20	-7.39038e-10	3.73164	1.12278e-18	-7.39038e-10	0.787935	1.07697e-09	-7.39038e-10	1.65289
55060682	chr1:55060682:G:A	1.24409e-22	-7.39038e-10	-2.30743	5.19106e-20	-7.39038e-10	-2.2861	2.00109e-11	-7.39038e-10	-2.33274
55060787	chr1:55060787:C:A	7.8703e-21	-7.39038e-10	1.83985	2.3584e-18	-7.39038e-10	1.53011	4.80686e-10	-7.39038e-10	0.846201
55061012	chr1:55061012:G:A	1.72003e-23	-1.95361	-2.33246	5.15966e-17	4.53826	0.0773191	1.03421e-11	-1.95386	-1.03893
55061083	chr1:55061083:T:C	5.27241e-21	-7.39038e-10	1.43924	1.09764e-17	-7.39038e-10	3.06787	1.61905e-09	-7.39038e-10	2.06058
55061173	chr1:55061173:CA:C	8.81978e-22	-7.39038e-10	-0.348833	1.64599e-18	-7.39038e-10	1.17047	2.99042e-10	-7.39038e-10	0.371572
55061549	chr1:55061549:A:C	2.03786e-21	-7.39038e-10	0.488654	1.02709e-19	-7.39038e-10	-1.60372	6.47235e-11	-7.39038e-10	-1.15889
55061567	chr1:55061567:C:G	1.54794e-21	-7.39038e-10	0.213681	3.56836e-18	-7.39038e-10	1.94423	6.59928e-10	-7.39038e-10	1.16312
55061650	chr1:55061650:G:A	8.0225e-14	0.175529	17.8016	3.75824e-18	3.5419	-1.54582	9.2844e-10	0.176629	1.32786
55061662	chr1:55061662:C:T	9.85341e-22	-7.39038e-10	-0.238012	7.62806e-20	-7.39038e-10	-1.90121	5.11411e-11	-7.39038e-10	-1.39442
55061806	chr1:55061806:A:G	1.82297e-23	-1.89474	-2.33321	5.84565e-17	4.22373	0.51668	1.34371e-11	-1.89501	-0.835988
55062245	chr1:55062245:C:T	1.79523e-23	-1.9103	-2.33298	4.68845e-17	4.30931	0.210502	1.22042e-11	-1.91056	-0.916666
55062762	chr1:55062762:T:C	2.99999e-22	-7.39038e-10	-1.42722	1.08137e-18	-7.39038e-10	0.750353	2.25284e-10	-7.39038e-10	0.0883474
55062933	chr1:55062933:G:A	7.03303e-22	-7.39038e-10	-0.575212	9.2869e-20	-7.39038e-10	-1.70444	3.24921e-11	-7.39038e-10	-1.84802
55062956	chr1:55062956:G:A	1.43339e-16	5.02549	6.62424	1.82616e-17	3.84954	-0.272611	1.29543e-07	5.03271	1.41004
55062998	chr1:55062998:G:C	1.49561e-22	-7.39038e-10	-2.12329	4.96773e-20	-7.39038e-10	-2.33008	2.0059e-11	-7.39038e-10	-2.33033
55063134	chr1:55063134:G:C	5.04824e-16	2.86031	10.0484	6.06539e-20	-1.39391	-0.736531	1.7865e-08	2.86442	1.59716
55063374	chr1:55063374:C:T	7.59122e-22	-7.39038e-10	-0.498838	9.57328e-19	-7.39038e-10	0.628519	2.14227e-10	-7.39038e-10	0.0380222
55063514	chr1:55063514:G:A	1.58585e-14	7.43747	8.91849	4.67484e-16	6.31427	0.505226	2.47921e-06	7.44604	1.9484
55063659	chr1:55063659:C:T	2.17971e-22	-7.39038e-10	-1.74664	4.97396e-20	-7.39038e-10	-2.32883	2.01851e-11	-7.39038e-10	-2.32407
55063929	chr1:55063929:C:T	2.47082e-22	-7.39038e-10	-1.62128	4.95133e-20	-7.39038e-10	-2.33339	2.0614e-11	-7.39038e-10	-2.30304
55064026	chr1:55064026:T:TG	3.19327e-22	-7.39038e-10	-1.36478	7.09097e-20	-7.39038e-10	-1.97422	2.75827e-11	-7.39038e-10	-2.01182
55064155	chr1:55064155:C:T	1.569e-13	6.06304	12.5848	8.26464e-21	-2.04183	-2.08182	7.49596e-08	6.06574	-0.17005
55064944	chr1:55064944:A:ATGAG	9.53652e-23	-0.278666	-2.29462	5.22922e-20	-0.0720466	-2.20673	1.55958e-11	-0.279214	-2.3028
55065463	chr1:55065463:T:C	8.55257e-22	0.664378	-1.04398	4.59456e-19	0.893408	-0.998993	4.92257e-11	0.663665	-2.09626
55065466	chr1:55065466:G:T	1.3612e-22	-7.39038e-10	-2.21746	5.00043e-20	-7.39038e-10	-2.32352	2.0155e-11	-7.39038e-10	-2.32556
55065855	chr1:55065855:G:T	2.40466e-23	-1.80292	-2.14808	9.16457e-21	-1.68924	-2.33105	3.30004e-12	-1.80295	-2.33213
55065962	chr1:55065962:C:T	4.0843e-22	-7.39038e-10	-1.11868	5.60011e-20	-7.39038e-10	-2.21026	2.29722e-11	-7.39038e-10	-2.19473
55066121	chr1:55066121:A:G	1.378e-22	-7.39038e-10	-2.2052	1.7901e-19	-7.39038e-10	-1.04819	3.38221e-11	-7.39038e-10	-1.8079
55066253	chr1:55066253:A:AAGT	2.78878e-22	-7.39038e-10	-1.50023	4.67556e-19	-7.39038e-10	-0.0881076	8.68428e-11	-7.39038e-10	-0.864914
55066439	chr1:55066439:T:C	2.00249e-21	-7.39038e-10	0.471145	6.39956e-19	-7.39038e-10	0.225772	1.41403e-10	-7.39038e-10	-0.377398
55066469	chr1:55066469:T:G	2.25506e-22	-1.71265	-4.84864e-09	3.0791e-19	-0.505819	-4.84864e-09	3.72025e-11	-1.71264	-4.84864e-09
55066599	chr1:55066599:G:A	2.78857e-22	-7.39038e-10	-1.5003	2.41032e-19	-7.39038e-10	-0.750697	6.39842e-11	-7.39038e-10	-1.17038
55067069	chr1:55067069:G:C	2.51521e-21	1.18894	-0.489827	1.03532e-19	0.29545	-1.89119	6.6969e-11	1.18817	-2.31296
55067442	chr1:55067442:C:T	1.41193e-22	-7.39038e-10	-2.18087	5.01339e-20	-7.39038e-10	-2.32093	2.03947e-11	-7.39038e-10	-2.31374
55067770	chr1:55067770:T:C	5.67475e-22	-7.39038e-10	-0.789802	1.12633e-18	-7.39038e-10	0.791092	1.78062e-10	-7.39038e-10	-0.146882
55068138	chr1:55068138:T:C	3.04539e-23	-1.95172	-1.76307	1.74579e-20	-1.11393	-2.26191	2.89612e-12	-1.95175	-2.31389
55068276	chr1:55068276:A:G	1.26676e-22	-7.39038e-10	-2.28937	7.89654e-20	-7.39038e-10	-1.86662	2.7698e-11	-7.39038e-10	-2.00765
55068285	chr1:55068285:TTAAG:T	2.99069e-22	-7.39038e-10	-1.43032	2.65313e-19	-7.39038e-10	-0.654717	6.94868e-11	-7.39038e-10	-1.08788
55068598	chr1:55068598:C:T	2.06953e-22	-1.79851	-4.84864e-09	5.60782e-20	-2.20888	-4.84864e-09	3.41404e-11	-1.79853	-4.84864e-09
55069322	chr1:55069322:C:G	1.55127e-22	-7.39038e-10	-2.08676	5.57602e-20	-7.39038e-10	-2.21457	2.09842e-11	-7.39038e-10	-2.28524
55069926	chr1:55069926:G:A	1.45535e-22	-7.39038e-10	-2.15058	2.12385e-19	-7.39038e-10	-0.877227	3.77717e-11	-7.39038e-10	-1.69745
55070015	chr1:55070015:G:A	1.3866e-22	-7.39038e-10	-2.19897	5.01915e-20	-7.39038e-10	-2.31978	2.05177e-11	-7.39038e-10	-2.30773
55070366	chr1:55070366:A:G	1.55127e-22	-7.39038e-10	-2.08676	5.57602e-20	-7.39038e-10	-2.21457	2.09842e-11	-7.39038e-10	-2.28524
55070486	chr1:55070486:T:C	2.26491e-22	-1.7083	-4.84864e-09	8.26715e-20	-1.82075	-4.84864e-09	3.7363e-11	-1.70833	-4.84864e-09
55070654	chr1:55070654:C:T	1.38153e-22	-2.20264	-4.84864e-09	6.25859e-20	-2.09909	-4.84864e-09	2.27912e-11	-2.20264	-4.84864e-09
55070710	chr1:55070710:G:A	7.69592e-08	-7.39038e-10	31.7511	5.60852e-20	-7.39038e-10	-2.20876	2.03258e-11	-7.39038e-10	-2.31712
55070713	chr1:55070713:G:A	2.23521e-21	0.581093	-4.84864e-09	5.88891e-18	2.4452	-4.84864e-09	3.68782e-10	0.581193	-4.84864e-09
55070853	chr1:55070853:G:A	1.14045e-22	-0.114725	-2.27968	4.1082e-20	-0.288631	-2.23143	1.81097e-11	-0.115301	-2.31726
55071801	chr1:55071801:C:G	2.16531e-22	-1.75326	-4.84864e-09	8.63303e-20	-1.77745	-4.84864e-09	3.57201e-11	-1.7533	-4.84864e-09
55072293	chr1:55072293:G:A	1.514e-22	-0.108365	-2.00271	3.93868e-20	-0.259105	-2.30309	1.8001e-11	-0.108948	-2.32964
55072789	chr1:55072789:C:T	1.5601e-22	-0.107104	-1.97398	3.91153e-20	-0.258468	-2.31064	1.80871e-11	-0.107687	-2.32613
55072879	chr1:55072879:T:G	4.42227e-22	0.932618	-1.97179	1.1818e-14	11.5662	-1.51666	8.62508e-11	0.933361	-1.80512
55073230	chr1:55073230:A:G	1.02269e-21	0.973039	-1.17385	9.52971e-20	0.442411	-2.12104	5.30091e-11	0.972303	-2.33085
55073638	chr1:55073638:T:C	6.81738e-08	-7.39038e-10	31.6298	6.08903e-20	-7.39038e-10	-2.12655	2.00146e-11	-7.39038e-10	-2.33255
55073972	chr1:55073972:C:G	6.75252e-21	-7.39038e-10	1.68667	2.20451e-19	-7.39038e-10	-0.839953	1.04773e-10	-7.39038e-10	-0.677219
55074372	chr1:55074372:G:A	5.04956e-21	-7.39038e-10	1.39606	1.51066e-18	-7.39038e-10	1.08468	3.09526e-10	-7.39038e-10	0.406028
55074740	chr1:55074740:C:T	1.84174e-22	-1.91512	-4.84864e-09	5.83428e-20	-2.16929	-4.84864e-09	3.03842e-11	-1.91509	-4.84864e-09
55074827	chr1:55074827:T:C	2.28646e-22	0.595083	-2.29391	1.16943e-19	-0.787977	-0.68596	9.23358e-11	0.594386	-1.39797
55074903	chr1:55074903:C:T	3.72732e-08	-7.39038e-10	31.0261	5.83957e-20	-7.39038e-10	-2.16839	2.01148e-11	-7.39038e-10	-2.32756
55075036	chr1:55075036:G:A	2.22601e-22	-1.72562	-4.84864e-09	8.40294e-20	-1.80446	-4.84864e-09	3.67214e-11	-1.72565	-4.84864e-09
55075501	chr1:55075501:A:G	7.85568e-21	4.16904	-2.33105	1.15103e-20	-1.59567	-2.19672	2.32079e-08	4.1714	0.551837
55076003	chr1:55076003:C:T	1.06235e-21	-0.162764	-4.84864e-09	3.56944e-18	1.94454	-4.84864e-09	1.7529e-10	-0.16257	-4.84864e-09
55076008	chr1:55076008:A:G	5.6722e-11	-7.39038e-10	24.5382	5.95621e-20	-7.39038e-10	-2.14861	2.06904e-11	-7.39038e-10	-2.29934
55076223	chr1:55076223:T:C	1.37356e-22	-2.20842	-4.84864e-09	1.22793e-19	-1.42513	-4.84864e-09	2.26597e-11	-2.20843	-4.84864e-09
55076249	chr1:55076249:G:A	1.444e-22	-2.15841	-4.84864e-09	8.81912e-20	-1.75612	-4.84864e-09	2.38199e-11	-2.15849	-4.84864e-09
55076930	chr1:55076930:T:C	1.48481e-22	-0.0788293	-2.05171	3.87032e-20	-0.294517	-2.28519	1.84755e-11	-0.0794182	-2.33315
55077102	chr1:55077102:C:T	1.24886e-22	-7.39038e-10	-2.3036	5.99472e-20	-7.39038e-10	-2.14216	2.16439e-11	-7.39038e-10	-2.25429
55077118	chr1:55077118:A:G	1.27773e-22	-7.39038e-10	-2.28074	6.3325e-20	-7.39038e-10	-2.08735	2.2381e-11	-7.39038e-10	-2.2208
55077295	chr1:55077295:T:C	5.8797e-11	-7.39038e-10	24.5741	5.97998e-20	-7.39038e-10	-2.14463	2.0688e-11	-7.39038e-10	-2.29946
55077406	chr1:55077406:T:C	1.62689e-12	6.32626	14.6604	3.42769e-13	5.99644	7.42049	0.000402138	6.33497	8.14832
55077426	chr1:55077426:T:C	2.49294e-22	-1.61237	-4.84864e-09	7.54834e-20	-1.91171	-4.84864e-09	4.11245e-11	-1.61241	-4.84864e-09
55077451	chr1:55077451:A:G	1.40869e-22	-7.39038e-10	-2.18317	4.99841e-20	-7.39038e-10	-2.32392	2.06579e-11	-7.39038e-10	-2.30092
55077571	chr1:55077571:A:C	5.8492e-11	-7.39038e-10	24.5689	5.97197e-20	-7.39038e-10	-2.14597	2.06847e-11	-7.39038e-10	-2.29962
55077754	chr1:55077754:G:A	1.76381e-22	-7.39038e-10	-1.95835	5.00377e-20	-7.39038e-10	-2.32285	2.03787e-11	-7.39038e-10	-2.31452
55078018	chr1:55078018:A:G	2.18816e-22	-1.95468	0.211914	2.10381e-20	-1.06495	-2.12434	4.77635e-12	-1.95473	-1.81061
55078873	chr1:55078873:G:A	1.56419e-22	-7.39038e-10	-2.07846	5.01528e-20	-7.39038e-10	-2.32055	2.17367e-11	-7.39038e-10	-2.25001
55079211	chr1:55079211:T:C	9.10691e-22	-0.316795	-4.84864e-09	7.22086e-20	-1.95607	-4.84864e-09	1.50245e-10	-0.316743	-4.84864e-09
55079245	chr1:55079245:G:T	5.14233e-21	-7.39038e-10	1.41426	1.04757e-17	-7.39038e-10	3.02119	1.60227e-09	-7.39038e-10	2.05016
55079353	chr1:55079353:C:T	1.34291e-22	-7.39038e-10	-2.23099	5.10852e-20	-7.39038e-10	-2.30213	2.00709e-11	-7.39038e-10	-2.32974
55079364	chr1:55079364:C:G	3.08038e-22	-7.39038e-10	-1.40078	7.97028e-20	-7.39038e-10	-1.85732	3.04942e-11	-7.39038e-10	-1.91148
55079754	chr1:55079754:C:T	1.47197e-22	-7.39038e-10	-2.13923	5.01882e-20	-7.39038e-10	-2.31985	2.04908e-11	-7.39038e-10	-2.30904
55079842	chr1:55079842:C:G	1.05331e-21	0.975629	-1.14693	3.3318e-19	0.500289	-0.927232	6.91767e-11	0.974883	-2.06723
55079924	chr1:55079924:A:C	4.25253e-22	-7.39038e-10	-1.07832	8.93981e-20	-7.39038e-10	-1.74253	5.50946e-11	-7.39038e-10	-1.31996
55080453	chr1:55080453:G:A	1.90061e-22	-7.39038e-10	-1.88365	5.11483e-20	-7.39038e-10	-2.3009	2.0673e-11	-7.39038e-10	-2.30019
55080955	chr1:55080955:A:C	1.40734e-22	-7.39038e-10	-2.18413	4.99974e-20	-7.39038e-10	-2.32366	2.065e-11	-7.39038e-10	-2.3013
55081023	chr1:55081023:T:C	1.06032e-22	-2.02645	-0.440804	2.12284e-20	-0.858304	-2.32198	3.08549e-12	-2.02649	-2.17581
55081222	chr1:55081222:T:C	7.92299e-21	4.1778	-2.33127	1.12658e-20	-1.60003	-2.21383	2.15213e-08	4.18016	0.467623
55081778	chr1:55081778:G:C	2.20611e-22	-1.7346	-4.84864e-09	8.48062e-20	-1.79526	-4.84864e-09	3.63932e-11	-1.73463	-4.84864e-09
55081958	chr1:55081958:T:C	1.29209e-22	-7.39038e-10	-2.26957	7.76474e-20	-7.39038e-10	-1.88345	2.98468e-11	-7.39038e-10	-1.93294
55082538	chr1:55082538:C:A	9.37599e-21	-7.39038e-10	2.01491	2.83127e-18	-7.39038e-10	1.71285	5.35903e-10	-7.39038e-10	0.95494
55083341	chr1:55083341:A:C	9.87328e-22	-7.39038e-10	-0.235997	3.83578e-18	-7.39038e-10	2.0165	7.05656e-10	-7.39038e-10	1.23011
55083383	chr1:55083383:A:T	6.63354e-22	-7.39038e-10	-0.633691	8.94684e-20	-7.39038e-10	-1.74174	3.14977e-11	-7.39038e-10	-1.8791
55083415	chr1:55083415:T:C	9.9169e-10	-7.39038e-10	27.3994	5.46585e-20	-7.39038e-10	-2.23452	2.08483e-11	-7.39038e-10	-2.29174
55083513	chr1:55083513:A:T	1.42492e-22	-7.39038e-10	-2.17171	6.03685e-20	-7.39038e-10	-2.13516	2.2163e-11	-7.39038e-10	-2.23059
55083533	chr1:55083533:C:T	6.62508e-22	-7.39038e-10	-0.634967	8.94115e-20	-7.39038e-10	-1.74238	3.14857e-11	-7.39038e-10	-1.87948
55085536	chr1:55085536:C:T	1.2769e-22	-7.39038e-10	-2.28139	6.32396e-20	-7.39038e-10	-2.0887	2.23619e-11	-7.39038e-10	-2.22165
55086045	chr1:55086045:G:A	2.60793e-22	-1.56727	-4.84864e-09	7.6092e-19	0.398902	-4.84864e-09	4.30239e-11	-1.56726	-4.84864e-09
55086600	chr1:55086600:A:G	3.5205e-14	6.17406	10.9794	1.59992e-14	5.85303	4.4994	2.70386e-05	6.18268	5.60108
55086719	chr1:55086719:G:A	1.2353e-22	-7.39038e-10	-2.31451	6.69032e-20	-7.39038e-10	-2.03238	2.60854e-11	-7.39038e-10	-2.06764
55086896	chr1:55086896:C:T	3.14543e-22	0.63332	-2.0132	8.76986e-20	-0.833139	-0.928582	9.46173e-11	0.632619	-1.41179
55086963	chr1:55086963:C:T	4.33791e-22	-2.17346	1.11503	2.29041e-20	-1.10017	-2.00414	4.3631e-12	-2.17345	-1.68238
55087081	chr1:55087081:A:G	6.16588e-22	-0.706799	-4.84864e-09	9.79273e-20	-1.6514	-4.84864e-09	1.01717e-10	-0.706823	-4.84864e-09
55087431	chr1:55087431:A:C	7.95169e-21	4.1776	-2.32746	1.12167e-20	-1.60302	-2.21521	2.05486e-08	4.17996	0.421577
55087537	chr1:55087537:A:T	2.2452e-22	-1.71704	-4.84864e-09	7.96804e-20	-1.8576	-4.84864e-09	3.70378e-11	-1.71708	-4.84864e-09
55087553	chr1:55087553:T:A	4.57069e-11	-7.39038e-10	24.3223	5.82352e-20	-7.39038e-10	-2.17114	2.09293e-11	-7.39038e-10	-2.28786
55087895	chr1:55087895:T:C	1.75503e-22	-7.39038e-10	-1.96334	4.99965e-20	-7.39038e-10	-2.32367	2.03562e-11	-7.39038e-10	-2.31563
55088048	chr1:55088048:A:T	1.51918e-22	-0.13153	-1.97613	3.9654e-20	-0.245459	-2.30998	1.76447e-11	-0.132109	-2.32647
55088323	chr1:55088323:T:C	1.46294e-22	-7.39038e-10	-2.14538	5.83012e-20	-7.39038e-10	-2.17	2.16343e-11	-7.39038e-10	-2.25473
55088693	chr1:55088693:T:C	1.3112e-22	-7.39038e-10	-2.25489	8.09392e-20	-7.39038e-10	-1.84193	3.09988e-11	-7.39038e-10	-1.89506
55089063	chr1:55089063:C:T	1.31774e-22	-7.39038e-10	-2.24991	8.18785e-20	-7.39038e-10	-1.83039	3.13127e-11	-7.39038e-10	-1.88499
55089156	chr1:55089156:G:A	2.17586e-22	-7.39038e-10	-1.74841	5.3952e-20	-7.39038e-10	-2.24753	2.53686e-11	-7.39038e-10	-2.0955
55089158	chr1:55089158:G:A	1.37758e-22	-2.2055	-4.84864e-09	8.55418e-20	-1.78662	-4.84864e-09	2.2726e-11	-2.2055	-4.84864e-09
55089171	chr1:55089171:G:A	1.68158e-22	-0.0568807	-1.94922	3.6648e-20	-0.317912	-2.31636	1.90924e-11	-0.0574691	-2.32225
55089612	chr1:55089612:G:A	6.65249e-21	4.00407	-2.33233	1.19195e-20	-1.55044	-2.207	1.89557e-08	4.00639	0.51446
55090073	chr1:55090073:T:C	1.91137e-22	0.427966	-2.30597	1.07379e-19	-0.682169	-0.877089	7.27848e-11	0.427293	-1.4688
55090334	chr1:55090334:C:T	8.23656e-10	-7.39038e-10	27.2138	5.42262e-20	-7.39038e-10	-2.24246	2.09535e-11	-7.39038e-10	-2.28671
55090362	chr1:55090362:C:A	1.25606e-22	-7.39038e-10	-2.29785	7.0949e-20	-7.39038e-10	-1.97367	2.75693e-11	-7.39038e-10	-2.01231
55090755	chr1:55090755:T:A	1.62677e-23	-2.02139	-2.32043	1.4784e-12	17.2118	-2.33317	2.3917e-11	-2.02117	-0.133254
55090889	chr1:55090889:A:G	3.97346e-22	-2.14156	0.995363	2.94489e-20	-1.0293	-1.82367	5.84794e-12	-2.14154	-1.42139
55090958	chr1:55090958:G:A	2.62247e-22	-7.39038e-10	-1.56171	4.95468e-20	-7.39038e-10	-2.33271	2.34403e-11	-7.39038e-10	-2.17456
55091243	chr1:55091243:T:C	2.31467e-22	0.583676	-2.27024	1.34573e-19	-0.788736	-0.544787	1.01715e-10	0.582981	-1.28982
55091394	chr1:55091394:T:G	8.41483e-20	-0.269835	4.47917	8.2745e-19	2.07718	-1.59446	1.53637e-11	-0.27041	-2.32659
55091687	chr1:55091687:G:A	2.52e-22	-7.39038e-10	-1.60157	2.0941e-19	-7.39038e-10	-0.891331	5.67389e-11	-7.39038e-10	-1.29055
55091867	chr1:55091867:T:C	1.86439e-23	-1.87234	-2.33314	4.26791e-13	15.9549	-2.31869	4.27525e-11	-1.87204	0.298455
55092137	chr1:55092137:GA:G	7.93051e-10	-7.39038e-10	27.1759	5.39915e-20	-7.39038e-10	-2.2468	2.10189e-11	-7.39038e-10	-2.28359
55092242	chr1:55092242:ATAAAGT:A	6.78167e-22	-7.39038e-10	-0.611605	8.68806e-19	-7.39038e-10	0.531493	2.04742e-10	-7.39038e-10	-0.0072621
55092988	chr1:55092988:A:G	7.09663e-21	4.06179	-2.32542	1.15418e-20	-1.56706	-2.22258	1.75957e-08	4.06413	0.382263
55093070	chr1:55093070:A:C	4.15618e-21	-7.39038e-10	1.20135	1.28139e-18	-7.39038e-10	0.920075	2.68303e-10	-7.39038e-10	0.263102
55093456	chr1:55093456:G:T	2.51127e-22	-1.60504	-4.84864e-09	7.5079e-20	-1.91709	-4.84864e-09	4.14269e-11	-1.60508	-4.84864e-09
55093481	chr1:55093481:T:C	1.36566e-22	-2.01158	-0.202613	2.13375e-20	-0.923685	-2.25147	3.70057e-12	-2.01162	-2.00891
55093595	chr1:55093595:TG:T	1.47654e-22	-7.39038e-10	-2.13612	5.78291e-20	-7.39038e-10	-2.17814	2.15127e-11	-7.39038e-10	-2.26037
55093897	chr1:55093897:C:T	4.95109e-21	-7.39038e-10	1.37636	1.42738e-17	-7.39038e-10	3.33055	2.0509e-09	-7.39038e-10	2.29702
55094214	chr1:55094214:AAAACTGTACCACAT:A	2.40938e-22	-7.39038e-10	-1.64646	6.71169e-20	-7.39038e-10	-2.02919	2.61182e-11	-7.39038e-10	-2.06638
55094237	chr1:55094237:AC:A	2.40938e-22	-7.39038e-10	-1.64646	6.71169e-20	-7.39038e-10	-2.02919	2.61182e-11	-7.39038e-10	-2.06638
55094409	chr1:55094409:T:C	6.77244e-21	-7.39038e-10	1.68962	2.20853e-19	-7.39038e-10	-0.838129	1.04981e-10	-7.39038e-10	-0.675233
55094436	chr1:55094436:T:TA	1.29297e-22	-7.39038e-10	-2.26889	7.78034e-20	-7.39038e-10	-1.88144	2.9903e-11	-7.39038e-10	-1.93105
55095051	chr1:55095051:T:C	2.09176e-22	-7.39038e-10	-1.78782	7.11282e-20	-7.39038e-10	-1.97114	2.64716e-11	-7.39038e-10	-2.05294
55095053	chr1:55095053:C:T	3.84082e-09	-7.39038e-10	28.7535	7.00555e-20	-7.39038e-10	-1.98634	1.9998e-11	-7.39038e-10	-2.33338
55095622	chr1:55095622:G:A	4.16216e-22	-1.0998	-4.84864e-09	7.3614e-20	-1.93679	-4.84864e-09	6.86691e-11	-1.09971	-4.84864e-09
55095884	chr1:55095884:A:G	1.34819e-09	-7.39038e-10	27.7065	5.58805e-20	-7.39038e-10	-2.21241	2.05941e-11	-7.39038e-10	-2.30401
55096220	chr1:55096220:C:G	1.85544e-22	0.396996	-2.3047	1.09199e-19	-0.658973	-0.883479	7.07269e-11	0.396327	-1.46651
55096349	chr1:55096349:A:G	2.2592e-23	-1.69644	-2.31697	9.97519e-21	-1.82075	-2.11478	3.90233e-12	-1.69647	-2.27097
55096857	chr1:55096857:C:G	3.12393e-22	-7.39038e-10	-1.38674	2.68603e-19	-7.39038e-10	-0.642392	7.16068e-11	-7.39038e-10	-1.05782
55098353	chr1:55098353:T:C	1.98584e-22	-2.01123	0.171445	2.35652e-20	-0.93332	-2.14254	4.38784e-12	-2.01127	-1.83891
55098379	chr1:55098379:T:G	1.37629e-21	-7.39038e-10	0.0961505	8.66734e-20	-7.39038e-10	-1.77348	5.23382e-11	-7.39038e-10	-1.37129
55098876	chr1:55098876:G:A	2.74404e-22	-7.39038e-10	-1.5164	4.96328e-20	-7.39038e-10	-2.33098	2.38851e-11	-7.39038e-10	-2.15576
55098909	chr1:55098909:T:TA	1.26999e-09	-7.39038e-10	27.6468	5.5517e-20	-7.39038e-10	-2.21894	2.066e-11	-7.39038e-10	-2.30081
55099226	chr1:55099226:T:G	1.46194e-22	-7.39038e-10	-2.14607	5.87476e-20	-7.39038e-10	-2.16238	2.17475e-11	-7.39038e-10	-2.24952
55099311	chr1:55099311:C:T	2.50857e-22	-1.60612	-4.84864e-09	7.52476e-20	-1.91484	-4.84864e-09	4.13823e-11	-1.60616	-4.84864e-09
55099463	chr1:55099463:T:C	7.43941e-15	-7.39038e-10	15.5991	5.78433e-20	-7.39038e-10	-2.17789	3.46929e-11	-7.39038e-10	-1.78248
55099538	chr1:55099538:A:G	3.18961e-22	-7.39038e-10	-1.36593	8.26145e-20	-7.39038e-10	-1.82144	3.1425e-11	-7.39038e-10	-1.88141
55099594	chr1:55099594:A:G	1.00562e-20	-7.39038e-10	2.08494	3.53815e-19	-7.39038e-10	-0.366854	5.0234e-10	-7.39038e-10	0.890265
55100738	chr1:55100738:TTAGTC:T	1.6388e-19	-0.535421	5.41131	2.81624e-18	2.28676	-0.579235	1.36914e-11	-0.535973	-2.17627
55101233	chr1:55101233:C:T	4.29219e-21	-7.39038e-10	1.23355	1.33384e-18	-7.39038e-10	0.960186	2.76597e-10	-7.39038e-10	0.293547
55101282	chr1:55101282:A:G	1.34961e-22	-0.00756238	-2.21845	2.87042e-20	-0.579509	-2.29907	1.98359e-11	-0.00816733	-2.33335
55101443	chr1:55101443:TA:T	1.60817e-22	-2.13521	0.0844752	2.12696e-20	-0.945038	-2.23331	3.29759e-12	-2.13519	-2.00063
55101737	chr1:55101737:A:G	3.04007e-22	0.546512	-1.96046	8.56857e-20	-0.936119	-0.848822	9.32633e-11	0.545808	-1.33939
55102667	chr1:55102667:T:C	1.11786e-09	-7.39038e-10	27.5192	5.52772e-20	-7.39038e-10	-2.22327	2.07057e-11	-7.39038e-10	-2.29861
55102729	chr1:55102729:ATATT:A	4.64152e-21	-7.39038e-10	1.3118	1.39662e-18	-7.39038e-10	1.00619	2.88796e-10	-7.39038e-10	0.336707
55103305	chr1:55103305:G:T	3.77546e-22	-2.14451	0.947204	2.8508e-20	-1.04136	-1.84408	5.686e-12	-2.14449	-1.44651
55103517	chr1:55103517:C:A	2.80839e-22	0.48738	-1.9806	1.04183e-19	-0.730912	-0.858571	8.65091e-11	0.486702	-1.35547
55103767	chr1:55103767:G:A	3.5615e-21	-2.17639	3.22333	1.86633e-19	1.32632	-2.33281	3.58948e-12	-2.17638	-1.87463
55103811	chr1:55103811:T:C	3.18163e-22	-7.39038e-10	-1.36844	8.15112e-20	-7.39038e-10	-1.83489	3.11113e-11	-7.39038e-10	-1.89144
55104109	chr1:55104109:G:T	4.64152e-21	-7.39038e-10	1.3118	1.39662e-18	-7.39038e-10	1.00619	2.88796e-10	-7.39038e-10	0.336707
55104375	chr1:55104375:C:T	7.80699e-22	-7.39038e-10	-0.470811	1.00946e-18	-7.39038e-10	0.681546	2.37521e-10	-7.39038e-10	0.141241
55104458	chr1:55104458:G:A	2.46406e-22	0.429873	-2.05389	8.08207e-20	-0.69536	-1.14803	6.97647e-11	0.429204	-1.51309
55104766	chr1:55104766:G:A	1.74727e-22	-7.39038e-10	-1.96778	5.05414e-20	-7.39038e-10	-2.31283	2.06104e-11	-7.39038e-10	-2.30322
55105972	chr1:55105972:T:C	1.2769e-22	-7.39038e-10	-2.28139	6.32396e-20	-7.39038e-10	-2.0887	2.23619e-11	-7.39038e-10	-2.22165
55106280	chr1:55106280:T:C	1.80067e-22	-1.93767	-4.84864e-09	6.81127e-20	-2.01446	-4.84864e-09	2.97063e-11	-1.93766	-4.84864e-09
55106366	chr1:55106366:C:A	4.99571e-21	-7.39038e-10	1.38534	1.49569e-18	-7.39038e-10	1.07472	3.06738e-10	-7.39038e-10	0.396981
55106471	chr1:55106471:G:A	7.80092e-21	-7.39038e-10	1.831	2.44711e-18	-7.39038e-10	1.56703	4.6892e-10	-7.39038e-10	0.821419
55106600	chr1:55106600:T:C	2.12725e-22	-7.39038e-10	-1.771	1.53036e-19	-7.39038e-10	-1.20496	4.54247e-11	-7.39038e-10	-1.51296
55106892	chr1:55106892:A:C	2.39572e-22	-2.12432	0.472168	2.51387e-20	-0.951716	-2.0595	4.40691e-12	-2.12429	-1.72155
55106969	chr1:55106969:C:A	6.8254e-21	-7.39038e-10	1.69741	1.91302e-16	-7.39038e-10	5.92598	1.31646e-05	-7.39038e-10	11.064
55107194	chr1:55107194:G:A	5.61672e-21	3.8303	-2.3278	1.25078e-20	-1.49768	-2.21159	1.47345e-08	3.83259	0.436341
55107619	chr1:55107619:G:A	3.53757e-23	-1.47669	-2.08828	3.1498e-19	1.7017	-2.18481	7.89199e-12	-1.47662	-1.78654
55108398	chr1:55108398:G:A	4.43471e-21	-7.39038e-10	1.26622	1.41958e-18	-7.39038e-10	1.02249	2.92129e-10	-7.39038e-10	0.348182
55108464	chr1:55108464:T:A	1.46039e-22	-7.39038e-10	-2.14713	5.84052e-20	-7.39038e-10	-2.16822	2.16585e-11	-7.39038e-10	-2.25362
55108626	chr1:55108626:T:C	3.13513e-22	-7.39038e-10	-1.38316	8.13621e-20	-7.39038e-10	-1.83672	3.10252e-11	-7.39038e-10	-1.89421
55108691	chr1:55108691:G:A	4.02501e-20	-0.617554	4.08942	1.1759e-18	2.56353	-1.72937	1.07793e-11	-0.61808	-2.33331
55108926	chr1:55108926:C:T	1.31975e-14	6.21276	9.95953	9.74851e-15	5.93024	3.92676	1.39921e-05	6.22138	4.90362
55109091	chr1:55109091:C:T	2.64979e-22	-1.55135	-4.84864e-09	8.64911e-20	-1.77559	-4.84864e-09	4.37159e-11	-1.5513	-4.84864e-09
55109313	chr1:55109313:A:G	6.74496e-21	-7.39038e-10	1.68555	2.20307e-19	-7.39038e-10	-0.840606	1.04708e-10	-7.39038e-10	-0.677842
55109380	chr1:55109380:G:C	1.42125e-22	-2.17429	-4.84864e-09	7.01686e-20	-1.98473	-4.84864e-09	2.34479e-11	-2.17423	-4.84864e-09
55109506	chr1:55109506:C:A	2.49732e-22	-1.61061	-4.84864e-09	7.49842e-20	-1.91835	-4.84864e-09	4.11967e-11	-1.61066	-4.84864e-09
55109892	chr1:55109892:G:A	1.24479e-22	-7.39038e-10	-2.30687	6.65177e-20	-7.39038e-10	-2.03816	2.49686e-11	-7.39038e-10	-2.11139
55109997	chr1:55109997:A:C	5.63825e-21	3.8343	-2.32797	1.10486e-20	-1.62538	-2.20794	1.45887e-08	3.83658	0.42241
55110363	chr1:55110363:C:T	1.47371e-22	-7.39038e-10	-2.13805	4.95818e-20	-7.39038e-10	-2.332	2.1158e-11	-7.39038e-10	-2.277
55110429	chr1:55110429:T:C	2.12696e-22	-1.77114	-4.84864e-09	1.87605e-18	1.3013	-4.84864e-09	3.50981e-11	-1.77087	-4.84864e-09
55110472	chr1:55110472:T:C	2.46194e-22	-1.62488	-4.84864e-09	7.56411e-20	-1.90963	-4.84864e-09	4.06131e-11	-1.62492	-4.84864e-09
55111141	chr1:55111141:T:C	3.97332e-21	-7.39038e-10	1.15636	1.22733e-18	-7.39038e-10	0.876966	2.58193e-10	-7.39038e-10	0.224693
55111280	chr1:55111280:TTAAA:T	1.72597e-22	-2.11524	0.135195	2.35531e-20	-0.865551	-2.21082	3.51356e-12	-2.11521	-1.95717
55111355	chr1:55111355:C:T	1.38023e-22	-7.39038e-10	-2.20358	6.13669e-20	-7.39038e-10	-2.11876	2.23772e-11	-7.39038e-10	-2.22097
55111365	chr1:55111365:C:T	2.37736e-22	-7.39038e-10	-1.65984	4.95773e-20	-7.39038e-10	-2.33209	2.30681e-11	-7.39038e-10	-2.19056
55111549	chr1:55111549:G:C	1.25629e-22	-7.39038e-10	-2.29767	5.11462e-20	-7.39038e-10	-2.30094	2.00505e-11	-7.39038e-10	-2.33076
55111712	chr1:55111712:T:C	6.7209e-21	-7.39038e-10	1.68198	2.22383e-19	-7.39038e-10	-0.831226	1.06194e-10	-7.39038e-10	-0.663745
55111737	chr1:55111737:G:A	6.47339e-21	-7.39038e-10	1.64446	1.57099e-17	-7.39038e-10	3.42642	2.18055e-09	-7.39038e-10	2.35832
55111859	chr1:55111859:A:G	2.43345e-22	-1.63652	-4.84864e-09	7.63604e-20	-1.90016	-4.84864e-09	4.01431e-11	-1.63656	-4.84864e-09
55111923	chr1:55111923:T:C	2.10367e-22	-1.78214	-4.84864e-09	8.8083e-20	-1.75735	-4.84864e-09	3.47033e-11	-1.78218	-4.84864e-09
55112376	chr1:55112376:T:C	1.27804e-22	-7.39038e-10	-2.2805	6.33711e-20	-7.39038e-10	-2.08662	2.23921e-11	-7.39038e-10	-2.22031
55112436	chr1:55112436:T:C	6.59621e-10	-7.39038e-10	26.9917	5.39454e-20	-7.39038e-10	-2.24766	2.10219e-11	-7.39038e-10	-2.28345
55112586	chr1:55112586:G:C	2.32493e-22	-1.68214	-4.84864e-09	7.91357e-20	-1.86446	-4.84864e-09	3.8353e-11	-1.68218	-4.84864e-09
55112898	chr1:55112898:G:T	1.74344e-22	-7.39038e-10	-1.96997	4.98877e-20	-7.39038e-10	-2.32585	2.02836e-11	-7.39038e-10	-2.3192
55112996	chr1:55112996:T:C	1.776e-22	-7.39038e-10	-1.95147	5.47191e-20	-7.39038e-10	-2.23341	2.65887e-11	-7.39038e-10	-2.04853
55113158	chr1:55113158:AAG:A	3.63657e-21	-2.17282	3.24061	1.90418e-19	1.34653	-2.33294	3.58699e-12	-2.1728	-1.8789
55113278	chr1:55113278:C:T	1.9004e-22	-7.39038e-10	-1.88376	5.11359e-20	-7.39038e-10	-2.30114	2.06687e-11	-7.39038e-10	-2.30039
55113366	chr1:55113366:G:A	5.09653e-11	-7.39038e-10	24.4312	5.96231e-20	-7.39038e-10	-2.14758	2.06718e-11	-7.39038e-10	-2.30024
55113401	chr1:55113401:A:G	3.24136e-22	-2.12518	0.775347	2.93844e-20	-0.963114	-1.89205	5.45096e-12	-2.12516	-1.50806
55113682	chr1:55113682:A:G	5.02191e-21	3.71903	-2.32846	1.2752e-20	-1.47801	-2.21193	1.30584e-08	3.72128	0.426892
55113947	chr1:55113947:G:A	4.46711e-22	-2.13052	1.10143	2.8291e-20	-0.910037	-1.98304	4.64796e-12	-2.1305	-1.66209
55114493	chr1:55114493:T:C	3.08869e-21	-7.39038e-10	0.904503	9.60406e-19	-7.39038e-10	0.631729	2.07144e-10	-7.39038e-10	0.00439957
55114496	chr1:55114496:T:C	8.96206e-20	-7.39038e-10	4.27234	2.04675e-18	-7.39038e-10	1.38838	1.8773e-09	-7.39038e-10	2.20858
55114764	chr1:55114764:A:T	1.40221e-22	-7.39038e-10	-2.18778	6.01925e-20	-7.39038e-10	-2.13808	2.20722e-11	-7.39038e-10	-2.23469
55115241	chr1:55115241:G:A	7.66754e-21	1.81375	-4.84864e-09	2.39266e-19	-0.758053	-4.84864e-09	1.26566e-09	1.81433	-4.84864e-09
55115257	chr1:55115257:G:A	4.10964e-21	3.48101	-2.29092	1.3117e-20	-1.39395	-2.26777	7.05821e-09	3.4832	0.0497312
55115352	chr1:55115352:C:T	1.49692e-22	-2.12242	-4.84864e-09	5.61595e-20	-2.20743	-4.84864e-09	2.46958e-11	-2.12238	-4.84864e-09
55115420	chr1:55115420:T:C	1.72293e-22	-7.39038e-10	-1.9818	4.98355e-20	-7.39038e-10	-2.3269	2.02563e-11	-7.39038e-10	-2.32055
55115665	chr1:55115665:G:A	1.51043e-22	-7.39038e-10	-2.11343	2.31438e-19	-7.39038e-10	-0.791317	4.02794e-11	-7.39038e-10	-1.63317
55115947	chr1:55115947:C:T	3.77002e-21	3.43649	-2.33266	1.50004e-20	-1.37072	-2.15683	1.3192e-08	3.4387	0.719653
55116570	chr1:55116570:A:G	5.73208e-21	-7.39038e-10	1.52283	1.20687e-17	-7.39038e-10	3.16274	1.81081e-09	-7.39038e-10	2.17252
55116885	chr1:55116885:G:T	1.55017e-22	-2.11591	0.0284481	2.29479e-20	-0.868346	-2.23405	3.3672e-12	-2.11589	-1.99905
55116998	chr1:55116998:A:G	4.77274e-22	-2.13041	1.1675	2.8918e-20	-0.909189	-1.96198	4.78552e-12	-2.1304	-1.63302
55117062	chr1:55117062:A:G	2.29962e-22	-1.69308	-4.84864e-09	7.97853e-20	-1.85629	-4.84864e-09	3.79356e-11	-1.69312	-4.84864e-09
55117537	chr1:55117537:G:A	1.03656e-16	11.3256	-4.84864e-09	6.37084e-11	18.642	-4.84864e-09	1.71307e-05	11.3274	-4.84864e-09
55117620	chr1:55117620:C:T	1.11154e-22	-0.242376	-2.17771	3.3625e-20	-0.403783	-2.31658	1.57155e-11	-0.242958	-2.33141
55117661	chr1:55117661:G:A	4.4333e-09	-7.39038e-10	28.8969	5.27484e-20	-7.39038e-10	-2.27009	2.09295e-11	-7.39038e-10	-2.28785
55118068	chr1:55118068:T:C	1.7988e-22	-7.39038e-10	-1.93871	5.02288e-20	-7.39038e-10	-2.31904	2.04758e-11	-7.39038e-10	-2.30977
55118145	chr1:55118145:G:T	2.2518e-11	-7.39038e-10	23.6143	5.62983e-20	-7.39038e-10	-2.20496	2.13473e-11	-7.39038e-10	-2.26809
55119078	chr1:55119078:C:T	1.67354e-22	-7.39038e-10	-2.01089	4.95362e-20	-7.39038e-10	-2.33292	2.06037e-11	-7.39038e-10	-2.30355
55119145	chr1:55119145:C:T	2.70286e-20	-7.39038e-10	3.07365	7.53382e-19	-7.39038e-10	0.388946	6.65157e-10	-7.39038e-10	1.17101
55119521	chr1:55119521:C:T	1.27671e-22	-7.39038e-10	-2.28154	6.3218e-20	-7.39038e-10	-2.08904	2.23576e-11	-7.39038e-10	-2.22185
55119657	chr1:55119657:T:G	2.99008e-22	-7.39038e-10	-1.43053	2.65202e-19	-7.39038e-10	-0.655135	6.94483e-11	-7.39038e-10	-1.08843
55120008	chr1:55120008:G:A	1.51415e-22	0.0100068	-2.12098	7.55645e-20	-0.578893	-1.33175	3.99682e-11	0.00936595	-1.6503
55120773	chr1:55120773:A:G	2.06284e-22	-7.39038e-10	-1.80175	1.52065e-19	-7.39038e-10	-1.21132	4.44688e-11	-7.39038e-10	-1.53423
55121093	chr1:55121093:G:A	1.44111e-22	-7.39038e-10	-2.16042	2.01474e-19	-7.39038e-10	-0.929968	3.68535e-11	-7.39038e-10	-1.72206
55121721	chr1:55121721:T:C	1.69758e-22	0.330137	-2.32676	7.33068e-20	-0.82525	-1.11572	5.60515e-11	0.329449	-1.63219
55122071	chr1:55122071:GTC:G	2.98636e-22	-7.39038e-10	-1.43178	2.64788e-19	-7.39038e-10	-0.656696	6.93685e-11	-7.39038e-10	-1.08958
55122371	chr1:55122371:G:A	1.89504e-22	-7.39038e-10	-1.88659	5.35522e-20	-7.39038e-10	-2.25497	2.12127e-11	-7.39038e-10	-2.27442
55122469	chr1:55122469:G:A	2.68633e-22	-1.53765	-4.84864e-09	7.16931e-20	-1.96323	-4.84864e-09	4.43149e-11	-1.53769	-4.84864e-09
55122483	chr1:55122483:G:C	1.32216e-22	-7.39038e-10	-2.24656	6.72459e-20	-7.39038e-10	-2.02727	2.33102e-11	-7.39038e-10	-2.18012
55122816	chr1:55122816:G:C	2.16451e-22	-1.75363	-4.84864e-09	8.57462e-20	-1.78423	-4.84864e-09	3.57069e-11	-1.75367	-4.84864e-09
55123195	chr1:55123195:C:G	2.43839e-22	-1.63449	-4.84864e-09	7.63361e-20	-1.90048	-4.84864e-09	4.02247e-11	-1.63453	-4.84864e-09
55123222	chr1:55123222:T:C	3.69932e-08	-7.39038e-10	31.0185	5.34962e-20	-7.39038e-10	-2.25602	2.06989e-11	-7.39038e-10	-2.29893
55123799	chr1:55123799:A:G	5.10707e-21	-7.39038e-10	1.40738	9.78313e-20	-7.39038e-10	-1.65238	5.05018e-11	-7.39038e-10	-1.40701
55124079	chr1:55124079:A:C	5.10707e-21	-7.39038e-10	1.40738	9.78313e-20	-7.39038e-10	-1.65238	5.05018e-11	-7.39038e-10	-1.40701
55124252	chr1:55124252:T:C	1.65331e-22	-2.02305	-4.84864e-09	2.94926e-19	-0.548901	-4.84864e-09	2.72741e-11	-2.02308	-4.84864e-09
55124560	chr1:55124560:T:C	1.33106e-20	-7.39038e-10	2.36532	9.67341e-19	-7.39038e-10	0.638924	9.31089e-10	-7.39038e-10	1.50734
55124634	chr1:55124634:G:T	1.18961e-09	-7.39038e-10	27.5814	6.21279e-20	-7.39038e-10	-2.10643	2.02391e-11	-7.39038e-10	-2.3214
55124675	chr1:55124675:A:G	2.21548e-22	-1.73036	-4.84864e-09	8.24893e-20	-1.82296	-4.84864e-09	3.65475e-11	-1.7304	-4.84864e-09
55124719	chr1:55124719:G:A	2.51394e-20	-7.39038e-10	3.00119	7.19481e-19	-7.39038e-10	0.342903	6.33744e-10	-7.39038e-10	1.12263
55124792	chr1:55124792:C:T	1.02072e-16	3.04654	8.26365	1.30834e-18	1.14589	-0.204996	2.07581e-08	3.0524	1.55928
55125114	chr1:55125114:CTT:C	3.5478e-21	3.37636	-2.33327	1.48694e-20	-1.34727	-2.18905	1.08505e-08	3.37855	0.584398
55125155	chr1:55125155:G:A	1.19816e-19	-0.833985	5.3967	6.14275e-18	3.03374	-0.546341	1.02405e-11	-0.834485	-2.16818
55125874	chr1:55125874:G:A	1.61172e-09	-7.39038e-10	27.8851	6.38443e-20	-7.39038e-10	-2.07918	2.01322e-11	-7.39038e-10	-2.32669
55125930	chr1:55125930:C:T	2.92265e-22	-7.39038e-10	-1.45334	5.07142e-19	-7.39038e-10	-0.0068355	9.25545e-11	-7.39038e-10	-0.801216
55126301	chr1:55126301:C:T	3.69969e-21	-7.39038e-10	1.08501	1.14825e-18	-7.39038e-10	0.810367	2.43544e-10	-7.39038e-10	0.166284
55126375	chr1:55126375:C:A	1.21305e-22	-7.39038e-10	-2.3327	5.84272e-20	-7.39038e-10	-2.16785	2.2466e-11	-7.39038e-10	-2.21701
55126406	chr1:55126406:CTTCT:C	1.9004e-22	-7.39038e-10	-1.88376	5.11359e-20	-7.39038e-10	-2.30114	2.06687e-11	-7.39038e-10	-2.30039
55126542	chr1:55126542:G:A	3.00649e-22	-7.39038e-10	-1.42506	7.89895e-20	-7.39038e-10	-1.86631	3.01892e-11	-7.39038e-10	-1.92153
55126897	chr1:55126897:C:G	1.2769e-22	-7.39038e-10	-2.28139	6.32396e-20	-7.39038e-10	-2.0887	2.23619e-11	-7.39038e-10	-2.22165
55127192	chr1:55127192:T:C	1.69872e-22	-1.99595	-4.84864e-09	5.82269e-20	-2.17128	-4.84864e-09	2.8027e-11	-1.99584	-4.84864e-09
55127226	chr1:55127226:C:T	3.29078e-22	-7.39038e-10	-1.3347	5.39055e-20	-7.39038e-10	-2.2484	2.99665e-11	-7.39038e-10	-1.92893
55127561	chr1:55127561:A:T	3.69969e-21	-7.39038e-10	1.08501	1.14825e-18	-7.39038e-10	0.810367	2.43544e-10	-7.39038e-10	0.166284
55127683	chr1:55127683:A:G	2.98187e-22	-2.14451	0.711232	2.59392e-20	-1.04136	-1.93851	4.97191e-12	-2.14449	-1.58072
55127788	chr1:55127788:T:C	2.19651e-22	-1.73896	-4.84864e-09	8.46457e-20	-1.79715	-4.84864e-09	3.62348e-11	-1.73899	-4.84864e-09
55127796	chr1:55127796:A:G	1.27619e-22	-7.39038e-10	-2.28195	6.31681e-20	-7.39038e-10	-2.08983	2.23442e-11	-7.39038e-10	-2.22245
55127847	chr1:55127847:A:G	5.23772e-20	-0.595168	4.3304	9.11415e-19	2.24487	-1.6655	1.1051e-11	-0.59571	-2.33078
55127873	chr1:55127873:A:G	5.33937e-20	-0.594516	4.34897	9.15816e-19	2.24228	-1.6581	1.10632e-11	-0.595058	-2.33033
55128035	chr1:55128035:C:T	1.37296e-22	-2.20886	-4.84864e-09	8.35325e-20	-1.81039	-4.84864e-09	2.26498e-11	-2.20886	-4.84864e-09
55128139	chr1:55128139:T:G	2.27713e-22	-1.70292	-4.84864e-09	3.12401e-19	-0.491339	-4.84864e-09	3.75681e-11	-1.70286	-4.84864e-09
55128175	chr1:55128175:G:A	2.7138e-20	-7.39038e-10	3.07769	7.56294e-19	-7.39038e-10	0.392803	6.72679e-10	-7.39038e-10	1.18225
55128413	chr1:55128413:T:C	3.63045e-21	-7.39038e-10	1.06611	3.49751e-18	-7.39038e-10	1.92418	1.23681e-10	-7.39038e-10	-0.511312
55128674	chr1:55128674:C:A	4.17028e-11	-7.39038e-10	24.2306	5.81892e-20	-7.39038e-10	-2.17193	2.09463e-11	-7.39038e-10	-2.28705
55128711	chr1:55128711:AC:A	2.57872e-22	-1.57854	-4.84864e-09	7.34971e-20	-1.93838	-4.84864e-09	4.25395e-11	-1.57858	-4.84864e-09
55129057	chr1:55129057:T:C	1.29169e-22	-7.39038e-10	-2.26987	7.75861e-20	-7.39038e-10	-1.88424	2.9825e-11	-7.39038e-10	-1.93367
55129163	chr1:55129163:A:C	1.78054e-22	-7.39038e-10	-1.94891	5.00922e-20	-7.39038e-10	-2.32176	2.0399e-11	-7.39038e-10	-2.31353
55129295	chr1:55129295:T:G	1.05439e-22	-0.436088	-2.03678	5.26143e-20	0.017976	-2.29062	1.29321e-11	-0.436633	-2.33267
55129326	chr1:55129326:A:G	1.45624e-22	-7.39038e-10	-2.14997	2.09088e-19	-7.39038e-10	-0.89287	3.78566e-11	-7.39038e-10	-1.69521
55129485	chr1:55129485:G:A	1.23993e-22	-7.39038e-10	-2.31078	6.78784e-20	-7.39038e-10	-2.01791	2.64434e-11	-7.39038e-10	-2.05401
55130064	chr1:55130064:G:GT	5.10707e-21	-7.39038e-10	1.40738	9.78313e-20	-7.39038e-10	-1.65238	5.05018e-11	-7.39038e-10	-1.40701
55130711	chr1:55130711:T:C	9.03237e-23	-0.403807	-2.22379	4.93277e-20	-0.0523634	-2.28478	1.33607e-11	-0.40435	-2.33235
55130914	chr1:55130914:A:G	1.02824e-19	-0.746029	5.15581	4.63491e-18	2.8709	-0.665155	1.0805e-11	-0.746543	-2.20246
55131043	chr1:55131043:C:T	4.54846e-21	3.62391	-2.33237	1.39925e-20	-1.44151	-2.15559	1.60332e-08	3.62616	0.727244
55131394	chr1:55131394:A:G	1.31799e-09	-7.39038e-10	27.6839	6.2573e-20	-7.39038e-10	-2.09929	2.02093e-11	-7.39038e-10	-2.32287
55131424	chr1:55131424:A:G	2.01218e-21	-7.39038e-10	0.475976	1.94074e-18	-7.39038e-10	1.3352	8.51754e-11	-7.39038e-10	-0.884301
55131772	chr1:55131772:T:C	2.91242e-22	-7.39038e-10	-1.45684	5.04313e-19	-7.39038e-10	-0.01243	9.21388e-11	-7.39038e-10	-0.805717
55132873	chr1:55132873:A:G	2.14188e-23	-1.74325	-2.32348	1.00545e-20	-1.78478	-2.14283	3.67049e-12	-1.74328	-2.2854
55133380	chr1:55133380:T:C	1.4645e-22	0.163285	-2.3076	1.09973e-19	-0.720679	-0.814713	5.56999e-11	0.162608	-1.47164
55133496	chr1:55133496:A:G	1.4445e-22	-7.39038e-10	-2.15807	2.02672e-19	-7.39038e-10	-0.92404	3.70324e-11	-7.39038e-10	-1.71722
55133546	chr1:55133546:C:A	1.77286e-22	0.0642599	-2.0175	1.25619e-19	-0.471233	-0.931139	5.36332e-11	0.0636147	-1.41046
55133572	chr1:55133572:T:C	1.51528e-22	-7.39038e-10	-2.11023	4.95156e-20	-7.39038e-10	-2.33334	2.14695e-11	-7.39038e-10	-2.26238
55134044	chr1:55134044:C:A	2.99522e-22	-7.39038e-10	-1.42881	7.79361e-20	-7.39038e-10	-1.87974	2.99008e-11	-7.39038e-10	-1.93113
55134461	chr1:55134461:C:A	1.21244e-22	-7.39038e-10	-2.33319	5.36144e-20	-7.39038e-10	-2.25381	2.03636e-11	-7.39038e-10	-2.31526
55134503	chr1:55134503:C:T	1.43769e-22	-2.16279	-4.84864e-09	7.33763e-20	-1.94003	-4.84864e-09	2.37182e-11	-2.16277	-4.84864e-09
55134626	chr1:55134626:C:T	1.4668e-22	-7.39038e-10	-2.14275	2.11713e-19	-7.39038e-10	-0.880394	3.81198e-11	-7.39038e-10	-1.68828
55134679	chr1:55134679:C:T	9.30458e-23	-0.411051	-2.18686	3.78024e-20	-0.289554	-2.3137	1.32654e-11	-0.411617	-2.33224
55134820	chr1:55134820:C:A	1.42264e-22	-7.39038e-10	-2.17331	6.05195e-20	-7.39038e-10	-2.13266	2.22221e-11	-7.39038e-10	-2.22793
55134830	chr1:55134830:T:C	2.92265e-22	-7.39038e-10	-1.45334	5.07142e-19	-7.39038e-10	-0.0068355	9.25545e-11	-7.39038e-10	-0.801216
55135214	chr1:55135214:G:A	1.03802e-20	-7.39038e-10	2.11666	3.29377e-17	-7.39038e-10	4.16675	4.78518e-09	-7.39038e-10	3.14427
55135666	chr1:55135666:G:A	3.40783e-23	-1.53741	-2.06493	5.54259e-19	1.912	-1.83	4.78298e-12	-1.53728	-2.22667
55135694	chr1:55135694:A:G	6.99858e-20	-7.39038e-10	4.02505	1.70976e-18	-7.39038e-10	1.20848	1.53336e-09	-7.39038e-10	2.0062
55135787	chr1:55135787:A:G	1.5402e-20	-7.39038e-10	2.51125	5.67286e-19	-7.39038e-10	0.105236	2.38119e-10	-7.39038e-10	0.143756
55136310	chr1:55136310:T:C	8.83654e-10	-7.39038e-10	27.2841	5.4407e-20	-7.39038e-10	-2.23914	2.09181e-11	-7.39038e-10	-2.2884
55136465	chr1:55136465:T:C	5.64871e-20	-7.39038e-10	3.81077	7.95679e-19	-7.39038e-10	0.443569	1.57171e-09	-7.39038e-10	2.03091
55136811	chr1:55136811:G:A	2.85613e-08	-7.39038e-10	30.7598	5.73694e-20	-7.39038e-10	-2.18612	2.02052e-11	-7.39038e-10	-2.32308
55136971	chr1:55136971:A:C	9.62796e-23	-0.595589	-1.96815	5.93463e-20	0.159769	-2.31201	1.10987e-11	-0.596118	-2.32607
55137090	chr1:55137090:C:T	2.02594e-22	-1.8198	-4.84864e-09	1.64996e-18	1.17288	-4.84864e-09	3.34306e-11	-1.81954	-4.84864e-09
55137167	chr1:55137167:T:C	7.77839e-10	-7.39038e-10	27.1565	5.40849e-20	-7.39038e-10	-2.24507	2.1003e-11	-7.39038e-10	-2.28435
55137196	chr1:55137196:G:A	1.41792e-22	-7.39038e-10	-2.17664	6.07474e-20	-7.39038e-10	-2.1289	2.22828e-11	-7.39038e-10	-2.2252
55137294	chr1:55137294:C:T	1.42288e-22	-2.13664	-0.0365064	2.06462e-20	-0.950832	-2.25726	3.14307e-12	-2.13662	-2.04719
55137800	chr1:55137800:A:G	1.2769e-22	-7.39038e-10	-2.28139	6.32396e-20	-7.39038e-10	-2.0887	2.23619e-11	-7.39038e-10	-2.22165
55137908	chr1:55137908:T:TA	2.27256e-22	-1.70492	-4.84864e-09	8.0723e-20	-1.8446	-4.84864e-09	3.7489e-11	-1.70496	-4.84864e-09
55138251	chr1:55138251:C:T	1.96538e-21	-7.39038e-10	0.452442	4.64697e-18	-7.39038e-10	2.20834	7.6982e-10	-7.39038e-10	1.31714
55138731	chr1:55138731:A:G	2.08453e-22	-1.79128	-4.84864e-09	1.83928e-18	1.2815	-4.84864e-09	3.43977e-11	-1.79102	-4.84864e-09
55139377	chr1:55139377:T:C	1.77074e-22	-7.39038e-10	-1.95443	5.0045e-20	-7.39038e-10	-2.3227	2.03737e-11	-7.39038e-10	-2.31477
55139397	chr1:55139397:T:C	2.69125e-22	-1.53583	-4.84864e-09	7.1678e-20	-1.96344	-4.84864e-09	4.43956e-11	-1.53587	-4.84864e-09
55139722	chr1:55139722:T:C	2.52647e-14	6.04318	10.7785	1.30603e-14	5.76568	4.38378	2.05272e-05	6.05171	5.45654
55139760	chr1:55139760:A:G	1.27746e-22	-7.39038e-10	-2.28095	6.33009e-20	-7.39038e-10	-2.08773	2.23768e-11	-7.39038e-10	-2.22099
55141194	chr1:55141194:CTGAG:C	1.38172e-21	-7.39038e-10	0.100082	2.59413e-18	-7.39038e-10	1.62538	3.94898e-10	-7.39038e-10	0.649614
55141224	chr1:55141224:T:C	1.63872e-22	-2.03192	-4.84864e-09	5.9324e-20	-2.15261	-4.84864e-09	2.70367e-11	-2.03182	-4.84864e-09
55141436	chr1:55141436:A:C	2.28247e-08	-7.39038e-10	30.5356	5.62461e-20	-7.39038e-10	-2.20589	2.03282e-11	-7.39038e-10	-2.317
55141791	chr1:55141791:T:C	3.11523e-08	-7.39038e-10	30.8467	5.75606e-20	-7.39038e-10	-2.18279	2.01885e-11	-7.39038e-10	-2.3239
55142234	chr1:55142234:C:T	1.93403e-21	-7.39038e-10	0.43636	4.58901e-18	-7.39038e-10	2.19579	7.58035e-10	-7.39038e-10	1.30172
55142332	chr1:55142332:C:T	1.50812e-23	-2.08681	-2.33074	2.30419e-12	17.6352	-2.31279	3.52979e-11	-2.08663	0.321442
55142769	chr1:55142769:G:A	1.12968e-09	-7.39038e-10	27.5297	6.1803e-20	-7.39038e-10	-2.11167	2.02656e-11	-7.39038e-10	-2.32009
55143311	chr1:55143311:G:C	1.43297e-22	-2.16608	-4.84864e-09	1.07508e-18	0.744527	-4.84864e-09	2.36432e-11	-2.16594	-4.84864e-09
55144584	chr1:55144584:T:C	8.45836e-23	-0.470343	-2.22292	5.11691e-20	-0.0151173	-2.28537	1.24995e-11	-0.470885	-2.33244
55144751	chr1:55144751:A:G	1.11416e-22	-0.504642	-1.91309	5.92212e-17	7.04091	-2.2875	1.39433e-11	-0.504442	-2.18957
55144881	chr1:55144881:C:A	2.70315e-20	-7.39038e-10	3.07376	7.54576e-19	-7.39038e-10	0.390529	6.70728e-10	-7.39038e-10	1.17935
55144908	chr1:55144908:T:C	2.6046e-08	-7.39038e-10	30.6676	5.67965e-20	-7.39038e-10	-2.19615	2.026e-11	-7.39038e-10	-2.32037
55144959	chr1:55144959:C:T	1.19646e-22	-0.434369	-1.91209	5.08111e-20	0.015934	-2.32345	1.31744e-11	-0.434914	-2.31582
55145302	chr1:55145302:A:G	1.15188e-22	-0.467151	-1.91728	5.2447e-20	0.0467716	-2.3226	1.27356e-11	-0.46769	-2.31692
55145336	chr1:55145336:C:T	1.63476e-20	-7.39038e-10	2.57084	5.92467e-19	-7.39038e-10	0.148668	2.48755e-10	-7.39038e-10	0.187454
55145623	chr1:55145623:C:A	1.22715e-22	-7.39038e-10	-2.32114	6.48614e-20	-7.39038e-10	-2.06337	2.53784e-11	-7.39038e-10	-2.09512
55145809	chr1:55145809:T:C	1.2442e-22	-7.39038e-10	-2.30733	5.79541e-20	-7.39038e-10	-2.17598	2.14593e-11	-7.39038e-10	-2.26285
55146404	chr1:55146404:T:C	6.75698e-21	-7.39038e-10	1.68733	2.23517e-19	-7.39038e-10	-0.826139	1.06786e-10	-7.39038e-10	-0.658182
55146605	chr1:55146605:T:C	2.30368e-20	2.91385	-4.84864e-09	1.11813e-18	0.783788	-4.84864e-09	3.80302e-09	2.91454	-4.84864e-09
55147003	chr1:55147003:G:A	2.31225e-22	-7.39038e-10	-1.68761	1.72871e-19	-7.39038e-10	-1.08308	5.00849e-11	-7.39038e-10	-1.41529
55147857	chr1:55147857:TTAA:T	1.25631e-22	-7.39038e-10	-2.29765	7.09969e-20	-7.39038e-10	-1.97299	2.75873e-11	-7.39038e-10	-2.01166
55147979	chr1:55147979:AAATT:A	7.34086e-21	-7.39038e-10	1.77021	2.28822e-18	-7.39038e-10	1.4999	4.44634e-10	-7.39038e-10	0.768239
55147992	chr1:55147992:A:C	1.44897e-22	-7.39038e-10	-2.15498	5.92536e-20	-7.39038e-10	-2.1538	2.18748e-11	-7.39038e-10	-2.24368
55148363	chr1:55148363:CAT:C	5.48554e-20	-0.671198	4.45265	1.33811e-18	2.58966	-1.62627	1.02769e-11	-0.671724	-2.32739
55148472	chr1:55148472:C:T	1.50886e-22	-7.39038e-10	-2.11447	2.30714e-19	-7.39038e-10	-0.794447	4.02002e-11	-7.39038e-10	-1.63514
55148614	chr1:55148614:C:T	1.30402e-09	-7.39038e-10	27.6732	6.26484e-20	-7.39038e-10	-2.09809	2.02031e-11	-7.39038e-10	-2.32318
55148770	chr1:55148770:G:C	2.01218e-21	-7.39038e-10	0.475976	1.94074e-18	-7.39038e-10	1.3352	8.51754e-11	-7.39038e-10	-0.884301
55148841	chr1:55148841:C:A	1.25606e-22	-7.39038e-10	-2.29785	7.0949e-20	-7.39038e-10	-1.97367	2.75693e-11	-7.39038e-10	-2.01231
55149908	chr1:55149908:T:C	3.09428e-22	-1.39628	-4.84864e-09	8.96301e-20	-1.73994	-4.84864e-09	5.10475e-11	-1.39626	-4.84864e-09
55150040	chr1:55150040:T:C	1.49691e-22	-7.39038e-10	-2.12242	4.95135e-20	-7.39038e-10	-2.33338	2.12709e-11	-7.39038e-10	-2.27167
55150319	chr1:55150319:C:T	1.2769e-22	-7.39038e-10	-2.28139	6.32396e-20	-7.39038e-10	-2.0887	2.23619e-11	-7.39038e-10	-2.22165
55150895	chr1:55150895:G:A	1.06541e-09	-7.39038e-10	27.4711	6.15373e-20	-7.39038e-10	-2.11598	2.02859e-11	-7.39038e-10	-2.31909
55151081	chr1:55151081:T:C	1.46251e-22	0.15537	-2.30104	1.16704e-19	-0.70478	-0.771205	5.71242e-11	0.154693	-1.43848
55151182	chr1:55151182:TA:T	3.48649e-21	3.35589	-2.33024	1.39574e-20	-1.47667	-2.12295	1.36393e-08	3.35808	0.833622
55151324	chr1:55151324:G:T	1.38681e-22	-2.19882	-4.84864e-09	6.18148e-20	-2.11148	-4.84864e-09	2.28785e-11	-2.19882	-4.84864e-09
55151578	chr1:55151578:G:A	1.25596e-22	-7.39038e-10	-2.29793	5.11703e-20	-7.39038e-10	-2.30047	2.00529e-11	-7.39038e-10	-2.33064
55151844	chr1:55151844:T:G	1.59566e-22	0.266407	-2.32495	7.9005e-20	-0.77518	-1.09094	5.37327e-11	0.265731	-1.61072
55152226	chr1:55152226:A:G	1.2769e-22	-7.39038e-10	-2.28139	6.32396e-20	-7.39038e-10	-2.0887	2.23619e-11	-7.39038e-10	-2.22165
55152242	chr1:55152242:G:A	2.66923e-22	-7.39038e-10	-1.54404	5.27481e-20	-7.39038e-10	-2.2701	2.63282e-11	-7.39038e-10	-2.05837
55152873	chr1:55152873:A:C	1.44523e-22	-7.39038e-10	-2.15756	5.94231e-20	-7.39038e-10	-2.15094	2.19181e-11	-7.39038e-10	-2.2417
55153077	chr1:55153077:G:T	1.46204e-22	-7.39038e-10	-2.14599	2.09813e-19	-7.39038e-10	-0.889413	3.7857e-11	-7.39038e-10	-1.6952
55153176	chr1:55153176:G:A	3.53115e-22	-2.12802	0.863819	2.91875e-20	-0.976263	-1.88562	5.44306e-12	-2.128	-1.50667
55153335	chr1:55153335:G:A	2.88128e-21	-7.39038e-10	0.83499	7.64292e-20	-7.39038e-10	-1.89926	4.24828e-11	-7.39038e-10	-1.57992
55153749	chr1:55153749:G:A	1.05384e-19	-0.742029	5.1764	4.63271e-18	2.85842	-0.653151	1.08907e-11	-0.742545	-2.19856
55153780	chr1:55153780:ATAC:A	9.72591e-15	5.53228	10.3348	6.2259e-16	4.82933	2.27668	3.44987e-06	5.54032	4.18451
55154920	chr1:55154920:T:C	3.16779e-20	-7.39038e-10	3.23238	2.11784e-18	-7.39038e-10	1.42253	3.11372e-09	-7.39038e-10	2.71456
55155022	chr1:55155022:AAC:A	5.36926e-21	-7.39038e-10	1.45745	1.58838e-18	-7.39038e-10	1.13484	3.2598e-10	-7.39038e-10	0.457824
55155318	chr1:55155318:G:A	1.51755e-22	-2.10873	-4.84864e-09	6.68485e-20	-2.0332	-4.84864e-09	2.50358e-11	-2.10871	-4.84864e-09
55155440	chr1:55155440:T:C	2.55802e-22	-7.39038e-10	-1.5866	6.93094e-20	-7.39038e-10	-1.99705	2.69181e-11	-7.39038e-10	-2.03621
55155711	chr1:55155711:C:T	3.10187e-21	-7.39038e-10	0.908762	6.7468e-17	-7.39038e-10	4.88378	2.76419e-06	-7.39038e-10	9.50325
55155726	chr1:55155726:A:C	2.49425e-08	-7.39038e-10	30.6243	5.66366e-20	-7.39038e-10	-2.19897	2.02778e-11	-7.39038e-10	-2.31949
55155745	chr1:55155745:G:A	2.69015e-20	-7.39038e-10	3.06894	7.51486e-19	-7.39038e-10	0.386425	6.67772e-10	-7.39038e-10	1.17493
55156272	chr1:55156272:G:A	5.5736e-21	-7.39038e-10	1.4948	1.63685e-18	-7.39038e-10	1.1649	3.33333e-10	-7.39038e-10	0.480128
55156274	chr1:55156274:G:T	4.50143e-20	-0.652121	4.23586	1.31126e-18	2.61619	-1.67308	1.04302e-11	-0.652643	-2.33167
55156447	chr1:55156447:T:C	1.78717e-22	-7.39038e-10	-1.9452	5.01249e-20	-7.39038e-10	-2.32111	2.04164e-11	-7.39038e-10	-2.31268
55157140	chr1:55157140:T:C	1.04654e-20	-7.39038e-10	2.12483	3.31659e-17	-7.39038e-10	4.17365	4.75749e-09	-7.39038e-10	3.13846
55157484	chr1:55157484:AT:A	4.79628e-20	-7.39038e-10	3.64718	1.29725e-18	-7.39038e-10	0.932378	1.12363e-09	-7.39038e-10	1.6953
55157701	chr1:55157701:G:A	1.36501e-19	-0.755669	5.44875	5.39629e-18	2.88685	-0.529008	1.11291e-11	-0.756182	-2.16327
55157776	chr1:55157776:G:A	2.21249e-22	-7.39038e-10	-1.73171	5.62635e-20	-7.39038e-10	-2.20558	2.34237e-11	-7.39038e-10	-2.17526
55157996	chr1:55157996:T:C	5.05832e-20	-0.566219	4.26659	8.51051e-19	2.19733	-1.68649	1.13627e-11	-0.566764	-2.33191
55158084	chr1:55158084:G:A	2.66302e-23	-1.52482	-2.32413	9.20446e-19	2.91034	-2.32111	4.90399e-12	-1.52476	-2.2142
55158563	chr1:55158563:C:A	2.05741e-22	-1.80438	-4.84864e-09	1.71314e-18	1.21045	-4.84864e-09	3.39501e-11	-1.80412	-4.84864e-09
55159875	chr1:55159875:C:T	1.44023e-09	-7.39038e-10	27.7726	6.34749e-20	-7.39038e-10	-2.08498	2.0155e-11	-7.39038e-10	-2.32556
55159994	chr1:55159994:T:G	1.53036e-22	-7.39038e-10	-2.10033	2.39452e-19	-7.39038e-10	-0.757275	4.12625e-11	-7.39038e-10	-1.60906
55160133	chr1:55160133:A:ATGG	1.27723e-22	-7.39038e-10	-2.28113	6.32775e-20	-7.39038e-10	-2.0881	2.23714e-11	-7.39038e-10	-2.22123
55160335	chr1:55160335:G:T	2.28329e-09	-7.39038e-10	28.2334	5.8638e-20	-7.39038e-10	-2.16424	2.04907e-11	-7.39038e-10	-2.30904
55160470	chr1:55160470:A:G	1.50886e-22	-7.39038e-10	-2.11447	2.30714e-19	-7.39038e-10	-0.794447	4.02002e-11	-7.39038e-10	-1.63514
55160579	chr1:55160579:T:C	5.7304e-20	-7.39038e-10	3.82513	8.04009e-19	-7.39038e-10	0.453983	1.59186e-09	-7.39038e-10	2.04365
55161003	chr1:55161003:G:A	1.27078e-16	5.49515	6.03416	2.03136e-16	5.21644	0.769562	6.12325e-07	5.50336	2.49264
55161279	chr1:55161279:G:A	9.896e-23	-0.348281	-2.188	3.69978e-20	-0.31156	-2.31321	1.41233e-11	-0.348846	-2.33234
55161687	chr1:55161687:C:T	1.32344e-22	-0.36045	-1.88515	3.81518e-20	-0.264183	-2.32987	1.43106e-11	-0.361018	-2.307
55161755	chr1:55161755:C:T	6.69696e-22	-7.39038e-10	-0.624176	8.99388e-20	-7.39038e-10	-1.7365	3.16484e-11	-7.39038e-10	-1.87432
55161852	chr1:55161852:C:G	3.50591e-23	-1.6154	-1.95857	7.80026e-21	-1.88217	-2.2993	4.31614e-12	-1.61542	-2.25123
55161908	chr1:55161908:T:A	2.01218e-21	-7.39038e-10	0.475976	1.94074e-18	-7.39038e-10	1.3352	8.51754e-11	-7.39038e-10	-0.884301
55162730	chr1:55162730:T:C	1.4553e-22	-7.39038e-10	-2.15062	2.07276e-19	-7.39038e-10	-0.901574	3.75424e-11	-7.39038e-10	-1.70354
55163335	chr1:55163335:A:C	2.03952e-21	-7.39038e-10	0.489471	1.97061e-18	-7.39038e-10	1.35047	8.59532e-11	-7.39038e-10	-0.87521
55163716	chr1:55163716:C:A	1.33753e-22	-0.305077	-1.92992	3.63944e-20	-0.317531	-2.32368	1.49657e-11	-0.305655	-2.3176
55163736	chr1:55163736:A:G	2.06018e-22	-7.39038e-10	-1.80303	1.5177e-19	-7.39038e-10	-1.21326	4.439e-11	-7.39038e-10	-1.536
55163992	chr1:55163992:G:A	1.02641e-09	-7.39038e-10	27.4338	6.14971e-20	-7.39038e-10	-2.11664	2.02908e-11	-7.39038e-10	-2.31885
55164043	chr1:55164043:T:C	2.47142e-22	-2.00186	0.38082	2.20515e-20	-0.923977	-2.21827	3.81603e-12	-2.00189	-1.98791
55164478	chr1:55164478:T:C	2.13505e-21	2.84163	-2.30638	2.65118e-10	22.2286	-2.16076	3.56608e-10	2.84261	-2.29499
55164531	chr1:55164531:A:G	5.61229e-20	-0.625335	4.42963	1.35363e-18	2.57987	-1.60496	1.07722e-11	-0.62586	-2.32618
55164674	chr1:55164674:T:C	2.46412e-22	-1.624	-4.84864e-09	7.57367e-20	-1.90836	-4.84864e-09	4.0649e-11	-1.62404	-4.84864e-09
55164964	chr1:55164964:A:G	2.25429e-22	-1.71299	-4.84864e-09	8.26249e-20	-1.82132	-4.84864e-09	3.71879e-11	-1.71303	-4.84864e-09
55165257	chr1:55165257:T:C	1.25606e-22	-7.39038e-10	-2.29785	7.0949e-20	-7.39038e-10	-1.97367	2.75693e-11	-7.39038e-10	-2.01231
55165494	chr1:55165494:T:C	2.22909e-22	-7.39038e-10	-1.72424	1.7087e-19	-7.39038e-10	-1.09472	4.87706e-11	-7.39038e-10	-1.44189
55165552	chr1:55165552:G:A	2.30827e-22	-7.39038e-10	-1.68933	1.72515e-19	-7.39038e-10	-1.08514	4.99989e-11	-7.39038e-10	-1.41701
55165977	chr1:55165977:G:T	3.75479e-21	-2.1858	3.28559	1.67493e-19	1.21865	-2.33334	3.47887e-12	-2.18579	-1.89652
55166133	chr1:55166133:C:G	2.22909e-22	-7.39038e-10	-1.72424	1.7087e-19	-7.39038e-10	-1.09472	4.87706e-11	-7.39038e-10	-1.44189
55166137	chr1:55166137:T:C	2.22803e-22	-7.39038e-10	-1.72471	1.70814e-19	-7.39038e-10	-1.09505	4.8749e-11	-7.39038e-10	-1.44233
55166434	chr1:55166434:T:C	1.31873e-22	-7.39038e-10	-2.24916	8.0181e-20	-7.39038e-10	-1.85134	2.76342e-11	-7.39038e-10	-2.00996
55166555	chr1:55166555:A:G	1.13967e-09	-7.39038e-10	27.5385	6.19057e-20	-7.39038e-10	-2.11002	2.02568e-11	-7.39038e-10	-2.32052
55167244	chr1:55167244:T:C	2.53712e-22	-1.5948	-4.84864e-09	7.41984e-20	-1.92888	-4.84864e-09	4.18533e-11	-1.59484	-4.84864e-09
55167264	chr1:55167264:A:G	1.50886e-22	-7.39038e-10	-2.11447	2.30714e-19	-7.39038e-10	-0.794447	4.02002e-11	-7.39038e-10	-1.63514
55167435	chr1:55167435:G:C	2.16654e-22	-7.39038e-10	-1.7527	4.95292e-20	-7.39038e-10	-2.33306	2.2209e-11	-7.39038e-10	-2.22852
55167516	chr1:55167516:C:T	1.37554e-20	-7.39038e-10	2.39819	1.00854e-18	-7.39038e-10	0.680632	9.66877e-10	-7.39038e-10	1.54506
55167712	chr1:55167712:C:T	2.52818e-22	-7.39038e-10	-1.59833	6.87851e-20	-7.39038e-10	-2.00464	2.6738e-11	-7.39038e-10	-2.04293
55167747	chr1:55167747:T:C	2.92265e-22	-7.39038e-10	-1.45334	5.07142e-19	-7.39038e-10	-0.0068355	9.25545e-11	-7.39038e-10	-0.801216
55167996	chr1:55167996:G:A	2.35919e-22	-7.39038e-10	-1.66751	5.11589e-20	-7.39038e-10	-2.30069	2.48284e-11	-7.39038e-10	-2.11702
55168053	chr1:55168053:C:T	1.39825e-22	-2.19061	-4.84864e-09	9.32139e-20	-1.70073	-4.84864e-09	2.30657e-11	-2.19066	-4.84864e-09
55168620	chr1:55168620:G:A	6.99858e-20	-7.39038e-10	4.02505	1.70976e-18	-7.39038e-10	1.20848	1.53336e-09	-7.39038e-10	2.0062
55168825	chr1:55168825:C:T	1.47707e-22	-2.13577	-4.84864e-09	1.22143e-18	0.872153	-4.84864e-09	2.43718e-11	-2.13559	-4.84864e-09
55168973	chr1:55168973:A:G	2.31255e-22	-7.39038e-10	-1.68748	7.23072e-20	-7.39038e-10	-1.9547	6.43573e-11	-7.39038e-10	-1.16456
55169370	chr1:55169370:CAGA:C	2.95185e-09	-7.39038e-10	28.4902	6.87404e-20	-7.39038e-10	-2.00529	2.00029e-11	-7.39038e-10	-2.33314
55169483	chr1:55169483:A:G	2.2102e-22	-7.39038e-10	-1.73275	6.1664e-20	-7.39038e-10	-2.11393	2.8315e-11	-7.39038e-10	-1.98562
55169547	chr1:55169547:A:G	1.29209e-22	-7.39038e-10	-2.26957	7.76474e-20	-7.39038e-10	-1.88345	2.98468e-11	-7.39038e-10	-1.93294
55169751	chr1:55169751:A:AC	1.36903e-09	-7.39038e-10	27.7219	6.30881e-20	-7.39038e-10	-2.09109	2.01764e-11	-7.39038e-10	-2.3245
55170261	chr1:55170261:T:C	4.11945e-20	-7.39038e-10	3.49506	6.51855e-19	-7.39038e-10	0.244196	1.19749e-09	-7.39038e-10	1.75897
55170567	chr1:55170567:T:C	1.6684e-16	11.8015	-4.84864e-09	7.22177e-11	18.7673	-4.84864e-09	2.75733e-05	11.8033	-4.84864e-09
55170830	chr1:55170830:A:T	2.59525e-22	-1.57215	-4.84864e-09	7.31888e-20	-1.94259	-4.84864e-09	4.28122e-11	-1.57219	-4.84864e-09
55170843	chr1:55170843:A:G	1.2769e-22	-7.39038e-10	-2.28139	6.32396e-20	-7.39038e-10	-2.0887	2.23619e-11	-7.39038e-10	-2.22165
55171233	chr1:55171233:C:T	1.25594e-22	-7.39038e-10	-2.29794	7.09355e-20	-7.39038e-10	-1.97386	2.75629e-11	-7.39038e-10	-2.01254
55171305	chr1:55171305:C:T	2.51104e-22	-1.60513	-4.84864e-09	7.60616e-20	-1.90408	-4.84864e-09	4.14235e-11	-1.60516	-4.84864e-09
55171760	chr1:55171760:T:C	2.48677e-22	-1.61485	-4.84864e-09	7.53403e-20	-1.91361	-4.84864e-09	4.10227e-11	-1.61489	-4.84864e-09
55171947	chr1:55171947:A:G	2.07014e-18	-0.396618	7.80875	2.37691e-18	2.26171	-0.723782	1.69842e-11	-0.397191	-2.09954
55172098	chr1:55172098:C:T	2.94915e-20	-7.39038e-10	3.16086	8.14248e-19	-7.39038e-10	0.466638	7.33412e-10	-7.39038e-10	1.26869
55172402	chr1:55172402:G:A	2.33531e-22	0.395461	-2.07315	8.20878e-20	-0.645244	-1.18259	6.52399e-11	0.394781	-1.54572
55172797	chr1:55172797:G:A	5.51645e-21	-7.39038e-10	1.48449	1.15297e-17	-7.39038e-10	3.11705	1.73801e-09	-7.39038e-10	2.13148
55172873	chr1:55172873:T:C	3.16538e-14	6.40671	10.6404	1.53663e-14	6.062	4.25006	2.61707e-05	6.41543	5.33571
55173240	chr1:55173240:T:C	1.51708e-22	-7.39038e-10	-2.10904	2.34346e-19	-7.39038e-10	-0.778827	4.06098e-11	-7.39038e-10	-1.625
55173257	chr1:55173257:T:A	2.39725e-17	-7.39038e-10	9.86142	5.23103e-20	-7.39038e-10	-2.27843	5.05468e-11	-7.39038e-10	-1.40611
55173403	chr1:55173403:T:C	6.59622e-20	-0.326996	4.29283	6.59673e-19	1.92392	-1.66781	1.44466e-11	-0.327582	-2.33097
55173521	chr1:55173521:T:C	1.52527e-22	-7.39038e-10	-2.10366	2.34738e-19	-7.39038e-10	-0.777157	4.0663e-11	-7.39038e-10	-1.62369
55173686	chr1:55173686:G:A	1.5226e-20	-7.39038e-10	2.49976	5.63192e-19	-7.39038e-10	0.0979942	2.36466e-10	-7.39038e-10	0.136789
55173775	chr1:55173775:A:T	3.20707e-08	-7.39038e-10	30.8757	5.76889e-20	-7.39038e-10	-2.18056	2.01745e-11	-7.39038e-10	-2.32459
55174139	chr1:55174139:A:C	2.2197e-22	-1.72846	-4.84864e-09	2.08485e-18	1.40683	-4.84864e-09	3.66289e-11	-1.72818	-4.84864e-09
55174196	chr1:55174196:C:T	2.2732e-22	-1.70464	-4.84864e-09	8.2077e-20	-1.82797	-4.84864e-09	3.74999e-11	-1.70468	-4.84864e-09
55174435	chr1:55174435:A:G	1.72596e-22	-7.39038e-10	-1.98004	4.98497e-20	-7.39038e-10	-2.32661	2.02512e-11	-7.39038e-10	-2.3208
55174758	chr1:55174758:G:C	6.39889e-22	-7.39038e-10	-0.669705	8.23654e-19	-7.39038e-10	0.478124	1.92942e-10	-7.39038e-10	-0.0666257
55174870	chr1:55174870:T:C	5.10175e-21	-7.39038e-10	1.40634	9.77883e-20	-7.39038e-10	-1.65282	5.04781e-11	-7.39038e-10	-1.40747
55175116	chr1:55175116:A:G	2.05654e-21	-7.39038e-10	0.497779	3.29974e-18	-7.39038e-10	1.86597	5.38069e-10	-7.39038e-10	0.958974
55175354	chr1:55175354:G:A	2.79316e-22	-7.39038e-10	-1.49866	2.49722e-19	-7.39038e-10	-0.71528	6.58093e-11	-7.39038e-10	-1.14225
55175590	chr1:55175590:T:C	2.96218e-20	-7.39038e-10	3.16527	8.12438e-19	-7.39038e-10	0.464413	7.30286e-10	-7.39038e-10	1.26442
55176226	chr1:55176226:G:A	2.5259e-21	-7.39038e-10	0.703353	2.54155e-18	-7.39038e-10	1.6049	1.02956e-10	-7.39038e-10	-0.694713
55176604	chr1:55176604:T:A	1.53154e-22	-7.39038e-10	-2.09956	2.40712e-19	-7.39038e-10	-0.752025	4.13187e-11	-7.39038e-10	-1.6077
55176975	chr1:55176975:C:T	2.80395e-22	-1.4948	-4.84864e-09	6.1999e-20	-2.10851	-4.84864e-09	4.6269e-11	-1.49454	-4.84864e-09
55177100	chr1:55177100:A:C	1.65618e-21	-7.39038e-10	0.281268	3.30603e-17	-7.39038e-10	4.17046	6.32252e-07	-7.39038e-10	8.02803
55177218	chr1:55177218:T:C	4.31109e-23	-1.60868	-1.75855	8.34735e-21	-1.89123	-2.22245	4.80894e-12	-1.60871	-2.14983
55177870	chr1:55177870:C:T	1.25552e-22	-7.39038e-10	-2.29828	7.08554e-20	-7.39038e-10	-1.97499	2.75353e-11	-7.39038e-10	-2.01354
55178164	chr1:55178164:TA:T	1.8759e-22	0.161658	-2.0584	8.60956e-20	-0.723355	-1.05681	5.40464e-11	0.160984	-1.50015
55178173	chr1:55178173:T:C	2.00698e-21	-7.39038e-10	0.473387	1.93495e-18	-7.39038e-10	1.33221	8.50026e-11	-7.39038e-10	-0.886332
55178341	chr1:55178341:C:T	1.51072e-22	-7.39038e-10	-2.11324	5.71757e-20	-7.39038e-10	-2.1895	2.13489e-11	-7.39038e-10	-2.26801
55178496	chr1:55178496:G:A	2.03913e-22	-7.39038e-10	-1.81331	1.4878e-19	-7.39038e-10	-1.23316	4.37588e-11	-7.39038e-10	-1.55032
55178534	chr1:55178534:T:C	1.40371e-22	-7.39038e-10	-2.18671	5.00327e-20	-7.39038e-10	-2.32295	2.0622e-11	-7.39038e-10	-2.30265
55178537	chr1:55178537:C:T	8.09456e-21	-7.39038e-10	1.86795	2.45684e-18	-7.39038e-10	1.571	4.97135e-10	-7.39038e-10	0.879847
55178593	chr1:55178593:C:T	3.30096e-20	-0.700033	3.97359	9.32345e-19	2.37861	-1.77653	9.92828e-12	-0.700565	-2.33306
55180181	chr1:55180181:T:C	1.29209e-22	-7.39038e-10	-2.26957	7.76474e-20	-7.39038e-10	-1.88345	2.98468e-11	-7.39038e-10	-1.93294
55180333	chr1:55180333:C:T	3.73958e-20	-0.69338	4.09169	9.66676e-19	2.37051	-1.73228	9.99137e-12	-0.69391	-2.33338
55180675	chr1:55180675:T:C	1.94631e-22	-7.39038e-10	-1.8599	5.0771e-20	-7.39038e-10	-2.3083	2.08433e-11	-7.39038e-10	-2.29198
55180762	chr1:55180762:G:A	1.28019e-22	-7.39038e-10	-2.27882	6.37788e-20	-7.39038e-10	-2.08021	2.26299e-11	-7.39038e-10	-2.20974
55181085	chr1:55181085:A:G	2.36291e-22	-1.66594	-4.84864e-09	7.92418e-20	-1.86312	-4.84864e-09	3.89796e-11	-1.66597	-4.84864e-09
55181398	chr1:55181398:A:G	4.36567e-20	-7.39038e-10	3.55311	1.15854e-18	-7.39038e-10	0.819286	1.06654e-09	-7.39038e-10	1.64316
55181599	chr1:55181599:T:C	1.56759e-20	-0.143722	2.6726	1.69486e-19	-0.265569	-0.837286	1.85169e-10	-0.144328	0.0365846
55181691	chr1:55181691:T:C	1.23393e-22	-7.39038e-10	-2.31563	6.69435e-20	-7.39038e-10	-2.03178	2.60128e-11	-7.39038e-10	-2.07042
55182338	chr1:55182338:C:G	1.30098e-22	-7.39038e-10	-2.26271	7.85563e-20	-7.39038e-10	-1.87181	3.03025e-11	-7.39038e-10	-1.91778
55182842	chr1:55182842:G:A	8.733e-20	-7.39038e-10	4.24645	2.01677e-18	-7.39038e-10	1.37362	1.83316e-09	-7.39038e-10	2.18478
55182864	chr1:55182864:A:G	5.12094e-21	-7.39038e-10	1.41009	9.79734e-20	-7.39038e-10	-1.65093	5.05852e-11	-7.39038e-10	-1.40535
55182915	chr1:55182915:C:T	1.82451e-22	-7.39038e-10	-1.92452	7.23474e-20	-7.39038e-10	-1.95415	2.39608e-11	-7.39038e-10	-2.1526
55183037	chr1:55183037:G:A	2.01218e-21	-7.39038e-10	0.475976	1.94074e-18	-7.39038e-10	1.3352	8.51754e-11	-7.39038e-10	-0.884301
55183185	chr1:55183185:T:C	1.44951e-22	-7.39038e-10	-2.1546	9.95881e-20	-7.39038e-10	-1.63458	3.30233e-11	-7.39038e-10	-1.8318
55183326	chr1:55183326:T:C	2.54264e-21	-7.39038e-10	0.709957	2.38045e-18	-7.39038e-10	1.53942	9.60457e-11	-7.39038e-10	-0.764189
55183354	chr1:55183354:A:G	1.23548e-22	-7.39038e-10	-2.31437	6.74468e-20	-7.39038e-10	-2.02429	2.71709e-11	-7.39038e-10	-2.02687
55183533	chr1:55183533:G:C	1.2359e-22	-7.39038e-10	-2.31403	6.75465e-20	-7.39038e-10	-2.02281	2.72096e-11	-7.39038e-10	-2.02545
55183755	chr1:55183755:T:C	2.62521e-22	-1.56067	-4.84864e-09	6.1466e-20	-2.11714	-4.84864e-09	4.33057e-11	-1.56073	-4.84864e-09
55184599	chr1:55184599:C:T	1.23556e-22	-7.39038e-10	-2.31431	6.74588e-20	-7.39038e-10	-2.02411	2.71771e-11	-7.39038e-10	-2.02664
55184693	chr1:55184693:G:C	1.23556e-22	-7.39038e-10	-2.31431	6.74588e-20	-7.39038e-10	-2.02411	2.71771e-11	-7.39038e-10	-2.02664
55184719	chr1:55184719:A:C	1.2657e-22	-7.39038e-10	-2.2902	6.20174e-20	-7.39038e-10	-2.10821	2.20712e-11	-7.39038e-10	-2.23474
55184862	chr1:55184862:C:T	7.1593e-22	-7.39038e-10	-0.557417	9.24694e-19	-7.39038e-10	0.593835	2.17385e-10	-7.39038e-10	0.0526547
55184969	chr1:55184969:T:A	8.83704e-23	-0.385884	-2.26358	4.41373e-20	-0.25866	-2.18966	1.4127e-11	-0.386447	-2.29448
55185241	chr1:55185241:A:C	1.21409e-22	-7.39038e-10	-2.33183	1.61741e-19	-7.39038e-10	-1.14963	3.30912e-11	-7.39038e-10	-1.82975
55185257	chr1:55185257:G:C	1.66663e-22	-7.39038e-10	-2.01502	6.22916e-20	-7.39038e-10	-2.1038	2.20286e-11	-7.39038e-10	-2.23667
55185381	chr1:55185381:GAA:G	2.6935e-22	-1.53499	-4.84864e-09	7.14235e-20	-1.967	-4.84864e-09	4.44329e-11	-1.53503	-4.84864e-09
55185407	chr1:55185407:A:G	1.72328e-14	-7.39038e-10	16.4391	5.29309e-20	-7.39038e-10	-2.26664	2.86819e-11	-7.39038e-10	-1.97275
55185462	chr1:55185462:T:C	1.98582e-22	-7.39038e-10	-1.8398	7.29769e-20	-7.39038e-10	-1.94548	2.49378e-11	-7.39038e-10	-2.11263
55185613	chr1:55185613:T:G	7.73955e-22	1.03804	-1.51752	4.05752e-20	-1.81201	-0.72046	7.16216e-11	1.03864	-2.09626
55185684	chr1:55185684:C:T	1.2189e-22	-7.39038e-10	-2.32788	6.26653e-20	-7.39038e-10	-2.09782	2.53777e-11	-7.39038e-10	-2.09514
55185770	chr1:55185770:T:C	2.65839e-22	-1.54811	-4.84864e-09	7.20113e-20	-1.9588	-4.84864e-09	4.38537e-11	-1.54815	-4.84864e-09
55185872	chr1:55185872:A:G	2.06527e-22	-7.39038e-10	-1.80057	1.52333e-19	-7.39038e-10	-1.20956	4.45358e-11	-7.39038e-10	-1.53272
55185982	chr1:55185982:T:C	1.21244e-22	-7.39038e-10	-2.33319	1.18062e-19	-7.39038e-10	-1.46441	3.2121e-11	-7.39038e-10	-1.8595
55186242	chr1:55186242:C:A	1.48134e-20	-7.39038e-10	2.47228	4.7107e-19	-7.39038e-10	-0.0806195	7.09559e-10	-7.39038e-10	1.23563
55186456	chr1:55186456:G:A	2.97693e-22	-7.39038e-10	-1.43494	2.63686e-19	-7.39038e-10	-0.660866	6.91115e-11	-7.39038e-10	-1.09329
55187118	chr1:55187118:A:G	2.0488e-15	4.45225	9.85727	1.84331e-19	-2.21284	1.19395	4.08067e-07	4.45501	3.13516
55187183	chr1:55187183:C:T	2.58576e-22	-7.39038e-10	-1.57581	9.3904e-20	-7.39038e-10	-1.69335	3.07096e-11	-7.39038e-10	-1.90444
55187221	chr1:55187221:AAAATGTAACACCATTCCATGATTTT:A	1.23686e-22	-7.39038e-10	-2.31326	1.54783e-19	-7.39038e-10	-1.1936	3.93278e-11	-7.39038e-10	-1.65708
55187310	chr1:55187310:G:T	1.53646e-23	-2.07896	-2.31997	1.77719e-12	17.3438	-2.28115	5.19903e-11	-2.07878	0.700823
55187329	chr1:55187329:C:T	1.82426e-21	-7.39038e-10	0.37793	4.14466e-18	-7.39038e-10	2.09395	6.8918e-10	-7.39038e-10	1.20649
55187488	chr1:55187488:G:A	1.21912e-22	-7.39038e-10	-2.3277	6.27443e-20	-7.39038e-10	-2.09656	2.54087e-11	-7.39038e-10	-2.09392
55187489	chr1:55187489:G:T	1.24662e-22	-7.39038e-10	-2.30539	6.6135e-20	-7.39038e-10	-2.04393	2.36922e-11	-7.39038e-10	-2.16387
55187784	chr1:55187784:T:G	1.21583e-22	-7.39038e-10	-2.3304	1.28604e-19	-7.39038e-10	-1.37889	3.42219e-11	-7.39038e-10	-1.79615
55187907	chr1:55187907:G:A	1.21744e-22	-7.39038e-10	-2.32908	1.3142e-19	-7.39038e-10	-1.35723	3.47853e-11	-7.39038e-10	-1.77982
55187915	chr1:55187915:C:T	1.61395e-23	-2.01825	-2.33149	4.50465e-20	-1.01886	-1.40907	4.8539e-12	-2.01828	-1.73095
55188652	chr1:55188652:C:T	1.21276e-22	-7.39038e-10	-2.33293	5.58479e-20	-7.39038e-10	-2.213	2.1719e-11	-7.39038e-10	-2.25083
55189144	chr1:55189144:T:C	8.01312e-23	-0.477798	-2.26954	5.88278e-20	-0.000205933	-2.16081	1.30297e-11	-0.478342	-2.28344
55189381	chr1:55189381:A:C	1.21675e-22	-7.39038e-10	-2.32964	1.30261e-19	-7.39038e-10	-1.36609	3.45438e-11	-7.39038e-10	-1.78679
55189565	chr1:55189565:A:G	2.98235e-22	-7.39038e-10	-1.43312	2.64294e-19	-7.39038e-10	-0.658564	6.92591e-11	-7.39038e-10	-1.09116
55189645	chr1:55189645:T:C	3.27321e-22	-7.39038e-10	-1.34006	2.99805e-19	-7.39038e-10	-0.532495	7.72224e-11	-7.39038e-10	-0.982324
55189932	chr1:55189932:C:T	2.59152e-22	-7.39038e-10	-1.57358	7.04929e-20	-7.39038e-10	-1.98011	2.73495e-11	-7.39038e-10	-2.02032
55190402	chr1:55190402:G:T	3.96195e-21	3.46416	-2.31067	8.3576e-10	23.3576	-2.14164	6.70569e-10	3.46521	-2.28609
55190480	chr1:55190480:A:G	3.19234e-21	-7.39038e-10	0.93751	9.34548e-19	-7.39038e-10	0.604436	2.14915e-10	-7.39038e-10	0.0412272
55190710	chr1:55190710:C:T	2.46097e-09	-7.39038e-10	28.3083	6.91061e-20	-7.39038e-10	-1.99998	1.99992e-11	-7.39038e-10	-2.33332
55191187	chr1:55191187:T:C	1.23199e-22	-7.39038e-10	-2.31719	6.66551e-20	-7.39038e-10	-2.0361	2.68546e-11	-7.39038e-10	-2.03858
55191199	chr1:55191199:A:G	2.61456e-22	-1.56474	-4.84864e-09	7.26196e-20	-1.95039	-4.84864e-09	4.31306e-11	-1.56478	-4.84864e-09
55191240	chr1:55191240:A:G	2.08692e-22	-7.39038e-10	-1.79014	5.88294e-20	-7.39038e-10	-2.16099	2.68656e-11	-7.39038e-10	-2.03817
55191265	chr1:55191265:G:A	2.25772e-22	-7.39038e-10	-1.71147	6.14297e-20	-7.39038e-10	-2.11773	2.84544e-11	-7.39038e-10	-1.98071
55191408	chr1:55191408:T:G	1.23556e-22	-7.39038e-10	-2.31431	6.74588e-20	-7.39038e-10	-2.02411	2.71771e-11	-7.39038e-10	-2.02664
55191483	chr1:55191483:T:C	1.48522e-22	-7.39038e-10	-2.13026	4.97325e-20	-7.39038e-10	-2.32897	2.09492e-11	-7.39038e-10	-2.28691
55191523	chr1:55191523:C:T	2.99923e-08	-7.39038e-10	30.8087	5.85235e-20	-7.39038e-10	-2.1662	2.00877e-11	-7.39038e-10	-2.32891
55191596	chr1:55191596:T:G	6.35099e-21	1.62537	-4.84864e-09	8.19046e-18	2.7751	-4.84864e-09	1.05299e-09	1.63037	-4.84864e-09
55191632	chr1:55191632:A:T	1.71634e-21	-7.39038e-10	0.316951	2.65005e-18	-7.39038e-10	1.64671	4.4164e-10	-7.39038e-10	0.761481
55191651	chr1:55191651:C:T	7.7924e-20	-2.20586	6.33835	6.38412e-19	1.05272	-0.829367	2.52735e-12	-2.20585	-2.196
55192100	chr1:55192100:A:G	1.76832e-22	-7.39038e-10	-1.9558	5.10832e-20	-7.39038e-10	-2.30217	2.08296e-11	-7.39038e-10	-2.29264
55192538	chr1:55192538:G:C	1.44559e-22	-7.39038e-10	-2.15731	4.95962e-20	-7.39038e-10	-2.33171	2.1222e-11	-7.39038e-10	-2.27398
55192921	chr1:55192921:T:C	2.98211e-22	-7.39038e-10	-1.4332	2.64258e-19	-7.39038e-10	-0.6587	6.92473e-11	-7.39038e-10	-1.09133
55193010	chr1:55193010:T:A	1.33188e-09	-7.39038e-10	27.6944	6.65382e-20	-7.39038e-10	-2.03785	2.00387e-11	-7.39038e-10	-2.33135
55193052	chr1:55193052:G:A	2.25476e-22	-7.39038e-10	-1.71279	6.13774e-20	-7.39038e-10	-2.11859	2.84263e-11	-7.39038e-10	-1.9817
55193134	chr1:55193134:T:C	2.40938e-22	-7.39038e-10	-1.64646	6.71169e-20	-7.39038e-10	-2.02919	2.61182e-11	-7.39038e-10	-2.06638
55193893	chr1:55193893:T:C	3.69969e-21	-7.39038e-10	1.08501	1.14825e-18	-7.39038e-10	0.810367	2.43544e-10	-7.39038e-10	0.166284
55194619	chr1:55194619:G:C	3.66458e-21	3.39869	-2.32322	7.38464e-10	23.1941	-2.10187	6.41712e-10	3.39972	-2.26459
55195230	chr1:55195230:T:C	1.25839e-22	-7.39038e-10	-2.296	5.26255e-20	-7.39038e-10	-2.27243	2.52921e-11	-7.39038e-10	-2.09852
55195236	chr1:55195236:G:A	4.29156e-21	-7.39038e-10	1.23341	1.28394e-18	-7.39038e-10	0.922065	2.69355e-10	-7.39038e-10	0.267017
55195273	chr1:55195273:A:G	3.27787e-22	-7.39038e-10	-1.33864	2.92581e-19	-7.39038e-10	-0.556885	7.54982e-11	-7.39038e-10	-1.0049
55195379	chr1:55195379:T:C	1.20689e-20	2.26739	-4.84864e-09	1.63052e-18	1.16103	-4.84864e-09	1.99131e-09	2.26754	-4.84864e-09
55195399	chr1:55195399:G:A	3.12298e-22	-7.39038e-10	-1.38704	2.68639e-19	-7.39038e-10	-0.642257	7.16151e-11	-7.39038e-10	-1.05771
55195646	chr1:55195646:A:C	1.9466e-22	-7.39038e-10	-1.85975	5.06696e-20	-7.39038e-10	-2.3103	2.08644e-11	-7.39038e-10	-2.29097
55196055	chr1:55196055:C:T	1.23556e-22	-7.39038e-10	-2.31431	6.74588e-20	-7.39038e-10	-2.02411	2.71771e-11	-7.39038e-10	-2.02664
55196406	chr1:55196406:C:T	1.5859e-22	-7.39038e-10	-2.06468	5.92498e-20	-7.39038e-10	-2.15386	2.13511e-11	-7.39038e-10	-2.26791
55196841	chr1:55196841:A:G	1.79455e-09	-7.39038e-10	27.9925	6.87503e-20	-7.39038e-10	-2.00515	2.00029e-11	-7.39038e-10	-2.33314
55197007	chr1:55197007:C:T	7.29794e-22	1.44394	-1.98218	2.58745e-14	12.3695	-1.53637	1.42036e-10	1.44476	-1.81769
55197699	chr1:55197699:A:G	3.99669e-23	-1.42117	-2.02178	7.5828e-19	2.57569	-2.18027	8.92922e-12	-1.4211	-1.71858
55197800	chr1:55197800:C:T	8.40025e-10	-7.39038e-10	27.2335	6.36783e-20	-7.39038e-10	-2.08178	2.01491e-11	-7.39038e-10	-2.32586
55198042	chr1:55198042:T:C	1.25334e-22	-7.39038e-10	-2.30002	5.34153e-20	-7.39038e-10	-2.25753	2.48727e-11	-7.39038e-10	-2.11524
55198135	chr1:55198135:A:T	1.89264e-17	-7.39038e-10	9.62507	1.52518e-18	-7.39038e-10	1.09424	3.1255e-09	-7.39038e-10	2.71834
55198136	chr1:55198136:A:T	2.50535e-21	-7.39038e-10	0.695183	2.35261e-18	-7.39038e-10	1.52765	8.30313e-11	-7.39038e-10	-0.909796
55198309	chr1:55198309:C:T	1.25495e-22	-7.39038e-10	-2.29873	5.11965e-20	-7.39038e-10	-2.29996	2.00567e-11	-7.39038e-10	-2.33045
55198387	chr1:55198387:G:C	1.16164e-20	-2.21323	4.44241	2.34225e-19	0.844405	-1.62375	2.18678e-12	-2.21323	-2.33336
55198468	chr1:55198468:CTG:C	1.21611e-22	-7.39038e-10	-2.33018	1.03594e-19	-7.39038e-10	-1.59515	2.94282e-11	-7.39038e-10	-1.94706
55198487	chr1:55198487:G:T	1.21414e-22	-7.39038e-10	-2.3318	5.68943e-20	-7.39038e-10	-2.19443	2.31221e-11	-7.39038e-10	-2.18822
55198916	chr1:55198916:C:T	1.61159e-23	-2.04279	-2.3084	4.36771e-20	-0.803008	-1.65579	4.09261e-12	-2.04277	-1.87706
55199314	chr1:55199314:A:C	6.08765e-21	0.933772	0.649245	3.66536e-17	2.75101	1.52263	2.44308e-10	0.933912	-0.764494
55199829	chr1:55199829:C:T	1.54121e-15	4.63052	9.39431	1.6444e-19	-2.20742	1.07433	3.91568e-07	4.63332	2.91558
55200240	chr1:55200240:T:G	1.25085e-22	-7.39038e-10	-2.30201	6.99907e-20	-7.39038e-10	-1.98726	2.8338e-11	-7.39038e-10	-1.98481
55200281	chr1:55200281:A:G	1.68539e-22	-7.39038e-10	-2.00383	2.06379e-19	-7.39038e-10	-0.905913	4.29541e-11	-7.39038e-10	-1.56888
55200804	chr1:55200804:C:A	1.5419e-23	-2.07508	-2.32032	1.8174e-12	17.3676	-2.28258	5.22093e-11	-2.0749	0.701143
55200847	chr1:55200847:C:T	1.38821e-20	-2.21212	4.61947	2.62447e-19	0.899331	-1.56491	2.19201e-12	-2.21211	-2.33208
55200886	chr1:55200886:T:C	6.30789e-22	-7.39038e-10	-0.684028	6.19615e-20	-7.39038e-10	-2.10911	3.40135e-11	-7.39038e-10	-1.80226
55201123	chr1:55201123:TA:T	2.095e-22	-7.39038e-10	-1.78628	5.89617e-20	-7.39038e-10	-2.15874	2.69433e-11	-7.39038e-10	-2.03528
55201172	chr1:55201172:A:C	1.18637e-20	-7.39038e-10	2.25024	3.53374e-18	-7.39038e-10	1.93448	6.81772e-10	-7.39038e-10	1.19568
55201322	chr1:55201322:T:C	1.57611e-22	-2.07087	-4.84864e-09	8.28855e-20	-1.81817	-4.84864e-09	2.60015e-11	-2.07086	-4.84864e-09
55201816	chr1:55201816:T:G	2.52695e-22	-1.59882	-4.84864e-09	7.4263e-20	-1.92801	-4.84864e-09	4.16855e-11	-1.59886	-4.84864e-09
55202331	chr1:55202331:A:C	1.38743e-22	-2.19837	-4.84864e-09	9.67028e-20	-1.66398	-4.84864e-09	2.28876e-11	-2.19842	-4.84864e-09
55202368	chr1:55202368:T:C	6.85307e-21	-7.39038e-10	1.70145	2.24185e-19	-7.39038e-10	-0.823157	1.06265e-10	-7.39038e-10	-0.663076
55202491	chr1:55202491:G:A	1.21382e-22	-7.39038e-10	-2.33206	5.70567e-20	-7.39038e-10	-2.19158	2.31873e-11	-7.39038e-10	-2.18541
55202934	chr1:55202934:A:C	5.73686e-08	-7.39038e-10	31.4573	6.35267e-20	-7.39038e-10	-2.08417	2.00006e-11	-7.39038e-10	-2.33325
55203379	chr1:55203379:AG:A	2.75411e-22	-1.51274	-4.84864e-09	7.04572e-20	-1.98062	-4.84864e-09	4.54326e-11	-1.51278	-4.84864e-09
55203473	chr1:55203473:A:G	3.50039e-22	-7.39038e-10	-1.27296	8.59256e-20	-7.39038e-10	-1.78215	3.35094e-11	-7.39038e-10	-1.81719
55203933	chr1:55203933:T:C	1.88968e-07	-7.39038e-10	32.6494	6.14882e-20	-7.39038e-10	-2.11678	1.99982e-11	-7.39038e-10	-2.33337
55204310	chr1:55204310:ATACACT:A	7.93133e-19	-7.39038e-10	6.45275	4.95768e-20	-7.39038e-10	-2.3321	2.07908e-11	-7.39038e-10	-2.2945
55204345	chr1:55204345:T:C	3.48668e-21	-7.39038e-10	1.02571	7.07319e-19	-7.39038e-10	0.325854	1.41968e-09	-7.39038e-10	1.92917
55204566	chr1:55204566:C:T	1.53212e-22	-7.39038e-10	-2.09918	5.57148e-20	-7.39038e-10	-2.21538	2.13705e-11	-7.39038e-10	-2.267
55204747	chr1:55204747:C:T	1.26091e-19	3.63266	0.981097	6.32749e-21	-2.20539	-2.18534	1.24478e-09	3.6351	-1.8374
55204778	chr1:55204778:C:T	4.56946e-22	-7.39038e-10	-1.00643	9.13367e-19	-7.39038e-10	0.58151	2.16093e-10	-7.39038e-10	0.0466966
55205014	chr1:55205014:C:T	1.22287e-22	-7.39038e-10	-2.32462	5.61451e-20	-7.39038e-10	-2.20769	2.06435e-11	-7.39038e-10	-2.30161
55205538	chr1:55205538:A:G	5.29876e-22	-7.39038e-10	-0.858357	1.24025e-19	-7.39038e-10	-1.41514	4.42028e-11	-7.39038e-10	-1.54023
55205553	chr1:55205553:G:A	3.51214e-06	-7.39038e-10	35.5718	7.50654e-20	-7.39038e-10	-1.91727	2.06394e-11	-7.39038e-10	-2.30181
55205805	chr1:55205805:A:C	1.39704e-22	-2.19147	-4.84864e-09	7.33324e-20	-1.94062	-4.84864e-09	2.30482e-11	-2.19143	-4.84864e-09
55205892	chr1:55205892:C:T	1.51347e-22	-7.39038e-10	-2.11142	5.52398e-20	-7.39038e-10	-2.22394	2.1223e-11	-7.39038e-10	-2.27393
55205899	chr1:55205899:G:A	1.01404e-20	-7.39038e-10	2.09328	3.0083e-18	-7.39038e-10	1.7735	6.25232e-10	-7.39038e-10	1.10911
55206329	chr1:55206329:G:A	4.16018e-22	-7.39038e-10	-1.10027	7.93817e-19	-7.39038e-10	0.441226	1.90433e-10	-7.39038e-10	-0.0797142
55206395	chr1:55206395:T:C	2.61741e-22	-1.56364	-4.84864e-09	7.26701e-20	-1.9497	-4.84864e-09	4.31778e-11	-1.56369	-4.84864e-09
55206520	chr1:55206520:C:T	1.60692e-18	3.59563	3.5632	4.45113e-17	3.87178	0.596086	1.1267e-08	3.60261	0.398014
55206819	chr1:55206819:T:C	3.8152e-20	-7.39038e-10	3.41833	8.20532e-19	-7.39038e-10	0.474326	8.95089e-10	-7.39038e-10	1.46791
55207221	chr1:55207221:A:G	4.50032e-22	-7.39038e-10	-1.02168	8.96991e-19	-7.39038e-10	0.563419	2.11943e-10	-7.39038e-10	0.0273047
55207384	chr1:55207384:C:T	2.03e-22	-1.81779	-4.84864e-09	8.56777e-20	-1.78503	-4.84864e-09	3.34877e-11	-1.81783	-4.84864e-09
55207395	chr1:55207395:T:C	2.68838e-22	-7.39038e-10	-1.53689	9.99842e-20	-7.39038e-10	-1.63062	3.08743e-11	-7.39038e-10	-1.89909
55207697	chr1:55207697:T:C	9.62512e-21	-7.39038e-10	2.04113	2.79902e-18	-7.39038e-10	1.7014	5.61026e-10	-7.39038e-10	1.00075
55207747	chr1:55207747:T:G	4.08256e-19	3.53027	2.25838	8.86206e-21	-2.17184	-1.88201	1.8749e-09	3.53264	-1.32534
55207998	chr1:55207998:G:A	9.9986e-21	-0.236544	2.31575	2.35349e-18	3.8255	-2.29748	2.19892e-11	-0.236436	-2.00202
55208131	chr1:55208131:A:G	2.85093e-21	2.23854	-1.41414	1.74862e-20	-1.07962	-2.29459	4.08506e-10	2.24038	-1.55688
55208457	chr1:55208457:G:A	1.24109e-22	-7.39038e-10	-2.30984	5.87148e-20	-7.39038e-10	-2.16294	2.14619e-11	-7.39038e-10	-2.26273
55208856	chr1:55208856:A:C	1.25496e-22	-7.39038e-10	-2.29872	5.60268e-20	-7.39038e-10	-2.2098	2.17375e-11	-7.39038e-10	-2.24998
55210308	chr1:55210308:C:T	1.75174e-22	-1.96522	-4.84864e-09	1.72177e-19	-1.0871	-4.84864e-09	2.8899e-11	-1.96521	-4.84864e-09
55210626	chr1:55210626:G:T	7.27903e-18	2.36366	6.30585	2.32003e-19	-2.06156	1.27269	6.57844e-09	2.36574	1.0968
55210910	chr1:55210910:G:A	2.78027e-22	-7.39038e-10	-1.50328	6.2298e-20	-7.39038e-10	-2.1037	3.13227e-11	-7.39038e-10	-1.88467
55211075	chr1:55211075:C:T	6.29926e-20	2.53423	1.38554	8.90744e-19	1.76446	-1.20803	1.13725e-09	2.53983	-0.832474
55211136	chr1:55211136:T:C	1.28198e-22	-7.39038e-10	-2.27743	7.17579e-20	-7.39038e-10	-1.96233	2.64453e-11	-7.39038e-10	-2.05394
55211371	chr1:55211371:T:C	1.30988e-05	-7.39038e-10	36.8881	5.84414e-19	-7.39038e-10	0.134982	5.11021e-11	-7.39038e-10	-1.39519
55211853	chr1:55211853:A:G	3.79776e-20	-7.39038e-10	3.41375	1.15698e-18	-7.39038e-10	0.817939	9.0508e-10	-7.39038e-10	1.47901
55212517	chr1:55212517:A:G	1.41929e-22	-2.17567	-4.84864e-09	4.10173e-19	-0.219048	-4.84864e-09	2.34153e-11	-2.17562	-4.84864e-09
55212666	chr1:55212666:T:C	1.51907e-21	-7.39038e-10	0.194856	1.97387e-19	-7.39038e-10	-0.950459	1.30869e-10	-7.39038e-10	-0.454817
55212766	chr1:55212766:T:C	1.25467e-22	-7.39038e-10	-2.29896	6.70327e-20	-7.39038e-10	-2.03045	2.49844e-11	-7.39038e-10	-2.11076
55212772	chr1:55212772:T:C	5.83812e-05	-7.39038e-10	38.3825	2.49933e-19	-7.39038e-10	-0.714436	3.45387e-11	-7.39038e-10	-1.78693
55213198	chr1:55213198:G:C	1.26842e-22	-7.39038e-10	-2.28806	7.02314e-20	-7.39038e-10	-1.98383	2.59928e-11	-7.39038e-10	-2.0712
55213327	chr1:55213327:A:G	2.2453e-23	-2.19784	-1.82173	5.29499e-12	18.4727	-2.31827	6.80793e-12	-2.1979	-1.21303
55213347	chr1:55213347:G:C	1.55601e-22	-7.39038e-10	-2.08371	5.43373e-20	-7.39038e-10	-2.24042	2.0924e-11	-7.39038e-10	-2.28812
55213637	chr1:55213637:C:T	1.22909e-22	-7.39038e-10	-2.31955	9.46368e-20	-7.39038e-10	-1.68558	2.91535e-11	-7.39038e-10	-1.95644
55213967	chr1:55213967:T:C	2.85177e-21	0.824696	-4.84864e-09	7.4038e-18	2.67412	-4.84864e-09	4.70511e-10	0.824807	-4.84864e-09
55213993	chr1:55213993:T:A	4.8084e-20	1.70305	1.94666	8.49862e-19	1.10797	-0.598521	4.66087e-10	1.70802	-0.892657
55214606	chr1:55214606:C:A	1.48261e-20	-7.39038e-10	2.47315	6.31347e-19	-7.39038e-10	0.212229	4.63666e-10	-7.39038e-10	0.81015
55214701	chr1:55214701:T:C	1.94568e-20	-7.39038e-10	2.74495	5.53703e-19	-7.39038e-10	0.081002	8.08332e-11	-7.39038e-10	-0.936626
55215673	chr1:55215673:G:C	1.26189e-22	-7.39038e-10	-2.29322	8.65652e-20	-7.39038e-10	-1.77473	2.61663e-11	-7.39038e-10	-2.06454
55216076	chr1:55216076:TTAAC:T	1.1167e-21	-7.39038e-10	-0.112868	2.86548e-18	-7.39038e-10	1.72486	4.60894e-10	-7.39038e-10	0.804155
55216095	chr1:55216095:C:T	1.49272e-20	-7.39038e-10	2.47994	6.11947e-19	-7.39038e-10	0.181019	8.23691e-11	-7.39038e-10	-0.917803
55216213	chr1:55216213:A:T	3.98712e-23	-1.94336	-1.50199	1.00626e-20	-1.76532	-2.16149	3.92797e-12	-1.94336	-2.01753
55216272	chr1:55216272:A:T	7.32621e-22	1.07061	-1.60499	3.51616e-20	-0.352665	-2.32301	1.3999e-10	1.07206	-1.4595
55216409	chr1:55216409:C:T	5.05332e-20	2.51955	1.17984	1.29977e-20	-2.12152	-1.54934	5.6241e-10	2.52144	-1.51823
55216431	chr1:55216431:C:T	1.8833e-22	-7.39038e-10	-1.89281	5.7279e-20	-7.39038e-10	-2.18769	2.36294e-11	-7.39038e-10	-2.16652
55216483	chr1:55216483:T:C	1.26467e-22	-7.39038e-10	-2.29102	5.10423e-20	-7.39038e-10	-2.30297	2.01959e-11	-7.39038e-10	-2.32353
55216956	chr1:55216956:T:G	3.32354e-21	-7.39038e-10	0.977786	6.33171e-20	-7.39038e-10	-2.08747	2.09855e-11	-7.39038e-10	-2.28518
55217431	chr1:55217431:TATTTAATAA:T	1.23476e-22	-7.39038e-10	-2.31495	5.24729e-20	-7.39038e-10	-2.27533	2.05122e-11	-7.39038e-10	-2.30799
55217930	chr1:55217930:CAAGT:C	7.29391e-20	2.42458	1.6418	1.73071e-20	-2.06382	-1.3207	6.47468e-10	2.42654	-1.28249
55217979	chr1:55217979:T:C	1.54744e-22	-7.39038e-10	-2.08923	5.10123e-20	-7.39038e-10	-2.30356	2.08125e-11	-7.39038e-10	-2.29346
55217986	chr1:55217986:A:T	3.13865e-21	-7.39038e-10	0.920548	2.81004e-18	-7.39038e-10	1.70533	1.14619e-10	-7.39038e-10	-0.587396
55218316	chr1:55218316:TAGAC:T	6.07885e-21	-7.39038e-10	1.58157	2.42026e-17	-7.39038e-10	3.85859	3.28672e-09	-7.39038e-10	2.76863
55218346	chr1:55218346:A:G	4.58706e-20	2.82446	0.778124	1.44533e-20	-1.7909	-1.77381	6.31593e-10	2.8264	-1.70716
55218394	chr1:55218394:C:T	5.50157e-21	-7.39038e-10	1.48179	2.13581e-17	-7.39038e-10	3.73356	2.94332e-09	-7.39038e-10	2.65828
55218508	chr1:55218508:G:A	8.32248e-21	-7.39038e-10	1.89572	3.62418e-19	-7.39038e-10	-0.34283	2.75394e-10	-7.39038e-10	0.289191
55218724	chr1:55218724:A:G	7.63125e-20	2.96005	1.15155	1.62791e-20	-1.82905	-1.6167	8.52851e-10	2.96201	-1.54244
55219114	chr1:55219114:A:T	5.10163e-20	2.83789	0.871008	1.49808e-20	-1.7953	-1.73356	6.67789e-10	2.83984	-1.66488
55219155	chr1:55219155:C:T	5.25271e-20	2.94915	0.788937	1.4029e-20	-1.82642	-1.76808	7.19831e-10	2.95111	-1.70111
55219478	chr1:55219478:T:C	4.75649e-20	2.82412	0.81473	1.46478e-20	-1.79357	-1.75777	6.42025e-10	2.82606	-1.69045
55219540	chr1:55219540:T:G	1.8947e-22	-1.88677	-4.84864e-09	5.63163e-20	-2.20464	-4.84864e-09	3.12612e-11	-1.88664	-4.84864e-09
55219597	chr1:55219597:C:T	7.39543e-22	-7.39038e-10	-0.524967	6.23531e-20	-7.39038e-10	-2.10281	4.16416e-11	-7.39038e-10	-1.59991
55219671	chr1:55219671:A:G	4.00627e-21	1.6472	-0.482584	1.94265e-20	-1.1051	-2.16389	1.11057e-10	1.64879	-2.26776
55219696	chr1:55219696:G:C	4.82165e-20	2.87434	0.778118	1.42388e-20	-1.80554	-1.77412	6.63904e-10	2.87629	-1.70717
55219712	chr1:55219712:C:T	4.80308e-20	2.87151	0.777083	1.42679e-20	-1.80482	-1.7728	6.62247e-10	2.87346	-1.70684
55219919	chr1:55219919:A:G	4.65899e-20	2.94113	0.67701	1.34384e-20	-1.82346	-1.81405	6.78842e-10	2.94309	-1.75171
55219964	chr1:55219964:G:A	8.53076e-22	1.13489	-1.51704	3.29164e-20	-0.425482	-2.31617	1.36632e-10	1.13634	-1.54806
55220233	chr1:55220233:C:G	2.29844e-22	-1.6936	-4.84864e-09	6.93794e-20	-1.99604	-4.84864e-09	3.79176e-11	-1.6936	-4.84864e-09
55220322	chr1:55220322:C:T	9.92703e-21	-7.39038e-10	2.07202	4.08431e-19	-7.39038e-10	-0.223303	3.16153e-10	-7.39038e-10	0.427212
55220386	chr1:55220386:G:A	7.77814e-22	-7.39038e-10	-0.474512	1.48063e-19	-7.39038e-10	-1.23799	7.42237e-11	-7.39038e-10	-1.02193
55220400	chr1:55220400:G:A	1.74452e-21	-7.39038e-10	0.333236	5.16888e-17	-7.39038e-10	4.61737	4.19011e-07	-7.39038e-10	7.61664
55220440	chr1:55220440:T:C	5.48544e-20	2.92693	0.854509	1.42279e-20	-1.82236	-1.75806	7.11471e-10	2.92889	-1.69057
55220445	chr1:55220445:CTCTG:C	7.62636e-22	-7.39038e-10	-0.494219	6.34812e-20	-7.39038e-10	-2.08488	4.24693e-11	-7.39038e-10	-1.58023
55220555	chr1:55220555:T:G	5.29336e-20	2.11366	1.63214	1.82713e-20	-2.00277	-1.32752	4.71585e-10	2.11556	-1.28847
55220843	chr1:55220843:A:G	1.23553e-22	-7.39038e-10	-2.31433	5.24125e-20	-7.39038e-10	-2.27648	2.04974e-11	-7.39038e-10	-2.30871
55220943	chr1:55220943:A:G	5.6465e-20	3.00124	0.80914	1.38518e-20	-1.84253	-1.76468	7.64265e-10	3.00321	-1.69331
55220969	chr1:55220969:G:C	7.19524e-20	2.40693	1.64583	1.73304e-20	-2.06581	-1.31736	6.38233e-10	2.40889	-1.2792
55221391	chr1:55221391:T:C	8.32412e-22	-7.39038e-10	-0.406672	2.81056e-19	-7.39038e-10	-0.597075	9.29555e-11	-7.39038e-10	-0.796893
55221403	chr1:55221403:C:G	1.75523e-22	-1.74043	-0.222797	1.06007e-20	-1.91058	-1.96413	8.35988e-12	-1.74045	-1.46512
55221676	chr1:55221676:C:T	1.27976e-22	-7.39038e-10	-2.27916	7.23807e-20	-7.39038e-10	-1.95369	2.32036e-11	-7.39038e-10	-2.18471
55221754	chr1:55221754:C:A	6.45808e-23	-0.919818	-2.04327	6.71181e-20	0.287059	-2.31623	8.00618e-12	-0.920298	-2.3285
55221937	chr1:55221937:T:C	1.70538e-20	1.42978	1.18335	5.08329e-19	0.940657	-0.945155	2.4578e-10	1.43446	-1.25904
55222219	chr1:55222219:G:A	3.3224e-22	-7.39038e-10	-1.32514	7.18205e-20	-7.39038e-10	-1.96146	3.31002e-11	-7.39038e-10	-1.82947
55222434	chr1:55222434:C:A	9.50474e-22	-7.39038e-10	-0.274038	2.11787e-19	-7.39038e-10	-0.880046	1.26626e-10	-7.39038e-10	-0.487774
55222501	chr1:55222501:G:A	0.000218386	-7.39038e-10	39.7018	3.85046e-19	-7.39038e-10	-0.282263	6.01656e-11	-7.39038e-10	-1.23191
55222647	chr1:55222647:G:C	6.9897e-20	-7.39038e-10	4.02378	1.90824e-17	-7.39038e-10	3.62089	3.51307e-09	-7.39038e-10	2.83523
55222688	chr1:55222688:G:C	5.66346e-22	-7.39038e-10	-0.791794	1.73793e-19	-7.39038e-10	-1.07776	6.3911e-11	-7.39038e-10	-1.17152
55222835	chr1:55222835:A:AG	1.94298e-19	-7.39038e-10	5.04615	3.72711e-17	-7.39038e-10	4.29035	7.01485e-09	-7.39038e-10	3.52677
55223000	chr1:55223000:T:C	1.26025e-22	-7.39038e-10	-2.29452	5.44784e-20	-7.39038e-10	-2.23782	2.00668e-11	-7.39038e-10	-2.32995
55223187	chr1:55223187:A:G	2.13888e-21	-7.39038e-10	0.537037	8.26402e-20	-7.39038e-10	-1.82113	4.00909e-11	-7.39038e-10	-1.63786
55223482	chr1:55223482:A:T	1.88553e-20	1.51633	1.19722	4.00584e-19	0.943052	-1.18576	2.41309e-10	1.52103	-1.36397
55223577	chr1:55223577:T:C	7.29613e-21	-7.39038e-10	1.7641	1.59665e-16	-7.39038e-10	5.74521	1.11772e-05	-7.39038e-10	10.9004
55224113	chr1:55224113:A:G	7.19199e-21	1.48307	0.266655	2.73225e-20	-1.1959	-1.73201	1.48552e-10	1.48668	-1.81476
55224199	chr1:55224199:C:T	5.3274e-21	-7.39038e-10	1.44962	2.83222e-19	-7.39038e-10	-0.589397	9.59744e-11	-7.39038e-10	-0.764932
55224208	chr1:55224208:G:A	1.85709e-20	1.41061	1.28774	5.30632e-19	0.917887	-0.879445	2.55668e-10	1.41528	-1.20041
55224574	chr1:55224574:G:A	1.78028e-20	1.59601	1.0601	4.02972e-19	1.02076	-1.25752	2.44968e-10	1.60076	-1.42865
55224950	chr1:55224950:C:T	1.34028e-22	-7.39038e-10	-2.23295	4.96627e-20	-7.39038e-10	-2.33037	2.0018e-11	-7.39038e-10	-2.33238
55225025	chr1:55225025:G:A	2.40198e-21	-7.39038e-10	0.653049	3.61662e-18	-7.39038e-10	1.95767	6.5955e-10	-7.39038e-10	1.16254
55225072	chr1:55225072:T:C	3.2966e-21	0.969648	-4.84864e-09	1.3186e-17	3.25129	-4.84864e-09	5.45731e-10	0.973113	-4.84864e-09
55225259	chr1:55225259:G:A	3.93582e-22	-7.39038e-10	-1.15571	5.53541e-20	-7.39038e-10	-2.22188	3.09187e-11	-7.39038e-10	-1.89765
55225383	chr1:55225383:C:A	1.29698e-22	-7.39038e-10	-2.26579	4.97147e-20	-7.39038e-10	-2.32933	2.59469e-11	-7.39038e-10	-2.07296
55225439	chr1:55225439:T:C	1.34028e-22	-7.39038e-10	-2.23295	4.96627e-20	-7.39038e-10	-2.33037	2.0018e-11	-7.39038e-10	-2.33238
55225458	chr1:55225458:G:A	2.72232e-21	1.42435	-0.646114	1.3461e-19	0.846542	-2.17979	1.11723e-10	1.42898	-2.04197
55225711	chr1:55225711:T:C	2.47615e-22	0.68588	-2.30501	9.88507e-21	-1.61143	-2.33318	4.19895e-11	0.689052	-2.28065
55225758	chr1:55225758:G:A	1.56565e-22	0.178588	-2.25611	4.13862e-20	-0.280878	-2.2318	3.13901e-11	0.182352	-2.06487
55226016	chr1:55226016:G:T	1.97143e-22	0.342179	-2.18925	3.8643e-20	-0.302611	-2.27865	3.51473e-11	0.346044	-2.11551
55226092	chr1:55226092:A:G	1.52408e-21	0.198149	-4.84864e-09	1.68766e-18	1.19547	-4.84864e-09	2.52344e-10	0.201781	-4.84864e-09
55226146	chr1:55226146:TC:T	1.04226e-21	-0.181858	-4.84864e-09	1.2178e-17	3.17176	-4.84864e-09	1.71929e-10	-0.18193	-4.84864e-09
55226208	chr1:55226208:C:T	3.71938e-21	-7.39038e-10	1.09031	8.6935e-18	-7.39038e-10	2.8347	1.49379e-09	-7.39038e-10	1.98006
55226509	chr1:55226509:T:C	1.3412e-22	-7.39038e-10	-2.23226	4.96575e-20	-7.39038e-10	-2.33048	2.00193e-11	-7.39038e-10	-2.33232
55226600	chr1:55226600:A:G	1.21608e-22	-7.39038e-10	-2.3302	4.96291e-20	-7.39038e-10	-2.33105	2.1002e-11	-7.39038e-10	-2.28439
55226836	chr1:55226836:G:A	1.5881e-22	-7.39038e-10	-2.06329	4.98457e-20	-7.39038e-10	-2.3267	2.17872e-11	-7.39038e-10	-2.24769
55227023	chr1:55227023:G:A	3.12263e-08	-7.39038e-10	30.849	1.1043e-19	-7.39038e-10	-1.53124	3.42044e-11	-7.39038e-10	-1.79666
55227134	chr1:55227134:T:C	4.57204e-23	-1.26423	-2.04422	2.01992e-18	0.952445	0.422741	2.81977e-11	-1.26465	-0.725118
55227190	chr1:55227190:A:T	2.62117e-22	-1.56221	-4.84864e-09	6.16563e-20	-2.11405	-4.84864e-09	4.3267e-11	-1.56162	-4.84864e-09
55227546	chr1:55227546:T:C	1.34313e-22	-7.39038e-10	-2.23083	4.96509e-20	-7.39038e-10	-2.33061	2.00219e-11	-7.39038e-10	-2.33219
55227726	chr1:55227726:T:C	8.24187e-21	0.816793	1.06919	3.51003e-20	-0.384817	-2.2926	6.33652e-11	0.818131	-1.99823
55227853	chr1:55227853:T:G	1.42587e-22	0.0754135	-2.24646	3.81107e-20	-0.376337	-2.2188	2.89568e-11	0.0790804	-2.04229
55227887	chr1:55227887:T:C	2.12432e-22	0.526713	-2.29909	9.16511e-21	-1.68684	-2.33338	3.6116e-11	0.529778	-2.27205
55227911	chr1:55227911:C:T	1.21917e-22	-7.39038e-10	-2.32766	6.07909e-20	-7.39038e-10	-2.12819	2.51748e-11	-7.39038e-10	-2.10317
55228018	chr1:55228018:G:A	1.35441e-20	-7.39038e-10	2.38271	1.81285e-18	-7.39038e-10	1.26703	8.16412e-10	-7.39038e-10	1.37591
55228069	chr1:55228069:C:T	5.45199e-22	-7.39038e-10	-0.829849	1.65951e-19	-7.39038e-10	-1.12393	6.15518e-11	-7.39038e-10	-1.20914
55228082	chr1:55228082:T:A	2.1872e-21	-7.39038e-10	0.559378	5.74897e-18	-7.39038e-10	2.42115	9.71764e-10	-7.39038e-10	1.5501
55228413	chr1:55228413:T:C	2.19141e-22	0.572207	-2.31349	9.27869e-21	-1.67624	-2.33166	3.70716e-11	0.575302	-2.29146
55228462	chr1:55228462:A:G	6.27578e-22	-7.39038e-10	-0.689131	2.11113e-19	-7.39038e-10	-0.883235	7.22566e-11	-7.39038e-10	-1.04879
55228707	chr1:55228707:TG:T	1.34137e-22	-7.39038e-10	-2.23214	4.96552e-20	-7.39038e-10	-2.33052	2.00199e-11	-7.39038e-10	-2.33229
55228820	chr1:55228820:C:T	5.49931e-22	0.77177	-1.59298	4.25098e-20	-0.17734	-2.30855	9.61059e-11	0.77309	-1.53665
55228821	chr1:55228821:G:A	2.41379e-22	0.658521	-2.30315	9.71823e-21	-1.6283	-2.33333	4.09497e-11	0.661661	-2.27833
55229074	chr1:55229074:C:T	2.46341e-23	-1.6116	-2.31527	8.86386e-21	-2.03175	-2.02189	4.79163e-12	-1.6116	-2.15054
55229449	chr1:55229449:G:A	2.92246e-21	-7.39038e-10	0.849181	1.5305e-19	-7.39038e-10	-1.20487	1.00493e-10	-7.39038e-10	-0.718929
55229575	chr1:55229575:G:A	1.21575e-22	-7.39038e-10	-2.33047	4.97975e-20	-7.39038e-10	-2.32766	2.07672e-11	-7.39038e-10	-2.29564
55229608	chr1:55229608:A:T	6.94579e-23	-0.913053	-1.97723	6.38212e-20	0.234297	-2.31384	8.08613e-12	-0.913533	-2.32533
55229775	chr1:55229775:T:A	4.40352e-22	0.0212678	-1.06469	2.54946e-20	-0.803447	-2.19371	3.12224e-11	0.0224391	-1.91032
55229862	chr1:55229862:C:T	1.04435e-22	-0.234255	-2.24818	2.90163e-20	-0.651071	-2.2167	2.11195e-11	-0.230843	-2.04797
55229931	chr1:55229931:C:T	4.21795e-23	-1.77716	-1.61191	9.31312e-19	2.69385	-2.09289	4.90888e-12	-1.77704	-1.96093
55230154	chr1:55230154:C:T	9.11178e-20	-7.39038e-10	4.28891	5.85454e-20	-7.39038e-10	-2.16582	2.07611e-11	-7.39038e-10	-2.29593
55230627	chr1:55230627:A:C	2.35782e-22	-1.66809	-4.84864e-09	7.36177e-19	0.365843	-4.84864e-09	3.88996e-11	-1.66803	-4.84864e-09
55230874	chr1:55230874:G:A	9.35631e-20	0.954341	3.36105	1.98224e-20	-1.5214	-1.72742	3.58109e-10	0.955841	-0.404016
55230987	chr1:55230987:G:A	3.75581e-10	-7.39038e-10	26.4285	7.75908e-20	-7.39038e-10	-1.88418	2.57924e-11	-7.39038e-10	-2.07893
55231520	chr1:55231520:G:A	5.58785e-23	-1.20223	-1.90559	1.20817e-19	0.774196	-2.21554	6.01767e-12	-1.20265	-2.33166
55231796	chr1:55231796:G:A	5.10394e-21	-7.39038e-10	1.40677	2.11667e-19	-7.39038e-10	-0.880611	1.53122e-10	-7.39038e-10	-0.297779
55231883	chr1:55231883:T:C	2.56865e-22	-7.39038e-10	-1.58245	6.49969e-20	-7.39038e-10	-2.06129	3.42297e-11	-7.39038e-10	-1.79592
55232497	chr1:55232497:C:T	1.08225e-20	-7.39038e-10	2.15838	5.15137e-17	-7.39038e-10	4.61398	6.37721e-09	-7.39038e-10	3.43147
55232704	chr1:55232704:C:G	2.60516e-22	-1.56833	-4.84864e-09	2.60532e-19	-0.6729	-4.84864e-09	4.29669e-11	-1.56858	-4.84864e-09
55232712	chr1:55232712:G:A	1.25529e-22	-7.39038e-10	-2.29846	5.01967e-20	-7.39038e-10	-2.31968	2.01711e-11	-7.39038e-10	-2.32476
55232795	chr1:55232795:A:C	5.34379e-22	-7.39038e-10	-0.849894	1.81594e-19	-7.39038e-10	-1.03385	6.26865e-11	-7.39038e-10	-1.19087
55233298	chr1:55233298:A:G	1.07079e-20	-7.39038e-10	2.14773	5.08779e-17	-7.39038e-10	4.60156	6.30399e-09	-7.39038e-10	3.41992
55233350	chr1:55233350:G:A	2.4425e-22	0.156868	-1.78967	6.62766e-20	0.29093	-2.33272	5.77951e-11	0.15806	-1.43017
55233555	chr1:55233555:G:A	1.21724e-20	-7.39038e-10	2.27593	5.96235e-17	-7.39038e-10	4.76018	7.28678e-09	-7.39038e-10	3.5648
55233577	chr1:55233577:T:C	3.31816e-21	-7.39038e-10	0.976166	5.84901e-19	-7.39038e-10	0.135815	2.59417e-10	-7.39038e-10	0.229424
55233584	chr1:55233584:G:A	5.59655e-22	-7.39038e-10	-0.803679	1.89896e-19	-7.39038e-10	-0.989152	6.54435e-11	-7.39038e-10	-1.14783
55233718	chr1:55233718:T:C	1.08225e-20	-7.39038e-10	2.15838	5.15137e-17	-7.39038e-10	4.61398	6.37721e-09	-7.39038e-10	3.43147
55233761	chr1:55233761:T:C	1.07332e-20	-7.39038e-10	2.1501	5.09657e-17	-7.39038e-10	4.60328	6.31137e-09	-7.39038e-10	3.4211
55234027	chr1:55234027:A:G	2.04846e-22	-1.80874	-4.84864e-09	7.50198e-20	-1.91788	-4.84864e-09	3.37938e-11	-1.80874	-4.84864e-09
55234036	chr1:55234036:A:G	1.08225e-20	-7.39038e-10	2.15838	5.15137e-17	-7.39038e-10	4.61398	6.37721e-09	-7.39038e-10	3.43147
55234086	chr1:55234086:CA:C	2.06779e-21	-7.39038e-10	0.503234	5.30793e-18	-7.39038e-10	2.34133	9.47285e-10	-7.39038e-10	1.52459
55234141	chr1:55234141:C:G	1.44557e-22	-0.231705	-1.92562	3.34557e-20	-0.647337	-2.07807	2.50697e-11	-0.228295	-1.87906
55234401	chr1:55234401:T:C	1.08225e-20	-7.39038e-10	2.15838	5.15137e-17	-7.39038e-10	4.61398	6.37721e-09	-7.39038e-10	3.43147
55234671	chr1:55234671:C:G	8.03619e-22	-7.39038e-10	-0.441875	1.70919e-19	-7.39038e-10	-1.09444	8.8865e-11	-7.39038e-10	-0.841895
55234807	chr1:55234807:C:T	1.39463e-22	-2.1932	-4.84864e-09	9.45551e-20	-1.68644	-4.84864e-09	2.3007e-11	-2.19321	-4.84864e-09
55235275	chr1:55235275:T:A	1.9125e-21	0.425165	-4.84864e-09	4.36428e-18	2.14558	-4.84864e-09	3.15537e-10	0.425264	-4.84864e-09
55235488	chr1:55235488:A:G	2.66381e-21	-0.392606	1.14912	1.73395e-20	-2.16101	-1.22163	8.33968e-11	-0.390245	-0.515158
55235590	chr1:55235590:T:C	2.89184e-21	-7.39038e-10	0.83865	6.41638e-18	-7.39038e-10	2.53098	1.0973e-09	-7.39038e-10	1.67159
55235833	chr1:55235833:T:C	1.40288e-09	-7.39038e-10	27.7463	7.28209e-19	-7.39038e-10	0.354961	1.24711e-10	-7.39038e-10	-0.503015
55236199	chr1:55236199:C:T	2.53742e-22	-0.484535	-1.11015	9.44871e-18	4.81414	-1.89613	2.40025e-11	-0.484286	-1.66657
55236235	chr1:55236235:C:T	1.44674e-09	-7.39038e-10	27.7771	7.42638e-19	-7.39038e-10	0.374582	1.26896e-10	-7.39038e-10	-0.485648
55236620	chr1:55236620:A:G	2.45677e-19	-0.218175	5.49895	3.50899e-20	-1.59207	-1.08564	3.74756e-10	-0.215286	0.812548
55236722	chr1:55236722:T:G	1.51096e-22	-7.39038e-10	-2.11309	4.96209e-20	-7.39038e-10	-2.33122	2.17505e-11	-7.39038e-10	-2.24938
55236797	chr1:55236797:G:A	1.21235e-22	-7.39038e-10	-2.33327	5.43917e-20	-7.39038e-10	-2.23942	2.16957e-11	-7.39038e-10	-2.2519
55237076	chr1:55237076:A:G	5.20762e-22	-7.39038e-10	-0.875707	7.20528e-19	-7.39038e-10	0.344358	1.15348e-10	-7.39038e-10	-0.581056
55237380	chr1:55237380:A:G	2.45412e-21	-0.656019	1.33054	2.06187e-19	1.42326	-2.3301	1.58855e-11	-0.65653	-1.90708
55237445	chr1:55237445:G:A	1.03241e-21	0.653857	-0.845209	3.56455e-20	-0.413602	-2.2484	5.6877e-11	0.655174	-1.9433
55237599	chr1:55237599:A:G	1.03701e-22	-0.790321	-1.69916	2.99755e-19	1.39607	-1.92874	9.4145e-12	-0.79079	-2.29597
55237607	chr1:55237607:T:A	2.32436e-20	-7.39038e-10	2.92278	1.29697e-18	-7.39038e-10	0.932162	7.66968e-10	-7.39038e-10	1.31343
55237693	chr1:55237693:C:T	2.07011e-20	1.4127	1.39424	1.7826e-20	-1.02158	-2.33338	1.44225e-10	1.41418	-1.77182
55237741	chr1:55237741:A:T	3.38871e-23	-1.88571	-1.72225	8.34465e-21	-1.78594	-2.32807	3.30303e-12	-1.88572	-2.24845
55237900	chr1:55237900:G:T	1.92944e-20	1.35963	1.37694	1.83824e-20	-0.990849	-2.33338	1.35932e-10	1.36109	-1.77795
55237908	chr1:55237908:G:A	1.77865e-13	-7.39038e-10	18.7733	6.06564e-20	-7.39038e-10	-2.1304	2.08491e-11	-7.39038e-10	-2.2917
55237954	chr1:55237954:G:A	2.46512e-22	-1.62359	-4.84864e-09	9.82905e-19	0.654885	-4.84864e-09	4.067e-11	-1.62352	-4.84864e-09
55238117	chr1:55238117:T:C	3.74559e-21	0.867936	0.229399	1.15095e-20	-1.46064	-2.33181	7.06511e-11	0.869387	-1.94065
55238180	chr1:55238180:A:G	7.52663e-21	-7.39038e-10	1.7952	3.00747e-19	-7.39038e-10	-0.529356	1.19489e-10	-7.39038e-10	-0.545788
55238280	chr1:55238280:CT:C	2.50245e-22	-0.0966147	-1.51195	3.0455e-20	-0.49544	-2.32394	4.23126e-11	-0.0954233	-1.48851
55238301	chr1:55238301:T:G	5.67188e-11	-7.39038e-10	24.5381	7.74472e-20	-7.39038e-10	-1.88603	2.53183e-11	-7.39038e-10	-2.09749
55238318	chr1:55238318:C:T	3.82317e-21	0.879869	0.237966	1.14209e-20	-1.46874	-2.33144	7.19965e-11	0.881322	-1.93372
55238462	chr1:55238462:C:A	1.38784e-13	-7.39038e-10	18.5252	5.92461e-20	-7.39038e-10	-2.15393	2.0635e-11	-7.39038e-10	-2.30202
55238463	chr1:55238463:T:C	1.07703e-21	-7.39038e-10	-0.14904	8.84216e-20	-7.39038e-10	-1.75351	4.47042e-11	-7.39038e-10	-1.52895
55238770	chr1:55238770:C:T	7.21633e-21	-7.39038e-10	1.7531	2.92425e-19	-7.39038e-10	-0.55742	1.16217e-10	-7.39038e-10	-0.573557
55238806	chr1:55238806:C:T	4.00839e-11	-7.39038e-10	24.191	1.03887e-19	-7.39038e-10	-1.59232	3.02875e-11	-7.39038e-10	-1.91828
55238864	chr1:55238864:G:A	1.80287e-21	0.109209	0.256929	2.13265e-20	-0.912867	-2.26281	2.79829e-11	0.110471	-2.10789
55238991	chr1:55238991:A:T	7.90481e-22	-7.39038e-10	-0.458358	1.28933e-18	-7.39038e-10	0.92625	2.50259e-10	-7.39038e-10	0.193485
55239009	chr1:55239009:T:C	2.65572e-21	0.72453	0.02894	1.23334e-20	-1.39024	-2.33307	5.71328e-11	0.725945	-2.00958
55239179	chr1:55239179:T:C	1.1865e-13	-7.39038e-10	18.3684	5.91654e-20	-7.39038e-10	-2.15529	2.06452e-11	-7.39038e-10	-2.30153
55239208	chr1:55239208:C:T	4.55177e-13	-7.39038e-10	19.713	6.7688e-20	-7.39038e-10	-2.02072	2.21253e-11	-7.39038e-10	-2.23229
55239222	chr1:55239222:T:C	3.94697e-21	0.0308976	1.11881	2.70936e-20	-0.854891	-2.08144	2.20042e-11	0.0321405	-2.26992
55239520	chr1:55239520:C:T	2.76668e-22	0.0262988	-1.53448	2.74882e-20	-0.60097	-2.3209	4.9106e-11	0.0275245	-1.46256
55239533	chr1:55239533:T:C	1.65136e-22	-7.39038e-10	-2.02423	4.95762e-20	-7.39038e-10	-2.33212	2.0916e-11	-7.39038e-10	-2.2885
55239699	chr1:55239699:GT:G	2.60318e-22	-0.0188572	-1.55024	2.86176e-20	-0.562814	-2.31879	4.77607e-11	-0.0176437	-1.44517
55239748	chr1:55239748:A:G	2.34834e-20	-7.39038e-10	2.93305	7.50029e-19	-7.39038e-10	0.384485	1.20984e-09	-7.39038e-10	1.76923
55239810	chr1:55239810:A:G	2.40183e-22	0.38242	-2.03202	5.50057e-20	0.103326	-2.33152	9.22014e-11	0.38366	-1.1887
55239940	chr1:55239940:A:T	1.74607e-21	0.87634	-0.542217	1.20132e-20	-1.46113	-2.28849	5.62266e-11	0.877791	-2.17742
55239942	chr1:55239942:T:A	1.62572e-21	0.820175	-0.557469	1.23858e-20	-1.43331	-2.28577	5.29047e-11	0.821613	-2.18214
55240038	chr1:55240038:A:G	5.39388e-22	-0.795613	-0.0449509	7.04381e-20	0.350694	-2.33159	1.20421e-11	-0.796139	-2.04447
55240043	chr1:55240043:A:G	3.49567e-21	0.749836	0.278444	1.22572e-20	-1.39702	-2.33248	6.54659e-11	0.751268	-1.89875
55240048	chr1:55240048:C:T	1.87549e-20	-7.39038e-10	2.70821	6.00324e-19	-7.39038e-10	0.161843	4.8515e-10	-7.39038e-10	0.855445
55240112	chr1:55240112:T:C	1.80082e-22	-7.39038e-10	-1.93759	5.34569e-20	-7.39038e-10	-2.25675	2.54847e-11	-7.39038e-10	-2.09094
55240501	chr1:55240501:A:G	3.13101e-23	-1.62614	-2.06092	2.60008e-18	3.81306	-2.18539	1.90988e-11	-1.62564	-0.753744
55240730	chr1:55240730:A:G	2.22782e-22	-0.0742813	-1.65052	4.91814e-20	-0.501061	-1.83905	3.86179e-11	-0.0707397	-1.60456
55240735	chr1:55240735:T:G	1.37295e-22	-2.20887	-4.84864e-09	9.3688e-20	-1.69566	-4.84864e-09	2.26491e-11	-2.20889	-4.84864e-09
55240806	chr1:55240806:C:T	2.36475e-22	-1.66516	-4.84864e-09	6.66634e-20	-2.03597	-4.84864e-09	3.90116e-11	-1.66515	-4.84864e-09
55240895	chr1:55240895:C:T	1.87494e-22	-1.89726	-4.84864e-09	8.07669e-20	-1.84406	-4.84864e-09	3.09311e-11	-1.89725	-4.84864e-09
55241046	chr1:55241046:C:T	7.60653e-11	-7.39038e-10	24.8316	8.0464e-20	-7.39038e-10	-1.84782	2.60124e-11	-7.39038e-10	-2.07044
55241239	chr1:55241239:A:G	1.87579e-22	-1.8968	-4.84864e-09	8.07244e-20	-1.84459	-4.84864e-09	3.09452e-11	-1.8968	-4.84864e-09
55241366	chr1:55241366:C:T	2.48793e-21	0.572018	0.116188	5.269e-20	-0.343793	-1.92741	3.86459e-11	0.573311	-2.24788
55241761	chr1:55241761:T:C	1.57574e-20	-7.39038e-10	2.53407	5.59811e-19	-7.39038e-10	0.0919718	4.6716e-10	-7.39038e-10	0.817659
55241800	chr1:55241800:A:G	1.47897e-23	-2.14135	-2.29571	6.42188e-12	18.6566	-2.30924	1.30792e-11	-2.14146	-0.616533
55241833	chr1:55241833:A:T	3.80601e-22	-7.39038e-10	-1.18925	5.26496e-20	-7.39038e-10	-2.27197	2.8329e-11	-7.39038e-10	-1.98513
55241884	chr1:55241884:A:T	3.60135e-21	-7.39038e-10	1.05806	8.50828e-18	-7.39038e-10	2.81317	1.39301e-09	-7.39038e-10	1.91021
55241969	chr1:55241969:C:T	9.74968e-22	-7.39038e-10	-0.248595	1.7155e-18	-7.39038e-10	1.21183	3.19936e-10	-7.39038e-10	0.439106
55242181	chr1:55242181:G:A	1.47132e-23	-2.14381	-2.29845	6.67963e-12	18.695	-2.30828	1.31563e-11	-2.14391	-0.6082
55242200	chr1:55242200:G:A	2.19479e-23	-1.71557	-2.32676	3.16687e-17	6.32368	-2.19622	3.14931e-11	-1.71514	-0.164102
55242273	chr1:55242273:T:C	2.41253e-22	-1.64515	-4.84864e-09	6.61048e-20	-2.04439	-4.84864e-09	3.98e-11	-1.64515	-4.84864e-09
55242301	chr1:55242301:C:T	7.92755e-21	0.609918	1.23718	7.96451e-20	-0.378896	-1.47915	3.6869e-11	0.611212	-2.33285
55242361	chr1:55242361:G:A	1.4869e-22	-2.12914	-4.84864e-09	8.51319e-20	-1.79142	-4.84864e-09	2.45297e-11	-2.12913	-4.84864e-09
55242911	chr1:55242911:C:T	3.24414e-21	0.953604	-4.84864e-09	2.59437e-19	-0.677114	-4.84864e-09	5.3593e-10	0.954989	-4.84864e-09
55243065	chr1:55243065:A:G	2.46655e-23	-1.63632	-2.28928	1.92967e-17	5.8957	-2.26364	2.50885e-11	-1.63586	-0.47074
55243173	chr1:55243173:G:A	1.43583e-22	-2.16409	-4.84864e-09	9.52131e-20	-1.67951	-4.84864e-09	2.36871e-11	-2.16408	-4.84864e-09
55243322	chr1:55243322:T:G	1.88651e-20	-0.229556	2.94363	2.21853e-16	6.15083	-0.0766909	2.56477e-10	-0.229314	0.44734
55243356	chr1:55243356:G:A	1.23428e-22	0.0165497	-2.33189	9.38363e-21	-1.84302	-2.15364	2.07602e-11	0.0192577	-2.31524
55243767	chr1:55243767:A:G	1.93937e-20	-0.0559873	2.79769	2.74867e-16	6.50112	-0.212707	2.67336e-10	-0.055735	0.315228
55244327	chr1:55244327:G:C	1.12782e-20	0.0102445	2.18938	2.10962e-16	6.56904	-0.545233	1.5471e-10	0.0104922	-0.297952
55244392	chr1:55244392:T:C	1.79333e-21	-7.39038e-10	0.360828	9.53924e-20	-7.39038e-10	-1.67763	7.50897e-11	-7.39038e-10	-1.01033
55244468	chr1:55244468:A:T	1.81184e-21	-7.39038e-10	0.371096	9.57015e-20	-7.39038e-10	-1.67439	7.55485e-11	-7.39038e-10	-1.00424
55244672	chr1:55244672:A:G	1.24593e-22	-7.39038e-10	-2.30595	5.03897e-20	-7.39038e-10	-2.31584	2.00165e-11	-7.39038e-10	-2.33246
55244948	chr1:55244948:G:A	1.00511e-10	-7.39038e-10	25.1103	9.55786e-20	-7.39038e-10	-1.67568	3.06435e-11	-7.39038e-10	-1.90659
55245323	chr1:55245323:A:G	1.23084e-22	-7.39038e-10	-2.31813	5.10729e-20	-7.39038e-10	-2.30237	2.00354e-11	-7.39038e-10	-2.33151
55245350	chr1:55245350:C:T	1.93628e-21	0.437525	-4.84864e-09	3.21047e-18	1.83855	-4.84864e-09	3.20623e-10	0.441252	-4.84864e-09
55245476	chr1:55245476:G:T	1.26766e-22	-7.39038e-10	-2.28866	4.96704e-20	-7.39038e-10	-2.33022	2.19866e-11	-7.39038e-10	-2.23858
55245772	chr1:55245772:T:C	9.1783e-22	-7.39038e-10	-0.308987	6.95803e-20	-7.39038e-10	-1.99315	4.93676e-11	-7.39038e-10	-1.42972
55245792	chr1:55245792:A:G	1.05903e-21	1.40227	-1.56816	1.59969e-15	8.82838	-0.778686	3.04236e-10	1.40296	-1.01417
55245823	chr1:55245823:T:C	2.42659e-22	-7.39038e-10	-1.63934	4.98619e-20	-7.39038e-10	-2.32637	2.43679e-11	-7.39038e-10	-2.13575
55246257	chr1:55246257:G:A	1.27067e-22	-7.39038e-10	-2.28629	5.0269e-20	-7.39038e-10	-2.31824	2.24907e-11	-7.39038e-10	-2.21591
55246294	chr1:55246294:A:G	5.83993e-19	-2.2121	8.35874	3.80417e-13	14.7471	-1.22599	8.08922e-11	-2.21208	1.27619
55246407	chr1:55246407:A:G	3.07116e-21	-0.61315	1.51196	4.03395e-17	5.23597	-0.866508	7.29721e-11	-0.612942	-0.425995
55246588	chr1:55246588:T:C	2.01484e-20	-0.502367	3.28225	1.61405e-16	5.45434	0.301703	3.14144e-10	-0.502154	0.922991
55246662	chr1:55246662:T:C	2.4811e-20	-0.550424	3.53847	1.77718e-16	5.34983	0.502498	3.61999e-10	-0.550213	1.11284
55246685	chr1:55246685:T:C	2.3719e-20	-0.517112	3.46015	1.77594e-16	5.43096	0.420671	3.53589e-10	-0.5169	1.05602
55246727	chr1:55246727:C:T	1.77907e-22	-1.94974	-4.84864e-09	1.68331e-19	-1.1097	-4.84864e-09	2.93507e-11	-1.9497	-4.84864e-09
55246795	chr1:55246795:T:C	5.53434e-23	-0.786461	-2.33098	5.42181e-20	-0.0915811	-2.15103	9.74097e-12	-0.783855	-2.26882
55246799	chr1:55246799:G:A	2.18368e-22	-7.39038e-10	-1.74482	7.17339e-20	-7.39038e-10	-1.96266	3.24967e-11	-7.39038e-10	-1.84787
55246832	chr1:55246832:C:A	1.75442e-22	-1.96369	-4.84864e-09	6.26662e-20	-2.0978	-4.84864e-09	2.89439e-11	-1.96365	-4.84864e-09
55247034	chr1:55247034:A:T	5.10439e-22	-7.39038e-10	-0.895728	1.36333e-19	-7.39038e-10	-1.32052	4.9496e-11	-7.39038e-10	-1.42712
55247180	chr1:55247180:A:G	2.21922e-21	-7.39038e-10	0.573911	1.24891e-19	-7.39038e-10	-1.40818	1.25749e-10	-7.39038e-10	-0.494727
55247412	chr1:55247412:T:A	4.85841e-11	-7.39038e-10	24.3833	7.80237e-20	-7.39038e-10	-1.87862	2.6413e-11	-7.39038e-10	-2.05516
55247421	chr1:55247421:G:A	4.11928e-20	3.29579	0.199228	5.29301e-12	17.8862	-1.7322	1.3488e-09	3.29669	-1.41874
55247737	chr1:55247737:A:C	4.91661e-22	1.38201	-2.31522	3.79423e-16	8.88199	-2.27121	8.06741e-11	1.3827	-2.32129
55247955	chr1:55247955:G:A	4.60937e-20	3.59883	0.0086061	8.77902e-12	18.4856	-1.82559	1.6249e-09	3.59975	-1.53556
55247998	chr1:55247998:G:A	1.19962e-21	1.43126	-1.47251	1.54321e-15	8.89957	-0.88583	3.11688e-10	1.43195	-1.01896
55248058	chr1:55248058:T:C	8.51945e-21	1.91911	-4.84864e-09	2.14441e-19	-0.867591	-4.84864e-09	1.40552e-09	1.91915	-4.84864e-09
55248288	chr1:55248288:C:T	1.56899e-23	-2.186	-2.19198	2.19029e-13	15.2946	-2.3255	7.94091e-12	-2.18607	-1.07091
55248542	chr1:55248542:G:A	2.20778e-23	-2.13466	-1.90177	5.71004e-13	16.2457	-2.31839	5.55128e-12	-2.13478	-1.4802
55248561	chr1:55248561:T:C	1.36476e-22	-7.39038e-10	-2.21485	7.25703e-20	-7.39038e-10	-1.95107	2.78643e-11	-7.39038e-10	-2.00167
55248806	chr1:55248806:C:T	1.28299e-22	-7.39038e-10	-2.27664	5.04607e-20	-7.39038e-10	-2.31443	2.27021e-11	-7.39038e-10	-2.20656
55248905	chr1:55248905:A:G	1.34194e-22	-7.39038e-10	-2.23171	5.25566e-20	-7.39038e-10	-2.27374	2.45607e-11	-7.39038e-10	-2.12787
55249093	chr1:55249093:T:C	1.37272e-22	-2.20904	-4.84864e-09	1.1042e-19	-1.53133	-4.84864e-09	2.26465e-11	-2.20901	-4.84864e-09
55249334	chr1:55249334:G:T	1.36476e-22	-7.39038e-10	-2.21485	7.25703e-20	-7.39038e-10	-1.95107	2.78643e-11	-7.39038e-10	-2.00167
55249377	chr1:55249377:C:T	5.79248e-23	-0.738626	-2.33323	5.4984e-20	-0.0288107	-2.19977	9.9438e-12	-0.736	-2.29606
55249739	chr1:55249739:C:T	2.33964e-23	-2.18233	-1.79609	2.09054e-13	15.2287	-2.30621	4.9045e-12	-2.18241	-1.55645
55249935	chr1:55249935:T:C	1.30331e-22	-7.39038e-10	-2.26092	5.00862e-20	-7.39038e-10	-2.32188	2.00458e-11	-7.39038e-10	-2.331
55250161	chr1:55250161:G:A	1.24783e-22	-7.39038e-10	-2.30442	5.80697e-20	-7.39038e-10	-2.17398	2.12514e-11	-7.39038e-10	-2.27259
55250201	chr1:55250201:T:C	1.44598e-22	-7.39038e-10	-2.15704	4.95559e-20	-7.39038e-10	-2.33253	2.0133e-11	-7.39038e-10	-2.32665
55250335	chr1:55250335:C:A	1.64431e-22	-2.02851	-4.84864e-09	1.3349e-19	-1.3416	-4.84864e-09	2.71268e-11	-2.02849	-4.84864e-09
55250538	chr1:55250538:A:G	6.93633e-22	-0.589057	-4.84864e-09	1.06866e-18	0.738538	-4.84864e-09	1.14416e-10	-0.58917	-4.84864e-09
55250695	chr1:55250695:C:T	3.90496e-22	-7.39038e-10	-1.16358	5.53496e-20	-7.39038e-10	-2.22196	3.01562e-11	-7.39038e-10	-1.92262
55250824	chr1:55250824:G:A	9.76662e-23	-1.3672	-1.18224	3.18126e-15	11.0584	-2.32121	7.56004e-12	-1.36714	-1.939
55251441	chr1:55251441:T:G	2.74098e-20	-7.39038e-10	3.08766	5.34971e-20	-7.39038e-10	-2.256	3.88003e-11	-7.39038e-10	-1.67059
55252741	chr1:55252741:T:A	2.694e-20	-7.39038e-10	3.07037	7.9467e-20	-7.39038e-10	-1.86029	7.53418e-11	-7.39038e-10	-1.00698
55252769	chr1:55252769:C:T	6.13901e-22	-0.711166	-4.84864e-09	5.43934e-18	2.36579	-4.84864e-09	1.01271e-10	-0.711213	-4.84864e-09
55252794	chr1:55252794:A:G	3.00677e-21	1.12914	-0.251518	5.55987e-14	13.9314	-2.33338	6.87359e-11	1.12924	-2.22799
55253338	chr1:55253338:A:G	1.50529e-22	-0.944618	-1.17223	6.52534e-15	11.7757	-2.32009	1.12035e-11	-0.944532	-1.96826
55253369	chr1:55253369:A:T	3.55342e-21	1.11549	-0.070821	5.29954e-14	13.8787	-2.32864	7.13789e-11	1.11559	-2.1766
55253412	chr1:55253412:C:T	1.2921e-22	-7.39038e-10	-2.26956	6.78417e-20	-7.39038e-10	-2.01845	3.59122e-11	-7.39038e-10	-1.74794
55253417	chr1:55253417:C:G	3.10968e-20	-7.39038e-10	3.21386	7.5796e-20	-7.39038e-10	-1.90758	6.9407e-11	-7.39038e-10	-1.08903
55253454	chr1:55253454:A:G	2.04694e-23	-2.09461	-2.01746	6.01237e-19	2.49552	-2.33215	2.48053e-12	-2.09449	-2.32606
55253493	chr1:55253493:G:T	7.14004e-23	-0.850276	-2.01242	3.71427e-11	20.4354	-2.33294	1.85611e-11	-0.849864	-1.55808
55253589	chr1:55253589:GA:G	1.22272e-22	-7.39038e-10	-2.32475	5.21634e-20	-7.39038e-10	-2.28125	2.01243e-11	-7.39038e-10	-2.32709
55254184	chr1:55254184:T:C	1.49833e-22	-7.39038e-10	-2.12148	4.99913e-20	-7.39038e-10	-2.32378	2.16292e-11	-7.39038e-10	-2.25497
55254390	chr1:55254390:A:G	1.83169e-22	-7.39038e-10	-1.92059	1.17132e-19	-7.39038e-10	-1.47233	3.72057e-11	-7.39038e-10	-1.71255
55254414	chr1:55254414:C:T	4.09278e-22	-7.39038e-10	-1.1166	5.62343e-20	-7.39038e-10	-2.2061	3.10468e-11	-7.39038e-10	-1.89352
55254537	chr1:55254537:C:T	3.02566e-21	-7.39038e-10	0.883883	1.47552e-19	-7.39038e-10	-1.24145	1.64464e-10	-7.39038e-10	-0.226321
55254664	chr1:55254664:A:G	1.68851e-21	1.34372	-1.04312	7.39517e-14	14.2042	-2.32087	7.76841e-11	1.34391	-2.32028
55254669	chr1:55254669:A:G	4.18809e-22	-7.39038e-10	-1.09359	1.25041e-19	-7.39038e-10	-1.40698	4.53146e-11	-7.39038e-10	-1.51538
55255001	chr1:55255001:C:T	6.90867e-22	-1.86643	1.27338	5.03186e-19	0.884178	-0.898844	1.4552e-11	-1.86636	-0.784926
55255403	chr1:55255403:T:G	1.39872e-22	-7.39038e-10	-2.19027	8.07375e-20	-7.39038e-10	-1.84442	4.61011e-11	-7.39038e-10	-1.49818
55255404	chr1:55255404:A:T	2.05078e-21	1.64517	-1.1502	1.46385e-13	14.8556	-2.2895	1.0399e-10	1.64538	-2.33009
55255538	chr1:55255538:G:A	1.21221e-22	-7.39038e-10	-2.33339	5.50131e-20	-7.39038e-10	-2.22806	2.06397e-11	-7.39038e-10	-2.3018
55255882	chr1:55255882:TA:T	5.96102e-21	-7.39038e-10	1.562	5.93266e-20	-7.39038e-10	-2.15257	5.6102e-11	-7.39038e-10	-1.30184
55256487	chr1:55256487:C:T	1.25566e-22	-7.39038e-10	-2.29817	6.47154e-20	-7.39038e-10	-2.06563	3.20355e-11	-7.39038e-10	-1.86217
55256626	chr1:55256626:C:A	1.8974e-22	-7.39038e-10	-1.88535	5.61174e-20	-7.39038e-10	-2.20818	2.57811e-11	-7.39038e-10	-2.07937
55256731	chr1:55256731:G:A	5.54812e-22	-0.336196	-0.476174	8.96605e-16	9.79348	-2.32274	1.58611e-11	-0.336134	-2.22901
55256932	chr1:55256932:A:G	6.02885e-21	-7.39038e-10	1.57331	5.91198e-20	-7.39038e-10	-2.15606	5.56744e-11	-7.39038e-10	-1.30949
55257124	chr1:55257124:G:A	1.49633e-22	-7.39038e-10	-2.12282	4.99775e-20	-7.39038e-10	-2.32406	2.16131e-11	-7.39038e-10	-2.25572
55257768	chr1:55257768:C:T	2.34119e-23	-1.86405	-2.11371	1.13206e-18	3.11697	-2.3208	3.10308e-12	-1.86383	-2.33279
55257893	chr1:55257893:T:C	1.23964e-22	-7.39038e-10	-2.31101	5.98785e-20	-7.39038e-10	-2.14331	2.94595e-11	-7.39038e-10	-1.946
55258144	chr1:55258144:G:A	3.85913e-23	-1.38277	-2.09521	1.31659e-12	17.0885	-2.32586	1.18193e-11	-1.38249	-1.47679
55258280	chr1:55258280:C:T	2.05793e-21	0.498455	-4.84864e-09	8.8093e-19	0.545351	-4.84864e-09	3.39527e-10	0.498541	-4.84864e-09
55258375	chr1:55258375:A:G	1.88194e-23	-2.0844	-2.11171	2.49876e-20	-2.19498	-0.822268	7.27333e-12	-2.08421	-1.26058
55258644	chr1:55258644:T:C	4.09571e-22	-7.39038e-10	-1.11589	4.99587e-20	-7.39038e-10	-2.32443	2.11704e-11	-7.39038e-10	-2.27641
55258915	chr1:55258915:CAAACAAACAAA:C	1.32272e-22	-7.39038e-10	-2.24614	5.30666e-20	-7.39038e-10	-2.26408	2.00001e-11	-7.39038e-10	-2.33328
55259031	chr1:55259031:A:G	2.66797e-23	-2.13444	-1.71266	5.61384e-21	-2.2063	-2.3041	2.5457e-12	-2.1343	-2.26031
55259372	chr1:55259372:G:C	5.54539e-22	1.51987	-2.33273	7.56469e-18	5.01309	-2.31747	9.43073e-11	1.52015	-2.3026
55259503	chr1:55259503:C:T	2.23146e-23	-2.16007	-1.86568	1.93296e-20	-1.32235	-1.95164	2.3808e-12	-2.16016	-2.30141
55259527	chr1:55259527:A:G	1.37733e-23	-2.19087	-2.3174	1.43988e-20	-1.27115	-2.29734	3.34868e-12	-2.19093	-1.92951
55259670	chr1:55259670:A:G	1.67011e-23	-2.16473	-2.1508	1.28967e-20	-1.41988	-2.25878	2.47901e-12	-2.16474	-2.25641
55259814	chr1:55259814:AG:A	1.24266e-22	-7.39038e-10	-2.30858	6.23277e-20	-7.39038e-10	-2.10322	2.29241e-11	-7.39038e-10	-2.19682
55260023	chr1:55260023:A:G	1.23754e-22	-7.39038e-10	-2.3127	5.17861e-20	-7.39038e-10	-2.28851	2.21617e-11	-7.39038e-10	-2.23065
55260307	chr1:55260307:A:G	1.21222e-22	-7.39038e-10	-2.33338	5.85116e-20	-7.39038e-10	-2.1664	3.1857e-11	-7.39038e-10	-1.86775
55260743	chr1:55260743:C:T	1.18886e-21	-7.39038e-10	-0.050246	5.62634e-18	-7.39038e-10	2.39959	7.85251e-08	-7.39038e-10	5.94216
55260846	chr1:55260846:T:C	2.90751e-22	0.649886	-2.10842	4.54583e-18	4.14251	-1.95617	5.24775e-11	0.649948	-2.01858
55260965	chr1:55260965:T:C	1.77257e-22	-1.71352	-0.239874	5.7728e-20	-0.749632	-1.43025	6.19583e-12	-1.71378	-1.79136
55261468	chr1:55261468:A:G	3.31306e-23	-1.88802	-1.74252	7.32001e-21	-1.96654	-2.27848	3.66827e-12	-1.88825	-2.14104
55261522	chr1:55261522:T:C	1.79186e-22	-1.66465	-0.277929	5.9067e-20	-0.684175	-1.47278	6.42197e-12	-1.66491	-1.80438
55261660	chr1:55261660:G:A	2.87778e-22	-7.39038e-10	-1.46881	7.43172e-20	-7.39038e-10	-1.92729	6.88767e-11	-7.39038e-10	-1.0967
55261966	chr1:55261966:A:G	3.43473e-16	-7.39038e-10	12.5236	5.71358e-20	-7.39038e-10	-2.1902	2.22461e-11	-7.39038e-10	-2.22685
55262243	chr1:55262243:G:C	1.21307e-22	-7.39038e-10	-2.33267	5.81458e-20	-7.39038e-10	-2.17267	3.14913e-11	-7.39038e-10	-1.8793
55262849	chr1:55262849:A:G	2.5437e-22	-1.52885	-0.0633643	1.16425e-19	-0.176709	-1.30167	8.33788e-12	-1.5291	-1.6791
55263242	chr1:55263242:A:G	1.62748e-22	-7.39038e-10	-2.03879	4.99667e-20	-7.39038e-10	-2.32427	2.16874e-11	-7.39038e-10	-2.25228
55263407	chr1:55263407:C:T	3.93503e-22	-7.39038e-10	-1.15591	5.30219e-20	-7.39038e-10	-2.26492	2.94412e-11	-7.39038e-10	-1.94662
55263941	chr1:55263941:T:C	1.21588e-22	-7.39038e-10	-2.33036	6.66574e-20	-7.39038e-10	-2.03606	2.26273e-11	-7.39038e-10	-2.20986
55264117	chr1:55264117:C:T	6.67363e-23	-0.686686	-2.24356	3.1172e-20	-0.94172	-1.85439	1.68406e-11	-0.686463	-1.81876
55264153	chr1:55264153:G:A	9.51507e-23	-0.521854	-2.05368	1.5329e-19	-0.546577	-0.656719	2.91603e-10	-0.521625	0.868005
55264464	chr1:55264464:G:A	4.93846e-23	-1.01625	-2.21511	3.06281e-20	-1.17228	-1.64143	2.29239e-11	-1.01606	-1.18077
55264654	chr1:55264654:T:C	1.50929e-22	0.186724	-2.30091	1.91614e-18	3.46758	-2.14513	2.7185e-11	0.18681	-2.21316
55264684	chr1:55264684:A:ATAGT	1.78431e-23	-1.99894	-2.25044	2.66214e-20	-0.81679	-2.13712	3.11005e-12	-1.99896	-2.19541
55264729	chr1:55264729:T:C	5.13121e-23	-0.960993	-2.23208	3.07459e-20	-1.12465	-1.68522	2.30404e-11	-0.960801	-1.23096
55264909	chr1:55264909:T:C	3.53399e-22	-7.39038e-10	-1.2634	1.5148e-19	-7.39038e-10	-1.21517	1.09184e-10	-7.39038e-10	-0.63598
55264910	chr1:55264910:A:G	1.71329e-21	-1.51356	1.82873	1.10314e-20	-1.50325	-2.33164	4.50282e-12	-1.51389	-2.31042
55265023	chr1:55265023:A:G	1.68761e-21	1.10013	-0.800065	6.99047e-19	1.10112	-0.787028	2.00304e-10	1.10024	-1.12942
55265537	chr1:55265537:C:CT	5.2205e-23	-0.902531	-2.27329	2.02745e-20	-1.10358	-2.12268	1.19583e-11	-0.902316	-1.94528
55265544	chr1:55265544:A:G	5.2451e-23	-0.893539	-2.27758	2.06143e-20	-1.09542	-2.11422	1.22077e-11	-0.893324	-1.93362
55265592	chr1:55265592:C:T	1.7577e-21	0.877133	-0.536371	7.08164e-19	0.867562	-0.540514	2.07384e-10	0.877248	-0.871689
55265638	chr1:55265638:T:A	1.47155e-21	1.08387	-0.920797	6.0017e-19	1.07405	-0.912463	1.77575e-10	1.08399	-1.23361
55265848	chr1:55265848:A:G	1.59578e-21	-1.4946	1.73872	1.12352e-20	-1.4836	-2.33297	4.6201e-12	-1.49493	-2.30366
55265980	chr1:55265980:T:C	5.22834e-23	-1.21056	-1.96376	1.16695e-19	0.831751	-2.30781	5.97706e-12	-1.21041	-2.33068
55266060	chr1:55266060:A:G	5.03021e-23	-0.921358	-2.2916	2.0557e-20	-1.12243	-2.08999	1.23288e-11	-0.921145	-1.89593
55266183	chr1:55266183:C:T	1.30811e-21	1.04866	-1.00332	5.32582e-19	1.03713	-0.995021	1.59371e-10	1.04878	-1.30656
55266336	chr1:55266336:C:T	5.12476e-23	-0.920129	-2.2742	1.9915e-20	-1.12135	-2.12281	1.17467e-11	-0.919916	-1.94553
55266429	chr1:55266429:A:G	1.01097e-17	-7.39038e-10	8.99801	1.57023e-19	-7.39038e-10	-1.17924	4.25368e-11	-7.39038e-10	-1.57864
55266462	chr1:55266462:T:C	7.96869e-22	-7.39038e-10	-0.45031	1.46312e-19	-7.39038e-10	-1.24989	9.46312e-11	-7.39038e-10	-0.779027
55266730	chr1:55266730:A:G	5.19414e-22	0.414357	-1.29265	5.01361e-20	-1.18561	-1.13527	1.35469e-10	0.41451	-0.834781
55266923	chr1:55266923:ATTGT:A	7.65069e-21	0.242925	1.56863	2.59153e-19	1.653	-2.3312	2.62796e-11	0.242587	-2.30281
55267164	chr1:55267164:T:C	6.75968e-21	0.122327	1.5654	2.23559e-19	1.50538	-2.33133	2.33033e-11	0.121998	-2.30242
55267332	chr1:55267332:A:G	9.1162e-23	-0.717293	-1.90107	2.39931e-19	-0.760305	0.00502865	4.45243e-10	-0.717078	1.48668
55267452	chr1:55267452:T:C	1.4968e-21	1.10876	-0.928681	6.07506e-19	1.09405	-0.920318	1.80648e-10	1.10887	-1.24134
55267794	chr1:55267794:A:ACTTTCTG	1.65137e-22	-7.39038e-10	-2.02422	5.09184e-20	-7.39038e-10	-2.3054	2.04394e-11	-7.39038e-10	-2.31155
55268291	chr1:55268291:G:A	1.21221e-22	-7.39038e-10	-2.33338	5.8896e-20	-7.39038e-10	-2.15985	3.20626e-11	-7.39038e-10	-1.86132
55268830	chr1:55268830:C:T	5.83827e-21	0.0782396	1.46295	2.0978e-19	1.44329	-2.33286	2.24872e-11	0.0779147	-2.29398
55268872	chr1:55268872:A:G	1.99955e-22	-1.83291	-4.84864e-09	2.95763e-19	-0.546069	-4.84864e-09	3.29837e-11	-1.833	-4.84864e-09
55269202	chr1:55269202:T:C	7.30673e-21	0.201857	1.56369	2.47113e-19	1.6054	-2.33118	2.52248e-11	0.201526	-2.30271
55269347	chr1:55269347:AAT:A	1.27515e-22	-7.39038e-10	-2.28276	5.06286e-20	-7.39038e-10	-2.31111	2.00828e-11	-7.39038e-10	-2.32915
55269693	chr1:55269693:C:T	1.2943e-22	-7.39038e-10	-2.26786	5.04158e-20	-7.39038e-10	-2.31532	2.19088e-11	-7.39038e-10	-2.24212
55270061	chr1:55270061:C:T	4.30426e-23	-1.41599	-1.95282	7.85182e-20	0.438368	-2.31067	4.87308e-12	-1.41586	-2.32943
55270533	chr1:55270533:C:A	3.46733e-21	1.02014	-4.84864e-09	1.37755e-18	0.992433	-4.84864e-09	5.72072e-10	1.02025	-4.84864e-09
55270536	chr1:55270536:T:C	4.80237e-16	-7.39038e-10	12.8588	5.98206e-20	-7.39038e-10	-2.14428	2.3108e-11	-7.39038e-10	-2.18884
55270990	chr1:55270990:T:A	8.94095e-23	-0.308358	-2.32941	2.05264e-19	1.38138	-2.29271	1.55219e-11	-0.308248	-2.27851
55271265	chr1:55271265:G:A	1.69385e-22	-7.39038e-10	-1.99883	4.96867e-20	-7.39038e-10	-2.32989	2.08109e-11	-7.39038e-10	-2.29354
55271404	chr1:55271404:C:T	3.63213e-23	-1.381	-2.1576	1.15132e-19	0.53127	-2.02081	8.28337e-12	-1.38103	-1.83374
55271559	chr1:55271559:G:A	1.65696e-22	-7.39038e-10	-2.02085	5.0855e-20	-7.39038e-10	-2.30665	2.04674e-11	-7.39038e-10	-2.31018
55271785	chr1:55271785:A:T	1.65266e-23	-2.05037	-2.27566	1.68526e-20	-1.19748	-2.21365	2.57463e-12	-2.05044	-2.33287
55271831	chr1:55271831:G:C	1.38856e-21	1.0266	-0.921573	5.62861e-19	1.01079	-0.91339	1.67563e-10	1.02671	-1.23436
55271913	chr1:55271913:C:T	2.26142e-23	-1.68056	-2.33186	5.27777e-20	0.00154406	-2.27108	4.12628e-12	-1.68059	-2.23105
55271952	chr1:55271952:T:C	1.21225e-22	-7.39038e-10	-2.33335	5.86343e-20	-7.39038e-10	-2.16431	3.19083e-11	-7.39038e-10	-1.86615
55272285	chr1:55272285:C:CA	3.38382e-21	0.995761	-4.84864e-09	1.34716e-18	0.970128	-4.84864e-09	5.58294e-10	0.995872	-4.84864e-09
55272424	chr1:55272424:C:T	1.83809e-22	-1.53986	-0.377246	9.96371e-20	-0.219598	-1.41449	7.50408e-12	-1.54011	-1.77346
55272470	chr1:55272470:A:G	3.47558e-21	1.02252	-4.84864e-09	1.38545e-18	0.998154	-4.84864e-09	5.73433e-10	1.02263	-4.84864e-09
55272564	chr1:55272564:A:G	6.86271e-21	0.412017	1.29084	3.28894e-19	1.89338	-2.33327	3.19359e-11	0.411672	-2.27695
55272585	chr1:55272585:G:C	1.07208e-21	0.985427	-1.13907	4.39106e-19	0.961534	-1.11242	1.33462e-10	0.985537	-1.42073
55272888	chr1:55272888:T:G	3.45318e-21	1.01605	-4.84864e-09	1.37449e-18	0.990207	-4.84864e-09	5.69737e-10	1.01616	-4.84864e-09
55272925	chr1:55272925:T:C	3.84758e-21	1.1242	-4.84864e-09	1.53106e-18	1.09809	-4.84864e-09	6.3481e-10	1.12431	-4.84864e-09
55272954	chr1:55272954:G:A	3.20997e-21	0.943018	-4.84864e-09	1.27741e-18	0.916961	-4.84864e-09	5.2961e-10	0.943128	-4.84864e-09
55273160	chr1:55273160:A:G	9.80129e-23	-0.612762	-1.93314	1.98524e-19	-0.646258	-0.298461	3.73674e-10	-0.612533	1.2069
55273165	chr1:55273165:T:TA	9.5557e-23	-0.626308	-1.94497	1.90296e-19	-0.659777	-0.32727	3.54644e-10	-0.626079	1.16818
55273833	chr1:55273833:G:C	1.30984e-22	-7.39038e-10	-2.25593	6.08166e-20	-7.39038e-10	-2.12777	2.20753e-11	-7.39038e-10	-2.23455
55273951	chr1:55273951:T:C	2.17183e-22	-7.39038e-10	-1.75026	4.95864e-20	-7.39038e-10	-2.33191	2.20604e-11	-7.39038e-10	-2.23523
55274042	chr1:55274042:T:A	3.8722e-23	-1.15848	-2.31612	2.39728e-20	-1.28636	-1.77234	1.84456e-11	-1.15829	-1.25589
55274218	chr1:55274218:G:T	1.22647e-22	-7.39038e-10	-2.32169	6.04123e-20	-7.39038e-10	-2.13443	2.31669e-11	-7.39038e-10	-2.18629
55274252	chr1:55274252:T:C	5.45892e-22	-0.913335	0.0847564	1.94064e-19	1.15657	-2.12402	8.02948e-12	-0.913303	-2.33259
55274257	chr1:55274257:A:G	3.40888e-22	-7.39038e-10	-1.29945	1.17047e-19	-7.39038e-10	-1.47306	3.53198e-11	-7.39038e-10	-1.76457
55274282	chr1:55274282:C:T	1.26385e-22	-7.39038e-10	-2.29167	7.26588e-20	-7.39038e-10	-1.94985	2.411e-11	-7.39038e-10	-2.14639
55274342	chr1:55274342:T:C	1.28709e-21	2.13613	-2.107	5.54198e-18	4.66219	-2.27771	3.86096e-10	2.1362	-1.50913
55275642	chr1:55275642:C:T	1.52765e-22	-7.39038e-10	-2.1021	5.26366e-20	-7.39038e-10	-2.27221	2.02474e-11	-7.39038e-10	-2.32099
55275697	chr1:55275697:AG:A	2.28905e-22	-7.39038e-10	-1.69769	8.44019e-20	-7.39038e-10	-1.80004	2.8382e-11	-7.39038e-10	-1.98326
55275873	chr1:55275873:G:A	8.40817e-22	1.7909	-2.18752	3.6464e-19	1.63844	-1.97516	1.31624e-10	1.79077	-2.23983
55276180	chr1:55276180:C:A	2.17181e-22	-7.39038e-10	-1.75027	8.0097e-20	-7.39038e-10	-1.85239	2.72282e-11	-7.39038e-10	-2.02476
55276418	chr1:55276418:A:G	5.30042e-23	-0.849218	-2.31141	4.41415e-20	-0.127996	-2.32023	8.94091e-12	-0.848764	-2.28961
55276419	chr1:55276419:G:A	1.15949e-21	-0.0752629	-4.84864e-09	4.76324e-19	-0.0695292	-4.84864e-09	1.91277e-10	-0.0752882	-4.84864e-09
55276537	chr1:55276537:A:G	2.78798e-21	3.1287	-2.32663	8.17273e-18	4.70484	-1.93191	2.60842e-09	3.12794	-0.590458
55277048	chr1:55277048:C:T	1.92969e-22	-7.39038e-10	-1.86847	6.01182e-20	-7.39038e-10	-2.13931	2.15665e-11	-7.39038e-10	-2.25787
55277073	chr1:55277073:T:C	3.05649e-23	-1.43451	-2.27664	8.3991e-21	-1.84238	-2.26512	5.72972e-12	-1.43463	-2.14871
55277164	chr1:55277164:G:A	1.90631e-22	-7.39038e-10	-1.88066	1.05984e-19	-7.39038e-10	-1.57234	2.49434e-11	-7.39038e-10	-2.11241
55277639	chr1:55277639:C:G	4.00652e-23	-1.21072	-2.22978	2.78185e-20	-0.661531	-2.24839	6.02166e-12	-1.21074	-2.32291
55277679	chr1:55277679:C:T	1.98374e-20	4.56018	-1.79586	1.59267e-16	6.25702	-0.51431	9.24098e-08	4.55975	1.54523
55277731	chr1:55277731:A:C	1.24971e-22	-7.39038e-10	-2.30292	4.95197e-20	-7.39038e-10	-2.33326	2.00906e-11	-7.39038e-10	-2.32876
55277846	chr1:55277846:T:C	1.07109e-21	2.13068	-2.28524	3.04383e-18	3.67024	-1.88499	2.02929e-10	2.13135	-2.14751
55277856	chr1:55277856:C:T	1.48026e-22	-7.39038e-10	-2.13361	1.04129e-19	-7.39038e-10	-1.59	2.94e-11	-7.39038e-10	-1.94802
55278303	chr1:55278303:T:A	1.24372e-22	-7.39038e-10	-2.30772	4.95162e-20	-7.39038e-10	-2.33333	2.01457e-11	-7.39038e-10	-2.32602
55278385	chr1:55278385:C:T	1.60937e-20	4.51165	-1.95647	1.12695e-16	6.21976	-0.82295	5.55615e-08	4.51121	1.08502
55278466	chr1:55278466:G:C	5.79327e-22	-0.769132	-4.84864e-09	2.34017e-19	-0.780233	-4.84864e-09	9.55757e-11	-0.769095	-4.84864e-09
55278494	chr1:55278494:C:T	1.69012e-21	2.62486	-2.3233	3.69088e-18	4.10854	-2.13055	2.83897e-10	2.62561	-2.30602
55278912	chr1:55278912:G:A	4.80837e-22	-7.39038e-10	-0.955471	1.57335e-19	-7.39038e-10	-1.17725	4.39976e-11	-7.39038e-10	-1.54488
55278978	chr1:55278978:G:C	3.19746e-21	3.26745	-2.32834	8.17154e-18	4.86798	-2.0952	2.07967e-09	3.26666	-0.955713
55279075	chr1:55279075:C:T	1.53611e-22	-7.39038e-10	-2.09658	5.87916e-20	-7.39038e-10	-2.16163	2.00088e-11	-7.39038e-10	-2.33284
55279110	chr1:55279110:A:G	5.87274e-21	3.87645	-2.32938	1.62664e-17	5.54971	-2.08848	3.89427e-09	3.87563	-0.937386
55279249	chr1:55279249:T:G	1.29622e-22	-7.39038e-10	-2.26638	6.59512e-20	-7.39038e-10	-2.04671	2.04301e-11	-7.39038e-10	-2.31201
55279277	chr1:55279277:A:G	5.1925e-21	3.7549	-2.33093	1.42704e-17	5.40591	-2.07559	3.55229e-09	3.75409	-0.907754
55279293	chr1:55279293:G:A	5.3465e-22	1.44233	-2.29172	5.79375e-19	2.45154	-2.32522	8.56178e-11	1.44299	-2.32211
55279811	chr1:55279811:C:T	1.28001e-22	-7.39038e-10	-2.27896	6.69498e-20	-7.39038e-10	-2.03168	2.0539e-11	-7.39038e-10	-2.30669
55280000	chr1:55280000:T:G	2.12814e-22	-7.39038e-10	-1.77058	7.78889e-20	-7.39038e-10	-1.88034	2.66432e-11	-7.39038e-10	-2.04648
55280064	chr1:55280064:G:A	1.24937e-22	-7.39038e-10	-2.30319	4.95152e-20	-7.39038e-10	-2.33335	2.01071e-11	-7.39038e-10	-2.32794
55280079	chr1:55280079:C:T	2.31524e-22	0.102676	-1.78899	2.87177e-19	1.24299	-1.81852	3.42285e-11	0.103187	-1.89914
55280612	chr1:55280612:A:G	3.68985e-22	0.610544	-1.83079	1.32756e-18	1.76143	-0.805959	1.32053e-09	0.610216	1.24656
55280645	chr1:55280645:G:A	1.29738e-22	-7.39038e-10	-2.26549	6.82802e-20	-7.39038e-10	-2.01201	2.09091e-11	-7.39038e-10	-2.28883
55280657	chr1:55280657:G:A	6.41727e-23	-0.644401	-2.32502	5.58672e-20	0.0865629	-2.29921	1.10177e-11	-0.643912	-2.2856
55280688	chr1:55280688:T:C	5.07832e-22	-0.90085	-4.84864e-09	1.99804e-19	-0.938289	-4.84864e-09	8.37722e-11	-0.900912	-4.84864e-09
55280761	chr1:55280761:G:A	6.25074e-23	-0.673486	-2.32223	5.37089e-20	0.0509894	-2.30304	1.06545e-11	-0.673003	-2.29003
55281182	chr1:55281182:C:A	1.36314e-21	-7.39038e-10	0.08655	3.42753e-19	-7.39038e-10	-0.398616	9.06774e-11	-7.39038e-10	-0.821706
55281199	chr1:55281199:A:T	6.3811e-23	-0.646548	-2.32853	5.62024e-20	0.0833539	-2.29002	1.11116e-11	-0.646061	-2.27496
55281210	chr1:55281210:A:G	2.69253e-21	2.99381	-2.22657	1.67512e-17	5.51708	-2.02648	1.25065e-09	2.99319	-1.19079
55281614	chr1:55281614:T:C	9.07967e-22	-0.319791	-4.84864e-09	3.71701e-19	-0.317538	-4.84864e-09	1.49785e-10	-0.31981	-4.84864e-09
55282152	chr1:55282152:G:A	3.85026e-23	-1.2202	-2.26007	8.96359e-20	-0.431141	-1.30873	4.47089e-11	-1.22096	-0.307883
55282370	chr1:55282370:C:G	5.48257e-23	-0.793594	-2.33325	4.88048e-20	-0.097777	-2.25002	1.00438e-11	-0.79313	-2.22892
55282493	chr1:55282493:A:C	2.40254e-22	-7.39038e-10	-1.6493	7.20133e-20	-7.39038e-10	-1.95878	2.4859e-11	-7.39038e-10	-2.11579
55282933	chr1:55282933:G:A	3.72424e-23	-1.26761	-2.24595	7.92276e-20	-0.499694	-1.36361	3.93795e-11	-1.26834	-0.387423
55283128	chr1:55283128:A:G	1.60186e-22	-7.39038e-10	-2.05467	1.38809e-19	-7.39038e-10	-1.30253	4.93562e-11	-7.39038e-10	-1.42995
55283174	chr1:55283174:C:T	1.31243e-22	-7.39038e-10	-2.25395	5.02408e-20	-7.39038e-10	-2.3188	2.02966e-11	-7.39038e-10	-2.31856
55283297	chr1:55283297:T:C	2.58263e-23	-1.86568	-2.01393	1.34178e-20	-1.83135	-1.8077	4.77648e-12	-1.8657	-1.8996
55283320	chr1:55283320:G:T	2.579e-23	-1.88559	-1.99543	1.34646e-20	-1.85152	-1.78404	4.78416e-12	-1.88561	-1.87809
55283509	chr1:55283509:A:C	3.44801e-22	-7.39038e-10	-1.28803	1.29795e-19	-7.39038e-10	-1.36967	4.18102e-11	-7.39038e-10	-1.59587
55283510	chr1:55283510:T:C	1.08329e-22	-0.113061	-2.33276	4.87145e-20	-0.0218192	-2.32783	1.79295e-11	-0.11307	-2.32949
55283805	chr1:55283805:T:C	3.00795e-23	-1.42715	-2.3	1.16354e-19	-0.746592	-0.732396	7.53615e-11	-1.42783	0.421114
55283976	chr1:55283976:G:A	1.11605e-22	-0.0837148	-2.33232	5.01248e-20	0.00550992	-2.32662	1.84468e-11	-0.0837255	-2.3304
55284353	chr1:55284353:C:CA	5.55857e-23	-1.16063	-1.95244	5.93793e-20	-0.316856	-1.83483	2.40267e-11	-1.16141	-0.988438
55284465	chr1:55284465:C:T	6.33122e-23	-0.793642	-2.18928	4.57021e-20	-0.080251	-2.33323	9.04729e-12	-0.793177	-2.33337
55284840	chr1:55284840:C:T	1.49101e-22	-0.402622	-1.72376	4.40273e-20	-0.370325	-2.08049	1.80864e-11	-0.402638	-2.03121
55285276	chr1:55285276:A:G	4.29276e-23	-1.03954	-2.33195	4.14487e-20	-0.275711	-2.23546	8.06652e-12	-1.03915	-2.20214
55285712	chr1:55285712:T:C	3.56416e-21	3.20861	-2.16093	2.03738e-17	5.71696	-2.03058	1.2948e-09	3.20802	-1.37092
55286148	chr1:55286148:A:G	3.53404e-21	3.23178	-2.19258	2.18999e-17	5.74454	-1.98593	1.42433e-09	3.23118	-1.29874
55286701	chr1:55286701:C:T	1.76033e-22	-7.39038e-10	-1.96033	1.68012e-19	-7.39038e-10	-1.11159	6.09118e-11	-7.39038e-10	-1.21959
55286767	chr1:55286767:T:C	5.10605e-22	1.39166	-2.28707	7.9137e-19	2.46218	-2.02404	1.17561e-10	1.39225	-1.95431
55286871	chr1:55286871:T:G	1.63984e-21	2.23935	-1.968	5.49447e-18	4.07939	-1.70352	3.98505e-10	2.23883	-1.58012
55287026	chr1:55287026:TA:T	5.92535e-23	-0.738347	-2.31083	6.29708e-20	-0.00121292	-2.09174	1.29458e-11	-0.73788	-2.03036
55287223	chr1:55287223:C:T	1.6323e-23	-2.01522	-2.32321	6.94546e-21	-1.97098	-2.32656	2.69808e-12	-2.01524	-2.32123
55287741	chr1:55287741:A:G	1.3291e-22	-7.39038e-10	-2.24133	7.69743e-20	-7.39038e-10	-1.89216	2.58112e-11	-7.39038e-10	-2.0782
55288250	chr1:55288250:A:G	1.43407e-21	2.08605	-1.94878	4.57097e-18	3.96214	-1.77028	3.19377e-10	2.08558	-1.64822
55288799	chr1:55288799:C:G	1.43482e-22	-7.39038e-10	-2.16479	8.62554e-20	-7.39038e-10	-1.77831	2.89641e-11	-7.39038e-10	-1.96296
55289013	chr1:55289013:T:C	2.16236e-22	0.126447	-1.88108	4.09056e-19	1.6229	-1.84467	4.32917e-11	0.12609	-1.68714
55289054	chr1:55289054:G:A	1.01683e-22	-0.223038	-2.28611	1.22701e-19	0.880049	-2.30592	1.92855e-11	-0.222541	-2.14712
55289086	chr1:55289086:G:A	1.64792e-22	-0.262969	-1.76335	2.65602e-19	1.08368	-1.7373	3.42268e-11	-0.263277	-1.53273
55289209	chr1:55289209:T:G	1.75071e-22	-7.39038e-10	-1.96581	1.03836e-19	-7.39038e-10	-1.59282	4.29804e-11	-7.39038e-10	-1.56827
55289573	chr1:55289573:T:C	4.40466e-22	0.0244816	-1.06765	2.38813e-19	1.56303	-2.32298	2.16208e-11	0.0241251	-2.27948
55289703	chr1:55289703:C:G	1.17037e-22	-0.0352521	-2.33326	1.58138e-19	1.0999	-2.27206	2.17493e-11	-0.0348253	-2.21461
55289859	chr1:55289859:G:T	9.57572e-23	-0.41458	-2.1546	1.31173e-19	0.326318	-1.68543	3.77459e-11	-0.415441	-1.2827
55290024	chr1:55290024:C:T	3.27089e-23	-1.9422	-1.70115	3.67305e-20	-1.62167	-1.01035	1.66595e-11	-1.94259	-0.57344
55290079	chr1:55290079:T:C	1.50176e-22	-7.39038e-10	-2.11919	5.00197e-20	-7.39038e-10	-2.32321	2.12255e-11	-7.39038e-10	-2.27381
55290153	chr1:55290153:A:T	3.19289e-23	-1.92242	-1.74506	3.88651e-20	-1.59118	-0.984351	1.71974e-11	-1.92283	-0.561423
55290539	chr1:55290539:C:T	2.17264e-23	-1.99013	-2.06234	2.01615e-20	-1.61512	-1.61673	8.24852e-12	-1.99046	-1.22851
55290580	chr1:55290580:G:A	1.81213e-22	-7.39038e-10	-1.93133	5.38683e-20	-7.39038e-10	-2.24909	2.43806e-11	-7.39038e-10	-2.13523
55290906	chr1:55290906:T:C	1.35575e-22	-7.39038e-10	-2.22147	7.94454e-20	-7.39038e-10	-1.86056	2.67704e-11	-7.39038e-10	-2.04172
55291068	chr1:55291068:G:A	1.36299e-22	-7.39038e-10	-2.21615	8.03172e-20	-7.39038e-10	-1.84964	2.70017e-11	-7.39038e-10	-2.03311
55291126	chr1:55291126:A:G	1.07556e-21	-1.84555	1.69514	9.90926e-21	-1.62041	-2.32174	3.40351e-12	-1.84598	-2.25822
55291171	chr1:55291171:C:T	1.47283e-22	-7.39038e-10	-2.13864	5.40115e-20	-7.39038e-10	-2.24643	2.00524e-11	-7.39038e-10	-2.33066
55291265	chr1:55291265:G:C	1.21318e-22	-7.39038e-10	-2.33259	5.68987e-20	-7.39038e-10	-2.19435	2.01489e-11	-7.39038e-10	-2.32586
55291350	chr1:55291350:C:A	6.05744e-22	-7.39038e-10	-0.724543	2.04288e-18	-7.39038e-10	1.38649	1.22097e-08	-7.39038e-10	4.08098
55291587	chr1:55291587:G:A	1.87624e-22	0.371474	-2.26803	3.12392e-19	1.84137	-2.33273	3.00521e-11	0.371897	-2.29798
55291617	chr1:55291617:A:G	1.81198e-22	-7.39038e-10	-1.93141	1.12292e-19	-7.39038e-10	-1.51452	4.81366e-11	-7.39038e-10	-1.45497
55291745	chr1:55291745:A:G	4.72028e-22	-0.973961	-4.84864e-09	1.89897e-19	-0.989143	-4.84864e-09	7.78741e-11	-0.97392	-4.84864e-09
55291846	chr1:55291846:T:C	5.693e-23	-0.945308	-2.14387	1.02404e-19	-0.403627	-1.20308	3.22594e-11	-0.946025	-0.909179
55291856	chr1:55291856:G:A	1.64253e-22	-2.02959	-4.84864e-09	5.58023e-20	-2.21381	-4.84864e-09	2.70966e-11	-2.0296	-4.84864e-09
55291988	chr1:55291988:C:T	3.79299e-21	-7.39038e-10	1.10991	8.35824e-19	-7.39038e-10	0.49279	1.93173e-10	-7.39038e-10	-0.0654254
55292134	chr1:55292134:A:G	1.59189e-20	2.56275	-0.0184851	1.48033e-17	4.9918	-1.62483	4.20113e-10	2.56221	-1.8507
55292269	chr1:55292269:C:T	1.21367e-22	-7.39038e-10	-2.33218	5.7065e-20	-7.39038e-10	-2.19144	2.01372e-11	-7.39038e-10	-2.32645
55292341	chr1:55292341:T:C	4.27188e-23	-1.9093	-1.46706	2.5011e-20	-1.65242	-1.3639	1.10874e-11	-1.9097	-1.0135
55292613	chr1:55292613:C:T	2.91992e-17	10.0587	-4.84864e-09	1.04779e-15	7.62656	-4.84864e-09	4.82128e-06	10.0595	-4.84864e-09
55292649	chr1:55292649:G:A	1.34299e-22	-7.39038e-10	-2.23093	5.05163e-20	-7.39038e-10	-2.31333	2.05974e-11	-7.39038e-10	-2.30385
55292910	chr1:55292910:G:A	6.63969e-23	-2.15192	-0.783431	1.60024e-19	-2.13096	0.970655	8.18697e-10	-2.15188	3.53058
55293112	chr1:55293112:G:A	1.36175e-22	-7.39038e-10	-2.21706	8.01662e-20	-7.39038e-10	-1.85152	2.69612e-11	-7.39038e-10	-2.03461
55293271	chr1:55293271:A:G	1.82505e-22	-7.39038e-10	-1.92422	5.17144e-20	-7.39038e-10	-2.28989	2.09591e-11	-7.39038e-10	-2.28644
55293505	chr1:55293505:C:T	4.18998e-23	-1.91535	-1.48036	2.51567e-20	-1.6609	-1.3496	1.1175e-11	-1.91575	-0.999588
55293506	chr1:55293506:G:A	2.89216e-22	-7.39038e-10	-1.46382	6.84445e-20	-7.39038e-10	-2.0096	3.1848e-11	-7.39038e-10	-1.86804
55293524	chr1:55293524:C:T	2.24031e-23	-2.03765	-1.98415	1.58983e-20	-1.74728	-1.72214	6.84003e-12	-2.03795	-1.36828
55293584	chr1:55293584:T:C	6.48618e-23	-2.17837	-0.780371	1.50897e-19	-2.16269	0.94366	7.66092e-10	-2.17834	3.49063
55293751	chr1:55293751:A:G	1.36119e-22	-7.39038e-10	-2.21747	8.15723e-20	-7.39038e-10	-1.83414	2.49201e-11	-7.39038e-10	-2.11334
55293752	chr1:55293752:G:A	8.48737e-22	-0.38725	-4.84864e-09	3.40102e-19	-0.406381	-4.84864e-09	1.40016e-10	-0.387256	-4.84864e-09
55293948	chr1:55293948:G:A	1.37353e-22	-7.39038e-10	-2.20845	8.13319e-20	-7.39038e-10	-1.83709	2.73014e-11	-7.39038e-10	-2.02208
55294035	chr1:55294035:A:T	1.99334e-23	-2.03243	-2.10617	2.51548e-20	-1.75183	-1.25875	1.08144e-11	-2.03274	-0.915397
55294229	chr1:55294229:G:A	6.3992e-23	-0.645406	-2.32684	5.3282e-20	0.0729701	-2.333	1.15979e-11	-0.644946	-2.23324
55294606	chr1:55294606:T:G	1.60127e-23	-2.06097	-2.29664	3.06031e-20	-1.77932	-1.0352	1.37698e-11	-2.06125	-0.645283
55294633	chr1:55294633:C:A	1.58722e-23	-2.03463	-2.3318	5.50761e-21	-2.19848	-2.33102	2.64035e-12	-2.03468	-2.32342
55295383	chr1:55295383:C:A	1.67795e-21	-7.39038e-10	0.294329	5.74376e-19	-7.39038e-10	0.117657	2.40192e-10	-7.39038e-10	0.152426
55295584	chr1:55295584:C:T	4.83501e-23	-1.92221	-1.33032	2.152e-20	-1.67161	-1.49503	9.39216e-12	-1.9226	-1.16654
55295585	chr1:55295585:A:G	2.42515e-23	-2.06185	-1.88067	1.35e-20	-1.79395	-1.83899	5.73633e-12	-2.06213	-1.52006
55295758	chr1:55295758:T:G	1.28973e-22	-7.39038e-10	-2.2714	5.13043e-20	-7.39038e-10	-2.29785	2.17248e-11	-7.39038e-10	-2.25056
55295877	chr1:55295877:T:A	2.3843e-23	-2.06923	-1.89028	1.34993e-20	-1.80537	-1.82762	5.77282e-12	-2.0695	-1.50636
55295880	chr1:55295880:C:A	2.39395e-23	-2.07084	-1.88463	1.33812e-20	-1.80816	-1.83362	5.71949e-12	-2.07111	-1.51403
55295976	chr1:55295976:T:C	2.09197e-23	-2.0462	-2.04411	2.17415e-20	-1.77448	-1.38192	9.27353e-12	-2.04649	-1.05535
55295987	chr1:55295987:G:A	1.81638e-22	-7.39038e-10	-1.92899	5.39245e-20	-7.39038e-10	-2.24804	2.43974e-11	-7.39038e-10	-2.13454
55296049	chr1:55296049:C:T	1.70559e-22	-7.39038e-10	-1.99192	6.4756e-20	-7.39038e-10	-2.065	3.82571e-11	-7.39038e-10	-1.68469
55296097	chr1:55296097:C:T	8.08018e-23	-0.422028	-2.31697	3.29199e-20	-0.414457	-2.32709	1.32005e-11	-0.42203	-2.32673
55296102	chr1:55296102:A:G	2.39172e-23	-2.06113	-1.89527	1.37491e-20	-1.79239	-1.82226	5.85972e-12	-2.06141	-1.4995
55296465	chr1:55296465:T:A	1.81638e-22	-7.39038e-10	-1.92899	5.39245e-20	-7.39038e-10	-2.24804	2.43974e-11	-7.39038e-10	-2.13454
55296629	chr1:55296629:T:C	2.11161e-23	-2.05307	-2.02789	2.07641e-20	-1.78717	-1.41524	8.88853e-12	-2.05336	-1.09089
55296639	chr1:55296639:G:A	1.24417e-22	-7.39038e-10	-2.30736	5.60996e-20	-7.39038e-10	-2.2085	2.17453e-11	-7.39038e-10	-2.24962
55296698	chr1:55296698:G:A	1.93245e-22	-7.39038e-10	-1.86704	6.49053e-20	-7.39038e-10	-2.0627	2.17985e-11	-7.39038e-10	-2.24717
55296735	chr1:55296735:A:T	2.02941e-22	-7.39038e-10	-1.81809	6.34025e-20	-7.39038e-10	-2.08612	2.93034e-11	-7.39038e-10	-1.95131
55296748	chr1:55296748:A:T	1.37433e-22	-7.39038e-10	-2.20786	8.12736e-20	-7.39038e-10	-1.83781	2.71733e-11	-7.39038e-10	-2.02678
55296764	chr1:55296764:A:G	2.47792e-23	-2.04763	-1.87337	1.37195e-20	-1.77054	-1.84627	5.76222e-12	-2.04792	-1.52977
55297032	chr1:55297032:T:G	1.35951e-22	-7.39038e-10	-2.2187	7.98692e-20	-7.39038e-10	-1.85524	2.68815e-11	-7.39038e-10	-2.03758
55297410	chr1:55297410:A:T	2.46446e-23	-2.03672	-1.88973	1.4214e-20	-1.75352	-1.82788	5.96026e-12	-2.03702	-1.50688
55297413	chr1:55297413:A:G	2.05996e-22	-7.39038e-10	-1.80314	6.63122e-20	-7.39038e-10	-2.04125	2.37425e-11	-7.39038e-10	-2.16175
55297630	chr1:55297630:C:T	1.36725e-22	-7.39038e-10	-2.21303	5.1034e-20	-7.39038e-10	-2.30314	2.01462e-11	-7.39038e-10	-2.326
55297774	chr1:55297774:C:A	1.43076e-22	-7.39038e-10	-2.16762	5.38981e-20	-7.39038e-10	-2.24853	2.0541e-11	-7.39038e-10	-2.30659
55297943	chr1:55297943:C:T	1.64344e-22	-2.02904	-4.84864e-09	1.26286e-19	-1.39708	-4.84864e-09	2.71103e-11	-2.0291	-4.84864e-09
55297975	chr1:55297975:C:T	2.87943e-22	-7.39038e-10	-1.46824	3.74148e-19	-7.39038e-10	-0.310977	1.38139e-10	-7.39038e-10	-0.400752
55298433	chr1:55298433:A:C	2.43609e-23	-2.04491	-1.89311	1.40684e-20	-1.76653	-1.82517	5.93642e-12	-2.0452	-1.50271
55298647	chr1:55298647:A:G	3.74497e-21	-7.39038e-10	1.09717	8.26232e-19	-7.39038e-10	0.481249	1.91187e-10	-7.39038e-10	-0.0757633
55298819	chr1:55298819:T:G	2.4257e-23	-2.0527	-1.8896	1.38369e-20	-1.77994	-1.82835	5.86346e-12	-2.05298	-1.50729
55298891	chr1:55298891:G:C	1.77315e-22	-1.95307	-4.84864e-09	1.98303e-19	-0.94583	-4.84864e-09	2.92537e-11	-1.95301	-4.84864e-09
55299368	chr1:55299368:C:T	1.34254e-22	-7.39038e-10	-2.23126	7.76455e-20	-7.39038e-10	-1.88347	2.6324e-11	-7.39038e-10	-2.05853
55299561	chr1:55299561:G:T	7.67062e-22	-0.488432	-4.84864e-09	3.0758e-19	-0.506893	-4.84864e-09	1.26542e-10	-0.488438	-4.84864e-09
55299584	chr1:55299584:C:T	2.26592e-23	-2.03982	-1.97061	1.85665e-20	-1.76627	-1.548	7.64821e-12	-2.04012	-1.25442
55300238	chr1:55300238:A:T	1.36506e-22	-7.39038e-10	-2.21463	8.07937e-20	-7.39038e-10	-1.84373	2.78905e-11	-7.39038e-10	-2.00073
55300916	chr1:55300916:G:A	1.50046e-21	2.34081	-2.15828	1.90165e-18	3.64297	-2.32812	2.16081e-10	2.34018	-2.29354
55300934	chr1:55300934:G:A	6.28775e-23	-0.775721	-2.21409	5.01979e-20	-0.0574436	-2.26221	1.09405e-11	-0.775282	-2.16126
55301443	chr1:55301443:C:A	8.95133e-22	-0.334027	-4.84864e-09	3.62822e-19	-0.341714	-4.84864e-09	1.47671e-10	-0.334029	-4.84864e-09
55301622	chr1:55301622:G:A	8.22147e-22	-0.41908	-4.84864e-09	7.66418e-19	0.4061	-4.84864e-09	1.35613e-10	-0.419211	-4.84864e-09
55301657	chr1:55301657:T:C	1.06593e-22	-0.597219	-1.86476	3.95803e-20	-0.600675	-1.95662	1.37231e-11	-0.597221	-2.11271
55301846	chr1:55301846:C:T	1.2962e-22	-7.39038e-10	-2.26639	7.42598e-20	-7.39038e-10	-1.92806	2.4708e-11	-7.39038e-10	-2.12189
55301874	chr1:55301874:C:T	1.57612e-22	0.180626	-2.25149	1.77629e-19	0.495562	-1.55149	4.60275e-11	0.180984	-1.68076
55301907	chr1:55301907:G:A	1.40738e-22	-7.39038e-10	-2.1841	5.32123e-20	-7.39038e-10	-2.26134	2.04104e-11	-7.39038e-10	-2.31297
55301960	chr1:55301960:C:T	1.08774e-21	-0.139145	-4.84864e-09	4.39553e-19	-0.14987	-4.84864e-09	1.79445e-10	-0.139145	-4.84864e-09
55302127	chr1:55302127:T:G	1.56308e-23	-2.05665	-2.32511	6.39629e-21	-2.19783	-2.18208	2.8776e-12	-2.0567	-2.21535
55302178	chr1:55302178:A:T	9.45026e-22	-0.279787	-4.84864e-09	3.83123e-19	-0.28727	-4.84864e-09	1.55902e-10	-0.279789	-4.84864e-09
55302321	chr1:55302321:G:A	9.46563e-22	-0.278162	-4.84864e-09	3.83814e-19	-0.28547	-4.84864e-09	1.56155e-10	-0.278164	-4.84864e-09
55302762	chr1:55302762:G:A	1.97924e-21	2.68164	-2.22217	2.42378e-18	3.89058	-2.33313	3.15547e-10	2.68099	-2.25569
55302807	chr1:55302807:G:A	9.8199e-22	-0.241419	-4.84864e-09	3.98048e-19	-0.249054	-4.84864e-09	1.61999e-10	-0.241421	-4.84864e-09
55303315	chr1:55303315:G:C	2.47342e-21	2.73775	-2.05539	2.87568e-18	3.97018	-2.24177	3.08994e-10	2.73709	-2.33279
55303434	chr1:55303434:G:A	5.23129e-22	-7.39038e-10	-0.871171	1.6462e-19	-7.39038e-10	-1.13199	5.17208e-11	-7.39038e-10	-1.38315
55303524	chr1:55303524:T:C	2.06971e-22	-7.39038e-10	-1.79842	6.87021e-20	-7.39038e-10	-2.00585	2.25211e-11	-7.39038e-10	-2.21456
55304118	chr1:55304118:C:T	2.06609e-21	2.61229	-2.10988	2.4369e-18	3.83421	-2.27135	2.74226e-10	2.61164	-2.3267
55304166	chr1:55304166:G:A	1.24489e-22	-7.39038e-10	-2.30678	5.54781e-20	-7.39038e-10	-2.21964	2.15078e-11	-7.39038e-10	-2.2606
55304406	chr1:55304406:A:G	1.35813e-22	-7.39038e-10	-2.21972	4.95174e-20	-7.39038e-10	-2.3333	2.17774e-11	-7.39038e-10	-2.24814
55304749	chr1:55304749:A:G	1.22983e-22	-7.39038e-10	-2.31895	7.10375e-20	-7.39038e-10	-1.97242	4.62658e-11	-7.39038e-10	-1.49461
55304892	chr1:55304892:C:T	1.62049e-22	-0.291702	-1.7514	4.42531e-20	-0.118629	-2.32707	1.55e-11	-0.291384	-2.29679
55305589	chr1:55305589:G:A	1.59864e-23	-2.05849	-2.30078	6.00172e-21	-2.19338	-2.2502	2.64615e-12	-2.05853	-2.29737
55306032	chr1:55306032:A:G	1.22171e-22	-7.39038e-10	-2.32558	7.74513e-20	-7.39038e-10	-1.88598	5.57206e-11	-7.39038e-10	-1.30866
55306786	chr1:55306786:C:G	2.47765e-21	-7.39038e-10	0.684067	5.8825e-19	-7.39038e-10	0.141524	2.84237e-10	-7.39038e-10	0.320795
55306894	chr1:55306894:C:T	1.27639e-22	-7.39038e-10	-2.28179	5.02268e-20	-7.39038e-10	-2.31908	2.05239e-11	-7.39038e-10	-2.30742
55306952	chr1:55306952:G:A	1.41088e-23	-2.15933	-2.32487	5.58249e-21	-2.18267	-2.33332	2.36638e-12	-2.15929	-2.30836
55307062	chr1:55307062:G:A	1.22216e-22	-7.39038e-10	-2.32521	7.73636e-20	-7.39038e-10	-1.88711	5.55218e-11	-7.39038e-10	-1.31224
55307547	chr1:55307547:C:T	5.084e-23	-1.92234	-1.27998	1.07854e-20	-1.52945	-2.32798	2.92478e-12	-1.92273	-2.33307
55308083	chr1:55308083:G:A	4.41066e-23	-1.90724	-1.43715	1.63051e-20	-1.65903	-1.78512	6.72774e-12	-1.90764	-1.51513
55308088	chr1:55308088:C:T	2.53571e-22	-1.59535	-4.84864e-09	1.49628e-19	-1.22747	-4.84864e-09	4.18289e-11	-1.59543	-4.84864e-09
55308671	chr1:55308671:A:G	1.59434e-21	2.42729	-2.18407	1.92379e-18	3.62922	-2.30279	2.31833e-10	2.42664	-2.30964
55308824	chr1:55308824:T:C	7.25791e-23	-0.889927	-1.9564	3.68745e-20	-0.376445	-2.25166	1.19029e-11	-0.89004	-1.96219
55309098	chr1:55309098:T:G	1.17452e-22	-0.242649	-2.12232	5.32017e-20	-0.050379	-2.21116	1.5707e-11	-0.242327	-2.33258
55309377	chr1:55309377:T:G	1.53547e-21	-1.78242	1.98801	1.06211e-20	-1.55218	-2.32061	3.3668e-12	-1.78288	-2.33217
55309410	chr1:55309410:C:T	8.15236e-22	-0.427522	-4.84864e-09	3.29848e-19	-0.436995	-4.84864e-09	1.34489e-10	-0.427528	-4.84864e-09
55309632	chr1:55309632:G:A	1.21225e-22	-7.39038e-10	-2.33335	6.31427e-20	-7.39038e-10	-2.09023	2.40933e-11	-7.39038e-10	-2.14708
55309861	chr1:55309861:T:C	3.31401e-22	1.00285	-2.33052	2.63615e-19	1.66905	-2.33019	7.21204e-11	1.00242	-2.0531
55309872	chr1:55309872:A:G	1.38127e-23	-2.18561	-2.3198	5.60436e-21	-2.20072	-2.31136	2.38404e-12	-2.18559	-2.27463
55309986	chr1:55309986:A:G	1.23028e-22	-7.39038e-10	-2.31859	8.15825e-20	-7.39038e-10	-1.83401	6.04653e-11	-7.39038e-10	-1.22694
55310057	chr1:55310057:G:A	1.61268e-22	-7.39038e-10	-2.04793	5.35875e-20	-7.39038e-10	-2.25431	2.35334e-11	-7.39038e-10	-2.17059
55310164	chr1:55310164:G:A	1.8313e-22	-7.39038e-10	-1.9208	5.38712e-20	-7.39038e-10	-2.24903	2.79386e-11	-7.39038e-10	-1.99901
55310203	chr1:55310203:A:T	1.87869e-22	-7.39038e-10	-1.89525	5.45086e-20	-7.39038e-10	-2.23727	2.85897e-11	-7.39038e-10	-1.97597
55310410	chr1:55310410:G:T	1.23028e-22	-7.39038e-10	-2.31859	8.15825e-20	-7.39038e-10	-1.83401	6.04653e-11	-7.39038e-10	-1.22694
55310529	chr1:55310529:G:C	4.7179e-23	-1.84502	-1.43203	1.80708e-20	-1.57232	-1.76901	7.17013e-12	-1.84546	-1.51363
55310548	chr1:55310548:C:T	5.9454e-23	-1.83967	-1.20613	1.54927e-20	-1.56466	-1.9306	5.92231e-12	-1.84011	-1.71017
55310696	chr1:55310696:T:C	6.08e-23	-1.8152	-1.20821	1.60215e-20	-1.53163	-1.93006	6.07103e-12	-1.81566	-1.70983
55310871	chr1:55310871:A:T	2.14447e-22	-7.39038e-10	-1.76294	5.50595e-20	-7.39038e-10	-2.22721	3.44706e-11	-7.39038e-10	-1.78891
55310960	chr1:55310960:C:T	1.50819e-22	-7.39038e-10	-2.11492	5.02528e-20	-7.39038e-10	-2.31856	2.3454e-11	-7.39038e-10	-2.17397
55311026	chr1:55311026:A:C	2.64382e-22	0.52838	-2.08199	2.67747e-19	1.66959	-2.31517	3.49763e-11	0.52767	-2.30201
55311298	chr1:55311298:C:T	1.79582e-22	0.290051	-2.23042	8.66492e-20	0.506376	-2.28014	2.6764e-11	0.29028	-2.33224
55311758	chr1:55311758:T:C	2.78166e-23	-1.866	-1.93937	1.88431e-20	-1.53096	-1.76852	9.24836e-12	-1.86642	-1.23815
55311800	chr1:55311800:C:G	1.54291e-22	-7.39038e-10	-2.09216	9.20814e-20	-7.39038e-10	-1.71295	3.31699e-11	-7.39038e-10	-1.82737
55311829	chr1:55311829:C:T	2.83998e-22	0.489676	-1.97171	2.15384e-19	1.41798	-2.28119	3.27396e-11	0.489171	-2.3296
55311836	chr1:55311836:G:A	1.33865e-22	-7.39038e-10	-2.23416	7.02995e-20	-7.39038e-10	-1.98286	2.52267e-11	-7.39038e-10	-2.10111
55312090	chr1:55312090:C:T	2.40302e-22	-7.39038e-10	-1.6491	2.83551e-19	-7.39038e-10	-0.588237	1.05844e-10	-7.39038e-10	-0.667048
55312364	chr1:55312364:A:T	6.2466e-23	-0.826356	-2.17002	4.8606e-20	-0.126439	-2.22544	1.10164e-11	-0.825934	-2.1037
55312445	chr1:55312445:T:G	1.24212e-22	-7.39038e-10	-2.30901	8.57141e-20	-7.39038e-10	-1.78461	6.50415e-11	-7.39038e-10	-1.15399
55312604	chr1:55312604:T:C	3.2883e-22	-7.39038e-10	-1.33546	1.10039e-19	-7.39038e-10	-1.5348	3.68299e-11	-7.39038e-10	-1.7227
55312751	chr1:55312751:A:G	1.30178e-22	-7.39038e-10	-2.26209	1.00063e-19	-7.39038e-10	-1.62983	6.80149e-11	-7.39038e-10	-1.10929
55312756	chr1:55312756:C:T	2.39234e-23	-2.03132	-1.92482	1.40507e-20	-1.76844	-1.82451	6.13972e-12	-2.03163	-1.48261
55312774	chr1:55312774:A:G	1.52015e-22	-7.39038e-10	-2.10702	5.03589e-20	-7.39038e-10	-2.31645	2.3613e-11	-7.39038e-10	-2.16722
55313369	chr1:55313369:G:A	1.72708e-23	-1.9531	-2.32888	7.03409e-21	-1.95166	-2.3332	2.83652e-12	-1.95314	-2.3333
55313431	chr1:55313431:C:T	1.87913e-22	-7.39038e-10	-1.89502	7.43945e-20	-7.39038e-10	-1.92624	2.48719e-11	-7.39038e-10	-2.11527
55313484	chr1:55313484:G:A	1.21248e-22	-7.39038e-10	-2.33316	5.73742e-20	-7.39038e-10	-2.18603	2.15724e-11	-7.39038e-10	-2.2576
55313886	chr1:55313886:C:T	1.57172e-22	-7.39038e-10	-2.07366	9.39159e-20	-7.39038e-10	-1.69323	3.38955e-11	-7.39038e-10	-1.80573
55314795	chr1:55314795:A:C	1.46693e-22	-2.14266	-4.84864e-09	5.77239e-20	-2.17996	-4.84864e-09	2.41996e-11	-2.14268	-4.84864e-09
55314811	chr1:55314811:A:G	1.58012e-22	-7.39038e-10	-2.06833	5.13525e-20	-7.39038e-10	-2.29691	2.47988e-11	-7.39038e-10	-2.11822
55314854	chr1:55314854:G:A	1.26296e-22	-7.39038e-10	-2.29237	4.96239e-20	-7.39038e-10	-2.33116	2.02804e-11	-7.39038e-10	-2.31936
55315106	chr1:55315106:C:T	7.69416e-23	-0.509642	-2.27831	3.43296e-20	-0.593917	-2.1057	1.57301e-11	-0.509417	-2.06402
55315148	chr1:55315148:C:T	1.41475e-22	0.00750257	-2.18638	1.73257e-19	0.700215	-1.78107	2.80911e-11	0.00772373	-2.00128
55315248	chr1:55315248:G:C	1.80309e-23	-1.91343	-2.32548	7.30944e-21	-1.91315	-2.33331	2.95365e-12	-1.91346	-2.33251
55315260	chr1:55315260:G:A	1.52976e-21	2.48183	-2.27997	1.93422e-18	3.6642	-2.33237	2.73337e-10	2.48119	-2.1995
55316211	chr1:55316211:C:T	1.16478e-22	-0.106534	-2.26677	1.75682e-19	0.552729	-1.61968	2.82781e-11	-0.106313	-1.88061
55316532	chr1:55316532:G:A	2.12397e-22	-7.39038e-10	-1.77254	1.50732e-19	-7.39038e-10	-1.22012	5.32692e-11	-7.39038e-10	-1.35365
55317012	chr1:55317012:C:T	2.23275e-22	-7.39038e-10	-1.72259	6.31599e-20	-7.39038e-10	-2.08996	4.7017e-11	-7.39038e-10	-1.4785
55317241	chr1:55317241:A:G	1.3964e-23	-2.18375	-2.31077	6.72807e-21	-2.19068	-2.13866	2.4815e-12	-2.18372	-2.23643
55317439	chr1:55317439:G:A	5.60865e-22	-7.39038e-10	-0.801519	1.11652e-19	-7.39038e-10	-1.52024	7.14452e-11	-7.39038e-10	-1.06008
55317662	chr1:55317662:T:G	1.48266e-22	-7.39038e-10	-2.13199	9.05331e-20	-7.39038e-10	-1.72991	3.19767e-11	-7.39038e-10	-1.86401
55317824	chr1:55317824:C:T	1.86958e-22	-1.90012	-4.84864e-09	1.13452e-19	-1.50424	-4.84864e-09	3.08436e-11	-1.90009	-4.84864e-09
55318019	chr1:55318019:C:T	1.76159e-22	-7.39038e-10	-1.95961	1.31092e-19	-7.39038e-10	-1.35973	3.77407e-11	-7.39038e-10	-1.69828
55318166	chr1:55318166:G:A	1.46205e-22	-7.39038e-10	-2.14599	4.98376e-20	-7.39038e-10	-2.32686	1.99991e-11	-7.39038e-10	-2.33333
55318243	chr1:55318243:C:T	1.50161e-22	-7.39038e-10	-2.11929	5.17139e-20	-7.39038e-10	-2.2899	2.04593e-11	-7.39038e-10	-2.31058
55318247	chr1:55318247:T:C	3.10889e-22	0.761083	-2.15265	1.32462e-19	0.984052	-2.33338	4.56985e-11	0.761329	-2.26828
55318461	chr1:55318461:G:A	1.68037e-22	-7.39038e-10	-2.00681	6.42329e-20	-7.39038e-10	-2.07311	3.75648e-11	-7.39038e-10	-1.70295
55318907	chr1:55318907:G:A	1.62737e-22	-7.39038e-10	-2.03886	9.71221e-20	-7.39038e-10	-1.65966	4.17101e-11	-7.39038e-10	-1.59827
55319209	chr1:55319209:T:C	1.62737e-22	-7.39038e-10	-2.03886	9.71221e-20	-7.39038e-10	-1.65966	4.17101e-11	-7.39038e-10	-1.59827
55319256	chr1:55319256:T:C	3.00951e-22	0.751666	-2.17572	1.32372e-19	0.982872	-2.33288	4.47146e-11	0.751904	-2.28062
55319257	chr1:55319257:G:A	2.37863e-22	-7.39038e-10	-1.6593	6.92079e-20	-7.39038e-10	-1.99851	2.50792e-11	-7.39038e-10	-2.10698
55319457	chr1:55319457:C:G	1.54888e-22	-7.39038e-10	-2.08829	5.09676e-20	-7.39038e-10	-2.30444	2.43636e-11	-7.39038e-10	-2.13592
55319481	chr1:55319481:G:A	6.39773e-22	-0.669887	-4.84864e-09	2.52937e-19	-0.702485	-4.84864e-09	1.05543e-10	-0.669893	-4.84864e-09
55319506	chr1:55319506:C:T	1.46208e-22	-7.39038e-10	-2.14597	8.64015e-20	-7.39038e-10	-1.77662	4.09615e-11	-7.39038e-10	-1.61638
55319508	chr1:55319508:G:A	1.38332e-22	-7.39038e-10	-2.20134	1.18649e-19	-7.39038e-10	-1.45946	7.43315e-11	-7.39038e-10	-1.02048
55319830	chr1:55319830:T:C	1.39895e-22	-2.1901	-4.84864e-09	5.58167e-20	-2.21355	-4.84864e-09	2.30787e-11	-2.1901	-4.84864e-09
55319999	chr1:55319999:T:C	5.19509e-22	-0.050277	-0.827838	2.62555e-19	1.31692	-1.98209	3.8665e-11	-0.0499196	-1.62416
55320018	chr1:55320018:A:G	8.39669e-22	-7.39038e-10	-0.397992	1.56232e-19	-7.39038e-10	-1.18428	8.87479e-11	-7.39038e-10	-0.843214
55320109	chr1:55320109:C:T	7.01178e-22	-7.39038e-10	-0.578237	3.25491e-19	-7.39038e-10	-0.450292	1.76418e-10	-7.39038e-10	-0.156155
55320133	chr1:55320133:G:A	1.28015e-22	-7.39038e-10	-2.27885	7.83199e-20	-7.39038e-10	-1.87483	4.98663e-11	-7.39038e-10	-1.41967
55320142	chr1:55320142:T:G	4.70331e-22	0.265162	-1.24272	1.06614e-19	0.575206	-2.14162	4.31669e-11	0.265387	-1.82933
55320758	chr1:55320758:A:C	1.21864e-22	-7.39038e-10	-2.3281	6.01849e-20	-7.39038e-10	-2.13821	2.27375e-11	-7.39038e-10	-2.205
55320889	chr1:55320889:A:G	5.54592e-22	-7.39038e-10	-0.812766	1.50872e-19	-7.39038e-10	-1.21919	3.8916e-11	-7.39038e-10	-1.66761
55320896	chr1:55320896:T:C	1.43686e-22	-2.16337	-4.84864e-09	5.62859e-20	-2.20518	-4.84864e-09	2.37046e-11	-2.16335	-4.84864e-09
55320953	chr1:55320953:G:C	7.35438e-22	-1.35888	0.82835	1.98434e-20	-1.56922	-1.67854	1.29638e-11	-1.35937	-1.40748
55320964	chr1:55320964:T:C	6.90219e-22	-1.42326	0.829274	1.87636e-20	-1.62407	-1.67963	1.21358e-11	-1.42373	-1.40912
55320986	chr1:55320986:T:C	1.33486e-22	-7.39038e-10	-2.237	8.07639e-20	-7.39038e-10	-1.8441	2.88414e-11	-7.39038e-10	-1.9672
55321913	chr1:55321913:C:T	1.34132e-22	-7.39038e-10	-2.23217	7.8419e-20	-7.39038e-10	-1.87356	2.80322e-11	-7.39038e-10	-1.99566
55321917	chr1:55321917:G:A	1.45171e-22	0.177506	-2.33059	9.14099e-20	0.529348	-2.24962	3.52659e-11	0.177037	-1.94313
55321961	chr1:55321961:A:G	7.65783e-22	-2.08341	1.59331	1.08318e-20	-1.52317	-2.32997	2.53436e-12	-2.08339	-2.31568
55322085	chr1:55322085:G:A	3.14937e-23	-2.21182	-1.4694	4.7306e-20	-2.21245	-0.166537	1.29414e-10	-2.21182	1.74583
55322245	chr1:55322245:T:C	8.74617e-22	-2.06235	1.70513	1.13996e-20	-1.47603	-2.32601	2.57426e-12	-2.06233	-2.32112
55322487	chr1:55322487:C:A	1.26458e-22	-7.39038e-10	-2.29109	4.97056e-20	-7.39038e-10	-2.32951	2.03474e-11	-7.39038e-10	-2.31606
55322557	chr1:55322557:T:C	2.40523e-22	0.0564065	-1.70459	2.67912e-19	0.991026	-1.636	3.4851e-11	0.0569219	-1.83485
55322626	chr1:55322626:A:G	1.88116e-22	-7.39038e-10	-1.89394	5.04501e-20	-7.39038e-10	-2.31464	2.20198e-11	-7.39038e-10	-2.23707
55322665	chr1:55322665:A:G	1.75959e-22	-1.96075	-4.84864e-09	8.27706e-20	-1.81955	-4.84864e-09	2.9026e-11	-1.96082	-4.84864e-09
55322936	chr1:55322936:C:T	1.87309e-21	-1.21668	1.62103	3.52701e-20	-1.43827	-1.23432	2.41057e-11	-1.21721	-0.929351
55323371	chr1:55323371:T:A	4.00423e-22	-7.39038e-10	-1.13848	1.57325e-19	-7.39038e-10	-1.17731	5.85317e-11	-7.39038e-10	-1.25945
55323415	chr1:55323415:A:C	1.22595e-22	-7.39038e-10	-2.32211	5.27219e-20	-7.39038e-10	-2.2706	2.03973e-11	-7.39038e-10	-2.31361
55323467	chr1:55323467:T:C	1.30279e-22	-7.39038e-10	-2.26132	4.9682e-20	-7.39038e-10	-2.32998	2.00191e-11	-7.39038e-10	-2.33233
55323670	chr1:55323670:G:A	1.95718e-21	-7.39038e-10	0.448259	9.50119e-19	-7.39038e-10	0.62096	1.59968e-10	-7.39038e-10	-0.254038
55323678	chr1:55323678:G:A	2.90643e-22	-1.4589	-4.84864e-09	1.06494e-19	-1.56754	-4.84864e-09	4.79487e-11	-1.45888	-4.84864e-09
55323716	chr1:55323716:A:C	2.09341e-22	-7.39038e-10	-1.78704	5.62e-20	-7.39038e-10	-2.20671	2.01313e-11	-7.39038e-10	-2.32674
55323967	chr1:55323967:C:T	1.21647e-22	-7.39038e-10	-2.32988	5.40074e-20	-7.39038e-10	-2.24651	2.1527e-11	-7.39038e-10	-2.2597
55324075	chr1:55324075:G:A	2.99064e-22	-1.43034	-4.84864e-09	1.09398e-19	-1.54064	-4.84864e-09	4.9338e-11	-1.43032	-4.84864e-09
55324117	chr1:55324117:C:T	1.83667e-22	-7.39038e-10	-1.91787	5.32591e-20	-7.39038e-10	-2.26046	2.00296e-11	-7.39038e-10	-2.3318
55324498	chr1:55324498:T:C	1.26458e-22	-7.39038e-10	-2.29109	4.97056e-20	-7.39038e-10	-2.32951	2.03474e-11	-7.39038e-10	-2.31606
55324563	chr1:55324563:A:G	2.6727e-22	-7.39038e-10	-1.54274	6.71973e-20	-7.39038e-10	-2.02799	4.18092e-11	-7.39038e-10	-1.5959
55324663	chr1:55324663:G:T	2.22958e-22	0.0514429	-1.77546	2.42608e-19	0.987143	-1.73132	3.19377e-11	0.0519574	-1.91718
55325128	chr1:55325128:C:T	4.53186e-23	-1.81145	-1.50583	1.98754e-20	-1.78404	-1.46211	8.11001e-12	-1.8115	-1.42442
55325177	chr1:55325177:TATG:T	1.36316e-22	-7.39038e-10	-2.21602	8.11062e-20	-7.39038e-10	-1.83987	2.88552e-11	-7.39038e-10	-1.96672
55325188	chr1:55325188:C:T	5.55254e-22	-0.26522	-0.546353	1.86064e-19	0.755425	-1.76496	2.78998e-11	-0.264887	-1.73551
55325498	chr1:55325498:A:G	1.76158e-22	-7.39038e-10	-1.95962	5.23414e-20	-7.39038e-10	-2.27784	1.99984e-11	-7.39038e-10	-2.33336
55325859	chr1:55325859:T:A	9.65461e-22	-2.05018	1.79179	1.16747e-20	-1.45566	-2.32254	2.59586e-12	-2.05016	-2.32493
55326173	chr1:55326173:C:T	3.00414e-22	0.108134	-1.53397	3.19191e-19	0.994798	-1.46464	4.23045e-11	0.108645	-1.69276
55326661	chr1:55326661:G:T	1.62887e-22	0.232569	-2.27051	1.2354e-19	0.590744	-2.00981	5.97362e-11	0.232081	-1.47116
55326915	chr1:55326915:T:C	2.43642e-23	-1.81864	-2.11924	1.03237e-20	-1.81523	-2.08596	4.18652e-12	-1.81869	-2.07846
55326931	chr1:55326931:C:T	2.48837e-22	-7.39038e-10	-1.6142	1.19128e-19	-7.39038e-10	-1.45543	6.69511e-11	-7.39038e-10	-1.12505
55327049	chr1:55327049:G:A	1.5401e-21	0.208601	-4.84864e-09	2.44827e-19	-0.735076	-4.84864e-09	2.54105e-10	0.208734	-4.84864e-09
55327143	chr1:55327143:A:G	1.11953e-22	-2.08758	-0.325335	5.79359e-21	-2.14792	-2.33095	2.47958e-12	-2.08758	-2.33334
55327252	chr1:55327252:G:A	6.81692e-23	-1.15016	-1.75885	2.50018e-20	-0.772748	-2.24393	7.71787e-12	-1.15008	-2.1354
55327274	chr1:55327274:A:G	1.22916e-22	-7.39038e-10	-2.31949	6.08931e-20	-7.39038e-10	-2.12651	2.20481e-11	-7.39038e-10	-2.23579
55327477	chr1:55327477:G:A	2.12239e-23	-2.181	-1.89487	1.22135e-20	-2.03365	-1.69944	3.33101e-12	-2.18102	-1.94472
55327571	chr1:55327571:A:G	2.2634e-22	0.344208	-2.05317	8.97352e-20	0.518555	-2.25732	3.09005e-11	0.34478	-2.24302
55327699	chr1:55327699:T:C	2.31758e-22	-7.39038e-10	-1.68531	1.55302e-19	-7.39038e-10	-1.19025	6.75124e-11	-7.39038e-10	-1.1167
55327761	chr1:55327761:G:A	5.98712e-22	-7.39038e-10	-0.736219	5.1559e-20	-7.39038e-10	-2.2929	2.03858e-11	-7.39038e-10	-2.31417
55328230	chr1:55328230:GC:G	5.23293e-22	0.789635	-1.66049	4.62188e-19	2.21302	-2.31267	4.40898e-11	0.789817	-2.3326
55328938	chr1:55328938:A:G	3.54349e-22	-1.26072	-4.84864e-09	3.08678e-19	-0.503328	-4.84864e-09	5.84573e-11	-1.26072	-4.84864e-09
55329045	chr1:55329045:A:AG	7.45033e-23	-0.549566	-2.27059	5.36139e-20	0.0218469	-2.27567	1.18096e-11	-0.549406	-2.3107
55329117	chr1:55329117:G:A	8.31069e-23	-2.20851	-0.502361	2.39105e-20	-2.02777	-1.03354	8.09985e-12	-2.2085	-1.02867
55329218	chr1:55329218:T:C	4.79938e-22	0.151811	-1.10915	3.82676e-20	-1.06526	-1.52577	4.94451e-11	0.152058	-1.58021
55329291	chr1:55329291:C:A	3.90825e-21	1.13984	-4.84864e-09	9.85685e-18	2.96029	-4.84864e-09	6.44859e-10	1.14002	-4.84864e-09
55329329	chr1:55329329:T:C	4.64203e-22	0.105539	-1.09622	3.74376e-20	-1.09829	-1.51466	4.7745e-11	0.105781	-1.56892
55330093	chr1:55330093:G:C	8.65921e-21	-7.39038e-10	1.93538	4.38083e-18	-7.39038e-10	2.14937	6.53786e-10	-7.39038e-10	1.15377
55330141	chr1:55330141:A:G	1.44482e-22	-0.32717	-1.83068	1.17128e-19	0.318958	-1.79132	3.29256e-11	-0.326947	-1.50782
55330167	chr1:55330167:T:G	1.61182e-22	-7.39038e-10	-2.04847	7.65683e-20	-7.39038e-10	-1.89744	3.14707e-11	-7.39038e-10	-1.87996
55330190	chr1:55330190:A:G	3.49674e-22	-7.39038e-10	-1.274	9.5396e-20	-7.39038e-10	-1.67759	3.72013e-11	-7.39038e-10	-1.71267
55330575	chr1:55330575:T:A	1.06605e-21	-7.39038e-10	-0.159284	1.26855e-19	-7.39038e-10	-1.39258	8.98205e-11	-7.39038e-10	-0.8312
55330616	chr1:55330616:T:C	1.49966e-22	-0.127436	-1.99315	1.76196e-20	-1.22673	-2.13989	2.29045e-11	-0.127209	-2.07047
55330684	chr1:55330684:A:T	3.29438e-21	-0.685742	1.65471	2.16712e-19	1.03006	-1.88712	1.91463e-11	-0.68568	-1.69122
55330899	chr1:55330899:A:G	3.72755e-22	-2.07788	0.867805	1.3764e-20	-1.4509	-2.16267	3.16605e-12	-2.07791	-2.09862
55330970	chr1:55330970:C:T	1.33017e-22	-7.39038e-10	-2.24052	5.1753e-20	-7.39038e-10	-2.28915	2.40569e-11	-7.39038e-10	-2.14859
55331615	chr1:55331615:A:G	5.74547e-22	1.04911	-1.82653	6.81625e-19	2.46083	-2.17198	6.03809e-11	1.04933	-2.27767
55332009	chr1:55332009:C:T	7.62379e-22	1.11235	-1.60691	7.05032e-19	2.57993	-2.25732	6.21146e-11	1.11257	-2.3126
55332036	chr1:55332036:G:T	2.13207e-22	0.384323	-2.15306	2.44019e-20	-0.931229	-2.10974	3.12087e-11	0.38458	-2.2729
55332156	chr1:55332156:T:A	1.88833e-22	-7.39038e-10	-1.89014	1.24709e-19	-7.39038e-10	-1.40964	3.93542e-11	-7.39038e-10	-1.65641
55332350	chr1:55332350:C:T	3.85562e-22	-2.15273	0.976435	1.27955e-20	-1.49926	-2.18727	2.93665e-12	-2.15275	-2.09899
55332619	chr1:55332619:G:A	1.41938e-22	-7.39038e-10	-2.17561	5.46809e-20	-7.39038e-10	-2.23411	2.60803e-11	-7.39038e-10	-2.06783
55332620	chr1:55332620:G:A	3.62511e-23	-1.58824	-1.95229	3.86349e-20	-0.398258	-2.18321	4.32237e-12	-1.58817	-2.27704
55332709	chr1:55332709:C:T	3.85109e-22	-0.783192	-0.394282	2.36882e-20	-1.51939	-1.55126	2.75662e-11	-0.783609	-1.22882
55332721	chr1:55332721:A:C	1.96253e-21	0.71392	-0.262928	1.40818e-19	-0.661507	-0.626653	2.50561e-10	0.71421	-0.51952
55333011	chr1:55333011:T:C	1.91026e-22	-7.39038e-10	-1.87859	9.33953e-20	-7.39038e-10	-1.69879	3.72082e-11	-7.39038e-10	-1.71248
55333018	chr1:55333018:G:A	3.40498e-22	-2.12269	0.822097	1.3647e-20	-1.40371	-2.21839	2.9096e-12	-2.12271	-2.13829
55333186	chr1:55333186:T:C	1.91553e-22	0.415228	-2.29106	1.07389e-19	0.7275	-2.28667	3.53589e-11	0.415515	-2.17898
55333419	chr1:55333419:G:C	9.05526e-22	0.428725	-0.751208	7.88049e-20	-0.816319	-1.05233	1.23462e-10	0.428995	-0.942072
55333504	chr1:55333504:T:C	9.14376e-22	-7.39038e-10	-0.312758	1.14961e-19	-7.39038e-10	-1.49104	7.64667e-11	-7.39038e-10	-0.992159
55333792	chr1:55333792:G:A	8.48212e-23	-0.603644	-2.08681	2.89249e-20	-0.929303	-1.94162	2.60361e-11	-0.604069	-1.46546
55333940	chr1:55333940:C:T	1.31778e-22	-7.39038e-10	-2.24988	4.95751e-20	-7.39038e-10	-2.33214	2.02134e-11	-7.39038e-10	-2.32267
55334097	chr1:55334097:C:T	3.86612e-23	-1.58242	-1.89375	2.41404e-20	-0.757731	-2.29401	4.13011e-12	-1.58231	-2.3284
55334126	chr1:55334126:C:G	3.05773e-21	0.733193	0.161234	2.37004e-19	-0.632469	-0.135079	2.51958e-10	0.733479	-0.533228
55334231	chr1:55334231:A:G	4.4875e-22	-1.02453	-4.84864e-09	3.1447e-19	-0.484739	-4.84864e-09	7.40242e-11	-1.02462	-4.84864e-09
55334697	chr1:55334697:C:T	1.45763e-22	-7.39038e-10	-2.14902	5.57653e-20	-7.39038e-10	-2.21448	2.69491e-11	-7.39038e-10	-2.03506
55334738	chr1:55334738:G:A	1.42706e-22	-7.39038e-10	-2.17022	5.50368e-20	-7.39038e-10	-2.22762	2.63705e-11	-7.39038e-10	-2.05677
55334938	chr1:55334938:C:T	1.70075e-22	-7.39038e-10	-1.99476	7.53604e-20	-7.39038e-10	-1.91334	5.8068e-11	-7.39038e-10	-1.2674
55334939	chr1:55334939:C:T	1.93955e-22	-7.39038e-10	-1.86337	6.3469e-20	-7.39038e-10	-2.08508	3.48385e-11	-7.39038e-10	-1.77829
55335156	chr1:55335156:A:G	1.70188e-20	0.673559	1.93751	1.14573e-18	-0.684897	1.49307	9.62213e-10	0.673838	0.866385
55335612	chr1:55335612:A:G	5.48627e-23	-1.25652	-1.86965	1.29154e-20	-1.37879	-2.29842	5.72802e-12	-1.25653	-2.32712
55335838	chr1:55335838:G:A	4.14495e-23	-1.67979	-1.72674	3.22902e-20	-0.72283	-2.03803	4.37345e-12	-1.67972	-2.17374
55335879	chr1:55335879:C:T	2.1932e-22	-7.39038e-10	-1.74047	7.81967e-20	-7.39038e-10	-1.8764	4.21804e-11	-7.39038e-10	-1.58706
55336035	chr1:55336035:G:C	1.47842e-22	-7.39038e-10	-2.13486	4.96893e-20	-7.39038e-10	-2.32984	2.07306e-11	-7.39038e-10	-2.2974
55336163	chr1:55336163:A:G	6.66842e-22	-0.756048	0.127601	1.19543e-19	0.838439	-2.29039	1.07014e-11	-0.755983	-2.20266
55336215	chr1:55336215:G:A	7.26115e-22	-7.39038e-10	-0.543292	9.95673e-20	-7.39038e-10	-1.63479	6.36744e-11	-7.39038e-10	-1.17523
55336228	chr1:55336228:A:G	1.66307e-21	-0.695787	0.981206	1.62464e-19	1.00951	-2.15468	1.4133e-11	-0.69571	-1.98479
55336451	chr1:55336451:A:G	1.45445e-22	-7.39038e-10	-2.1512	5.56812e-20	-7.39038e-10	-2.21598	2.68771e-11	-7.39038e-10	-2.03774
55336603	chr1:55336603:C:T	1.49177e-22	-7.39038e-10	-2.12587	4.97776e-20	-7.39038e-10	-2.32806	2.08235e-11	-7.39038e-10	-2.29293
55337516	chr1:55337516:A:G	1.70585e-22	-7.39038e-10	-1.99176	8.18514e-20	-7.39038e-10	-1.83072	3.26419e-11	-7.39038e-10	-1.84342
55337611	chr1:55337611:A:T	1.45763e-22	-7.39038e-10	-2.14902	5.57653e-20	-7.39038e-10	-2.21448	2.69491e-11	-7.39038e-10	-2.03506
55337885	chr1:55337885:T:G	1.26321e-22	-7.39038e-10	-2.29217	8.51483e-20	-7.39038e-10	-1.79123	4.03487e-11	-7.39038e-10	-1.63145
55338097	chr1:55338097:A:G	1.51949e-22	0.102673	-2.21013	8.31983e-20	0.391825	-2.20623	2.95194e-11	0.102943	-2.04691
55338159	chr1:55338159:A:G	1.4517e-22	0.0789687	-2.23206	7.85098e-20	0.358682	-2.23109	2.78209e-11	0.0792384	-2.08246
55338236	chr1:55338236:A:T	1.45762e-22	-7.39038e-10	-2.14902	5.57728e-20	-7.39038e-10	-2.21434	2.69561e-11	-7.39038e-10	-2.0348
55338645	chr1:55338645:A:G	1.50151e-22	0.112925	-2.23228	8.13946e-20	0.394987	-2.2313	2.87721e-11	0.113197	-2.08281
55338779	chr1:55338779:G:A	1.45987e-22	-7.39038e-10	-2.14748	5.58331e-20	-7.39038e-10	-2.21326	2.70006e-11	-7.39038e-10	-2.03315
55338783	chr1:55338783:G:A	6.33573e-21	-7.39038e-10	1.62296	3.18895e-18	-7.39038e-10	1.83182	5.21146e-10	-7.39038e-10	0.927017
55339329	chr1:55339329:A:G	1.25076e-22	-7.39038e-10	-2.30208	5.00577e-20	-7.39038e-10	-2.32245	2.00209e-11	-7.39038e-10	-2.33224
55339745	chr1:55339745:G:A	1.45788e-22	-7.39038e-10	-2.14885	7.72351e-20	-7.39038e-10	-1.88877	2.32711e-11	-7.39038e-10	-2.1818
55341317	chr1:55341317:T:C	1.25292e-22	-7.39038e-10	-2.30035	8.26139e-20	-7.39038e-10	-1.82145	3.89798e-11	-7.39038e-10	-1.66597
55341468	chr1:55341468:C:T	1.76772e-22	-1.95614	-4.84864e-09	6.06814e-20	-2.12999	-4.84864e-09	2.91639e-11	-1.95608	-4.84864e-09
55341586	chr1:55341586:T:C	9.06578e-23	-1.77993	-0.843982	1.34003e-20	-1.77281	-1.86754	4.46536e-12	-1.77982	-2.05285
55341645	chr1:55341645:A:G	1.56871e-22	-7.39038e-10	-2.07558	9.87583e-20	-7.39038e-10	-1.64295	2.90487e-11	-7.39038e-10	-1.96004
55341828	chr1:55341828:C:T	6.59851e-23	-1.77316	-1.16841	1.15582e-20	-1.77121	-2.01702	3.85156e-12	-1.77305	-2.20749
55341966	chr1:55341966:A:G	8.42676e-23	-1.76966	-0.927339	1.29224e-20	-1.76317	-1.91349	4.35466e-12	-1.76955	-2.08821
55342113	chr1:55342113:C:T	2.26473e-22	-7.39038e-10	-1.70838	6.98044e-20	-7.39038e-10	-1.98993	3.0133e-11	-7.39038e-10	-1.92339
55342284	chr1:55342284:T:C	1.47551e-22	-7.39038e-10	-2.13683	4.96778e-20	-7.39038e-10	-2.33007	2.07158e-11	-7.39038e-10	-2.29812
55342382	chr1:55342382:C:T	1.72265e-22	-1.98197	-4.84864e-09	5.66494e-20	-2.19875	-4.84864e-09	2.8419e-11	-1.98196	-4.84864e-09
55342400	chr1:55342400:A:G	9.67457e-22	-7.39038e-10	-0.256329	2.43319e-19	-7.39038e-10	-0.741254	8.54824e-11	-7.39038e-10	-0.880702
55342470	chr1:55342470:C:T	3.97906e-21	2.88243	-1.72463	6.45691e-19	2.05676	-1.82207	4.51195e-10	2.88299	-2.1001
55343315	chr1:55343315:G:A	1.217e-22	-7.39038e-10	-2.32944	6.95505e-20	-7.39038e-10	-1.99357	3.19276e-11	-7.39038e-10	-1.86554
55343324	chr1:55343324:G:T	1.23895e-22	-7.39038e-10	-2.31157	5.98035e-20	-7.39038e-10	-2.14456	2.27242e-11	-7.39038e-10	-2.20558
55343344	chr1:55343344:A:G	7.59247e-22	-0.498672	-4.84864e-09	2.40437e-19	-0.75317	-4.84864e-09	1.25281e-10	-0.498452	-4.84864e-09
55343572	chr1:55343572:C:T	1.24832e-22	-0.0646417	-2.23939	6.67929e-20	0.208291	-2.24232	2.36813e-11	-0.064381	-2.09995
55343649	chr1:55343649:G:T	9.18038e-22	-7.39038e-10	-0.308761	1.20907e-19	-7.39038e-10	-1.44061	8.13886e-11	-7.39038e-10	-0.929779
55343688	chr1:55343688:G:T	1.12188e-22	-1.73287	-0.677952	1.53945e-20	-1.72547	-1.77615	5.04063e-12	-1.73276	-1.97873
55343765	chr1:55343765:C:G	1.25165e-22	-7.39038e-10	-2.30136	4.97346e-20	-7.39038e-10	-2.32893	1.99984e-11	-7.39038e-10	-2.33336
55343825	chr1:55343825:G:A	9.87375e-23	-2.19317	-0.345367	1.17707e-20	-2.178	-1.59201	4.04727e-12	-2.19318	-1.73779
55343936	chr1:55343936:G:A	1.2741e-22	-7.39038e-10	-2.28359	4.97151e-20	-7.39038e-10	-2.32932	2e-11	-7.39038e-10	-2.33328
55343978	chr1:55343978:C:T	1.62971e-21	-7.39038e-10	0.265157	6.27074e-19	-7.39038e-10	0.205438	5.25001e-10	-7.39038e-10	0.934387
55344336	chr1:55344336:C:T	5.20883e-23	-1.60111	-1.57695	9.49519e-21	-1.78247	-2.20237	4.30454e-12	-1.60111	-2.26823
55344526	chr1:55344526:C:T	1.45763e-22	-7.39038e-10	-2.14902	5.57653e-20	-7.39038e-10	-2.21448	2.69491e-11	-7.39038e-10	-2.03506
55344802	chr1:55344802:C:T	1.4594e-22	-7.39038e-10	-2.1478	5.58162e-20	-7.39038e-10	-2.21356	2.69897e-11	-7.39038e-10	-2.03356
55344821	chr1:55344821:C:G	9.0724e-23	-2.18478	-0.438398	1.12e-20	-2.16814	-1.65157	3.85802e-12	-2.18479	-1.79407
55344844	chr1:55344844:C:T	1.94666e-22	-7.39038e-10	-1.85971	1.49484e-19	-7.39038e-10	-1.22844	4.11291e-11	-7.39038e-10	-1.6123
55345092	chr1:55345092:T:G	1.62109e-22	-7.39038e-10	-2.04273	9.86692e-20	-7.39038e-10	-1.64385	3.20169e-11	-7.39038e-10	-1.86275
55345208	chr1:55345208:G:A	1.56409e-22	-7.39038e-10	-2.07852	5.97094e-20	-7.39038e-10	-2.14614	2.93852e-11	-7.39038e-10	-1.94852
55345542	chr1:55345542:C:T	2.31911e-22	-1.94286	0.258214	2.08916e-20	-1.9583	-1.23798	6.9118e-12	-1.94279	-1.45299
55346791	chr1:55346791:A:G	9.9655e-21	-7.39038e-10	2.07589	5.30284e-18	-7.39038e-10	2.34037	8.20319e-10	-7.39038e-10	1.38068
55346875	chr1:55346875:C:A	4.44936e-22	-1.03307	-4.84864e-09	9.92171e-20	-1.63832	-4.84864e-09	7.34064e-11	-1.033	-4.84864e-09
55347080	chr1:55347080:G:A	9.61573e-22	-7.39038e-10	-0.26243	1.21309e-19	-7.39038e-10	-1.43728	8.08465e-11	-7.39038e-10	-0.936461
55347155	chr1:55347155:G:A	1.64254e-21	1.0599	-0.786899	5.80034e-19	2.3867	-2.25924	6.26013e-11	1.06017	-2.2524
55347171	chr1:55347171:G:C	2.11417e-22	-7.39038e-10	-1.77716	1.27386e-19	-7.39038e-10	-1.3884	3.78588e-11	-7.39038e-10	-1.69515
55347207	chr1:55347207:C:T	6.54042e-23	-1.43675	-1.51366	1.23363e-20	-1.55517	-2.16791	5.18618e-12	-1.43676	-2.24626
55347403	chr1:55347403:T:G	6.38373e-22	-7.39038e-10	-0.672077	1.07555e-19	-7.39038e-10	-1.55763	6.12018e-11	-7.39038e-10	-1.21484
55348361	chr1:55348361:A:G	1.70585e-22	-7.39038e-10	-1.99176	8.18514e-20	-7.39038e-10	-1.83072	3.26419e-11	-7.39038e-10	-1.84342
55348491	chr1:55348491:C:T	2.53672e-22	0.437949	-2.0329	1.59597e-19	0.691359	-1.85433	4.80938e-11	0.438295	-1.89416
55348571	chr1:55348571:C:T	2.46903e-22	0.426967	-2.04897	1.61781e-19	0.684076	-1.83346	4.84367e-11	0.427313	-1.87607
55348813	chr1:55348813:C:T	6.3809e-22	-7.39038e-10	-0.672521	9.38524e-20	-7.39038e-10	-1.6939	5.76605e-11	-7.39038e-10	-1.27444
55348900	chr1:55348900:G:A	3.92296e-22	-0.0998556	-1.05913	2.62235e-20	-1.11482	-1.85415	3.67151e-11	-0.0996708	-1.62615
55348922	chr1:55348922:C:T	2.67876e-22	-1.34991	-0.190571	2.91028e-20	-0.602347	-2.26245	5.3026e-12	-1.34976	-2.31106
55348983	chr1:55348983:C:T	2.4104e-22	0.274598	-1.92063	1.29359e-19	0.528078	-1.90112	3.94068e-11	0.274932	-1.93001
55349074	chr1:55349074:G:A	1.24922e-22	-7.39038e-10	-2.30331	5.00759e-20	-7.39038e-10	-2.32209	2.00214e-11	-7.39038e-10	-2.33221
55349098	chr1:55349098:G:C	1.38446e-22	-2.20052	-4.84864e-09	5.58578e-20	-2.21282	-4.84864e-09	2.28404e-11	-2.20048	-4.84864e-09
55349182	chr1:55349182:T:C	1.62282e-22	-7.39038e-10	-2.04167	1.04773e-19	-7.39038e-10	-1.58383	3.02993e-11	-7.39038e-10	-1.91789
55349235	chr1:55349235:A:G	7.90496e-23	-1.05332	-1.7076	3.737e-20	-0.944923	-1.66984	1.15403e-11	-1.05317	-1.83
55349497	chr1:55349497:C:A	1.72284e-22	-7.39038e-10	-1.98186	1.18756e-19	-7.39038e-10	-1.45856	3.33837e-11	-7.39038e-10	-1.82095
55349516	chr1:55349516:A:G	1.92113e-22	-1.87291	-4.84864e-09	6.33215e-20	-2.0874	-4.84864e-09	3.16954e-11	-1.87284	-4.84864e-09
55349611	chr1:55349611:G:T	2.34783e-22	0.261235	-1.93357	1.29683e-19	0.516983	-1.88752	3.93614e-11	0.261568	-1.91779
55349615	chr1:55349615:T:C	1.96264e-22	-7.39038e-10	-1.85154	5.75149e-20	-7.39038e-10	-2.18358	2.76182e-11	-7.39038e-10	-2.01054
55349775	chr1:55349775:G:A	1.91545e-22	-7.39038e-10	-1.87588	8.29533e-20	-7.39038e-10	-1.81735	2.43274e-11	-7.39038e-10	-2.13741
55349911	chr1:55349911:G:A	2.48692e-22	-1.32477	-0.290009	3.07518e-20	-0.56652	-2.24316	5.48854e-12	-1.32462	-2.30173
55350128	chr1:55350128:C:T	3.76852e-22	-7.39038e-10	-1.19915	6.94641e-20	-7.39038e-10	-1.99482	3.8739e-11	-7.39038e-10	-1.67217
55350166	chr1:55350166:A:G	7.90496e-23	-1.05332	-1.7076	3.737e-20	-0.944923	-1.66984	1.15403e-11	-1.05317	-1.83
55350247	chr1:55350247:C:T	1.66771e-22	-7.39038e-10	-2.01438	5.60545e-20	-7.39038e-10	-2.2093	2.33996e-11	-7.39038e-10	-2.1763
55350301	chr1:55350301:G:A	1.35713e-22	-7.39038e-10	-2.22046	5.20938e-20	-7.39038e-10	-2.28258	2.43988e-11	-7.39038e-10	-2.13448
55350362	chr1:55350362:T:A	1.24585e-22	-7.39038e-10	-2.30601	6.06069e-20	-7.39038e-10	-2.13122	2.30065e-11	-7.39038e-10	-2.19324
55350411	chr1:55350411:A:G	1.88129e-22	-7.39038e-10	-1.89387	1.34982e-19	-7.39038e-10	-1.33049	3.67845e-11	-7.39038e-10	-1.72394
55350817	chr1:55350817:C:T	5.69783e-22	-7.39038e-10	-0.785744	9.06545e-20	-7.39038e-10	-1.72857	5.54695e-11	-7.39038e-10	-1.31318
55350824	chr1:55350824:C:T	1.21232e-22	-7.39038e-10	-2.33329	5.38432e-20	-7.39038e-10	-2.24955	2.04816e-11	-7.39038e-10	-2.30949
55350830	chr1:55350830:G:A	1.24922e-22	-7.39038e-10	-2.30331	5.00759e-20	-7.39038e-10	-2.32209	2.00214e-11	-7.39038e-10	-2.33221
55351438	chr1:55351438:C:T	2.43594e-22	-2.21359	0.578093	7.06179e-21	-1.95128	-2.32965	2.18879e-12	-2.21359	-2.33208
55351834	chr1:55351834:T:C	2.27593e-22	-2.21196	0.508517	6.88868e-21	-1.97916	-2.32659	2.18993e-12	-2.21196	-2.33319
55351902	chr1:55351902:CT:C	5.7844e-22	0.329618	-1.10028	3.83659e-20	-0.859738	-1.72872	5.82586e-11	0.329819	-1.59394
55351999	chr1:55351999:G:GA	1.23272e-22	-7.39038e-10	-2.31661	8.15798e-20	-7.39038e-10	-1.83405	2.5423e-11	-7.39038e-10	-2.09336
55352482	chr1:55352482:C:A	4.78639e-22	-0.00600905	-0.954043	3.36368e-20	-1.06454	-1.65546	4.95034e-11	-0.00581957	-1.42115
55352545	chr1:55352545:G:T	4.21354e-22	-7.39038e-10	-1.08753	9.34563e-20	-7.39038e-10	-1.69813	3.60435e-11	-7.39038e-10	-1.74429
55352790	chr1:55352790:G:A	1.24922e-22	-7.39038e-10	-2.30331	5.00759e-20	-7.39038e-10	-2.32209	2.00214e-11	-7.39038e-10	-2.33221
55353115	chr1:55353115:T:G	8.01023e-23	-1.08172	-1.66598	2.43183e-20	-0.959632	-2.08477	8.71966e-12	-1.08156	-2.08187
55353154	chr1:55353154:T:C	8.034e-23	-1.10759	-1.63714	2.32783e-20	-0.986277	-2.10183	8.35298e-12	-1.10744	-2.09896
55353194	chr1:55353194:A:C	1.21245e-22	-7.39038e-10	-2.33319	5.42837e-20	-7.39038e-10	-2.2414	2.05619e-11	-7.39038e-10	-2.30558
55353227	chr1:55353227:C:T	4.46231e-22	-7.39038e-10	-1.03016	9.88008e-20	-7.39038e-10	-1.64252	3.82088e-11	-7.39038e-10	-1.68595
55353541	chr1:55353541:A:T	1.24937e-22	-7.39038e-10	-2.30319	4.97533e-20	-7.39038e-10	-2.32855	2.16916e-11	-7.39038e-10	-2.25209
55353545	chr1:55353545:AAAG:A	1.23637e-22	-7.39038e-10	-2.31365	5.25412e-20	-7.39038e-10	-2.27403	2.12222e-11	-7.39038e-10	-2.27397
55353620	chr1:55353620:G:A	1.63636e-22	-7.39038e-10	-2.03336	1.11693e-19	-7.39038e-10	-1.51988	3.18539e-11	-7.39038e-10	-1.86785
55353882	chr1:55353882:C:A	2.32596e-22	-2.21381	0.532112	7.13865e-21	-1.94248	-2.32763	2.18642e-12	-2.21381	-2.33294
55353979	chr1:55353979:C:T	1.36639e-22	-2.21366	-4.84864e-09	5.62791e-20	-2.2053	-4.84864e-09	2.25415e-11	-2.21366	-4.84864e-09
55354160	chr1:55354160:G:A	1.21238e-22	-7.39038e-10	-2.33324	5.2929e-20	-7.39038e-10	-2.26668	2.05174e-11	-7.39038e-10	-2.30774
55354202	chr1:55354202:A:G	1.39751e-23	-2.16108	-2.33264	9.20825e-21	-2.19185	-1.82368	3.29257e-12	-2.1611	-1.97625
55354426	chr1:55354426:T:G	1.32985e-23	-2.21229	-2.33106	8.00276e-21	-2.19626	-1.95958	2.87676e-12	-2.21228	-2.06006
55354437	chr1:55354437:C:G	1.86541e-22	-7.39038e-10	-1.90235	5.17506e-20	-7.39038e-10	-2.28919	2.14175e-11	-7.39038e-10	-2.26481
55354591	chr1:55354591:C:T	2.86501e-23	-1.81538	-1.96047	5.62931e-21	-2.1766	-2.33104	3.3224e-12	-1.81555	-2.31277
55354780	chr1:55354780:A:G	5.54844e-22	-7.39038e-10	-0.812312	1.31937e-19	-7.39038e-10	-1.3533	7.32593e-11	-7.39038e-10	-1.03501
55354964	chr1:55354964:C:T	5.94349e-23	-1.18778	-1.85834	8.66775e-21	-1.74329	-2.33273	6.11182e-12	-1.18794	-2.33085
55355040	chr1:55355040:A:C	2.73134e-22	-0.329627	-1.19141	6.95872e-20	0.195763	-2.18881	1.60798e-11	-0.32939	-2.22206
55355354	chr1:55355354:C:A	2.20366e-21	0.566876	-4.84864e-09	3.38813e-19	-0.41018	-4.84864e-09	3.63611e-10	0.56707	-4.84864e-09
55355538	chr1:55355538:A:G	1.72559e-21	0.322325	-4.84864e-09	2.79092e-19	-0.604087	-4.84864e-09	2.84726e-10	0.322513	-4.84864e-09
55355599	chr1:55355599:C:T	1.00428e-22	-0.202243	-2.31932	2.13742e-20	-0.846926	-2.32651	1.66492e-11	-0.20213	-2.31452
55356171	chr1:55356171:C:A	1.9542e-22	-1.90444	0.0485904	1.80275e-20	-1.02078	-2.32295	3.00821e-12	-1.9044	-2.32327
55356612	chr1:55356612:G:C	1.55995e-23	-2.09442	-2.28935	7.26312e-21	-2.08786	-2.16496	2.78205e-12	-2.09441	-2.21142
55356665	chr1:55356665:C:T	3.0893e-22	-1.39789	-4.84864e-09	1.0497e-19	-1.58196	-4.84864e-09	5.09661e-11	-1.39785	-4.84864e-09
55356781	chr1:55356781:T:C	1.44151e-23	-2.13521	-2.32752	8.21847e-21	-2.0854	-2.04385	2.96751e-12	-2.13521	-2.10608
55356860	chr1:55356860:A:G	2.41753e-22	-1.8957	0.252621	2.22342e-19	-1.17433	0.342921	2.98771e-11	-1.89569	-0.0362316
55357016	chr1:55357016:T:C	2.21311e-22	-1.73143	-4.84864e-09	1.47438e-19	-1.24222	-4.84864e-09	3.65095e-11	-1.73144	-4.84864e-09
55357230	chr1:55357230:ATCTT:A	1.62921e-23	-2.16433	-2.17599	1.54017e-20	-2.15373	-1.34742	5.95998e-12	-2.16433	-1.37962
55357237	chr1:55357237:G:GAT	1.6439e-23	-2.15577	-2.17557	1.55654e-20	-2.1442	-1.34638	6.01735e-12	-2.15578	-1.37859
55357533	chr1:55357533:A:T	1.51296e-23	-2.13665	-2.2777	8.53702e-21	-1.81867	-2.27254	2.65961e-12	-2.13663	-2.2142
55357825	chr1:55357825:C:T	1.552e-23	-2.18837	-2.2005	6.66149e-21	-2.06915	-2.27013	2.34337e-12	-2.18844	-2.28899
55357826	chr1:55357826:A:G	3.03252e-23	-2.13693	-1.58209	5.56232e-21	-2.21168	-2.30793	2.47336e-12	-2.13704	-2.2864
55358042	chr1:55358042:A:C	3.26072e-23	-2.18282	-1.46365	1.54122e-20	-2.18282	-1.31765	8.20656e-12	-2.1828	-1.04128
55358054	chr1:55358054:G:T	1.35836e-22	-7.39038e-10	-2.21955	8.19616e-20	-7.39038e-10	-1.82938	2.69786e-11	-7.39038e-10	-2.03397
55358095	chr1:55358095:T:C	1.48968e-23	-2.18855	-2.24131	7.94406e-21	-1.93156	-2.23165	2.68283e-12	-2.18854	-2.1536
55358242	chr1:55358242:G:T	3.70817e-22	-7.39038e-10	-1.21529	7.96243e-20	-7.39038e-10	-1.85831	3.33496e-11	-7.39038e-10	-1.82197
55358347	chr1:55358347:G:A	1.69019e-23	-2.03133	-2.27225	5.85679e-21	-2.20893	-2.2591	2.62827e-12	-2.03145	-2.33124
55358609	chr1:55358609:A:C	8.73048e-23	-1.94347	-0.718124	1.84504e-20	-1.52436	-1.79618	4.94042e-12	-1.94346	-1.7881
55358912	chr1:55358912:A:G	5.84074e-22	-7.39038e-10	-0.760973	9.39281e-20	-7.39038e-10	-1.6931	5.92036e-11	-7.39038e-10	-1.24803
55359230	chr1:55359230:C:T	1.61637e-23	-2.10092	-2.24731	5.99628e-21	-2.20528	-2.23921	2.44646e-12	-2.10102	-2.33335
55359245	chr1:55359245:G:A	1.5065e-23	-2.17208	-2.24654	8.30133e-21	-1.88206	-2.23715	2.70742e-12	-2.17207	-2.16094
55359252	chr1:55359252:C:T	2.2111e-22	-7.39038e-10	-1.73234	1.41835e-19	-7.39038e-10	-1.28096	3.88785e-11	-7.39038e-10	-1.66857
55359256	chr1:55359256:C:T	4.30989e-22	-1.25983	0.194918	4.87527e-19	-0.201061	0.154779	3.36361e-11	-1.25977	-0.55364
55359338	chr1:55359338:G:T	1.6742e-23	-2.09053	-2.22255	6.14395e-21	-2.20787	-2.21229	2.47463e-12	-2.09064	-2.33228
55359853	chr1:55359853:G:A	1.64286e-23	-2.08356	-2.24841	5.97265e-21	-2.20932	-2.23912	2.4893e-12	-2.08368	-2.33334
55360027	chr1:55360027:C:A	2.46855e-23	-2.20543	-1.71935	5.45233e-21	-2.21097	-2.32861	2.39669e-12	-2.20543	-2.2495
55360333	chr1:55360333:C:T	7.21209e-22	-7.39038e-10	-0.55007	5.92404e-19	-7.39038e-10	0.148561	1.2231e-10	-7.39038e-10	-0.522457
55360359	chr1:55360359:C:T	1.64452e-22	-2.02838	-4.84864e-09	1.13713e-19	-1.50195	-4.84864e-09	2.71312e-11	-2.02833	-4.84864e-09
55360432	chr1:55360432:A:G	3.9829e-22	-1.14382	-4.84864e-09	5.09229e-19	-0.00272955	-4.84864e-09	6.57061e-11	-1.14382	-4.84864e-09
55360759	chr1:55360759:G:A	1.22408e-22	-7.39038e-10	-2.32364	6.04023e-20	-7.39038e-10	-2.1346	2.29395e-11	-7.39038e-10	-2.19615
55360770	chr1:55360770:G:A	5.78736e-22	-7.39038e-10	-0.770153	2.25034e-19	-7.39038e-10	-0.819378	1.46949e-10	-7.39038e-10	-0.338928
55360869	chr1:55360869:G:A	1.34743e-23	-2.20027	-2.32995	7.78136e-21	-2.15447	-2.02943	2.86276e-12	-2.20027	-2.07696
55360885	chr1:55360885:T:C	4.65556e-23	-1.47327	-1.81708	2.27659e-20	-1.32998	-1.78039	6.66905e-12	-1.47319	-1.95835
55361774	chr1:55361774:G:A	1.3342e-22	-0.970366	-1.26713	6.7283e-20	0.0663442	-2.09306	1.01229e-11	-0.970289	-2.04393
55361944	chr1:55361944:A:G	1.29298e-22	-7.39038e-10	-2.26888	5.27215e-20	-7.39038e-10	-2.2706	2.00275e-11	-7.39038e-10	-2.33191
55362039	chr1:55362039:C:T	1.77004e-23	-2.20759	-2.04983	8.33869e-21	-1.78603	-2.32869	2.2031e-12	-2.20755	-2.3316
55362460	chr1:55362460:T:C	1.58722e-23	-2.20605	-2.16037	6.47126e-21	-2.20749	-2.16077	2.35448e-12	-2.20605	-2.26664
55362541	chr1:55362541:T:C	2.17753e-22	-7.39038e-10	-1.74764	1.37505e-19	-7.39038e-10	-1.31196	3.78759e-11	-7.39038e-10	-1.6947
55362745	chr1:55362745:A:G	1.43721e-22	-7.39038e-10	-2.16313	5.14535e-20	-7.39038e-10	-2.29495	2.00538e-11	-7.39038e-10	-2.33059
55362968	chr1:55362968:T:C	1.45518e-23	-2.13655	-2.31674	7.89006e-21	-2.07663	-2.09339	2.82392e-12	-2.13655	-2.15434
55363574	chr1:55363574:C:G	1.61691e-23	-2.18247	-2.16542	6.4735e-21	-2.06901	-2.2989	2.31499e-12	-2.18255	-2.30706
55363704	chr1:55363704:G:T	2.2111e-22	-7.39038e-10	-1.73234	1.41835e-19	-7.39038e-10	-1.28096	3.88785e-11	-7.39038e-10	-1.66857
55364311	chr1:55364311:A:G	1.25293e-22	-7.39038e-10	-2.30035	5.48469e-20	-7.39038e-10	-2.23108	2.02565e-11	-7.39038e-10	-2.32054
55364768	chr1:55364768:G:C	1.25758e-22	-7.39038e-10	-2.29664	5.44341e-20	-7.39038e-10	-2.23864	2.02239e-11	-7.39038e-10	-2.32215
55365181	chr1:55365181:A:G	2.66442e-22	-7.39038e-10	-1.54584	5.9771e-20	-7.39038e-10	-2.14511	2.618e-11	-7.39038e-10	-2.06402
55365503	chr1:55365503:T:C	1.25125e-22	-7.39038e-10	-2.30169	5.47024e-20	-7.39038e-10	-2.23372	2.02723e-11	-7.39038e-10	-2.31976
55365591	chr1:55365591:T:A	3.49323e-22	-1.275	-4.84864e-09	1.30619e-19	-1.36334	-4.84864e-09	5.76288e-11	-1.27499	-4.84864e-09
55365610	chr1:55365610:C:T	4.50265e-22	-7.39038e-10	-1.02116	8.86554e-20	-7.39038e-10	-1.75087	3.71873e-11	-7.39038e-10	-1.71305
55366005	chr1:55366005:T:G	8.25056e-22	-7.39038e-10	-0.415548	8.38624e-19	-7.39038e-10	0.496136	2.31683e-10	-7.39038e-10	0.116358
55366195	chr1:55366195:T:C	1.80167e-22	-7.39038e-10	-1.93712	5.15924e-20	-7.39038e-10	-2.29225	2.01137e-11	-7.39038e-10	-2.32761
55366358	chr1:55366358:G:A	3.2929e-23	-2.11577	-1.52088	7.87595e-21	-2.20893	-1.96288	2.99461e-12	-2.11589	-2.11631
55366494	chr1:55366494:C:T	1.24806e-22	-7.39038e-10	-2.30424	5.50925e-20	-7.39038e-10	-2.22661	2.03618e-11	-7.39038e-10	-2.31535
55366496	chr1:55366496:C:T	1.86615e-22	-7.39038e-10	-1.90195	2.22622e-19	-7.39038e-10	-0.830152	9.6841e-11	-7.39038e-10	-0.755943
55366604	chr1:55366604:C:T	1.44485e-22	-7.39038e-10	-2.15783	5.15422e-20	-7.39038e-10	-2.29323	2.00393e-11	-7.39038e-10	-2.33132
55366730	chr1:55366730:G:A	6.5422e-22	-7.39038e-10	-0.647555	6.4694e-19	-7.39038e-10	0.236627	1.74739e-10	-7.39038e-10	-0.165721
55366816	chr1:55366816:C:T	7.11018e-21	-7.39038e-10	1.73828	6.75877e-20	-7.39038e-10	-2.0222	2.89345e-11	-7.39038e-10	-1.96398
55366943	chr1:55366943:G:A	1.40413e-22	-7.39038e-10	-2.18641	5.56811e-20	-7.39038e-10	-2.21599	2.66983e-11	-7.39038e-10	-2.04441
55367278	chr1:55367278:G:T	2.48533e-22	-1.61542	-4.84864e-09	1.79407e-19	-1.04597	-4.84864e-09	4.10348e-11	-1.61459	-4.84864e-09
55367296	chr1:55367296:G:A	1.45053e-23	-2.12804	-2.32845	5.42856e-21	-2.21145	-2.3325	2.48302e-12	-2.12802	-2.29152
55367412	chr1:55367412:G:A	1.64194e-22	-2.02995	-4.84864e-09	6.63955e-20	-2.04	-4.84864e-09	2.709e-11	-2.02985	-4.84864e-09
55367562	chr1:55367562:G:A	1.42073e-22	-7.39038e-10	-2.17466	5.10729e-20	-7.39038e-10	-2.30237	2.01271e-11	-7.39038e-10	-2.32694
55367678	chr1:55367678:A:G	1.3188e-22	-1.64208	-0.607026	3.13122e-20	-1.05892	-1.73271	7.20967e-12	-1.64207	-1.71152
55367871	chr1:55367871:G:A	1.21223e-22	-7.39038e-10	-2.33337	5.55987e-20	-7.39038e-10	-2.21747	2.14621e-11	-7.39038e-10	-2.26272
55367890	chr1:55367890:C:T	7.11364e-21	-7.39038e-10	1.73877	6.75996e-20	-7.39038e-10	-2.02202	2.8942e-11	-7.39038e-10	-1.96372
55368540	chr1:55368540:A:G	2.39184e-22	-7.39038e-10	-1.65377	1.29387e-19	-7.39038e-10	-1.37282	7.19875e-11	-7.39038e-10	-1.05252
55368842	chr1:55368842:A:G	2.06641e-23	-2.12461	-1.97799	7.44281e-21	-2.21077	-2.01761	2.4955e-12	-2.12471	-2.28982
55368962	chr1:55368962:G:T	5.27471e-21	-7.39038e-10	1.43968	3.84745e-18	-7.39038e-10	2.01954	7.91816e-10	-7.39038e-10	1.34532
55369580	chr1:55369580:G:A	1.47985e-23	-2.1618	-2.27467	6.51049e-21	-2.1166	-2.24561	2.31983e-12	-2.1618	-2.32572
55369724	chr1:55369724:C:T	1.80506e-21	-7.39038e-10	0.367348	1.9351e-18	-7.39038e-10	1.33229	4.83316e-10	-7.39038e-10	0.851656
55369855	chr1:55369855:A:G	2.27422e-23	-1.95354	-2.05323	1.41991e-20	-1.45279	-2.12966	3.76121e-12	-1.95352	-2.05075
55370044	chr1:55370044:G:A	2.4479e-22	-1.6306	-4.84864e-09	6.66913e-20	-2.03555	-4.84864e-09	4.03854e-11	-1.63055	-4.84864e-09
55370343	chr1:55370343:C:A	1.22186e-22	-7.39038e-10	-2.32545	5.07875e-20	-7.39038e-10	-2.30798	2.00961e-11	-7.39038e-10	-2.32849
55370497	chr1:55370497:C:T	1.23178e-22	-7.39038e-10	-2.31737	5.68095e-20	-7.39038e-10	-2.19592	2.06425e-11	-7.39038e-10	-2.30166
55370760	chr1:55370760:C:T	2.47132e-22	-1.62108	-4.84864e-09	6.62405e-20	-2.04234	-4.84864e-09	4.07749e-11	-1.62095	-4.84864e-09
55371298	chr1:55371298:A:G	7.35667e-21	-7.39038e-10	1.77236	7.01651e-20	-7.39038e-10	-1.98478	2.97193e-11	-7.39038e-10	-1.93722
55371314	chr1:55371314:T:G	1.22216e-22	-7.39038e-10	-2.32521	5.07687e-20	-7.39038e-10	-2.30835	2.00925e-11	-7.39038e-10	-2.32867
55371530	chr1:55371530:A:G	2.82358e-22	-1.08135	-0.406471	1.52053e-19	0.0334439	-1.24484	1.791e-11	-1.0813	-1.36235
55371778	chr1:55371778:G:T	1.87349e-22	-1.89802	-4.84864e-09	1.42886e-19	-1.27358	-4.84864e-09	3.09093e-11	-1.89796	-4.84864e-09
55371930	chr1:55371930:A:G	2.29968e-23	-1.84415	-2.15149	9.08388e-21	-1.72315	-2.30597	3.3776e-12	-1.8441	-2.26775
55372315	chr1:55372315:T:C	1.41469e-23	-2.21018	-2.27132	5.81778e-21	-2.21252	-2.26219	2.2014e-12	-2.21018	-2.32974
55372330	chr1:55372330:T:A	1.85621e-22	-7.39038e-10	-1.9073	1.06678e-19	-7.39038e-10	-1.56581	4.69499e-11	-7.39038e-10	-1.47993
55372421	chr1:55372421:G:A	1.29359e-22	-7.39038e-10	-2.26841	5.26504e-20	-7.39038e-10	-2.27195	2.00612e-11	-7.39038e-10	-2.33023
55372685	chr1:55372685:T:C	2.07852e-21	-7.39038e-10	0.508412	2.30226e-18	-7.39038e-10	1.50602	5.70242e-10	-7.39038e-10	1.01705
55372780	chr1:55372780:G:A	4.66763e-22	-7.39038e-10	-0.985178	9.29329e-20	-7.39038e-10	-1.70375	5.47073e-11	-7.39038e-10	-1.32702
55372899	chr1:55372899:G:A	1.14767e-22	-1.80882	-0.579278	9.32662e-21	-2.1201	-1.88266	5.57021e-12	-1.80902	-1.80256
55373109	chr1:55373109:A:G	2.29244e-22	-7.39038e-10	-1.69621	8.66266e-20	-7.39038e-10	-1.77402	5.06406e-11	-7.39038e-10	-1.40426
55373150	chr1:55373150:A:G	1.54269e-21	-7.39038e-10	0.210286	1.11599e-18	-7.39038e-10	0.781874	2.1339e-10	-7.39038e-10	0.0341081
55373548	chr1:55373548:G:A	1.74672e-22	-7.39038e-10	-1.96809	1.66237e-19	-7.39038e-10	-1.12221	1.21539e-10	-7.39038e-10	-0.528779
55373811	chr1:55373811:C:T	1.94209e-22	-1.86207	-4.84864e-09	8.54274e-20	-1.78796	-4.84864e-09	3.20417e-11	-1.86197	-4.84864e-09
55374565	chr1:55374565:C:A	1.71344e-22	-7.39038e-10	-1.98733	6.20647e-20	-7.39038e-10	-2.10745	3.20236e-11	-7.39038e-10	-1.86254
55374656	chr1:55374656:C:T	1.53475e-23	-2.12484	-2.27521	6.4529e-21	-2.21343	-2.15766	2.91468e-12	-2.12478	-2.13447
55374837	chr1:55374837:G:T	7.23602e-23	-2.20574	-0.643604	3.65582e-20	-2.20612	-0.430599	6.98126e-12	-2.20573	-1.18005
55374840	chr1:55374840:CA:C	2.30974e-22	-7.39038e-10	-1.68869	1.71493e-19	-7.39038e-10	-1.09108	7.43159e-11	-7.39038e-10	-1.02069
55374846	chr1:55374846:T:G	1.41502e-23	-2.20491	-2.27636	1.77253e-20	-2.17575	-1.18488	6.50406e-12	-2.20487	-1.25172
55374879	chr1:55374879:T:C	2.06626e-22	-7.39038e-10	-1.80009	1.45467e-19	-7.39038e-10	-1.25568	6.29073e-11	-7.39038e-10	-1.18735
55375122	chr1:55375122:A:G	2.24219e-23	-2.20256	-1.8184	1.18738e-20	-1.92118	-1.84011	4.9998e-12	-2.20256	-1.51706
55375277	chr1:55375277:G:A	1.40842e-21	0.119227	-4.84864e-09	3.80201e-19	-0.294928	-4.84864e-09	2.32392e-10	0.119411	-4.84864e-09
55375683	chr1:55375683:C:T	1.48793e-22	-7.39038e-10	-2.12844	7.1388e-20	-7.39038e-10	-1.9675	2.79716e-11	-7.39038e-10	-1.99783
55375952	chr1:55375952:C:T	1.8456e-22	-7.39038e-10	-1.91302	6.30999e-20	-7.39038e-10	-2.09091	2.9876e-11	-7.39038e-10	-1.93196
55376048	chr1:55376048:T:C	2.28707e-23	-2.1186	-1.88254	9.32288e-21	-2.09455	-1.9086	5.10506e-12	-2.11859	-1.58019
55376139	chr1:55376139:C:T	5.45791e-22	-0.828763	-4.84864e-09	1.36387e-19	-1.32013	-4.84864e-09	9.00515e-11	-0.828632	-4.84864e-09
55376473	chr1:55376473:A:G	1.28581e-22	-7.39038e-10	-2.27444	7.61196e-20	-7.39038e-10	-1.90332	2.54167e-11	-7.39038e-10	-2.09361
55376790	chr1:55376790:C:T	1.95808e-22	-7.39038e-10	-1.85386	1.35561e-19	-7.39038e-10	-1.3262	5.85826e-11	-7.39038e-10	-1.25858
55376869	chr1:55376869:T:G	2.6851e-23	-1.5094	-2.3313	8.15765e-21	-1.81107	-2.3256	4.43083e-12	-1.5092	-2.33122
55376903	chr1:55376903:A:G	2.50384e-21	-7.39038e-10	0.69458	1.67368e-18	-7.39038e-10	1.18715	3.46554e-10	-7.39038e-10	0.519026
55376961	chr1:55376961:G:T	1.21686e-21	-0.0269743	-4.84864e-09	3.32043e-19	-0.430362	-4.84864e-09	2.00781e-10	-0.0267967	-4.84864e-09
55377283	chr1:55377283:G:A	1.52321e-22	0.21682	-2.32183	2.98215e-20	-0.507289	-2.33311	2.50655e-11	0.21723	-2.32475
55377394	chr1:55377394:C:T	1.28193e-22	-7.39038e-10	-2.27746	7.56565e-20	-7.39038e-10	-1.90942	2.52703e-11	-7.39038e-10	-2.09938
55377584	chr1:55377584:C:T	2.58009e-22	-1.57801	-4.84864e-09	1.81664e-19	-1.03347	-4.84864e-09	4.25993e-11	-1.57718	-4.84864e-09
55378229	chr1:55378229:T:C	2.71044e-23	-1.4985	-2.3328	8.13621e-21	-1.81902	-2.32028	4.47036e-12	-1.49829	-2.33325
55378373	chr1:55378373:A:G	2.7054e-23	-1.50122	-2.33195	8.08908e-21	-1.8221	-2.32301	4.46032e-12	-1.50101	-2.33279
55378619	chr1:55378619:A:G	2.69027e-22	-7.39038e-10	-1.53619	1.18205e-19	-7.39038e-10	-1.46321	6.7977e-11	-7.39038e-10	-1.10984
55378790	chr1:55378790:T:C	5.10272e-22	-0.896056	-4.84864e-09	4.49204e-19	-0.12815	-4.84864e-09	8.41808e-11	-0.896046	-4.84864e-09
55378812	chr1:55378812:A:T	7.01775e-22	-7.39038e-10	-0.577386	3.60376e-19	-7.39038e-10	-0.34848	7.2062e-11	-7.39038e-10	-1.05149
55379344	chr1:55379344:C:T	1.11485e-21	-0.114526	-4.84864e-09	3.11185e-19	-0.495238	-4.84864e-09	1.83949e-10	-0.114353	-4.84864e-09
55379395	chr1:55379395:A:T	2.01517e-23	-1.79462	-2.33309	6.23691e-21	-2.07325	-2.33189	3.35962e-12	-1.79446	-2.32272
55379415	chr1:55379415:TCA:T	2.26834e-23	-2.21239	-1.79698	9.95995e-21	-1.7702	-2.16685	2.72044e-12	-2.21239	-2.11583
55379446	chr1:55379446:A:AT	5.07981e-21	-7.39038e-10	1.40203	4.22973e-19	-7.39038e-10	-0.188318	4.22281e-10	-7.39038e-10	0.716658
55379552	chr1:55379552:T:A	1.35981e-22	-7.39038e-10	-2.21848	6.83369e-20	-7.39038e-10	-2.01118	2.50148e-11	-7.39038e-10	-2.10954
55379553	chr1:55379553:C:T	1.36181e-22	-7.39038e-10	-2.21701	6.84751e-20	-7.39038e-10	-2.00916	2.50616e-11	-7.39038e-10	-2.10768
55379659	chr1:55379659:A:G	1.93902e-22	-1.86365	-4.84864e-09	5.97633e-20	-2.14524	-4.84864e-09	3.19906e-11	-1.86357	-4.84864e-09
55379705	chr1:55379705:T:C	1.55884e-22	-7.39038e-10	-2.08189	5.59787e-20	-7.39038e-10	-2.21066	2.55088e-11	-7.39038e-10	-2.08999
55379862	chr1:55379862:G:A	2.47593e-22	-7.39038e-10	-1.61921	8.34981e-20	-7.39038e-10	-1.8108	4.76787e-11	-7.39038e-10	-1.46453
55380061	chr1:55380061:G:A	1.9937e-22	-7.39038e-10	-1.83584	7.033e-20	-7.39038e-10	-1.98243	3.8126e-11	-7.39038e-10	-1.68812
55380257	chr1:55380257:G:A	2.90362e-21	-7.39038e-10	0.842715	2.76513e-19	-7.39038e-10	-0.613368	2.53809e-10	-7.39038e-10	0.207568
55380321	chr1:55380321:G:T	1.42368e-22	-2.17258	-4.84864e-09	5.67027e-20	-2.19781	-4.84864e-09	2.34879e-11	-2.17253	-4.84864e-09
55380431	chr1:55380431:A:G	2.14913e-23	-2.21058	-1.85277	8.61363e-21	-1.88142	-2.20086	2.62642e-12	-2.21058	-2.15281
55380440	chr1:55380440:C:G	2.76581e-23	-2.1682	-1.64288	1.29424e-20	-2.01746	-1.65765	6.4247e-12	-2.16819	-1.30067
55380753	chr1:55380753:T:G	1.21741e-22	-7.39038e-10	-2.3291	5.47485e-20	-7.39038e-10	-2.23288	2.09119e-11	-7.39038e-10	-2.28869
55380769	chr1:55380769:G:A	2.76933e-23	-2.16035	-1.64946	1.26172e-20	-2.03267	-1.6679	6.40468e-12	-2.16033	-1.31165
55380815	chr1:55380815:CAGAGCTG:C	3.3337e-22	-7.39038e-10	-1.32175	7.18741e-20	-7.39038e-10	-1.96071	4.16273e-11	-7.39038e-10	-1.60026
55380981	chr1:55380981:G:A	1.61956e-22	-7.39038e-10	-2.04368	1.29548e-19	-7.39038e-10	-1.37157	4.7913e-11	-7.39038e-10	-1.45963
55381673	chr1:55381673:A:AT	1.27455e-22	-7.39038e-10	-2.28323	4.95288e-20	-7.39038e-10	-2.33307	2.00464e-11	-7.39038e-10	-2.33096
55381764	chr1:55381764:C:T	5.53262e-22	-7.39038e-10	-0.815169	7.7855e-19	-7.39038e-10	0.421806	4.43036e-10	-7.39038e-10	0.764638
55381834	chr1:55381834:G:A	6.40542e-23	-1.29681	-1.67446	4.62535e-20	-1.3825	-1.01899	2.27738e-11	-1.29654	-0.906856
55382062	chr1:55382062:C:G	9.25606e-22	-0.300551	-4.84864e-09	3.85533e-19	-0.281	-4.84864e-09	1.52721e-10	-0.300403	-4.84864e-09
55382350	chr1:55382350:T:G	1.38497e-23	-2.16935	-2.33339	6.958e-21	-2.05667	-2.23906	2.59319e-12	-2.16934	-2.20678
55382781	chr1:55382781:C:T	1.22693e-22	-1.73978	-0.581534	6.32302e-20	-1.87055	-0.218296	2.83531e-11	-1.73991	-0.244367
55382907	chr1:55382907:G:A	6.29201e-22	-0.68655	-4.84864e-09	2.55773e-19	-0.691339	-4.84864e-09	1.03814e-10	-0.686413	-4.84864e-09
55383155	chr1:55383155:G:A	1.82127e-21	-7.39038e-10	0.376288	3.80468e-19	-7.39038e-10	-0.294225	1.52077e-10	-7.39038e-10	-0.304623
55383408	chr1:55383408:C:G	2.80351e-22	-1.71126	0.216307	1.94046e-19	-1.88396	0.916422	7.37102e-11	-1.71139	0.682521
55383474	chr1:55383474:A:T	3.30313e-23	-1.61252	-2.02103	1.26506e-20	-1.71889	-1.97903	4.3876e-12	-1.6127	-2.23753
55383626	chr1:55383626:C:T	1.2333e-22	-7.39038e-10	-2.31613	6.43917e-20	-7.39038e-10	-2.07064	2.33458e-11	-7.39038e-10	-2.1786
55383911	chr1:55383911:A:G	1.16772e-21	-7.39038e-10	-0.0681874	2.01118e-19	-7.39038e-10	-0.931737	5.93187e-11	-7.39038e-10	-1.24609
55384518	chr1:55384518:T:C	2.16635e-23	-2.14836	-1.90701	5.54279e-21	-2.19249	-2.33064	2.33468e-12	-2.14835	-2.33279
55384530	chr1:55384530:G:A	1.85131e-22	-7.39038e-10	-1.90994	1.18376e-19	-7.39038e-10	-1.46176	4.55274e-11	-7.39038e-10	-1.5107
55384956	chr1:55384956:A:T	5.4003e-22	-0.839375	-4.84864e-09	1.4225e-19	-1.27804	-4.84864e-09	8.90829e-11	-0.839446	-4.84864e-09
55385237	chr1:55385237:C:T	2.19103e-22	-7.39038e-10	-1.74146	2.39712e-19	-7.39038e-10	-0.75619	8.55047e-11	-7.39038e-10	-0.880442
55386412	chr1:55386412:A:G	1.21576e-22	-7.39038e-10	-2.33046	5.50685e-20	-7.39038e-10	-2.22705	2.13502e-11	-7.39038e-10	-2.26795
55386635	chr1:55386635:T:C	1.72349e-22	-1.98148	-4.84864e-09	7.39649e-20	-1.93204	-4.84864e-09	2.84314e-11	-1.98152	-4.84864e-09
55386976	chr1:55386976:C:T	1.27364e-21	-7.39038e-10	0.0186374	3.39188e-19	-7.39038e-10	-0.409071	9.96655e-11	-7.39038e-10	-0.727193
55387042	chr1:55387042:G:A	1.22052e-22	-7.39038e-10	-2.32655	5.33081e-20	-7.39038e-10	-2.25954	2.10928e-11	-7.39038e-10	-2.28008
55387137	chr1:55387137:TA:T	1.97432e-22	-7.39038e-10	-1.84561	5.63855e-20	-7.39038e-10	-2.20342	2.01185e-11	-7.39038e-10	-2.32737
55387496	chr1:55387496:G:GT	2.49346e-22	-7.39038e-10	-1.61216	7.24413e-20	-7.39038e-10	-1.95285	4.37107e-11	-7.39038e-10	-1.55142
55387514	chr1:55387514:T:A	4.13376e-22	-1.10664	-4.84864e-09	4.1042e-19	-0.218446	-4.84864e-09	6.81938e-11	-1.10666	-4.84864e-09
55387647	chr1:55387647:G:C	1.13469e-20	-7.39038e-10	2.2057	1.24348e-17	-7.39038e-10	3.19263	2.23984e-09	-7.39038e-10	2.38515
55387680	chr1:55387680:T:C	1.3598e-22	-7.39038e-10	-2.21849	6.85056e-20	-7.39038e-10	-2.00871	2.42003e-11	-7.39038e-10	-2.14265
55387726	chr1:55387726:C:T	1.11948e-20	-7.39038e-10	2.19221	9.31124e-18	-7.39038e-10	2.90335	1.92918e-09	-7.39038e-10	2.23584
55387862	chr1:55387862:A:G	3.13845e-22	-7.39038e-10	-1.3821	8.58643e-20	-7.39038e-10	-1.78286	5.54074e-11	-7.39038e-10	-1.3143
55387904	chr1:55387904:G:GGAGGTCAAGACTGT	3.15297e-22	-7.39038e-10	-1.37748	2.4758e-19	-7.39038e-10	-0.723895	8.79622e-11	-7.39038e-10	-0.852106
55387931	chr1:55387931:G:T	2.07957e-23	-2.1701	-1.92616	6.3691e-21	-2.16991	-2.21426	2.28313e-12	-2.17009	-2.33338
55388139	chr1:55388139:A:G	4.10681e-22	-7.39038e-10	-1.11318	2.89904e-19	-7.39038e-10	-0.566077	1.42138e-10	-7.39038e-10	-0.372214
55388221	chr1:55388221:G:A	5.20121e-23	-2.15345	-1.02607	6.25866e-21	-2.2107	-2.19096	2.77505e-12	-2.15351	-2.15483
55388519	chr1:55388519:C:T	3.07536e-22	-7.39038e-10	-1.40241	7.39453e-20	-7.39038e-10	-1.9323	3.03962e-11	-7.39038e-10	-1.9147
55388617	chr1:55388617:C:T	1.24493e-22	-7.39038e-10	-2.30675	4.98308e-20	-7.39038e-10	-2.32699	2.06738e-11	-7.39038e-10	-2.30015
55389112	chr1:55389112:T:C	1.23696e-22	-7.39038e-10	-2.31317	5.10648e-20	-7.39038e-10	-2.30253	2.03579e-11	-7.39038e-10	-2.31555
55389142	chr1:55389142:G:A	1.36541e-23	-2.21371	-2.30325	7.52259e-21	-1.91887	-2.29885	2.18575e-12	-2.21371	-2.33334
55389238	chr1:55389238:T:C	1.221e-22	-7.39038e-10	-2.32616	4.95765e-20	-7.39038e-10	-2.33211	2.06269e-11	-7.39038e-10	-2.30242
55389399	chr1:55389399:C:G	2.4901e-22	-7.39038e-10	-1.61351	7.22482e-20	-7.39038e-10	-1.95552	4.35146e-11	-7.39038e-10	-1.55592
55389663	chr1:55389663:A:G	9.47523e-22	-0.277149	-4.84864e-09	2.85357e-19	-0.581885	-4.84864e-09	1.56347e-10	-0.276937	-4.84864e-09
55389735	chr1:55389735:A:G	6.6905e-22	-7.39038e-10	-0.62514	1.32159e-19	-7.39038e-10	-1.35162	5.2673e-11	-7.39038e-10	-1.36491
55390033	chr1:55390033:G:A	2.29862e-22	-7.39038e-10	-1.69352	6.21222e-20	-7.39038e-10	-2.10652	2.57828e-11	-7.39038e-10	-2.07931
55390057	chr1:55390057:T:C	1.47538e-21	-7.39038e-10	0.165669	3.70326e-19	-7.39038e-10	-0.321244	1.00334e-10	-7.39038e-10	-0.720512
55390313	chr1:55390313:G:A	3.17891e-22	-7.39038e-10	-1.36929	2.34574e-19	-7.39038e-10	-0.777856	8.42688e-11	-7.39038e-10	-0.895001
55390459	chr1:55390459:T:C	2.53808e-23	-1.69397	-2.20304	9.24345e-21	-1.74306	-2.26865	3.68483e-12	-1.69404	-2.33075
55390919	chr1:55390919:T:C	8.01158e-22	-0.444941	-4.84864e-09	3.26454e-19	-0.447337	-4.84864e-09	1.32187e-10	-0.444793	-4.84864e-09
55390934	chr1:55390934:T:C	7.95899e-22	-0.451527	-4.84864e-09	3.24333e-19	-0.453857	-4.84864e-09	1.3132e-10	-0.451379	-4.84864e-09
55391098	chr1:55391098:G:A	1.57594e-22	-7.39038e-10	-2.07098	8.26223e-20	-7.39038e-10	-1.82135	2.74845e-11	-7.39038e-10	-2.01539
55391151	chr1:55391151:A:G	1.8982e-23	-1.87058	-2.31693	1.13795e-20	-2.20668	-1.59713	5.52887e-12	-1.87064	-1.74839
55391276	chr1:55391276:T:C	1.23892e-22	-7.39038e-10	-2.31159	4.98888e-20	-7.39038e-10	-2.32583	2.08125e-11	-7.39038e-10	-2.29346
55391284	chr1:55391284:T:C	1.23694e-22	-7.39038e-10	-2.31318	5.08275e-20	-7.39038e-10	-2.30719	2.00001e-11	-7.39038e-10	-2.33327
55391438	chr1:55391438:G:T	1.24864e-22	-7.39038e-10	-2.30378	7.59473e-20	-7.39038e-10	-1.90559	3.09409e-11	-7.39038e-10	-1.89693
55391553	chr1:55391553:T:G	4.17403e-22	-7.39038e-10	-1.09695	1.56761e-19	-7.39038e-10	-1.1809	5.66492e-11	-7.39038e-10	-1.29214
55392301	chr1:55392301:A:T	3.45847e-22	-7.39038e-10	-1.285	2.36684e-19	-7.39038e-10	-0.7689	1.1807e-10	-7.39038e-10	-0.557732
55392415	chr1:55392415:TAG:T	1.51685e-22	-7.39038e-10	-2.10919	5.05144e-20	-7.39038e-10	-2.31337	2.05997e-11	-7.39038e-10	-2.30373
55392463	chr1:55392463:T:C	6.04042e-19	-7.39038e-10	6.1804	1.91506e-19	-7.39038e-10	-0.980709	5.95978e-11	-7.39038e-10	-1.2414
55392917	chr1:55392917:T:A	8.67648e-22	-0.365214	-4.84864e-09	3.60331e-19	-0.348605	-4.84864e-09	1.43158e-10	-0.365065	-4.84864e-09
55393071	chr1:55393071:C:T	7.80537e-22	-0.471017	-4.84864e-09	3.18372e-19	-0.472407	-4.84864e-09	1.28785e-10	-0.470869	-4.84864e-09
55393116	chr1:55393116:C:T	1.23553e-22	-2.12345	-0.190877	1.78736e-20	-2.21152	-1.14079	5.82789e-12	-2.12344	-1.44291
55393118	chr1:55393118:C:T	2.06892e-23	-2.03475	-2.06664	8.83347e-21	-2.1185	-1.93858	3.84366e-12	-2.03476	-1.94783
55393557	chr1:55393557:G:A	7.84554e-23	-2.16246	-0.606009	1.19265e-20	-2.19184	-1.56502	4.69452e-12	-2.16246	-1.62016
55393760	chr1:55393760:C:T	7.05207e-22	-1.78411	1.2116	8.82671e-19	-1.88505	2.43237	2.23252e-10	-1.78416	1.86344
55393813	chr1:55393813:G:A	1.37304e-22	-2.2088	-4.84864e-09	1.01895e-19	-1.61168	-4.84864e-09	2.26513e-11	-2.2088	-4.84864e-09
55393982	chr1:55393982:A:G	1.16874e-22	-2.14438	-0.225515	1.4234e-20	-2.20651	-1.37348	4.86858e-12	-2.14438	-1.60183
55394148	chr1:55394148:TA:T	3.48416e-22	-7.39038e-10	-1.2776	2.38563e-19	-7.39038e-10	-0.760992	1.19078e-10	-7.39038e-10	-0.549234
55394640	chr1:55394640:A:G	1.17936e-22	-2.12096	-0.239904	1.40234e-20	-2.21188	-1.38302	4.94326e-12	-2.12095	-1.61004
55394690	chr1:55394690:G:A	2.5194e-23	-1.88103	-2.02337	1.39774e-20	-1.88943	-1.70876	4.63594e-12	-1.88105	-1.91413
55395419	chr1:55395419:G:A	2.18025e-22	-7.39038e-10	-1.74639	7.80067e-20	-7.39038e-10	-1.87883	4.43296e-11	-7.39038e-10	-1.53736
55395644	chr1:55395644:C:T	1.52438e-22	-7.39038e-10	-2.10424	9.75646e-20	-7.39038e-10	-1.65511	2.845e-11	-7.39038e-10	-1.98087
55395790	chr1:55395790:G:A	1.86401e-22	-7.39038e-10	-1.9031	1.72512e-19	-7.39038e-10	-1.08516	6.91979e-11	-7.39038e-10	-1.09204
55395880	chr1:55395880:TG:T	1.24443e-22	-7.39038e-10	-2.30715	7.49528e-20	-7.39038e-10	-1.91877	3.04882e-11	-7.39038e-10	-1.91167
55396645	chr1:55396645:C:T	4.74276e-22	-7.39038e-10	-0.96921	1.24381e-19	-7.39038e-10	-1.41228	9.35383e-11	-7.39038e-10	-0.790643
55397110	chr1:55397110:C:T	1.71852e-23	-1.96285	-2.3241	1.06223e-20	-2.21382	-1.65886	4.76015e-12	-1.9629	-1.80584
55397709	chr1:55397709:C:T	7.6455e-22	-0.491713	-4.84864e-09	3.1156e-19	-0.494035	-4.84864e-09	1.26147e-10	-0.491566	-4.84864e-09
55397985	chr1:55397985:A:G	1.36942e-22	-2.21144	-4.84864e-09	5.64198e-20	-2.20281	-4.84864e-09	2.25912e-11	-2.21145	-4.84864e-09
55398585	chr1:55398585:C:T	5.26942e-22	-0.863909	-4.84864e-09	3.92326e-19	-0.263534	-4.84864e-09	8.69465e-11	-0.86372	-4.84864e-09
55399115	chr1:55399115:G:A	1.86401e-22	-7.39038e-10	-1.9031	1.72512e-19	-7.39038e-10	-1.08516	6.91979e-11	-7.39038e-10	-1.09204
55399358	chr1:55399358:G:C	8.33153e-22	-1.86704	1.46126	5.83486e-19	-1.94507	2.07846	1.98809e-10	-1.86708	1.83041
55399381	chr1:55399381:A:G	2.32883e-23	-1.74277	-2.24028	8.6959e-21	-1.7747	-2.29807	3.50041e-12	-1.74284	-2.3333
55399801	chr1:55399801:G:A	1.33603e-22	-2.11117	-0.124951	1.55767e-20	-2.21229	-1.27756	5.44215e-12	-2.11117	-1.52367
55399909	chr1:55399909:C:T	1.24443e-22	-7.39038e-10	-2.30715	7.49528e-20	-7.39038e-10	-1.91877	3.04882e-11	-7.39038e-10	-1.91167
55400434	chr1:55400434:A:G	1.26936e-22	-7.39038e-10	-2.28732	5.06703e-20	-7.39038e-10	-2.31029	2.01689e-11	-7.39038e-10	-2.32487
55400456	chr1:55400456:G:T	5.55446e-22	-1.75654	0.945313	4.31767e-19	-1.84343	1.67569	1.53166e-10	-1.75659	1.4591
55400915	chr1:55400915:T:C	1.70442e-23	-1.96187	-2.33332	9.69867e-21	-2.21381	-1.74982	4.43067e-12	-1.96191	-1.87855
55401060	chr1:55401060:G:A	1.21411e-22	-7.39038e-10	-2.33182	4.95654e-20	-7.39038e-10	-2.33233	2.04296e-11	-7.39038e-10	-2.31203
55401475	chr1:55401475:T:C	1.01774e-22	-1.65689	-0.851356	1.82824e-20	-1.92454	-1.40515	1.05887e-11	-1.6567	-1.31252
55402157	chr1:55402157:C:A	1.57182e-23	-2.21377	-2.16241	8.99881e-21	-1.91282	-2.12571	2.3316e-12	-2.21377	-2.26869
55402310	chr1:55402310:C:G	9.20344e-22	-2.14665	1.8404	7.72193e-21	-1.85823	-2.33334	2.38459e-12	-2.14648	-2.31351
55402741	chr1:55402741:C:T	5.89936e-22	-1.74232	0.991338	4.59283e-19	-1.83087	1.72491	1.62082e-10	-1.74237	1.50146
55402803	chr1:55402803:C:A	1.8631e-22	-7.39038e-10	-1.90359	6.77148e-20	-7.39038e-10	-2.02032	3.6485e-11	-7.39038e-10	-1.73211
55402846	chr1:55402846:G:C	1.69191e-23	-1.99306	-2.3095	1.18e-20	-2.21224	-1.55529	5.06552e-12	-1.9931	-1.71346
55402881	chr1:55402881:G:C	1.22922e-22	-7.39038e-10	-2.31945	4.96797e-20	-7.39038e-10	-2.33003	2.05946e-11	-7.39038e-10	-2.30398
55403254	chr1:55403254:CA:C	4.54691e-22	-7.39038e-10	-1.01138	1.20639e-19	-7.39038e-10	-1.44282	8.98514e-11	-7.39038e-10	-0.830856
55404149	chr1:55404149:A:G	1.49944e-22	-7.39038e-10	-2.12074	5.04983e-20	-7.39038e-10	-2.31369	2.06824e-11	-7.39038e-10	-2.29973
55404324	chr1:55404324:G:T	3.52509e-22	-7.39038e-10	-1.26592	2.41643e-19	-7.39038e-10	-0.748166	1.2057e-10	-7.39038e-10	-0.536779
55404529	chr1:55404529:T:C	1.2441e-22	-7.39038e-10	-2.30742	7.48743e-20	-7.39038e-10	-1.91982	3.0456e-11	-7.39038e-10	-1.91273
55404801	chr1:55404801:A:G	3.52509e-22	-7.39038e-10	-1.26592	2.41643e-19	-7.39038e-10	-0.748166	1.2057e-10	-7.39038e-10	-0.536779
55405258	chr1:55405258:C:A	1.1986e-22	-2.12686	-0.21781	1.42814e-20	-2.21073	-1.36594	4.99766e-12	-2.12685	-1.59319
55405464	chr1:55405464:G:T	1.38524e-23	-2.17116	-2.33138	6.1745e-21	-2.10413	-2.31106	2.29076e-12	-2.17114	-2.32899
55405734	chr1:55405734:C:T	1.71592e-23	-2.17219	-2.11628	6.32873e-21	-2.15863	-2.2319	2.28682e-12	-2.17218	-2.32967
55405804	chr1:55405804:G:A	8.44004e-22	-0.392842	-4.84864e-09	3.43451e-19	-0.396584	-4.84864e-09	1.39257e-10	-0.392691	-4.84864e-09
55405897	chr1:55405897:T:C	1.24745e-22	-7.39038e-10	-2.30473	5.08217e-20	-7.39038e-10	-2.3073	2.17397e-11	-7.39038e-10	-2.24987
55406002	chr1:55406002:G:A	8.38814e-22	-0.399011	-4.84864e-09	3.42164e-19	-0.400338	-4.84864e-09	1.38401e-10	-0.398859	-4.84864e-09
55406006	chr1:55406006:T:C	2.52395e-22	-1.6	-4.84864e-09	7.68727e-20	-1.89348	-4.84864e-09	4.1641e-11	-1.59993	-4.84864e-09
55406084	chr1:55406084:A:C	1.5022e-22	-7.39038e-10	-2.1189	5.05309e-20	-7.39038e-10	-2.31304	2.07091e-11	-7.39038e-10	-2.29844
55406360	chr1:55406360:C:T	1.9905e-22	-7.39038e-10	-1.83744	7.1522e-20	-7.39038e-10	-1.96562	3.93844e-11	-7.39038e-10	-1.65564
55406450	chr1:55406450:C:A	3.43316e-22	-7.39038e-10	-1.29235	2.34291e-19	-7.39038e-10	-0.779065	1.16799e-10	-7.39038e-10	-0.568563
55406633	chr1:55406633:C:A	7.82878e-22	-0.468023	-4.84864e-09	3.19184e-19	-0.469859	-4.84864e-09	1.29171e-10	-0.467875	-4.84864e-09
55407107	chr1:55407107:C:T	1.06475e-22	-2.19565	-0.267447	1.27449e-20	-1.92188	-1.76861	4.30637e-12	-2.19564	-1.67328
55407391	chr1:55407391:T:C	1.24173e-22	-7.39038e-10	-2.30933	7.42862e-20	-7.39038e-10	-1.9277	3.02019e-11	-7.39038e-10	-1.92111
55407683	chr1:55407683:A:G	1.27188e-22	-7.39038e-10	-2.28534	8.8658e-20	-7.39038e-10	-1.75084	3.31194e-11	-7.39038e-10	-1.82889
55408284	chr1:55408284:A:G	1.45583e-22	-2.15025	-4.84864e-09	7.29387e-20	-1.94601	-4.84864e-09	2.4017e-11	-2.15025	-4.84864e-09
55408317	chr1:55408317:A:G	2.29498e-22	-1.6951	-4.84864e-09	6.70899e-20	-2.02959	-4.84864e-09	3.78643e-11	-1.69501	-4.84864e-09
55408611	chr1:55408611:C:T	4.15744e-22	-2.21381	1.11288	5.78387e-21	-2.15398	-2.32658	2.23149e-12	-2.21381	-2.31253
55408628	chr1:55408628:T:C	1.03047e-21	-7.39038e-10	-0.193229	4.89265e-19	-7.39038e-10	-0.0427222	2.96556e-10	-7.39038e-10	0.363221
55408654	chr1:55408654:A:G	2.02848e-22	-7.39038e-10	-1.81854	7.25009e-20	-7.39038e-10	-1.95203	4.01561e-11	-7.39038e-10	-1.63624
55408852	chr1:55408852:A:C	9.14238e-23	-2.18964	-0.425858	1.2018e-20	-1.89852	-1.8507	3.96349e-12	-2.18963	-1.76226
55408955	chr1:55408955:G:T	2.12408e-22	-7.39038e-10	-1.77249	5.94227e-20	-7.39038e-10	-2.15095	2.4566e-11	-7.39038e-10	-2.12765
55409076	chr1:55409076:T:A	1.4266e-22	-2.17054	-4.84864e-09	6.33495e-20	-2.08696	-4.84864e-09	2.35341e-11	-2.17056	-4.84864e-09
55409082	chr1:55409082:T:C	2.08393e-22	-7.39038e-10	-1.79157	7.42083e-20	-7.39038e-10	-1.92875	4.14311e-11	-7.39038e-10	-1.60498
55409331	chr1:55409331:A:C	2.77786e-22	-7.39038e-10	-1.50415	6.54975e-20	-7.39038e-10	-2.05362	3.64487e-11	-7.39038e-10	-1.73311
55409641	chr1:55409641:T:G	1.94385e-22	-7.39038e-10	-1.86116	6.99149e-20	-7.39038e-10	-1.98835	3.82219e-11	-7.39038e-10	-1.6856
55409698	chr1:55409698:A:G	5.38426e-23	-1.30024	-1.84469	1.41793e-20	-1.69219	-1.89165	7.29381e-12	-1.3	-2.04199
55410119	chr1:55410119:G:T	1.77081e-22	-7.39038e-10	-1.95439	7.74547e-20	-7.39038e-10	-1.88593	2.65281e-11	-7.39038e-10	-2.05081
55410202	chr1:55410202:C:T	1.25845e-22	-7.39038e-10	-2.29595	5.13036e-20	-7.39038e-10	-2.29787	2.20993e-11	-7.39038e-10	-2.23347
55411416	chr1:55411416:G:A	1.21236e-22	-7.39038e-10	-2.33326	4.97943e-20	-7.39038e-10	-2.32773	2.08033e-11	-7.39038e-10	-2.2939
55411616	chr1:55411616:C:T	1.25692e-22	-7.39038e-10	-2.29717	7.79489e-20	-7.39038e-10	-1.87957	3.16796e-11	-7.39038e-10	-1.87334
55412300	chr1:55412300:G:A	1.21252e-22	-7.39038e-10	-2.33313	5.79786e-20	-7.39038e-10	-2.17555	2.21292e-11	-7.39038e-10	-2.23212
55412544	chr1:55412544:C:A	1.27045e-22	-7.39038e-10	-2.28646	5.06408e-20	-7.39038e-10	-2.31087	2.01619e-11	-7.39038e-10	-2.32522
55412816	chr1:55412816:A:G	2.09803e-22	-7.39038e-10	-1.78483	7.46411e-20	-7.39038e-10	-1.92294	4.17592e-11	-7.39038e-10	-1.59709
55413173	chr1:55413173:C:T	9.83032e-22	-7.39038e-10	-0.240358	4.68126e-19	-7.39038e-10	-0.0868904	3.27051e-10	-7.39038e-10	0.461104
55414429	chr1:55414429:T:C	2.07257e-22	-1.79704	-4.84864e-09	4.36759e-19	-0.156247	-4.84864e-09	3.41987e-11	-1.79683	-4.84864e-09
55414830	chr1:55414830:T:C	7.55817e-23	-2.03533	-0.770459	1.26003e-20	-1.52077	-2.18114	2.77134e-12	-2.03533	-2.27436
55415214	chr1:55415214:C:T	1.27247e-22	-7.39038e-10	-2.28487	5.06234e-20	-7.39038e-10	-2.31121	2.01521e-11	-7.39038e-10	-2.32571
55415403	chr1:55415403:T:G	1.26276e-22	-7.39038e-10	-2.29253	5.74699e-20	-7.39038e-10	-2.18437	2.34702e-11	-7.39038e-10	-2.17328
55415406	chr1:55415406:A:T	1.50589e-22	-7.39038e-10	-2.11645	5.05064e-20	-7.39038e-10	-2.31353	2.07377e-11	-7.39038e-10	-2.29706
55415616	chr1:55415616:T:C	2.09357e-22	-7.39038e-10	-1.78696	7.45128e-20	-7.39038e-10	-1.92466	4.16592e-11	-7.39038e-10	-1.59949
55415777	chr1:55415777:T:C	2.10193e-22	-7.39038e-10	-1.78297	7.4761e-20	-7.39038e-10	-1.92133	4.1849e-11	-7.39038e-10	-1.59495
55416075	chr1:55416075:T:C	1.4759e-22	-7.39038e-10	-2.13656	9.22095e-20	-7.39038e-10	-1.71156	2.73478e-11	-7.39038e-10	-2.02038
55416283	chr1:55416283:C:T	3.05256e-22	-7.39038e-10	-1.40985	2.22175e-19	-7.39038e-10	-0.832164	8.03031e-11	-7.39038e-10	-0.943206
55416730	chr1:55416730:T:C	9.45038e-22	-7.39038e-10	-0.279775	1.92913e-19	-7.39038e-10	-0.97339	7.69768e-11	-7.39038e-10	-0.985509
55416809	chr1:55416809:A:G	2.13849e-22	-7.39038e-10	-1.76573	7.58956e-20	-7.39038e-10	-1.90627	4.26955e-11	-7.39038e-10	-1.57492
55417159	chr1:55417159:G:A	2.25806e-22	-1.71132	-4.84864e-09	6.64621e-20	-2.039	-4.84864e-09	3.7255e-11	-1.71123	-4.84864e-09
55417277	chr1:55417277:C:T	2.09357e-22	-7.39038e-10	-1.78696	7.45128e-20	-7.39038e-10	-1.92466	4.16592e-11	-7.39038e-10	-1.59949
55417528	chr1:55417528:A:T	1.63825e-22	-2.0322	-4.84864e-09	7.49308e-20	-1.91906	-4.84864e-09	2.70263e-11	-2.0322	-4.84864e-09
55418088	chr1:55418088:G:A	2.21508e-22	-7.39038e-10	-1.73054	7.3461e-20	-7.39038e-10	-1.93887	3.69246e-11	-7.39038e-10	-1.72014
55418207	chr1:55418207:A:G	1.02414e-22	-1.65292	-0.849051	1.78103e-20	-1.92977	-1.42608	1.05485e-11	-1.65276	-1.32027
55418355	chr1:55418355:A:C	2.14287e-22	-7.39038e-10	-1.76369	7.5454e-20	-7.39038e-10	-1.9121	4.22887e-11	-7.39038e-10	-1.58449
55418692	chr1:55418692:C:T	5.81429e-22	-7.39038e-10	-0.765511	3.7503e-19	-7.39038e-10	-0.30862	2.15418e-10	-7.39038e-10	0.0435654
55418783	chr1:55418783:C:A	2.30636e-22	-7.39038e-10	-1.69016	6.23495e-20	-7.39038e-10	-2.10287	2.58483e-11	-7.39038e-10	-2.07677
55418922	chr1:55418922:C:T	7.45012e-22	-0.5176	-4.84864e-09	3.04795e-19	-0.515988	-4.84864e-09	1.22923e-10	-0.517454	-4.84864e-09
55419047	chr1:55419047:T:C	4.55179e-23	-1.98486	-1.32803	8.47038e-21	-1.782	-2.31705	2.75032e-12	-1.98484	-2.33246
55419139	chr1:55419139:A:T	1.36876e-21	0.0906602	-4.84864e-09	4.0931e-19	-0.221155	-4.84864e-09	2.25821e-10	0.09073	-4.84864e-09
55419695	chr1:55419695:C:G	1.30308e-22	-7.39038e-10	-2.2611	5.28558e-20	-7.39038e-10	-2.26806	2.32213e-11	-7.39038e-10	-2.18394
55419767	chr1:55419767:T:C	2.32635e-22	-7.39038e-10	-1.68153	1.07146e-19	-7.39038e-10	-1.56143	3.38614e-11	-7.39038e-10	-1.80674
55420253	chr1:55420253:C:T	2.14935e-22	-7.39038e-10	-1.76066	7.56262e-20	-7.39038e-10	-1.90982	4.24123e-11	-7.39038e-10	-1.58158
55421021	chr1:55421021:C:T	1.65499e-23	-1.99647	-2.32815	1.04394e-20	-1.94253	-1.94751	5.9906e-12	-1.99651	-1.54231
55421254	chr1:55421254:G:A	2.14647e-22	-7.39038e-10	-1.762	7.55674e-20	-7.39038e-10	-1.9106	4.23405e-11	-7.39038e-10	-1.58327
55421282	chr1:55421282:G:A	1.44947e-22	-2.15463	-4.84864e-09	5.5973e-20	-2.21076	-4.84864e-09	2.39125e-11	-2.15461	-4.84864e-09
55421665	chr1:55421665:G:A	2.14578e-22	-7.39038e-10	-1.76233	7.55208e-20	-7.39038e-10	-1.91122	4.23347e-11	-7.39038e-10	-1.58341
55422071	chr1:55422071:A:G	1.56263e-22	-7.39038e-10	-2.07946	5.57201e-20	-7.39038e-10	-2.21529	2.34427e-11	-7.39038e-10	-2.17446
55422307	chr1:55422307:C:T	6.40243e-22	-7.39038e-10	-0.669152	4.42016e-19	-7.39038e-10	-0.144281	2.42931e-10	-7.39038e-10	0.163763
55422710	chr1:55422710:G:C	3.29792e-22	-7.39038e-10	-1.33254	2.22881e-19	-7.39038e-10	-0.828991	1.1063e-10	-7.39038e-10	-0.622821
55423049	chr1:55423049:T:C	2.28807e-23	-2.13605	-1.86466	1.96672e-20	-1.95679	-1.29988	7.11535e-12	-2.13597	-1.23079
55423226	chr1:55423226:G:A	1.67535e-23	-1.98674	-2.32566	1.07349e-20	-1.93168	-1.93044	6.1656e-12	-1.98678	-1.52324
55423767	chr1:55423767:A:G	1.72225e-22	0.330666	-2.31287	2.66939e-20	-0.663354	-2.28784	2.78487e-11	0.331041	-2.33327
55424458	chr1:55424458:T:C	1.2855e-22	-7.39038e-10	-2.27468	5.20447e-20	-7.39038e-10	-2.28352	2.26397e-11	-7.39038e-10	-2.20931
55424481	chr1:55424481:G:A	3.96577e-22	-0.308293	-0.839836	7.01234e-20	-1.08138	-0.903995	6.20551e-11	-0.307976	-0.893015
55424538	chr1:55424538:C:A	2.30271e-22	-7.39038e-10	-1.69174	1.06639e-19	-7.39038e-10	-1.56618	6.74155e-11	-7.39038e-10	-1.11814
55424539	chr1:55424539:T:A	2.30271e-22	-7.39038e-10	-1.69174	1.06639e-19	-7.39038e-10	-1.56618	6.74155e-11	-7.39038e-10	-1.11814
55424547	chr1:55424547:A:G	2.14578e-22	-7.39038e-10	-1.76233	7.55208e-20	-7.39038e-10	-1.91122	4.23347e-11	-7.39038e-10	-1.58341
55424652	chr1:55424652:G:T	5.75333e-22	-7.39038e-10	-0.776051	1.89464e-19	-7.39038e-10	-0.991427	1.06014e-10	-7.39038e-10	-0.665445
55424994	chr1:55424994:C:T	5.33745e-22	-7.39038e-10	-0.851081	2.45442e-19	-7.39038e-10	-0.732565	8.87847e-11	-7.39038e-10	-0.842799
55425222	chr1:55425222:A:G	2.23402e-22	-7.39038e-10	-1.72203	1.03277e-19	-7.39038e-10	-1.59821	3.29741e-11	-7.39038e-10	-1.83329
55426126	chr1:55426126:T:A	1.58695e-23	-2.03436	-2.33225	9.49089e-21	-1.98726	-1.99803	5.27398e-12	-2.0344	-1.63183
55426501	chr1:55426501:A:G	3.5062e-19	-7.39038e-10	5.63646	1.54218e-19	-7.39038e-10	-1.19726	4.92543e-11	-7.39038e-10	-1.43202
55426607	chr1:55426607:T:A	2.72582e-23	-2.0739	-1.75175	8.64083e-21	-2.15392	-1.92521	4.00643e-12	-2.07391	-1.86721
55426609	chr1:55426609:T:TACAGAAAA	2.71931e-23	-2.07494	-1.7531	8.62617e-21	-2.1546	-1.92623	3.99764e-12	-2.07495	-1.86836
55426753	chr1:55426753:C:T	1.35959e-22	-7.39038e-10	-2.21865	4.95389e-20	-7.39038e-10	-2.33287	2.00154e-11	-7.39038e-10	-2.33251
55426798	chr1:55426798:A:G	8.37134e-22	-7.39038e-10	-0.401016	9.42217e-19	-7.39038e-10	0.612609	2.03731e-10	-7.39038e-10	-0.0122131
55426978	chr1:55426978:G:A	2.08745e-22	-7.39038e-10	-1.78989	5.82077e-20	-7.39038e-10	-2.17161	2.43425e-11	-7.39038e-10	-2.13679
55427252	chr1:55427252:C:T	4.53684e-22	-1.0136	-4.84864e-09	1.81216e-19	-1.03594	-4.84864e-09	7.48534e-11	-1.01348	-4.84864e-09
55427408	chr1:55427408:G:C	1.2142e-22	-7.39038e-10	-2.33174	4.95204e-20	-7.39038e-10	-2.33324	2.03834e-11	-7.39038e-10	-2.31429
55427421	chr1:55427421:C:T	2.04425e-22	-7.39038e-10	-1.8108	5.79168e-20	-7.39038e-10	-2.17662	2.42092e-11	-7.39038e-10	-2.14228
55427576	chr1:55427576:C:T	3.71221e-23	-1.36233	-2.15446	1.22693e-20	-1.43714	-2.29139	5.15633e-12	-1.36241	-2.32637
55428021	chr1:55428021:A:G	2.73756e-22	-7.39038e-10	-1.51876	9.09579e-20	-7.39038e-10	-1.72523	5.39349e-11	-7.39038e-10	-1.34124
55428454	chr1:55428454:C:T	2.28976e-23	-2.11447	-1.8855	7.41381e-21	-2.19107	-2.04121	3.39196e-12	-2.11448	-1.99312
55428582	chr1:55428582:C:T	1.24024e-22	-7.39038e-10	-2.31053	5.04645e-20	-7.39038e-10	-2.31436	2.17419e-11	-7.39038e-10	-2.24977
55429395	chr1:55429395:C:A	1.87335e-22	-1.8981	-4.84864e-09	8.91287e-20	-1.74555	-4.84864e-09	3.0905e-11	-1.89809	-4.84864e-09
55429660	chr1:55429660:AAC:A	1.33618e-22	-7.39038e-10	-2.23602	9.09013e-20	-7.39038e-10	-1.72585	3.69484e-11	-7.39038e-10	-1.71949
55429968	chr1:55429968:T:C	2.87209e-22	-7.39038e-10	-1.47079	9.30967e-20	-7.39038e-10	-1.70199	5.55477e-11	-7.39038e-10	-1.31177
55430017	chr1:55430017:C:T	2.81489e-22	-7.39038e-10	-1.4909	2.05215e-19	-7.39038e-10	-0.911571	7.26362e-11	-7.39038e-10	-1.04355
55430077	chr1:55430077:A:G	1.5964e-22	-2.05808	-4.84864e-09	6.61449e-20	-2.04378	-4.84864e-09	2.63356e-11	-2.05809	-4.84864e-09
55430168	chr1:55430168:G:A	1.34756e-22	-7.39038e-10	-2.22753	5.02887e-20	-7.39038e-10	-2.31785	2.00811e-11	-7.39038e-10	-2.32924
55430584	chr1:55430584:C:T	1.3248e-22	-7.39038e-10	-2.24457	8.87584e-20	-7.39038e-10	-1.74971	3.61231e-11	-7.39038e-10	-1.74208
55430770	chr1:55430770:G:A	2.8563e-22	-7.39038e-10	-1.4763	2.09123e-19	-7.39038e-10	-0.892703	7.39485e-11	-7.39038e-10	-1.02564
55430794	chr1:55430794:A:G	1.16023e-21	-0.0746273	-4.84864e-09	1.62085e-18	1.15508	-4.84864e-09	1.91395e-10	-0.0746734	-4.84864e-09
55430877	chr1:55430877:G:T	1.36452e-23	-2.19844	-2.31918	9.51534e-21	-1.64964	-2.33308	2.56605e-12	-2.19845	-2.1882
55431416	chr1:55431416:G:C	1.31317e-22	-7.39038e-10	-2.25338	8.65585e-20	-7.39038e-10	-1.77481	3.52701e-11	-7.39038e-10	-1.76598
55431796	chr1:55431796:A:G	2.14935e-22	-7.39038e-10	-1.76067	5.9054e-20	-7.39038e-10	-2.15717	2.41807e-11	-7.39038e-10	-2.14346
55431918	chr1:55431918:G:A	5.16904e-23	-2.04438	-1.14135	4.75616e-20	-1.5676	-0.806003	5.54937e-12	-2.04411	-1.57122
55432258	chr1:55432258:ACATAATCATCAGATTCACCAAGG:A	1.33783e-22	-7.39038e-10	-2.23478	9.09982e-20	-7.39038e-10	-1.72479	3.70879e-11	-7.39038e-10	-1.71572
55432504	chr1:55432504:G:A	1.57449e-22	-2.0719	-4.84864e-09	5.8061e-20	-2.17413	-4.84864e-09	2.59741e-11	-2.07191	-4.84864e-09
55432799	chr1:55432799:T:A	2.0579e-22	-1.32034	-0.483806	5.52397e-20	-1.4357	-0.788244	2.95034e-11	-1.32042	-0.624089
55433169	chr1:55433169:A:G	1.31798e-22	-7.39038e-10	-2.24973	8.73342e-20	-7.39038e-10	-1.76588	3.55833e-11	-7.39038e-10	-1.75714
55434402	chr1:55434402:T:C	2.62194e-22	-1.20901	-0.352904	6.97526e-20	-1.33057	-0.660098	3.7563e-11	-1.2091	-0.493897
55434486	chr1:55434486:A:G	1.68482e-21	-7.39038e-10	0.298413	8.38376e-19	-7.39038e-10	0.49584	1.39894e-10	-7.39038e-10	-0.388127
55434908	chr1:55434908:G:A	1.34668e-23	-2.20768	-2.32309	1.0261e-20	-2.06384	-1.84343	5.5802e-12	-2.20769	-1.4021
55435817	chr1:55435817:A:G	1.3484e-23	-2.20718	-2.32231	1.03226e-20	-2.0614	-1.83989	5.60205e-12	-2.20719	-1.39869
55435846	chr1:55435846:T:C	2.50861e-23	-2.07551	-1.83317	7.86784e-21	-2.17147	-2.00137	3.69087e-12	-2.07553	-1.94763
55435904	chr1:55435904:T:C	1.23153e-22	-7.39038e-10	-2.31757	5.00907e-20	-7.39038e-10	-2.32179	2.13936e-11	-7.39038e-10	-2.26592
55436010	chr1:55436010:G:T	1.32746e-23	-2.2124	-2.33275	8.20266e-21	-1.83781	-2.29336	2.56071e-12	-2.2124	-2.17633
55436041	chr1:55436041:T:A	3.6556e-22	-7.39038e-10	-1.22957	1.30205e-19	-7.39038e-10	-1.36652	5.48949e-11	-7.39038e-10	-1.32359
55436387	chr1:55436387:A:T	1.24838e-22	-7.39038e-10	-2.30398	5.0706e-20	-7.39038e-10	-2.30958	2.19803e-11	-7.39038e-10	-2.23887
55436764	chr1:55436764:A:G	5.90492e-22	-7.39038e-10	-0.750043	2.21359e-19	-7.39038e-10	-0.83584	7.73945e-11	-7.39038e-10	-0.980097
55436935	chr1:55436935:A:G	2.08882e-22	-1.78923	-4.84864e-09	9.61695e-20	-1.66951	-4.84864e-09	3.4457e-11	-1.7893	-4.84864e-09
55437175	chr1:55437175:G:A	1.29305e-22	-7.39038e-10	-2.26883	8.28045e-20	-7.39038e-10	-1.81915	3.35784e-11	-7.39038e-10	-1.81513
55437315	chr1:55437315:G:A	1.92228e-21	-7.39038e-10	0.430267	3.97349e-19	-7.39038e-10	-0.250812	1.47279e-10	-7.39038e-10	-0.336682
55437451	chr1:55437451:AC:A	2.41541e-20	-7.39038e-10	2.96121	3.714e-17	-7.39038e-10	4.28682	7.02772e-09	-7.39038e-10	3.5286
55437519	chr1:55437519:G:T	1.59368e-21	-7.39038e-10	0.242799	4.08288e-19	-7.39038e-10	-0.223655	1.13369e-10	-7.39038e-10	-0.598367
55437733	chr1:55437733:A:G	2.27844e-22	-7.39038e-10	-1.70234	6.85575e-20	-7.39038e-10	-2.00795	2.57608e-11	-7.39038e-10	-2.08016
55437770	chr1:55437770:G:A	9.28965e-23	-2.21328	-0.386234	1.40919e-20	-2.05814	-1.53189	4.2423e-12	-2.21329	-1.67062
55437906	chr1:55437906:T:G	9.1949e-23	-0.613061	-1.99671	1.33703e-19	0.737935	-2.07794	1.28738e-11	-0.613114	-2.1607
55437995	chr1:55437995:C:T	9.4994e-23	-1.29565	-1.28154	1.67077e-20	-1.19102	-2.22873	6.65e-12	-1.29545	-2.13895
55438071	chr1:55438071:C:T	2.74942e-22	-1.37202	-0.14242	1.83947e-20	-1.06736	-2.2562	5.31123e-12	-1.37184	-2.28735
55438100	chr1:55438100:T:C	1.65139e-22	-2.02421	-4.84864e-09	6.36831e-20	-2.08171	-4.84864e-09	2.72441e-11	-2.02418	-4.84864e-09
55438354	chr1:55438354:A:G	4.66754e-23	-1.57235	-1.71543	2.26561e-20	-1.12833	-1.98687	5.45438e-12	-1.57235	-2.06024
55438630	chr1:55438630:T:C	3.89781e-23	-1.16085	-2.30715	1.64273e-20	-1.66116	-1.77553	9.632e-12	-1.16066	-1.90326
55438645	chr1:55438645:A:C	1.85358e-22	-7.39038e-10	-1.90871	6.53764e-20	-7.39038e-10	-2.05547	3.17314e-11	-7.39038e-10	-1.87171
55439154	chr1:55439154:G:A	4.5504e-23	-1.91872	-1.39448	2.12445e-20	-1.67558	-1.50395	6.36851e-12	-1.91877	-1.55887
55439156	chr1:55439156:T:C	2.52766e-23	-1.56788	-2.33323	7.11248e-21	-1.95744	-2.31634	4.19581e-12	-1.56771	-2.32722
55439263	chr1:55439263:T:C	1.76251e-22	-7.39038e-10	-1.95909	7.56532e-20	-7.39038e-10	-1.90947	3.96648e-11	-7.39038e-10	-1.64855
55439322	chr1:55439322:A:C	7.94773e-23	-1.1442	-1.61133	7.50233e-20	-0.769325	-1.1485	1.58544e-11	-1.14423	-1.42133
55439622	chr1:55439622:A:G	2.63056e-23	-1.5621	-2.29912	7.61121e-21	-1.95003	-2.25597	4.42438e-12	-1.56192	-2.27996
55439703	chr1:55439703:G:A	1.49762e-22	-7.39038e-10	-2.12195	1.04856e-19	-7.39038e-10	-1.58304	4.69863e-11	-7.39038e-10	-1.47916
55439838	chr1:55439838:C:G	2.38742e-21	-7.39038e-10	0.64697	1.3202e-18	-7.39038e-10	0.949908	1.97924e-10	-7.39038e-10	-0.0411314
55440029	chr1:55440029:T:C	2.37703e-22	-7.39038e-10	-1.65998	7.05e-20	-7.39038e-10	-1.98002	2.64672e-11	-7.39038e-10	-2.05311
55440311	chr1:55440311:G:A	1.45994e-23	-2.11751	-2.33252	8.17781e-21	-1.96876	-2.16545	2.59141e-12	-2.11754	-2.25927
55440318	chr1:55440318:C:T	1.46391e-23	-2.1214	-2.3259	7.5325e-21	-1.92816	-2.28824	2.40634e-12	-2.12143	-2.32948
55440442	chr1:55440442:A:G	2.42067e-22	-7.39038e-10	-1.64179	3.03889e-19	-7.39038e-10	-0.518965	3.628e-10	-7.39038e-10	0.564837
55440463	chr1:55440463:G:A	1.44709e-23	-2.12669	-2.33217	8.09008e-21	-1.98356	-2.16143	2.57536e-12	-2.12672	-2.25631
55440467	chr1:55440467:C:T	2.44275e-22	-7.39038e-10	-1.6327	3.02491e-19	-7.39038e-10	-0.523577	3.58718e-10	-7.39038e-10	0.553523
55441036	chr1:55441036:A:G	1.23836e-22	-7.39038e-10	-2.31204	6.13838e-20	-7.39038e-10	-2.11848	2.11962e-11	-7.39038e-10	-2.27519
55441166	chr1:55441166:T:C	4.6155e-23	-1.90452	-1.39448	2.16176e-20	-1.65817	-1.50395	6.45961e-12	-1.90457	-1.55887
55441295	chr1:55441295:A:T	1.23178e-22	-7.39038e-10	-2.31737	6.02542e-20	-7.39038e-10	-2.13706	2.10432e-11	-7.39038e-10	-2.28244
55441558	chr1:55441558:A:T	2.79792e-23	-1.60932	-2.19022	8.75821e-21	-1.97525	-2.09039	5.03521e-12	-1.60915	-2.10341
55441821	chr1:55441821:A:G	3.6618e-23	-2.00465	-1.52581	6.04182e-21	-2.15223	-2.28469	2.83875e-12	-2.00452	-2.28113
55442007	chr1:55442007:G:A	1.82622e-22	-1.20312	-0.720454	1.70549e-20	-1.06693	-2.33226	6.00749e-12	-1.20294	-2.33307
55442228	chr1:55442228:T:G	1.248e-21	-7.39038e-10	-0.00170409	6.19468e-19	-7.39038e-10	0.193235	1.38919e-10	-7.39038e-10	-0.395121
55442278	chr1:55442278:T:C	1.9681e-22	-1.32464	-0.524117	1.499e-20	-1.20637	-2.32187	5.33418e-12	-1.32447	-2.33041
55442607	chr1:55442607:A:T	2.77821e-23	-1.88756	-1.91904	7.99019e-21	-2.03424	-2.12317	3.73182e-12	-1.88743	-2.12469
55442708	chr1:55442708:T:A	2.90084e-23	-1.84083	-1.92258	8.28026e-21	-2.00087	-2.12088	3.91729e-12	-1.84069	-2.12293
55442845	chr1:55442845:C:T	4.30072e-23	-1.15858	-2.21106	2.34247e-20	-0.763225	-2.31861	6.29759e-12	-1.1586	-2.33024
55442912	chr1:55442912:T:C	2.06801e-22	-1.32569	-0.473552	1.53741e-20	-1.1887	-2.31425	5.34964e-12	-1.32552	-2.32646
55442918	chr1:55442918:G:A	2.80253e-23	-1.87094	-1.92695	8.14118e-21	-2.02168	-2.11701	3.816e-12	-1.8708	-2.11901
55443036	chr1:55443036:G:C	2.85889e-23	-1.85436	-1.92363	8.21886e-21	-2.00837	-2.12082	3.86769e-12	-1.85421	-2.12215
55443142	chr1:55443142:G:T	3.11083e-22	-7.39038e-10	-1.39094	8.67194e-20	-7.39038e-10	-1.77295	3.39543e-11	-7.39038e-10	-1.804
55443170	chr1:55443170:A:G	2.5002e-22	-7.39038e-10	-1.60946	3.16098e-19	-7.39038e-10	-0.479575	3.81651e-10	-7.39038e-10	0.615492
55443203	chr1:55443203:G:C	2.80809e-23	-1.86773	-1.92818	8.16834e-21	-2.01859	-2.11677	3.83097e-12	-1.86759	-2.11831
55443357	chr1:55443357:A:G	2.91818e-23	-1.82138	-1.93607	8.51008e-21	-1.98368	-2.1107	4.03767e-12	-1.82123	-2.11212
55443565	chr1:55443565:C:T	1.62854e-23	-2.00752	-2.33321	7.77369e-21	-1.85722	-2.32766	2.68641e-12	-2.00742	-2.33339
55443766	chr1:55443766:C:T	4.99138e-23	-1.90138	-1.31932	2.33284e-20	-1.65454	-1.43142	6.96265e-12	-1.90144	-1.48701
55443844	chr1:55443844:T:C	9.58199e-23	-1.83972	-0.728808	7.3088e-21	-1.96638	-2.28017	3.17837e-12	-1.83957	-2.33307
55444169	chr1:55444169:C:CCAGG	2.85245e-23	-1.85428	-1.92596	8.22866e-21	-2.00823	-2.11978	3.87225e-12	-1.85413	-2.12105
55444278	chr1:55444278:T:C	2.47574e-22	-1.61929	-4.84864e-09	4.98673e-19	-0.0236772	-4.84864e-09	4.08528e-11	-1.61904	-4.84864e-09
55444346	chr1:55444346:G:A	1.92707e-23	-1.88497	-2.28744	6.85379e-21	-2.11294	-2.19789	3.27805e-12	-1.88486	-2.2569
55444575	chr1:55444575:C:T	2.88333e-23	-1.8528	-1.91667	8.18773e-21	-2.00794	-2.12505	3.85669e-12	-1.85265	-2.12655
55444948	chr1:55444948:T:C	2.90932e-23	-1.85723	-1.90327	8.13324e-21	-2.01262	-2.12704	3.81999e-12	-1.85708	-2.13168
55444956	chr1:55444956:C:G	1.21305e-22	-7.39038e-10	-2.33269	5.47088e-20	-7.39038e-10	-2.2336	2.09852e-11	-7.39038e-10	-2.2852
55445073	chr1:55445073:T:C	2.87717e-23	-1.86528	-1.90633	8.09008e-21	-2.01953	-2.12546	3.79604e-12	-1.86513	-2.12992
55445075	chr1:55445075:C:T	1.51692e-23	-2.15937	-2.25237	5.95478e-21	-2.19819	-2.25324	2.33959e-12	-2.15935	-2.31968
55445392	chr1:55445392:A:G	5.11917e-23	-1.8761	-1.31932	2.41595e-20	-1.61953	-1.43142	7.1409e-12	-1.87616	-1.48701
55445572	chr1:55445572:A:G	1.98455e-22	-7.39038e-10	-1.84043	5.35776e-20	-7.39038e-10	-2.2545	2.54133e-11	-7.39038e-10	-2.09374
55445817	chr1:55445817:C:T	5.72475e-23	-1.79058	-1.29304	3.47863e-20	-1.29258	-1.39383	8.22409e-12	-1.7906	-1.43135
55446018	chr1:55446018:T:C	2.69464e-23	-1.88509	-1.95207	8.20468e-21	-2.03403	-2.0969	3.82958e-12	-1.88495	-2.10131
55446109	chr1:55446109:TG:T	1.4035e-22	-1.88066	-0.306201	9.02551e-21	-1.97911	-2.05646	3.43298e-12	-1.88052	-2.21506
55446198	chr1:55446198:T:TA	1.31476e-22	-7.39038e-10	-2.25218	5.09778e-20	-7.39038e-10	-2.30424	2.08048e-11	-7.39038e-10	-2.29383
55446315	chr1:55446315:C:T	1.40356e-22	-7.39038e-10	-2.18682	9.23031e-20	-7.39038e-10	-1.71055	4.0964e-11	-7.39038e-10	-1.61632
55446460	chr1:55446460:C:A	2.83474e-23	-1.85477	-1.93169	8.28103e-21	-2.01109	-2.11057	3.89149e-12	-1.85463	-2.11559
55446511	chr1:55446511:C:T	2.81181e-23	-1.84599	-1.9486	8.43236e-21	-2.00443	-2.09912	3.97158e-12	-1.84584	-2.104
55447064	chr1:55447064:TA:T	2.74402e-23	-1.85658	-1.96241	8.50145e-21	-2.01225	-2.08314	3.99713e-12	-1.85643	-2.087
55447100	chr1:55447100:C:G	1.80594e-22	-1.31611	-0.618636	1.54042e-20	-1.17561	-2.32538	5.37062e-12	-1.31594	-2.33213
55447117	chr1:55447117:C:T	1.21414e-22	-7.39038e-10	-2.33179	5.23379e-20	-7.39038e-10	-2.27791	2.13479e-11	-7.39038e-10	-2.26806
55447125	chr1:55447125:C:T	8.51849e-21	1.919	-4.84864e-09	2.44299e-17	3.86793	-4.84864e-09	1.40563e-09	1.91923	-4.84864e-09
55447495	chr1:55447495:A:G	4.53795e-22	-7.39038e-10	-1.01335	1.58799e-19	-7.39038e-10	-1.16799	6.5811e-11	-7.39038e-10	-1.14223
55447619	chr1:55447619:T:C	2.51935e-22	-7.39038e-10	-1.60183	7.97966e-20	-7.39038e-10	-1.85615	3.16679e-11	-7.39038e-10	-1.87371
55447644	chr1:55447644:T:C	2.47777e-22	-1.61847	-4.84864e-09	2.67164e-19	-0.647765	-4.84864e-09	4.08759e-11	-1.61847	-4.84864e-09
55447748	chr1:55447748:CT:C	3.4886e-22	-7.39038e-10	-1.27633	1.26153e-19	-7.39038e-10	-1.39813	5.1616e-11	-7.39038e-10	-1.38518
55447828	chr1:55447828:C:A	2.93533e-22	-7.39038e-10	-1.44901	1.18174e-19	-7.39038e-10	-1.46347	6.59906e-11	-7.39038e-10	-1.1395
55448243	chr1:55448243:T:C	2.09997e-23	-1.78375	-2.30274	7.06412e-21	-2.04541	-2.23519	3.60933e-12	-1.78362	-2.26187
55448397	chr1:55448397:T:C	3.36454e-23	-1.42967	-2.18545	1.94283e-20	-1.00715	-2.26175	4.8979e-12	-1.42971	-2.3105
55448675	chr1:55448675:C:T	4.08997e-23	-1.94732	-1.47255	6.42417e-21	-2.04299	-2.33257	3.04913e-12	-1.9472	-2.26696
55449074	chr1:55449074:G:A	2.86127e-22	-7.39038e-10	-1.47456	1.16034e-19	-7.39038e-10	-1.48174	6.45779e-11	-7.39038e-10	-1.16114
55449140	chr1:55449140:T:C	2.15778e-23	-2.20967	-1.84966	9.12596e-21	-2.17261	-1.85189	2.59656e-12	-2.20967	-2.16516
55449356	chr1:55449356:G:A	4.33608e-23	-2.00096	-1.36049	7.68727e-21	-2.04636	-2.1497	3.23645e-12	-2.00096	-2.15358
55449499	chr1:55449499:T:C	1.22834e-22	-7.39038e-10	-2.32017	5.14109e-20	-7.39038e-10	-2.29578	2.00578e-11	-7.39038e-10	-2.3304
55450083	chr1:55450083:T:C	2.76218e-23	-1.49022	-2.32217	7.8984e-21	-1.89617	-2.2728	4.68754e-12	-1.49004	-2.29407
55450130	chr1:55450130:T:G	8.91968e-23	-1.59666	-1.04349	2.22697e-20	-1.76274	-1.36966	1.28692e-11	-1.59656	-1.17761
55450528	chr1:55450528:C:T	2.93478e-22	-7.39038e-10	-1.4492	9.86998e-20	-7.39038e-10	-1.64354	5.79685e-11	-7.39038e-10	-1.26911
55450692	chr1:55450692:T:C	1.92035e-22	-7.39038e-10	-1.87332	5.28931e-20	-7.39038e-10	-2.26735	2.48415e-11	-7.39038e-10	-2.1165
55451096	chr1:55451096:C:A	2.58622e-23	-1.78013	-2.09808	9.04928e-21	-2.0402	-1.99274	4.71022e-12	-1.78001	-1.99927
55451177	chr1:55451177:A:G	3.15216e-22	-7.39038e-10	-1.37774	1.24971e-19	-7.39038e-10	-1.40755	7.0293e-11	-7.39038e-10	-1.07634
55451247	chr1:55451247:C:T	1.66917e-23	-2.1236	-2.19249	5.53999e-21	-2.19069	-2.33294	2.41045e-12	-2.12355	-2.32565
55451495	chr1:55451495:G:A	1.95848e-23	-1.82728	-2.32897	6.51243e-21	-2.07213	-2.28979	3.29794e-12	-1.82716	-2.30855
55451682	chr1:55451682:C:T	1.21641e-22	-7.39038e-10	-2.32993	5.31013e-20	-7.39038e-10	-2.26343	2.13731e-11	-7.39038e-10	-2.26688
55451716	chr1:55451716:A:C	1.22095e-22	-7.39038e-10	-2.3262	6.36372e-20	-7.39038e-10	-2.08243	2.35741e-11	-7.39038e-10	-2.16886
55451768	chr1:55451768:C:CATT	3.29876e-23	-1.89415	-1.74071	8.57371e-21	-1.92432	-2.16261	3.72799e-12	-1.89411	-2.11904
55451848	chr1:55451848:G:T	3.27826e-23	-1.8943	-1.7468	8.55922e-21	-1.92429	-2.16433	3.72209e-12	-1.89425	-2.12048
55451958	chr1:55451958:G:A	2.04113e-22	-1.81232	-4.84864e-09	1.22805e-19	-1.42503	-4.84864e-09	3.36728e-11	-1.81232	-4.84864e-09
55452142	chr1:55452142:T:A	3.40551e-22	-7.39038e-10	-1.30043	2.10028e-19	-7.39038e-10	-0.888387	1.25271e-10	-7.39038e-10	-0.498536
55452354	chr1:55452354:C:G	1.76134e-23	-1.98788	-2.27446	1.01404e-20	-1.9905	-1.9286	3.29573e-12	-1.98784	-2.14855
55452369	chr1:55452369:C:G	1.72351e-23	-2.00727	-2.27678	9.8882e-21	-2.00998	-1.9343	3.21951e-12	-2.00723	-2.15255
55452421	chr1:55452421:A:G	3.26691e-23	-1.92319	-1.72138	8.16547e-21	-1.95399	-2.18172	3.55796e-12	-1.92315	-2.13668
55452454	chr1:55452454:T:C	1.07612e-22	-1.26379	-1.18868	1.69725e-20	-1.0737	-2.33033	5.83213e-12	-1.26362	-2.30201
55452564	chr1:55452564:G:A	2.67437e-23	-1.76746	-2.07724	9.33103e-21	-2.03283	-1.96945	4.88524e-12	-1.76733	-1.97546
55452625	chr1:55452625:G:GA	2.99037e-22	-7.39038e-10	-1.43043	9.01182e-20	-7.39038e-10	-1.73451	3.5811e-11	-7.39038e-10	-1.75076
55452679	chr1:55452679:G:A	1.2221e-22	-7.39038e-10	-2.32526	6.32808e-20	-7.39038e-10	-2.08805	2.34686e-11	-7.39038e-10	-2.17335
55453416	chr1:55453416:T:A	1.2221e-22	-7.39038e-10	-2.32526	6.32808e-20	-7.39038e-10	-2.08805	2.34686e-11	-7.39038e-10	-2.17335
55453475	chr1:55453475:G:A	1.24166e-22	-7.39038e-10	-2.30938	6.17138e-20	-7.39038e-10	-2.11312	2.13206e-11	-7.39038e-10	-2.26934
55453645	chr1:55453645:A:G	1.53637e-22	-2.09641	-4.84864e-09	5.63646e-20	-2.20379	-4.84864e-09	2.5346e-11	-2.09639	-4.84864e-09
55453733	chr1:55453733:A:C	2.61661e-21	-7.39038e-10	0.738636	1.4231e-18	-7.39038e-10	1.02497	2.17539e-10	-7.39038e-10	0.0533661
55453988	chr1:55453988:C:A	1.21293e-22	-7.39038e-10	-2.33279	5.53857e-20	-7.39038e-10	-2.22131	2.13855e-11	-7.39038e-10	-2.2663
55454003	chr1:55454003:A:G	3.2413e-23	-1.95223	-1.70021	8.03109e-21	-1.98077	-2.17153	3.49442e-12	-1.95219	-2.12566
55454241	chr1:55454241:AAAG:A	7.75233e-23	-1.97211	-0.808315	8.83684e-21	-2.0371	-2.0196	2.9215e-12	-1.97199	-2.28492
55454285	chr1:55454285:A:G	3.45988e-22	-1.2846	-4.84864e-09	2.04993e-19	-0.912652	-4.84864e-09	5.70769e-11	-1.28461	-4.84864e-09
55454320	chr1:55454320:A:G	3.36076e-23	-1.92977	-1.68648	8.26689e-21	-1.9601	-2.16327	3.60984e-12	-1.92973	-2.11562
55454376	chr1:55454376:A:AT	3.37751e-23	-1.92482	-1.68645	8.30564e-21	-1.95573	-2.16296	3.62871e-12	-1.92478	-2.11536
55454573	chr1:55454573:A:G	1.22117e-22	-7.39038e-10	-2.32602	6.35268e-20	-7.39038e-10	-2.08417	2.35444e-11	-7.39038e-10	-2.17013
55454617	chr1:55454617:A:C	1.06272e-22	-2.07932	-0.385677	8.05947e-21	-2.13761	-2.01117	2.7951e-12	-2.07924	-2.2219
55454671	chr1:55454671:T:A	2.75891e-23	-1.73817	-2.07541	9.52401e-21	-2.01438	-1.96743	5.0418e-12	-1.73804	-1.97321
55454817	chr1:55454817:A:G	3.10742e-23	-1.36913	-2.32549	2.07175e-20	-0.901836	-2.30281	5.65198e-12	-1.36917	-2.22784
55454966	chr1:55454966:T:C	2.94834e-22	-7.39038e-10	-1.44459	9.90778e-20	-7.39038e-10	-1.63972	5.82545e-11	-7.39038e-10	-1.26419
55455027	chr1:55455027:G:GT	8.7231e-23	-1.98973	-0.672714	1.61783e-20	-2.00467	-1.44729	4.37588e-12	-1.98962	-1.86328
55455070	chr1:55455070:C:T	2.72618e-23	-1.74589	-2.07963	9.42822e-21	-2.01947	-1.97245	4.97815e-12	-1.74576	-1.9782
55455216	chr1:55455216:G:A	1.67513e-23	-2.21314	-2.09938	6.76803e-21	-2.18965	-2.13377	2.25605e-12	-2.21314	-2.30226
55455269	chr1:55455269:T:A	3.03561e-22	-7.39038e-10	-1.41542	1.21528e-19	-7.39038e-10	-1.43548	6.81724e-11	-7.39038e-10	-1.10697
55455763	chr1:55455763:A:T	1.22036e-22	-7.39038e-10	-2.32668	6.37993e-20	-7.39038e-10	-2.07988	2.36189e-11	-7.39038e-10	-2.16696
55455952	chr1:55455952:A:C	5.50573e-23	-2.03146	-1.09117	6.09016e-21	-2.11679	-2.31217	2.65431e-12	-2.03136	-2.32147
55455980	chr1:55455980:T:C	3.67179e-23	-1.8695	-1.65824	9.35189e-21	-1.88778	-2.11227	4.03052e-12	-1.86945	-2.06567
55456159	chr1:55456159:A:G	3.38403e-23	-1.86254	-1.7468	8.822e-21	-1.89405	-2.16433	3.84219e-12	-1.86249	-2.12048
55456571	chr1:55456571:C:T	3.29826e-23	-1.87028	-1.76474	8.66223e-21	-1.90247	-2.17418	3.76598e-12	-1.87023	-2.13278
55456885	chr1:55456885:C:A	4.16315e-22	-1.09956	-4.84864e-09	1.0361e-19	-1.59499	-4.84864e-09	6.86846e-11	-1.09949	-4.84864e-09
55456959	chr1:55456959:C:T	1.63362e-22	-2.03503	-4.84864e-09	5.91172e-20	-2.1561	-4.84864e-09	2.69536e-11	-2.0349	-4.84864e-09
55457126	chr1:55457126:G:A	4.02513e-23	-2.20364	-1.23221	5.41716e-21	-2.21373	-2.33233	2.22761e-12	-2.20362	-2.32446
55457158	chr1:55457158:A:T	3.12089e-23	-1.36135	-2.32894	2.08902e-20	-0.887141	-2.3092	5.63487e-12	-1.36139	-2.23865
55457312	chr1:55457312:T:C	3.14629e-23	-1.36148	-2.32072	2.08906e-20	-0.90489	-2.29144	5.8155e-12	-1.36152	-2.20697
55457660	chr1:55457660:T:C	1.22431e-22	-7.39038e-10	-2.32345	6.26632e-20	-7.39038e-10	-2.09785	2.3311e-11	-7.39038e-10	-2.18009
55457741	chr1:55457741:C:T	2.19934e-23	-1.75093	-2.28933	7.35534e-21	-2.02434	-2.21586	3.79332e-12	-1.7508	-2.24497
55458052	chr1:55458052:A:G	1.21783e-22	-7.39038e-10	-2.32876	6.10277e-20	-7.39038e-10	-2.1243	2.10432e-11	-7.39038e-10	-2.28244
55458309	chr1:55458309:G:C	1.90212e-23	-1.85321	-2.33223	7.68214e-21	-1.90913	-2.2876	3.14042e-12	-1.85315	-2.3315
55458656	chr1:55458656:T:C	1.22712e-22	-7.39038e-10	-2.32116	6.20145e-20	-7.39038e-10	-2.10826	2.31173e-11	-7.39038e-10	-2.18843
55458859	chr1:55458859:C:T	3.23133e-23	-1.32868	-2.32684	2.15111e-20	-0.859551	-2.30751	5.83907e-12	-1.32872	-2.23572
55459140	chr1:55459140:C:T	1.23327e-22	-7.39038e-10	-2.31616	6.07677e-20	-7.39038e-10	-2.12857	2.27585e-11	-7.39038e-10	-2.20407
55459163	chr1:55459163:G:A	9.79313e-23	-2.0882	-0.458534	7.7703e-21	-2.1439	-2.04142	2.71803e-12	-2.08812	-2.24099
55459164	chr1:55459164:C:T	7.09108e-23	-1.37291	-1.49667	2.89476e-20	-1.55242	-1.31772	1.33028e-11	-1.37281	-1.36823
55459178	chr1:55459178:C:T	1.46026e-22	-1.48443	-0.662791	1.27345e-20	-1.36424	-2.32708	4.53618e-12	-1.48427	-2.33265
55459317	chr1:55459317:T:C	1.98557e-22	-7.39038e-10	-1.83992	6.13816e-20	-7.39038e-10	-2.11852	2.67087e-11	-7.39038e-10	-2.04402
55459490	chr1:55459490:C:T	7.57942e-22	-0.500393	-4.84864e-09	7.62597e-19	0.401103	-4.84864e-09	1.25001e-10	-0.500691	-4.84864e-09
55459501	chr1:55459501:T:G	1.2133e-22	-7.39038e-10	-2.33248	5.5177e-20	-7.39038e-10	-2.22508	2.13252e-11	-7.39038e-10	-2.26913
55459563	chr1:55459563:G:A	1.2417e-22	-7.39038e-10	-2.30935	5.63643e-20	-7.39038e-10	-2.20379	2.17215e-11	-7.39038e-10	-2.25071
55459688	chr1:55459688:G:A	8.55635e-23	-1.77973	-0.902008	2.24607e-20	-1.87293	-1.25093	1.22468e-11	-1.77967	-1.04408
55459871	chr1:55459871:C:A	1.9159e-22	-7.39038e-10	-1.87564	5.28503e-20	-7.39038e-10	-2.26816	2.48034e-11	-7.39038e-10	-2.11803
55460203	chr1:55460203:A:G	1.47564e-22	-2.05257	-0.0841712	1.07104e-20	-2.11327	-1.75114	3.18062e-12	-2.05247	-2.11947
55460346	chr1:55460346:C:T	2.78774e-21	-7.39038e-10	0.801989	1.49148e-18	-7.39038e-10	1.0719	2.2151e-10	-7.39038e-10	0.0714524
55460348	chr1:55460348:G:A	2.09585e-23	-1.8322	-2.25625	7.43187e-21	-2.08252	-2.14733	3.59246e-12	-1.83208	-2.21809
55460369	chr1:55460369:G:A	8.13447e-23	-1.33706	-1.39525	3.35428e-20	-1.51881	-1.204	1.53876e-11	-1.33696	-1.25849
55460708	chr1:55460708:A:T	1.24948e-22	-7.39038e-10	-2.3031	6.29159e-20	-7.39038e-10	-2.09383	2.1489e-11	-7.39038e-10	-2.26147
55460788	chr1:55460788:A:G	3.36074e-23	-1.86231	-1.75395	8.78268e-21	-1.8948	-2.16804	3.82243e-12	-1.86226	-2.12587
55460836	chr1:55460836:G:A	1.3666e-22	-2.2135	-4.84864e-09	6.37586e-20	-2.08052	-4.84864e-09	2.2545e-11	-2.2135	-4.84864e-09
55461020	chr1:55461020:C:T	3.20504e-23	-1.87569	-1.788	8.51806e-21	-1.90685	-2.18659	3.69536e-12	-1.87564	-2.14629
55461103	chr1:55461103:A:C	1.23024e-22	-7.39038e-10	-2.31862	6.13674e-20	-7.39038e-10	-2.11875	2.29253e-11	-7.39038e-10	-2.19677
55461230	chr1:55461230:G:A	7.83384e-23	-1.29505	-1.47491	3.17991e-20	-1.48242	-1.29377	1.47198e-11	-1.29495	-1.34487
55461373	chr1:55461373:G:A	2.64279e-18	-7.39038e-10	7.65634	7.58561e-20	-7.39038e-10	-1.90679	2.62912e-11	-7.39038e-10	-2.05978
55461450	chr1:55461450:A:G	3.41737e-23	-1.85416	-1.74538	8.89163e-21	-1.88682	-2.16369	3.87306e-12	-1.85411	-2.12086
55461526	chr1:55461526:T:C	2.8352e-22	-7.39038e-10	-1.48372	8.65562e-20	-7.39038e-10	-1.77483	3.43339e-11	-7.39038e-10	-1.79288
55461766	chr1:55461766:A:G	1.48023e-22	-1.50957	-0.624065	1.24127e-20	-1.39246	-2.32445	4.42822e-12	-1.50942	-2.3316
55462569	chr1:55462569:C:T	2.78034e-22	-7.39038e-10	-1.50326	8.3389e-20	-7.39038e-10	-1.81211	3.33305e-11	-7.39038e-10	-1.82254
55462801	chr1:55462801:TTAAG:T	2.02856e-23	-2.03007	-2.09102	6.00887e-21	-2.13116	-2.31123	2.73174e-12	-2.03	-2.29407
55462803	chr1:55462803:A:C	1.36647e-22	-2.2136	-4.84864e-09	5.63496e-20	-2.20405	-4.84864e-09	2.25429e-11	-2.21359	-4.84864e-09
55462957	chr1:55462957:G:T	4.16273e-23	-1.0975	-2.30475	2.88292e-20	-0.615265	-2.25897	7.9239e-12	-1.09754	-2.16159
55463165	chr1:55463165:CTA:C	2.59563e-21	-7.39038e-10	0.730587	1.69558e-18	-7.39038e-10	1.20015	2.55198e-10	-7.39038e-10	0.213026
55463234	chr1:55463234:T:A	2.06476e-23	-2.01443	-2.08897	6.076e-21	-2.12045	-2.31083	2.77857e-12	-2.01436	-2.29272
55463302	chr1:55463302:G:T	1.58768e-22	-1.15975	-0.903809	1.83649e-20	-0.993307	-2.33188	6.31721e-12	-1.15959	-2.32615
55463364	chr1:55463364:G:A	2.09164e-23	-2.02564	-2.06483	6.07838e-21	-2.12813	-2.30276	2.77618e-12	-2.02557	-2.28237
55463621	chr1:55463621:C:T	2.06369e-22	-1.80134	-4.84864e-09	6.24539e-20	-2.1012	-4.84864e-09	3.40467e-11	-1.80128	-4.84864e-09
55464250	chr1:55464250:C:T	6.23198e-22	-7.39038e-10	-0.696135	6.52063e-19	-7.39038e-10	0.244514	4.21831e-10	-7.39038e-10	0.715592
55464257	chr1:55464257:G:A	3.42057e-23	-1.85739	-1.74121	8.87882e-21	-1.88999	-2.16196	3.86931e-12	-1.85734	-2.1186
55464308	chr1:55464308:C:T	3.40316e-23	-1.8633	-1.74041	8.84059e-21	-1.89524	-2.16103	3.85107e-12	-1.86325	-2.11741
55464777	chr1:55464777:T:A	8.93903e-23	-2.03825	-0.599738	1.60357e-20	-2.05261	-1.40821	4.31791e-12	-2.03816	-1.82808
55464789	chr1:55464789:G:A	3.4311e-23	-1.85135	-1.74419	8.9097e-21	-1.88493	-2.16356	3.88582e-12	-1.8513	-2.12038
55464879	chr1:55464879:G:A	1.25269e-22	-7.39038e-10	-2.30054	5.65672e-20	-7.39038e-10	-2.2002	2.31354e-11	-7.39038e-10	-2.18765
55464934	chr1:55464934:G:A	3.393e-23	-1.83891	-1.76779	8.89015e-21	-1.87294	-2.17774	3.87605e-12	-1.83886	-2.13534
55464952	chr1:55464952:C:G	7.46295e-23	-1.33943	-1.47903	3.03621e-20	-1.52118	-1.30125	1.40001e-11	-1.33933	-1.35062
55465097	chr1:55465097:C:T	1.2527e-22	-7.39038e-10	-2.30052	6.32349e-20	-7.39038e-10	-2.08877	2.16245e-11	-7.39038e-10	-2.25519
55465157	chr1:55465157:TA:T	3.33864e-23	-1.883	-1.73985	8.66784e-21	-1.91454	-2.16147	3.7741e-12	-1.88295	-2.1179
55465178	chr1:55465178:G:A	1.28845e-22	-7.39038e-10	-2.27239	6.7473e-20	-7.39038e-10	-2.0239	2.24486e-11	-7.39038e-10	-2.21778
55465298	chr1:55465298:G:A	1.60027e-22	-1.37919	-0.676469	1.41709e-20	-1.253	-2.33144	5.03614e-12	-1.37902	-2.33335
55465323	chr1:55465323:G:A	1.84087e-22	-7.39038e-10	-1.91559	5.85553e-20	-7.39038e-10	-2.16566	2.52614e-11	-7.39038e-10	-2.09974
55465438	chr1:55465438:T:G	5.0177e-22	-7.39038e-10	-0.912858	1.26791e-19	-7.39038e-10	-1.39309	4.85858e-11	-7.39038e-10	-1.44568
55465589	chr1:55465589:G:T	1.50842e-22	-7.39038e-10	-2.11477	1.04755e-19	-7.39038e-10	-1.58401	4.72927e-11	-7.39038e-10	-1.47266
55465674	chr1:55465674:G:A	3.08351e-23	-1.94755	-1.75479	8.0516e-21	-1.97963	-2.17012	3.50445e-12	-1.94751	-2.12747
55465689	chr1:55465689:A:G	3.86136e-23	-2.07297	-1.40442	6.38049e-21	-2.11839	-2.26399	2.52429e-12	-2.07289	-2.33016
55465763	chr1:55465763:A:G	3.07727e-23	-1.96502	-1.73936	7.98979e-21	-1.99494	-2.16252	3.47484e-12	-1.96497	-2.11849
55465816	chr1:55465816:G:A	1.61652e-22	-2.04555	-4.84864e-09	5.77484e-20	-2.17953	-4.84864e-09	2.66686e-11	-2.04553	-4.84864e-09
55466074	chr1:55466074:T:C	3.31355e-23	-1.9519	-1.67849	8.35802e-21	-1.98292	-2.12948	3.66764e-12	-1.95186	-2.07761
55466202	chr1:55466202:A:G	1.21326e-22	-7.39038e-10	-2.33252	6.75006e-20	-7.39038e-10	-2.02349	2.48211e-11	-7.39038e-10	-2.11732
55466250	chr1:55466250:G:A	1.21303e-22	-7.39038e-10	-2.3327	8.06722e-20	-7.39038e-10	-1.84523	2.6174e-11	-7.39038e-10	-2.06425
55466531	chr1:55466531:A:G	1.21292e-22	-7.39038e-10	-2.3328	5.2281e-20	-7.39038e-10	-2.27899	2.0514e-11	-7.39038e-10	-2.30791
55466627	chr1:55466627:G:A	8.49243e-23	-1.5849	-1.10434	1.17549e-20	-1.47355	-2.2978	4.4185e-12	-1.58476	-2.25845
55466933	chr1:55466933:G:C	2.2839e-22	-7.39038e-10	-1.69994	9.1986e-20	-7.39038e-10	-1.71399	4.96491e-11	-7.39038e-10	-1.42403
55467062	chr1:55467062:T:C	1.21709e-22	-7.39038e-10	-2.32937	1.77712e-19	-7.39038e-10	-1.05546	6.46102e-11	-7.39038e-10	-1.16064
55467365	chr1:55467365:G:A	4.9797e-21	-7.39038e-10	1.38212	4.45925e-18	-7.39038e-10	2.16711	8.48741e-10	-7.39038e-10	1.41474
55467631	chr1:55467631:A:T	6.6426e-22	-7.39038e-10	-0.632326	3.02526e-19	-7.39038e-10	-0.52346	6.90382e-11	-7.39038e-10	-1.09435
55467671	chr1:55467671:A:G	3.86824e-23	-1.91615	-1.55946	9.14326e-21	-1.94817	-2.07444	4.01306e-12	-1.91611	-2.02335
55467690	chr1:55467690:A:C	1.2241e-22	-7.39038e-10	-2.32362	5.28515e-20	-7.39038e-10	-2.26814	2.06658e-11	-7.39038e-10	-2.30053
55467739	chr1:55467739:T:C	1.22502e-20	-7.39038e-10	2.2823	7.03617e-18	-7.39038e-10	2.62319	1.19688e-09	-7.39038e-10	1.75846
55467818	chr1:55467818:A:G	1.2257e-22	-7.39038e-10	-2.32232	6.30974e-20	-7.39038e-10	-2.09095	2.34969e-11	-7.39038e-10	-2.17215
55468105	chr1:55468105:C:G	3.30588e-22	-1.33013	-4.84864e-09	1.89682e-19	-0.99028	-4.84864e-09	5.45363e-11	-1.33015	-4.84864e-09
55468264	chr1:55468264:A:G	3.98982e-23	-1.87316	-1.57151	9.45856e-21	-1.90721	-2.08149	4.16178e-12	-1.87311	-2.02996
55468765	chr1:55468765:C:T	1.11817e-20	-7.39038e-10	2.19103	1.302e-17	-7.39038e-10	3.23861	2.36598e-09	-7.39038e-10	2.43994
55468791	chr1:55468791:G:A	7.96606e-23	-1.60712	-1.1461	3.28248e-20	-1.78001	-0.964436	1.49854e-11	-1.60704	-1.0149
55468967	chr1:55468967:G:A	1.82853e-22	-7.39038e-10	-1.92232	1.75348e-19	-7.39038e-10	-1.06886	1.69727e-10	-7.39038e-10	-0.194822
55468987	chr1:55468987:T:A	1.59235e-23	-2.0471	-2.31611	7.88524e-21	-2.06644	-2.1042	2.84747e-12	-2.04706	-2.23552
55469011	chr1:55469011:C:T	1.2241e-22	-7.39038e-10	-2.32362	5.28515e-20	-7.39038e-10	-2.26814	2.06658e-11	-7.39038e-10	-2.30053
55469033	chr1:55469033:T:G	1.91105e-23	-2.06686	-2.1139	1.49493e-20	-2.06928	-1.46168	4.55616e-12	-2.06683	-1.7457
55469272	chr1:55469272:C:T	3.98688e-22	-7.39038e-10	-1.14282	6.16974e-19	-7.39038e-10	0.1892	1.28042e-10	-7.39038e-10	-0.476654
55469455	chr1:55469455:G:A	4.21788e-18	-7.39038e-10	8.12384	8.43829e-20	-7.39038e-10	-1.80026	2.87738e-11	-7.39038e-10	-1.96955
55469818	chr1:55469818:C:G	1.27097e-22	-7.39038e-10	-2.28605	5.07012e-20	-7.39038e-10	-2.30968	2.11254e-11	-7.39038e-10	-2.27854
55469820	chr1:55469820:C:T	8.78772e-23	-1.64355	-1.01151	3.66595e-20	-1.81568	-0.818273	1.56618e-11	-1.64347	-0.934321
55470300	chr1:55470300:T:C	1.46484e-22	-7.39038e-10	-2.14408	5.45398e-20	-7.39038e-10	-2.2367	2.53587e-11	-7.39038e-10	-2.09589
55470661	chr1:55470661:C:T	1.58745e-23	-2.03381	-2.33248	7.34465e-21	-2.05424	-2.18742	2.76435e-12	-2.03377	-2.27844
55470890	chr1:55470890:A:G	1.65037e-23	-2.00938	-2.31804	8.1003e-21	-2.03253	-2.1112	2.97255e-12	-2.00934	-2.23025
55471184	chr1:55471184:A:C	4.38864e-23	-1.91279	-1.43661	2.08776e-20	-1.68941	-1.50755	6.38769e-12	-1.91284	-1.5618
55471226	chr1:55471226:T:C	2.14063e-23	-1.96819	-2.09913	8.10006e-21	-2.15953	-1.98422	3.64409e-12	-1.96809	-2.06781
55471270	chr1:55471270:G:C	4.22755e-22	-7.39038e-10	-1.08421	6.6955e-19	-7.39038e-10	0.270978	1.3532e-10	-7.39038e-10	-0.421372
55471358	chr1:55471358:G:A	1.23039e-22	-7.39038e-10	-2.3185	5.02641e-20	-7.39038e-10	-2.31834	2.16596e-11	-7.39038e-10	-2.25356
55471572	chr1:55471572:C:T	1.22956e-22	-7.39038e-10	-2.31917	5.02976e-20	-7.39038e-10	-2.31767	2.16933e-11	-7.39038e-10	-2.25201
55471591	chr1:55471591:G:T	1.22407e-22	-7.39038e-10	-2.32365	5.28581e-20	-7.39038e-10	-2.26802	2.06673e-11	-7.39038e-10	-2.30046
55471601	chr1:55471601:A:C	1.32377e-22	-7.39038e-10	-2.24534	5.11305e-20	-7.39038e-10	-2.30125	2.26381e-11	-7.39038e-10	-2.20938
55472277	chr1:55472277:G:A	1.68407e-21	-7.39038e-10	0.297969	9.62346e-19	-7.39038e-10	0.633747	1.87612e-10	-7.39038e-10	-0.0946371
55472591	chr1:55472591:A:C	1.57259e-23	-2.12841	-2.24728	1.24103e-20	-2.17309	-1.544	4.67442e-12	-2.1284	-1.65851
55472603	chr1:55472603:A:G	1.64731e-23	-2.01236	-2.31691	8.10461e-21	-2.0351	-2.10809	2.97122e-12	-2.01232	-2.22772
55472624	chr1:55472624:C:A	2.97183e-23	-1.92754	-1.81169	1.19198e-20	-2.13754	-1.61989	5.59011e-12	-1.92744	-1.68057
55472743	chr1:55472743:G:A	2.72303e-22	-1.52408	-4.84864e-09	1.56445e-19	-1.18292	-4.84864e-09	4.49208e-11	-1.52411	-4.84864e-09
55473116	chr1:55473116:C:T	1.90532e-23	-2.04896	-2.13481	7.53547e-21	-2.19476	-2.02125	3.20936e-12	-2.04888	-2.11406
55473555	chr1:55473555:T:C	1.61446e-23	-2.03212	-2.31729	7.98115e-21	-2.04852	-2.11002	2.90811e-12	-2.03209	-2.22942
55473605	chr1:55473605:A:G	3.60801e-23	-2.19888	-1.34638	5.73485e-21	-2.21349	-2.27558	2.21846e-12	-2.19885	-2.33335
55473932	chr1:55473932:G:C	3.94654e-22	-7.39038e-10	-1.15299	6.04522e-19	-7.39038e-10	0.16881	1.26155e-10	-7.39038e-10	-0.491499
55474087	chr1:55474087:C:T	7.20784e-23	-2.1437	-0.70954	2.70641e-20	-2.15189	-0.78553	4.36401e-12	-2.14365	-1.71197
55474321	chr1:55474321:C:T	3.67503e-23	-2.1972	-1.32965	5.76768e-21	-2.21333	-2.27003	2.22214e-12	-2.19718	-2.33337
55474521	chr1:55474521:G:A	1.92236e-22	-1.87228	-4.84864e-09	9.05777e-20	-1.72942	-4.84864e-09	3.17129e-11	-1.87229	-4.84864e-09
55474667	chr1:55474667:T:C	1.57193e-23	-2.12081	-2.2553	6.053e-21	-2.13112	-2.30395	2.62665e-12	-2.12081	-2.24249
55474696	chr1:55474696:A:G	3.55308e-23	-2.20821	-1.35239	5.7372e-21	-2.21304	-2.27562	2.19837e-12	-2.20819	-2.33311
55474842	chr1:55474842:C:T	3.04755e-23	-1.93121	-1.78287	1.23501e-20	-2.13984	-1.58212	5.7727e-12	-1.93111	-1.64477
55475316	chr1:55475316:G:A	8.69458e-23	-2.21238	-0.453336	7.70135e-21	-2.20915	-1.98508	2.45467e-12	-2.21237	-2.21865
55475547	chr1:55475547:C:T	1.47495e-23	-2.11012	-2.32967	9.31219e-21	-1.83281	-2.1715	2.6186e-12	-2.11016	-2.25621
55475756	chr1:55475756:G:A	1.90642e-22	-7.39038e-10	-1.8806	5.30003e-20	-7.39038e-10	-2.26533	2.51454e-11	-7.39038e-10	-2.10434
55475948	chr1:55475948:C:T	1.2377e-22	-7.39038e-10	-2.31258	6.40328e-20	-7.39038e-10	-2.07623	2.17402e-11	-7.39038e-10	-2.24985
55475974	chr1:55475974:T:TG	1.70218e-23	-1.98024	-2.31626	1.33514e-20	-1.55582	-2.08819	3.05456e-12	-1.9803	-2.23208
55476210	chr1:55476210:A:T	1.35578e-22	-7.39038e-10	-2.22145	9.50642e-20	-7.39038e-10	-1.68107	3.30132e-11	-7.39038e-10	-1.83211
55476211	chr1:55476211:C:T	1.5947e-23	-2.02868	-2.33305	1.19093e-20	-1.66601	-2.09229	3.05623e-12	-2.02873	-2.1831
55476216	chr1:55476216:G:A	2.82461e-23	-1.72815	-2.06189	9.40895e-21	-1.8192	-2.17476	5.05025e-12	-1.728	-1.98157
55477451	chr1:55477451:T:C	1.84293e-23	-1.97109	-2.24597	9.28582e-21	-1.73366	-2.27348	2.78641e-12	-1.9711	-2.33315
55477550	chr1:55477550:T:C	1.42184e-22	-2.17388	-4.84864e-09	6.72206e-20	-2.02765	-4.84864e-09	2.34561e-11	-2.17388	-4.84864e-09
55477605	chr1:55477605:C:A	1.6712e-22	-2.01229	-4.84864e-09	6.22066e-20	-2.10517	-4.84864e-09	2.75685e-11	-2.01234	-4.84864e-09
55477647	chr1:55477647:A:G	1.21338e-22	-7.39038e-10	-2.33242	5.07952e-20	-7.39038e-10	-2.30782	2.01705e-11	-7.39038e-10	-2.32479
55478823	chr1:55478823:C:T	5.74852e-23	-1.43485	-1.64462	2.31078e-20	-1.63347	-1.46199	1.16262e-11	-1.43465	-1.4411
55478864	chr1:55478864:C:T	1.21311e-22	-7.39038e-10	-2.33264	5.07874e-20	-7.39038e-10	-2.30798	2.01679e-11	-7.39038e-10	-2.32492
55479461	chr1:55479461:A:G	3.00634e-21	-2.20257	3.08005	2.43085e-20	-2.21333	-0.831472	1.99519e-11	-2.20255	-0.133139
55479706	chr1:55479706:A:G	8.4303e-22	-7.39038e-10	-0.393997	1.95105e-19	-7.39038e-10	-0.962089	1.01223e-10	-7.39038e-10	-0.711692
55479882	chr1:55479882:CA:C	1.26569e-22	-7.39038e-10	-2.29021	5.48091e-20	-7.39038e-10	-2.23177	2.10605e-11	-7.39038e-10	-2.28161
55480537	chr1:55480537:T:C	2.59725e-22	-7.39038e-10	-1.57138	1.26445e-19	-7.39038e-10	-1.39582	3.46038e-11	-7.39038e-10	-1.78505
55480787	chr1:55480787:T:G	5.87373e-23	-1.32641	-1.73151	2.20021e-20	-1.53416	-1.61033	1.12357e-11	-1.3262	-1.58372
55481199	chr1:55481199:C:T	3.34241e-23	-1.92727	-1.69445	7.67178e-21	-2.0549	-2.14318	2.97905e-12	-1.92715	-2.31025
55482938	chr1:55482938:A:G	1.21812e-22	-7.39038e-10	-2.32852	4.98537e-20	-7.39038e-10	-2.32653	2.02935e-11	-7.39038e-10	-2.31872
55483188	chr1:55483188:G:A	9.24545e-23	-1.87667	-0.727615	4.92123e-20	-1.64123	-0.698252	1.33363e-11	-1.87673	-0.861793
55483246	chr1:55483246:A:AGGGGC	6.42647e-22	-7.39038e-10	-0.665404	2.70924e-19	-7.39038e-10	-0.63379	1.01072e-10	-7.39038e-10	-0.713176
55483304	chr1:55483304:A:C	4.16219e-23	-1.25603	-2.14635	1.43588e-20	-1.34395	-2.22731	8.84768e-12	-1.25586	-1.893
55483449	chr1:55483449:T:C	8.10953e-22	-7.39038e-10	-0.43279	4.42847e-19	-7.39038e-10	-0.142403	2.39417e-10	-7.39038e-10	0.149194
55483705	chr1:55483705:A:G	1.21785e-22	-7.39038e-10	-2.32875	4.98442e-20	-7.39038e-10	-2.32672	2.02963e-11	-7.39038e-10	-2.31858
55483835	chr1:55483835:T:G	6.99214e-22	-7.39038e-10	-0.581043	1.66222e-19	-7.39038e-10	-1.1223	8.49392e-11	-7.39038e-10	-0.887078
55484484	chr1:55484484:G:A	4.41075e-23	-1.2929	-2.05147	1.48271e-20	-1.37696	-2.16221	9.78631e-12	-1.29273	-1.75529
55484628	chr1:55484628:C:T	9.64966e-23	-1.89935	-0.662141	5.18258e-20	-1.67115	-0.616587	1.41333e-11	-1.89941	-0.781066
55484669	chr1:55484669:T:A	6.51518e-22	-7.39038e-10	-0.651695	2.7496e-19	-7.39038e-10	-0.619001	1.02524e-10	-7.39038e-10	-0.698916
55484795	chr1:55484795:C:T	1.8682e-23	-1.96034	-2.2431	9.45796e-21	-1.71785	-2.27092	2.81734e-12	-1.96035	-2.33287
55484850	chr1:55484850:G:T	2.96994e-21	-2.19964	3.06493	9.01101e-21	-2.21136	-1.82582	3.87951e-12	-2.19961	-1.77369
55485213	chr1:55485213:T:C	1.95217e-23	-1.94983	-2.20964	9.85714e-21	-1.70448	-2.24295	2.86179e-12	-1.94984	-2.32772
55485832	chr1:55485832:C:T	4.00773e-23	-1.25508	-2.18511	1.39641e-20	-1.34432	-2.25482	8.29641e-12	-1.25491	-1.95828
55486182	chr1:55486182:G:A	1.36394e-21	-7.39038e-10	0.0871349	3.26377e-19	-7.39038e-10	-0.447575	9.56374e-11	-7.39038e-10	-0.76845
55486312	chr1:55486312:A:C	1.225e-22	-7.39038e-10	-2.32289	6.00894e-20	-7.39038e-10	-2.13979	2.1687e-11	-7.39038e-10	-2.2523
55486603	chr1:55486603:C:G	1.12595e-21	-7.39038e-10	-0.104616	3.14358e-19	-7.39038e-10	-0.485095	1.7325e-10	-7.39038e-10	-0.174277
55486835	chr1:55486835:G:A	1.83761e-22	-7.39038e-10	-1.91736	1.34403e-19	-7.39038e-10	-1.33479	1.25653e-10	-7.39038e-10	-0.49549
55487309	chr1:55487309:G:GT	3.41325e-22	-2.08645	0.788287	1.62245e-20	-1.8501	-1.59901	6.28793e-12	-2.08651	-1.40387
55487386	chr1:55487386:A:G	1.6034e-22	-7.39038e-10	-2.0537	6.00952e-20	-7.39038e-10	-2.1397	2.98309e-11	-7.39038e-10	-1.93347
55487670	chr1:55487670:G:T	1.44664e-22	-7.39038e-10	-2.15659	7.53604e-20	-7.39038e-10	-1.91334	2.74215e-11	-7.39038e-10	-2.01769
55487731	chr1:55487731:A:G	2.40107e-23	-1.6205	-2.332	9.62465e-21	-1.77213	-2.19917	4.12055e-12	-1.62041	-2.29261
55488313	chr1:55488313:C:T	8.77666e-23	-1.81574	-0.840582	4.6667e-20	-1.57658	-0.816009	1.26339e-11	-1.8158	-0.976825
55488316	chr1:55488316:T:C	8.77834e-23	-1.81555	-0.840582	4.66749e-20	-1.57641	-0.816009	1.26363e-11	-1.81561	-0.976825
55488504	chr1:55488504:C:T	2.06105e-22	-1.80261	-4.84864e-09	6.0143e-20	-2.1389	-4.84864e-09	3.39994e-11	-1.80267	-4.84864e-09
55488584	chr1:55488584:A:G	3.98476e-23	-1.18951	-2.25643	2.18947e-20	-1.14283	-2.00655	8.65934e-12	-1.18946	-1.98091
55488954	chr1:55488954:A:G	3.05856e-23	-1.37736	-2.33311	1.4291e-20	-1.24346	-2.33254	5.18477e-12	-1.37732	-2.30597
55489084	chr1:55489084:G:T	2.50466e-22	-7.39038e-10	-1.60767	7.459e-20	-7.39038e-10	-1.92362	3.28677e-11	-7.39038e-10	-1.83652
55489526	chr1:55489526:C:T	8.66311e-23	-1.82933	-0.84001	4.59292e-20	-1.59287	-0.815661	1.24689e-11	-1.82939	-0.976384
55489809	chr1:55489809:G:A	1.84668e-22	-7.39038e-10	-1.91244	1.2353e-19	-7.39038e-10	-1.41914	1.08173e-10	-7.39038e-10	-0.645285
55490658	chr1:55490658:A:G	3.48108e-23	-1.98217	-1.5989	7.81036e-21	-2.09024	-2.08994	2.87891e-12	-1.98206	-2.28954
55490937	chr1:55490937:G:A	4.59355e-23	-1.49947	-1.80429	1.7025e-20	-1.60763	-1.79332	6.06629e-12	-1.49926	-2.02701
55490990	chr1:55490990:C:T	1.25764e-22	-7.39038e-10	-2.29659	4.96742e-20	-7.39038e-10	-2.33014	2.00885e-11	-7.39038e-10	-2.32886
55491599	chr1:55491599:C:T	2.47231e-23	-1.62678	-2.29649	8.954e-21	-1.71363	-2.3299	3.98036e-12	-1.6267	-2.32094
55492430	chr1:55492430:C:A	1.97685e-22	-1.90696	0.0626388	7.90554e-21	-1.93075	-2.23731	3.09196e-12	-1.90692	-2.29328
55492844	chr1:55492844:C:T	1.29347e-22	-7.39038e-10	-2.2685	5.05262e-20	-7.39038e-10	-2.31313	2.12748e-11	-7.39038e-10	-2.27149
55492868	chr1:55492868:CCA:C	7.18375e-23	-1.2934	-1.56319	2.98371e-20	-1.47287	-1.367	1.64238e-11	-1.29316	-1.23713
55492945	chr1:55492945:TG:T	1.35743e-22	-7.39038e-10	-2.22024	9.22819e-20	-7.39038e-10	-1.71078	3.14799e-11	-7.39038e-10	-1.87966
55493066	chr1:55493066:G:A	1.58515e-22	-7.39038e-10	-2.06515	6.56149e-20	-7.39038e-10	-2.05182	3.02316e-11	-7.39038e-10	-1.92013
55493202	chr1:55493202:G:C	1.38173e-23	-2.19001	-2.31507	6.54543e-21	-2.21318	-2.14369	2.73301e-12	-2.18998	-2.13363
55493225	chr1:55493225:G:T	6.83327e-21	-7.39038e-10	1.69856	6.58656e-20	-7.39038e-10	-2.04801	2.4122e-11	-7.39038e-10	-2.14589
55493373	chr1:55493373:G:T	1.41593e-23	-2.15737	-2.32326	5.92137e-21	-2.13683	-2.32023	2.65332e-12	-2.1574	-2.1958
55493379	chr1:55493379:G:T	5.00961e-22	-7.39038e-10	-0.914472	1.30391e-19	-7.39038e-10	-1.36509	6.41223e-11	-7.39038e-10	-1.16822
55494064	chr1:55494064:ATTATTAT:A	1.38166e-23	-2.18783	-2.31729	6.48519e-21	-2.21266	-2.15344	2.70009e-12	-2.18781	-2.14792
55494329	chr1:55494329:T:C	3.11274e-22	-7.39038e-10	-1.39033	3.409e-19	-7.39038e-10	-0.404039	5.1965e-10	-7.39038e-10	0.924142
55494347	chr1:55494347:A:AATG	1.75341e-22	-7.39038e-10	-1.96427	1.08111e-19	-7.39038e-10	-1.55247	9.10011e-11	-7.39038e-10	-0.818142
55494523	chr1:55494523:T:C	7.28081e-23	-1.23202	-1.61115	3.09754e-20	-1.42043	-1.382	1.67327e-11	-1.23177	-1.27988
55494671	chr1:55494671:C:G	2.43865e-23	-1.60458	-2.33239	9.48144e-21	-1.70714	-2.27915	4.3502e-12	-1.6045	-2.25429
55494774	chr1:55494774:T:C	5.49987e-21	-7.39038e-10	1.48148	6.08356e-18	-7.39038e-10	2.47772	7.03554e-10	-7.39038e-10	1.22713
55494794	chr1:55494794:T:C	5.13404e-21	-7.39038e-10	1.41265	5.63544e-18	-7.39038e-10	2.4012	6.58501e-10	-7.39038e-10	1.16095
55495049	chr1:55495049:A:G	1.73308e-22	-7.39038e-10	-1.97593	1.09358e-19	-7.39038e-10	-1.541	9.13759e-11	-7.39038e-10	-0.814032
55495383	chr1:55495383:G:A	1.81361e-22	-7.39038e-10	-1.93051	1.12723e-19	-7.39038e-10	-1.51069	9.64645e-11	-7.39038e-10	-0.759838
55495496	chr1:55495496:T:C	2.75064e-23	-1.68923	-2.12735	1.1302e-20	-1.69794	-2.11271	5.65038e-12	-1.68916	-1.90813
55495693	chr1:55495693:A:T	1.77843e-22	-1.7386	-0.211494	1.1971e-20	-1.48545	-2.26769	3.97971e-12	-1.73861	-2.2092
55495728	chr1:55495728:C:G	1.71606e-22	-1.9858	-4.84864e-09	8.73566e-20	-1.76563	-4.84864e-09	2.83112e-11	-1.98576	-4.84864e-09
55496054	chr1:55496054:C:T	8.04014e-23	-1.23282	-1.51115	3.33019e-20	-1.4212	-1.30881	1.85644e-11	-1.23256	-1.17521
55496117	chr1:55496117:T:TGGTGAG	1.30547e-22	-7.39038e-10	-2.25927	5.373e-20	-7.39038e-10	-2.25166	2.2648e-11	-7.39038e-10	-2.20894
55496278	chr1:55496278:G:A	1.56793e-22	-1.70327	-0.3728	1.21911e-20	-1.44341	-2.29151	3.97997e-12	-1.70328	-2.24446
55496397	chr1:55496397:C:T	8.69818e-23	-1.92512	-0.74018	4.60091e-20	-1.69633	-0.710459	1.25563e-11	-1.92518	-0.873606
55496624	chr1:55496624:G:T	7.46484e-21	-7.39038e-10	1.78696	6.74715e-20	-7.39038e-10	-2.02392	2.46286e-11	-7.39038e-10	-2.1251
55496955	chr1:55496955:T:C	3.88045e-22	-1.16988	-4.84864e-09	1.014e-19	-1.61655	-4.84864e-09	6.40196e-11	-1.16982	-4.84864e-09
55497406	chr1:55497406:C:G	1.89332e-22	-7.39038e-10	-1.8875	1.19493e-19	-7.39038e-10	-1.45237	1.05623e-10	-7.39038e-10	-0.669142
55497737	chr1:55497737:C:T	6.58857e-21	-7.39038e-10	1.66209	6.51936e-20	-7.39038e-10	-2.05827	2.39301e-11	-7.39038e-10	-2.15387
55497846	chr1:55497846:A:G	1.37748e-23	-2.19237	-2.31579	6.53286e-21	-2.21351	-2.14527	2.72172e-12	-2.19234	-2.13541
55498007	chr1:55498007:C:T	1.47467e-22	-2.13739	-4.84864e-09	1.11246e-19	-1.52388	-4.84864e-09	2.43272e-11	-2.13742	-4.84864e-09
55498011	chr1:55498011:A:G	1.32351e-22	-7.39038e-10	-2.24554	5.01672e-20	-7.39038e-10	-2.32026	2.0057e-11	-7.39038e-10	-2.33043
55498201	chr1:55498201:G:A	1.39029e-22	-7.39038e-10	-2.19632	7.09602e-20	-7.39038e-10	-1.97351	2.59883e-11	-7.39038e-10	-2.07137
55498302	chr1:55498302:G:A	2.15091e-22	-1.75994	-4.84864e-09	1.16026e-19	-1.48182	-4.84864e-09	3.54828e-11	-1.75997	-4.84864e-09
55498335	chr1:55498335:C:T	2.60481e-23	-2.06564	-1.80542	7.66335e-21	-2.14171	-2.05747	5.09253e-12	-2.06561	-1.63562
55498387	chr1:55498387:T:C	1.23792e-22	-7.39038e-10	-2.3124	6.36915e-20	-7.39038e-10	-2.08158	2.1734e-11	-7.39038e-10	-2.25013
55498543	chr1:55498543:C:A	1.23205e-22	-7.39038e-10	-2.31715	5.08325e-20	-7.39038e-10	-2.30709	2.00413e-11	-7.39038e-10	-2.33122
55498980	chr1:55498980:G:GGCCA	9.29651e-23	-1.90364	-0.695139	4.93798e-20	-1.6696	-0.666488	1.33606e-11	-1.9037	-0.833001
55499005	chr1:55499005:A:G	5.54452e-21	-7.39038e-10	1.48957	6.13904e-18	-7.39038e-10	2.4868	7.09071e-10	-7.39038e-10	1.23494
55499154	chr1:55499154:C:T	7.23895e-21	-7.39038e-10	1.75623	6.6413e-20	-7.39038e-10	-2.03973	2.40854e-11	-7.39038e-10	-2.14741
55499526	chr1:55499526:C:T	3.45054e-23	-2.20582	-1.38406	7.07961e-21	-2.21366	-2.06475	3.97934e-12	-2.20581	-1.74209
55499740	chr1:55499740:T:G	4.20415e-23	-1.7488	-1.64354	2.01821e-20	-1.96042	-1.27041	8.71503e-12	-1.7487	-1.41527
55499890	chr1:55499890:CT:C	1.61895e-23	-2.17814	-2.1685	5.59584e-21	-2.20869	-2.30491	2.35656e-12	-2.1781	-2.29371
55499968	chr1:55499968:C:T	1.22743e-22	-7.39038e-10	-2.3209	5.44005e-20	-7.39038e-10	-2.23925	2.01745e-11	-7.39038e-10	-2.32459
55500305	chr1:55500305:T:C	1.46878e-22	-7.39038e-10	-2.1414	5.72569e-20	-7.39038e-10	-2.18808	2.08659e-11	-7.39038e-10	-2.2909
55500629	chr1:55500629:C:T	1.03159e-20	-7.39038e-10	2.11044	4.64631e-18	-7.39038e-10	2.2082	8.21738e-10	-7.39038e-10	1.38241
55500656	chr1:55500656:C:T	9.09609e-23	-1.92543	-0.695139	4.8033e-20	-1.69725	-0.666488	1.30726e-11	-1.92549	-0.833001
55500711	chr1:55500711:A:G	1.3957e-22	-7.39038e-10	-2.19243	7.12762e-20	-7.39038e-10	-1.96907	2.32633e-11	-7.39038e-10	-2.18214
55500851	chr1:55500851:C:T	1.2229e-22	-7.39038e-10	-2.3246	5.25516e-20	-7.39038e-10	-2.27383	2.01717e-11	-7.39038e-10	-2.32473
55500881	chr1:55500881:T:G	1.36143e-22	-7.39038e-10	-2.2173	9.35128e-20	-7.39038e-10	-1.69753	3.17456e-11	-7.39038e-10	-1.87126
55500924	chr1:55500924:G:A	3.88186e-23	-2.20174	-1.27036	7.48491e-21	-2.21272	-2.01002	4.33451e-12	-2.20172	-1.66068
55501159	chr1:55501159:G:A	1.48393e-22	-2.13114	-4.84864e-09	5.59173e-20	-2.21175	-4.84864e-09	2.4481e-11	-2.13112	-4.84864e-09
55501292	chr1:55501292:C:A	3.54115e-22	-1.26138	-4.84864e-09	1.1369e-19	-1.50215	-4.84864e-09	5.84213e-11	-1.26133	-4.84864e-09
55501471	chr1:55501471:C:T	2.27691e-23	-1.67269	-2.33291	8.5292e-21	-1.81747	-2.27466	3.77703e-12	-1.67261	-2.32747
55501601	chr1:55501601:G:C	8.70346e-21	-7.39038e-10	1.94048	7.0346e-20	-7.39038e-10	-1.9822	2.54624e-11	-7.39038e-10	-2.09181
55501850	chr1:55501850:A:G	1.71334e-23	-1.97794	-2.31203	8.75776e-21	-1.74418	-2.32151	2.81279e-12	-1.97795	-2.31689
55502093	chr1:55502093:C:G	1.7014e-23	-1.97556	-2.3214	8.72561e-21	-1.74121	-2.32816	2.85e-12	-1.97557	-2.30612
55502255	chr1:55502255:T:A	4.40103e-22	-2.06216	1.01817	1.6554e-20	-2.1216	-1.3074	7.98442e-12	-2.06212	-1.1894
55502725	chr1:55502725:A:G	2.42912e-23	-1.88408	-2.05681	9.93905e-21	-1.99818	-1.94098	5.31332e-12	-1.884	-1.77479
55502777	chr1:55502777:C:T	2.35012e-23	-1.89212	-2.08183	9.59795e-21	-2.00366	-1.97042	5.07915e-12	-1.89205	-1.81182
55502931	chr1:55502931:G:T	1.60039e-23	-2.17409	-2.18407	5.56135e-21	-2.20689	-2.31289	2.34537e-12	-2.17406	-2.30251
55502987	chr1:55502987:T:C	1.55786e-23	-2.19979	-2.18531	5.64164e-21	-2.18671	-2.31874	2.64584e-12	-2.1998	-2.15622
55503085	chr1:55503085:C:A	1.4436e-23	-2.13214	-2.32913	5.65884e-21	-2.2118	-2.29061	2.38025e-12	-2.13212	-2.32969
55503251	chr1:55503251:C:T	2.35239e-21	-7.39038e-10	0.632188	2.30598e-18	-7.39038e-10	1.50764	3.79357e-10	-7.39038e-10	0.609464
55503743	chr1:55503743:G:T	1.21937e-22	-7.39038e-10	-2.32749	7.12069e-20	-7.39038e-10	-1.97004	2.37436e-11	-7.39038e-10	-2.1617
55503828	chr1:55503828:C:T	2.47542e-23	-2.16224	-1.75977	6.32724e-21	-2.18845	-2.20231	3.07845e-12	-2.1622	-2.04239
55504075	chr1:55504075:C:T	2.50843e-23	-1.57967	-2.32909	9.57239e-21	-1.73853	-2.23822	4.19512e-12	-1.57958	-2.31551
55504594	chr1:55504594:A:G	7.31578e-22	-2.04416	1.50837	2.22399e-20	-2.10619	-1.02755	1.042e-11	-2.04412	-0.941173
55504608	chr1:55504608:C:T	9.06593e-23	-1.89204	-0.73185	4.84815e-20	-1.65239	-0.702053	1.30825e-11	-1.89211	-0.865632
55504623	chr1:55504623:G:A	6.00814e-21	-7.39038e-10	1.56987	6.5642e-18	-7.39038e-10	2.55376	7.5378e-10	-7.39038e-10	1.29609
55504932	chr1:55504932:T:C	1.69055e-23	-1.97811	-2.32525	8.68604e-21	-1.74334	-2.33057	2.86194e-12	-1.97812	-2.29939
55505067	chr1:55505067:T:C	1.12068e-22	-1.29829	-1.1136	5.1318e-20	-1.48329	-0.814296	2.89501e-11	-1.29804	-0.665395
55505314	chr1:55505314:T:C	1.21522e-22	-7.39038e-10	-2.3309	6.93841e-20	-7.39038e-10	-1.99597	2.33389e-11	-7.39038e-10	-2.17889
55505385	chr1:55505385:A:T	4.82289e-22	-7.39038e-10	-0.952456	4.95373e-20	-7.39038e-10	-2.3329	2.04709e-11	-7.39038e-10	-2.31001
55505947	chr1:55505947:T:G	2.00265e-22	-7.39038e-10	-1.83136	7.34743e-20	-7.39038e-10	-1.93869	3.64102e-11	-7.39038e-10	-1.73416
55506086	chr1:55506086:C:A	2.08549e-23	-1.94622	-2.14719	1.03497e-20	-1.6926	-2.20607	2.9337e-12	-1.94623	-2.30652
55506586	chr1:55506586:C:T	9.0428e-23	-1.32565	-1.3008	1.43756e-20	-1.29331	-2.27679	5.51763e-12	-1.32549	-2.29557
55506827	chr1:55506827:C:T	4.6723e-23	-0.982077	-2.30469	1.8292e-20	-1.05828	-2.27088	8.20807e-12	-0.981865	-2.24203
55506923	chr1:55506923:A:G	2.16361e-23	-1.99964	-2.05699	9.01164e-21	-1.809	-2.22811	2.81321e-12	-1.99965	-2.29504
55506962	chr1:55506962:C:G	6.71675e-22	-7.39038e-10	-0.621225	2.82959e-19	-7.39038e-10	-0.590327	1.0529e-10	-7.39038e-10	-0.672299
55507257	chr1:55507257:T:C	1.93717e-23	-1.9081	-2.25909	9.22026e-21	-1.68752	-2.3267	2.97266e-12	-1.9081	-2.33145
55507261	chr1:55507261:T:C	7.19988e-21	-7.39038e-10	1.75082	6.63449e-20	-7.39038e-10	-2.04076	2.43194e-11	-7.39038e-10	-2.13774
55507667	chr1:55507667:A:G	6.37063e-22	-7.39038e-10	-0.674131	1.22408e-19	-7.39038e-10	-1.42827	7.49584e-11	-7.39038e-10	-1.01208
55507813	chr1:55507813:A:C	1.49302e-23	-2.11559	-2.31202	9.59027e-21	-2.1626	-1.81228	5.03716e-12	-2.11554	-1.59663
55508258	chr1:55508258:T:G	1.526e-22	-1.32463	-0.778547	9.69513e-20	-0.955558	-0.705861	2.26873e-11	-1.32473	-0.882476
55508314	chr1:55508314:C:T	1.12585e-20	-7.39038e-10	2.19788	5.11565e-18	-7.39038e-10	2.30443	8.92516e-10	-7.39038e-10	1.46503
55508578	chr1:55508578:T:C	1.65749e-22	-7.39038e-10	-2.02052	1.2917e-19	-7.39038e-10	-1.3745	4.30743e-11	-7.39038e-10	-1.56609
55509540	chr1:55509540:G:A	2.02643e-22	-7.39038e-10	-1.81955	7.02634e-20	-7.39038e-10	-1.98338	3.65049e-11	-7.39038e-10	-1.73157
55509964	chr1:55509964:G:A	1.26591e-22	-7.39038e-10	-2.29004	5.85381e-20	-7.39038e-10	-2.16595	2.07837e-11	-7.39038e-10	-2.29484
55510194	chr1:55510194:A:G	1.23069e-22	-7.39038e-10	-2.31825	5.22856e-20	-7.39038e-10	-2.27891	2.0014e-11	-7.39038e-10	-2.33258
55510242	chr1:55510242:T:G	1.45659e-22	-7.39038e-10	-2.14973	7.44627e-20	-7.39038e-10	-1.92533	2.36402e-11	-7.39038e-10	-2.16607
55510520	chr1:55510520:G:A	1.42805e-21	0.133063	-4.84864e-09	1.62062e-18	1.15494	-4.84864e-09	2.35504e-10	0.132716	-4.84864e-09
55510667	chr1:55510667:A:T	1.23392e-22	-7.39038e-10	-2.31563	5.06975e-20	-7.39038e-10	-2.30975	2.00294e-11	-7.39038e-10	-2.33181
55510727	chr1:55510727:C:T	3.05885e-20	-7.39038e-10	3.19738	1.07812e-19	-7.39038e-10	-1.55524	3.72072e-11	-7.39038e-10	-1.71251
55510830	chr1:55510830:G:A	6.78862e-22	-7.39038e-10	-0.610582	1.25276e-19	-7.39038e-10	-1.40511	7.94261e-11	-7.39038e-10	-0.954186
55511106	chr1:55511106:A:G	2.04425e-23	-1.80933	-2.30405	1.94907e-20	-1.18315	-2.08254	5.0011e-12	-1.80942	-1.90994
55511177	chr1:55511177:T:C	1.50255e-22	-7.39038e-10	-2.11867	7.86748e-20	-7.39038e-10	-1.8703	2.45277e-11	-7.39038e-10	-2.12921
55511441	chr1:55511441:T:A	1.44968e-22	-7.39038e-10	-2.15448	5.69173e-20	-7.39038e-10	-2.19403	2.21901e-11	-7.39038e-10	-2.22937
55511465	chr1:55511465:A:G	1.26041e-22	-7.39038e-10	-2.29439	5.81541e-20	-7.39038e-10	-2.17253	2.18499e-11	-7.39038e-10	-2.24482
55511785	chr1:55511785:A:G	4.12026e-23	-1.97321	-1.43929	7.45195e-21	-2.08672	-2.14044	2.89698e-12	-1.97309	-2.29225
55511937	chr1:55511937:G:A	1.2722e-22	-7.39038e-10	-2.28508	5.94316e-20	-7.39038e-10	-2.1508	2.22205e-11	-7.39038e-10	-2.228
55511955	chr1:55511955:T:A	7.13639e-22	-7.39038e-10	-0.560622	3.04516e-19	-7.39038e-10	-0.516905	1.1537e-10	-7.39038e-10	-0.580873
55512112	chr1:55512112:C:T	5.58394e-22	-7.39038e-10	-0.805935	1.09787e-19	-7.39038e-10	-1.53709	6.63193e-11	-7.39038e-10	-1.13453
55512577	chr1:55512577:CTGTT:C	1.43201e-22	-2.16675	-4.84864e-09	6.00043e-20	-2.14121	-4.84864e-09	2.36228e-11	-2.1668	-4.84864e-09
55512617	chr1:55512617:T:C	1.34386e-20	-7.39038e-10	2.37488	5.96459e-18	-7.39038e-10	2.45797	1.02894e-09	-7.39038e-10	1.60727
55512807	chr1:55512807:G:A	1.52876e-23	-2.14815	-2.25581	5.43957e-21	-2.21045	-2.33147	2.33613e-12	-2.1481	-2.33241
55513096	chr1:55513096:A:G	1.45659e-22	-7.39038e-10	-2.14973	7.44627e-20	-7.39038e-10	-1.92533	2.36402e-11	-7.39038e-10	-2.16607
55513136	chr1:55513136:T:C	1.21229e-22	-7.39038e-10	-2.33332	5.14598e-20	-7.39038e-10	-2.29483	2.01538e-11	-7.39038e-10	-2.32562
55513701	chr1:55513701:T:C	1.21229e-22	-7.39038e-10	-2.33332	5.14598e-20	-7.39038e-10	-2.29483	2.01538e-11	-7.39038e-10	-2.32562
55513826	chr1:55513826:C:T	2.10406e-23	-1.87899	-2.20555	1.80164e-20	-1.91349	-1.43085	6.94763e-12	-1.87893	-1.51169
55514109	chr1:55514109:G:A	6.86965e-22	-7.39038e-10	-0.598717	3.03818e-19	-7.39038e-10	-0.519199	1.15167e-10	-7.39038e-10	-0.58263
55514143	chr1:55514143:C:T	2.03156e-23	-1.86931	-2.2503	1.60601e-20	-1.90366	-1.55563	6.21987e-12	-1.86925	-1.63202
55514644	chr1:55514644:C:T	1.38612e-22	-2.19932	-4.84864e-09	6.35909e-20	-2.08316	-4.84864e-09	2.28669e-11	-2.19932	-4.84864e-09
55514932	chr1:55514932:T:C	1.42891e-21	-0.100754	0.234423	3.72311e-20	-0.39313	-2.22535	1.85424e-11	-0.100647	-2.30831
55515374	chr1:55515374:G:A	1.90674e-23	-1.8741	-2.30892	7.79543e-21	-1.94684	-2.23525	3.07966e-12	-1.87403	-2.33017
55515661	chr1:55515661:T:C	1.98879e-23	-1.90835	-2.23254	1.63449e-20	-1.93858	-1.50314	6.28757e-12	-1.90829	-1.58215
55515858	chr1:55515858:C:T	1.9737e-23	-1.92154	-2.22697	1.62698e-20	-1.9518	-1.49451	6.25742e-12	-1.92148	-1.57377
55515884	chr1:55515884:C:T	4.04905e-23	-1.99859	-1.43135	7.35646e-21	-2.10174	-2.13831	2.82651e-12	-1.99847	-2.29149
55515898	chr1:55515898:C:T	1.16767e-21	-0.0401317	-0.0281006	3.71573e-20	-0.350682	-2.26978	1.93293e-11	-0.0400223	-2.32737
55515926	chr1:55515926:G:A	1.06576e-21	-0.043207	-0.11635	3.634e-20	-0.358984	-2.28372	1.9199e-11	-0.0430952	-2.33106
55516277	chr1:55516277:T:G	1.47473e-22	-7.39038e-10	-2.13736	7.79106e-20	-7.39038e-10	-1.88006	2.90166e-11	-7.39038e-10	-1.96114
55516360	chr1:55516360:G:A	1.94748e-23	-1.92238	-2.2395	1.58011e-20	-1.95203	-1.52351	6.07884e-12	-1.92232	-1.60188
55516678	chr1:55516678:C:A	2.28857e-23	-1.86478	-2.13571	7.34551e-21	-1.91675	-2.32479	3.17148e-12	-1.86472	-2.3101
55517063	chr1:55517063:G:A	3.02004e-21	-7.39038e-10	0.882026	2.25168e-18	-7.39038e-10	1.48381	3.81712e-10	-7.39038e-10	0.615653
55517080	chr1:55517080:C:T	1.23765e-22	-7.39038e-10	-2.31262	5.60167e-20	-7.39038e-10	-2.20998	2.03836e-11	-7.39038e-10	-2.31428
55517089	chr1:55517089:C:A	1.74793e-23	-2.21314	-2.05685	6.57581e-21	-2.20479	-2.14744	3.09423e-12	-2.21313	-1.98634
55517139	chr1:55517139:G:A	1.49839e-23	-2.14874	-2.27529	5.42941e-21	-2.21046	-2.33333	2.33254e-12	-2.1487	-2.33336
55517158	chr1:55517158:C:T	1.37095e-22	-2.21033	-4.84864e-09	5.58024e-20	-2.21381	-4.84864e-09	2.26168e-11	-2.21032	-4.84864e-09
55517267	chr1:55517267:A:G	2.01466e-23	-1.90581	-2.22216	1.67509e-20	-1.93604	-1.48113	6.43446e-12	-1.90575	-1.5616
55517310	chr1:55517310:C:T	9.72359e-22	-7.39038e-10	-0.251274	4.17301e-19	-7.39038e-10	-0.20182	1.55916e-10	-7.39038e-10	-0.279693
55517622	chr1:55517622:C:T	1.51481e-22	-7.39038e-10	-2.11054	1.09839e-19	-7.39038e-10	-1.53661	3.77931e-11	-7.39038e-10	-1.69689
55517723	chr1:55517723:A:ATAAC	1.5341e-23	-2.15632	-2.24416	5.43368e-21	-2.21203	-2.33098	2.31991e-12	-2.15628	-2.33121
55517806	chr1:55517806:G:A	2.83375e-21	-7.39038e-10	0.818358	2.09948e-18	-7.39038e-10	1.41382	3.59057e-10	-7.39038e-10	0.554468
55518332	chr1:55518332:C:T	1.4741e-23	-2.14194	-2.29842	5.44895e-21	-2.20878	-2.33142	2.35585e-12	-2.1419	-2.33021
55518917	chr1:55518917:T:A	1.2471e-22	-7.39038e-10	-2.30501	5.02442e-20	-7.39038e-10	-2.31873	1.99985e-11	-7.39038e-10	-2.33336
55519260	chr1:55519260:T:C	5.73544e-23	-2.00488	-1.07687	8.88849e-21	-2.10716	-1.9437	3.07136e-12	-2.00477	-2.20212
55519475	chr1:55519475:G:T	4.0033e-23	-1.98568	-1.45561	7.35076e-21	-2.09341	-2.14741	2.85224e-12	-1.98557	-2.29534
55519587	chr1:55519587:C:T	1.50531e-23	-2.14624	-2.27317	5.43332e-21	-2.20987	-2.3332	2.33831e-12	-2.1462	-2.33339
55519784	chr1:55519784:T:G	5.542e-23	-1.97732	-1.13874	8.75955e-21	-2.0886	-1.97688	3.09675e-12	-1.97721	-2.22146
55519800	chr1:55519800:A:G	2.36367e-22	-7.39038e-10	-1.66562	1.67051e-19	-7.39038e-10	-1.11733	1.62705e-10	-7.39038e-10	-0.237073
55520087	chr1:55520087:CTG:C	4.30327e-23	-1.95814	-1.4109	8.84797e-21	-2.06832	-1.98712	3.12163e-12	-1.95801	-2.23265
55520370	chr1:55520370:T:C	3.27923e-22	-0.959236	-0.378984	2.24767e-19	-0.544146	-0.276418	4.94586e-11	-0.959345	-0.468532
55520708	chr1:55520708:G:A	1.31171e-22	-7.39038e-10	-2.2545	7.37004e-20	-7.39038e-10	-1.93562	2.39033e-11	-7.39038e-10	-2.15499
55520960	chr1:55520960:G:A	7.2804e-23	-1.6989	-1.14433	2.75318e-20	-1.90841	-1.01188	9.08477e-12	-1.69885	-1.42357
55521208	chr1:55521208:T:A	2.50587e-22	-7.39038e-10	-1.60719	1.8029e-19	-7.39038e-10	-1.04106	1.79651e-10	-7.39038e-10	-0.137997
55521373	chr1:55521373:A:G	1.83695e-22	-7.39038e-10	-1.91772	1.34906e-19	-7.39038e-10	-1.33105	7.5466e-11	-7.39038e-10	-1.00533
55521619	chr1:55521619:A:G	2.17257e-23	-1.76055	-2.29195	7.65368e-21	-1.88075	-2.31969	3.43923e-12	-1.76046	-2.3333
55521825	chr1:55521825:G:A	3.01795e-23	-1.45483	-2.269	1.03284e-20	-1.56735	-2.33338	4.68532e-12	-1.45474	-2.32984
55522121	chr1:55522121:T:C	1.82439e-23	-2.17641	-2.05076	6.43972e-21	-2.21227	-2.16088	3.04062e-12	-2.17637	-2.04058
55522133	chr1:55522133:T:C	1.85715e-23	-2.18478	-2.02459	6.31218e-21	-2.21364	-2.1795	2.92231e-12	-2.18475	-2.07189
55522165	chr1:55522165:C:A	3.98407e-23	-2.00976	-1.43635	7.29481e-21	-2.11298	-2.13548	2.80263e-12	-2.00965	-2.28881
55522168	chr1:55522168:G:T	3.24453e-22	-7.39038e-10	-1.34886	1.58166e-19	-7.39038e-10	-1.17198	7.99306e-11	-7.39038e-10	-0.947855
55522436	chr1:55522436:A:G	1.42727e-22	-2.17006	-4.84864e-09	1.00441e-19	-1.62606	-4.84864e-09	2.3547e-11	-2.17001	-4.84864e-09
55522605	chr1:55522605:C:T	6.48482e-23	-2.02277	-0.936179	4.39229e-20	-2.15557	-0.29762	1.55133e-11	-2.02268	-0.564635
55522756	chr1:55522756:C:T	4.03261e-22	-7.39038e-10	-1.13142	2.0178e-19	-7.39038e-10	-0.928451	1.01588e-10	-7.39038e-10	-0.708091
55522777	chr1:55522777:C:A	3.41609e-22	-1.29733	-4.84864e-09	1.26542e-19	-1.39505	-4.84864e-09	5.63511e-11	-1.29741	-4.84864e-09
55522877	chr1:55522877:C:T	3.42861e-23	-2.07591	-1.52035	6.74145e-21	-2.15851	-2.16884	2.58188e-12	-2.07582	-2.30467
55523178	chr1:55523178:C:T	1.26781e-22	-7.39038e-10	-2.28854	5.56722e-20	-7.39038e-10	-2.21615	2.19069e-11	-7.39038e-10	-2.24221
55523246	chr1:55523246:A:T	2.04424e-22	-7.39038e-10	-1.8108	1.3891e-19	-7.39038e-10	-1.3018	1.35541e-10	-7.39038e-10	-0.419742
55523343	chr1:55523343:C:T	2.20216e-23	-2.05419	-1.98479	5.80886e-21	-2.1483	-2.32794	2.61819e-12	-2.05409	-2.31244
55523413	chr1:55523413:G:A	2.27812e-22	-7.39038e-10	-1.70248	6.11851e-20	-7.39038e-10	-2.12172	3.14976e-11	-7.39038e-10	-1.8791
55523700	chr1:55523700:T:C	2.39479e-23	-2.17759	-1.77753	5.76022e-21	-2.20424	-2.28041	2.26649e-12	-2.17755	-2.33323
55523704	chr1:55523704:G:A	2.39774e-23	-2.17641	-1.77748	5.76391e-21	-2.20361	-2.2804	2.26917e-12	-2.17637	-2.33323
55523973	chr1:55523973:T:C	3.17402e-23	-1.95546	-1.71795	9.56365e-21	-1.88175	-2.09591	2.94161e-12	-1.95553	-2.29452
55524017	chr1:55524017:G:A	1.45733e-22	-2.14922	-4.84864e-09	6.12872e-20	-2.12006	-4.84864e-09	2.40403e-11	-2.14928	-4.84864e-09
55524031	chr1:55524031:A:G	2.53422e-23	-2.21352	-1.68501	5.95274e-21	-2.19001	-2.26176	2.23136e-12	-2.21352	-2.31289
55524068	chr1:55524068:T:C	1.24809e-22	-7.39038e-10	-2.30422	4.99696e-20	-7.39038e-10	-2.32421	2.08454e-11	-7.39038e-10	-2.29188
55524077	chr1:55524077:T:C	1.85896e-23	-2.14509	-2.0633	1.17319e-20	-2.2038	-1.56951	3.78415e-12	-2.14505	-1.85314
55524152	chr1:55524152:TACAA:T	1.2954e-22	-7.39038e-10	-2.26701	5.73423e-20	-7.39038e-10	-2.18659	2.24729e-11	-7.39038e-10	-2.2167
55524250	chr1:55524250:A:G	1.48727e-22	-2.12889	-4.84864e-09	5.61914e-20	-2.20686	-4.84864e-09	2.45365e-11	-2.12885	-4.84864e-09
55524293	chr1:55524293:T:A	1.64315e-23	-2.09767	-2.23413	6.02996e-21	-2.16717	-2.27171	2.7831e-12	-2.09759	-2.20786
55524389	chr1:55524389:T:C	1.6689e-22	-7.39038e-10	-2.01366	3.45378e-19	-7.39038e-10	-0.390989	1.58819e-10	-7.39038e-10	-0.261251
55524421	chr1:55524421:TGTTA:T	1.89193e-23	-2.1362	-2.05462	1.19316e-20	-2.20026	-1.55618	3.86061e-12	-2.13615	-1.84204
55524659	chr1:55524659:G:A	1.306e-22	-7.39038e-10	-2.25886	5.03946e-20	-7.39038e-10	-2.31574	2.00254e-11	-7.39038e-10	-2.33201
55524663	chr1:55524663:G:A	1.306e-22	-7.39038e-10	-2.25886	5.03946e-20	-7.39038e-10	-2.31574	2.00254e-11	-7.39038e-10	-2.33201
55524759	chr1:55524759:G:A	2.13519e-23	-2.14392	-1.92594	5.63483e-21	-2.18755	-2.31911	2.36257e-12	-2.14386	-2.32541
55524963	chr1:55524963:C:G	4.1235e-23	-1.54081	-1.8709	2.10552e-20	-1.69271	-1.49577	7.92275e-12	-1.54072	-1.71856
55525016	chr1:55525016:C:T	5.51868e-22	-0.146694	-0.670997	2.89479e-20	-0.595693	-2.27444	1.72742e-11	-0.146577	-2.33322
55525024	chr1:55525024:T:C	2.14335e-23	-2.16039	-1.90566	5.59228e-21	-2.19929	-2.31495	2.31734e-12	-2.16033	-2.32826
55525111	chr1:55525111:T:C	1.1817e-21	-7.39038e-10	-0.0562928	5.14697e-19	-7.39038e-10	0.00795105	1.91521e-10	-7.39038e-10	-0.0740148
55525152	chr1:55525152:A:G	3.26292e-22	-7.39038e-10	-1.34321	7.62604e-20	-7.39038e-10	-1.90147	4.33127e-11	-7.39038e-10	-1.56057
55525164	chr1:55525164:A:G	1.24388e-22	-7.39038e-10	-2.30759	5.21427e-20	-7.39038e-10	-2.28164	2.04817e-11	-7.39038e-10	-2.30948
55525375	chr1:55525375:C:T	3.09846e-22	-0.531527	-0.863397	2.00623e-20	-0.933935	-2.30285	1.1811e-11	-0.53142	-2.32856
55525400	chr1:55525400:A:T	2.60824e-23	-2.15669	-1.71305	5.95362e-21	-2.19388	-2.25775	2.31687e-12	-2.15664	-2.33216
55525672	chr1:55525672:T:C	4.7779e-22	-0.372662	-0.589167	2.39291e-20	-0.793284	-2.26725	1.37896e-11	-0.37255	-2.33255
55526370	chr1:55526370:C:G	1.40942e-22	-7.39038e-10	-2.18265	5.9865e-20	-7.39038e-10	-2.14353	2.48828e-11	-7.39038e-10	-2.11484
55526658	chr1:55526658:T:C	1.21977e-21	0.271772	-0.296354	4.29015e-20	-0.409898	-2.06682	2.75794e-11	0.271925	-2.28387
55527028	chr1:55527028:A:G	3.75307e-22	-7.39038e-10	-1.20325	8.35443e-20	-7.39038e-10	-1.81025	4.89554e-11	-7.39038e-10	-1.4381
55527152	chr1:55527152:A:G	1.39486e-22	-7.39038e-10	-2.19304	5.15813e-20	-7.39038e-10	-2.29247	2.04927e-11	-7.39038e-10	-2.30894
55527337	chr1:55527337:C:G	1.62552e-23	-2.12997	-2.21261	5.78574e-21	-2.18911	-2.29112	2.5977e-12	-2.1299	-2.24449
55527419	chr1:55527419:C:A	1.29476e-22	-7.39038e-10	-2.2675	5.76256e-20	-7.39038e-10	-2.18166	2.05798e-11	-7.39038e-10	-2.3047
55527986	chr1:55527986:C:T	4.87753e-22	-0.741644	-0.199547	4.29215e-19	-0.77687	0.603202	9.68278e-11	-0.741556	-0.0145233
55527999	chr1:55527999:C:T	2.43892e-23	-2.17188	-1.76498	5.7998e-21	-2.20181	-2.27599	2.27913e-12	-2.17183	-2.33339
55528154	chr1:55528154:G:A	1.26639e-22	-7.39038e-10	-2.28966	5.36397e-20	-7.39038e-10	-2.25334	2.09066e-11	-7.39038e-10	-2.28895
55528489	chr1:55528489:T:A	1.91325e-20	-7.39038e-10	2.72814	8.27862e-18	-7.39038e-10	2.7858	1.40425e-09	-7.39038e-10	1.91825
55528620	chr1:55528620:C:T	1.29439e-22	-7.39038e-10	-2.26779	5.58888e-20	-7.39038e-10	-2.21226	2.18291e-11	-7.39038e-10	-2.24577
55528762	chr1:55528762:G:A	1.38391e-22	-7.39038e-10	-2.20091	7.5085e-20	-7.39038e-10	-1.91701	2.35446e-11	-7.39038e-10	-2.17012
55528806	chr1:55528806:C:T	1.37578e-22	-7.39038e-10	-2.20681	6.47704e-20	-7.39038e-10	-2.06478	2.2403e-11	-7.39038e-10	-2.21982
55528898	chr1:55528898:G:A	1.90259e-20	-7.39038e-10	2.72256	8.23106e-18	-7.39038e-10	2.78004	1.39677e-09	-7.39038e-10	1.9129
55529167	chr1:55529167:A:G	3.74807e-23	-1.60957	-1.8976	1.8704e-20	-1.74315	-1.56374	6.61359e-12	-1.60948	-1.83041
55529221	chr1:55529221:C:T	1.7876e-22	-1.94496	-4.84864e-09	1.14121e-19	-1.49837	-4.84864e-09	2.94892e-11	-1.94499	-4.84864e-09
55529375	chr1:55529375:T:C	3.12605e-22	-1.03357	-0.352486	2.20242e-19	-0.595875	-0.245027	4.96963e-11	-1.03368	-0.389406
55529625	chr1:55529625:G:A	3.00795e-23	-2.18741	-1.53974	6.24207e-21	-2.20979	-2.19452	2.29541e-12	-2.18738	-2.31073
55529714	chr1:55529714:A:G	2.12167e-22	-7.39038e-10	-1.77363	7.09851e-20	-7.39038e-10	-1.97316	3.68259e-11	-7.39038e-10	-1.72281
55529738	chr1:55529738:C:T	1.35497e-22	-7.39038e-10	-2.22205	8.56542e-20	-7.39038e-10	-1.78531	2.78131e-11	-7.39038e-10	-2.0035
55530306	chr1:55530306:G:A	2.04817e-23	-1.88773	-2.22373	8.39162e-21	-1.77602	-2.33238	3.24029e-12	-1.88781	-2.26554
55530372	chr1:55530372:G:T	1.32304e-22	-7.39038e-10	-2.2459	6.11741e-20	-7.39038e-10	-2.1219	2.26682e-11	-7.39038e-10	-2.20805
55530663	chr1:55530663:G:A	2.77048e-20	-7.39038e-10	3.09836	1.23439e-17	-7.39038e-10	3.18529	2.2896e-09	-7.39038e-10	2.40712
55530885	chr1:55530885:C:T	2.30163e-22	-7.39038e-10	-1.69221	1.62235e-19	-7.39038e-10	-1.14658	1.67412e-10	-7.39038e-10	-0.208553
55531210	chr1:55531210:T:C	2.23787e-23	-2.13318	-1.88971	7.00894e-21	-2.11075	-2.17769	2.8856e-12	-2.13317	-2.13611
55531772	chr1:55531772:T:C	4.24319e-22	-1.08051	-4.84864e-09	2.64697e-19	-0.657041	-4.84864e-09	6.99978e-11	-1.08055	-4.84864e-09
55532165	chr1:55532165:A:AT	1.04516e-21	-7.39038e-10	-0.179071	4.78061e-19	-7.39038e-10	-0.0658893	1.89271e-10	-7.39038e-10	-0.0858329
55532567	chr1:55532567:GGCTCGCAC:G	1.91311e-23	-1.97467	-2.20501	7.61538e-21	-1.87561	-2.32984	2.93682e-12	-1.97474	-2.27694
55532666	chr1:55532666:A:G	1.80448e-23	-1.92954	-2.3086	8.07869e-21	-1.84986	-2.29654	3.44273e-12	-1.92961	-2.16314
55532732	chr1:55532732:C:T	1.47557e-23	-2.10945	-2.32993	6.59067e-21	-2.18349	-2.16649	2.73526e-12	-2.1094	-2.21339
55532762	chr1:55532762:G:A	3.39731e-23	-2.02451	-1.58092	8.3913e-21	-2.08106	-2.02737	3.00781e-12	-2.02443	-2.20337
55532918	chr1:55532918:G:A	1.21582e-22	-7.39038e-10	-2.33041	4.952e-20	-7.39038e-10	-2.33325	2.00103e-11	-7.39038e-10	-2.33277
55532928	chr1:55532928:G:A	1.27738e-22	-7.39038e-10	-2.28102	6.02911e-20	-7.39038e-10	-2.13644	2.16345e-11	-7.39038e-10	-2.25472
55532930	chr1:55532930:C:T	6.25534e-22	-0.692393	-4.84864e-09	3.94043e-19	-0.259168	-4.84864e-09	1.03192e-10	-0.692417	-4.84864e-09
55532963	chr1:55532963:A:C	1.29149e-22	-7.39038e-10	-2.27003	4.96251e-20	-7.39038e-10	-2.33113	2.16061e-11	-7.39038e-10	-2.25604
55532989	chr1:55532989:T:G	6.06496e-22	-0.723302	-4.84864e-09	3.82094e-19	-0.28996	-4.84864e-09	1.00052e-10	-0.723325	-4.84864e-09
55533044	chr1:55533044:C:T	1.26822e-22	-7.39038e-10	-2.28822	6.78742e-20	-7.39038e-10	-2.01797	2.25729e-11	-7.39038e-10	-2.21226
55533045	chr1:55533045:T:C	1.12147e-21	-7.39038e-10	-0.108602	5.14557e-19	-7.39038e-10	0.0076795	2.01827e-10	-7.39038e-10	-0.0216034
55533394	chr1:55533394:A:G	1.53002e-23	-2.07025	-2.33288	5.41868e-21	-2.21356	-2.33222	2.60901e-12	-2.07021	-2.29983
55533424	chr1:55533424:T:C	1.26434e-22	-7.39038e-10	-2.29128	5.5686e-20	-7.39038e-10	-2.2159	2.22271e-11	-7.39038e-10	-2.2277
55534427	chr1:55534427:A:G	2.08062e-22	-7.39038e-10	-1.79316	1.30354e-19	-7.39038e-10	-1.36537	3.34703e-11	-7.39038e-10	-1.81836
55535097	chr1:55535097:C:T	1.51303e-22	-7.39038e-10	-2.11171	6.96431e-20	-7.39038e-10	-1.99224	2.30771e-11	-7.39038e-10	-2.19017
55535450	chr1:55535450:G:A	7.47137e-23	-2.20979	-0.607546	1.79635e-20	-2.15629	-1.191	4.623e-12	-2.20979	-1.58818
55535709	chr1:55535709:G:A	2.01631e-23	-2.10785	-2.0193	6.53935e-21	-2.20245	-2.15533	3.06389e-12	-2.10781	-2.10152
55535973	chr1:55535973:T:C	5.86956e-23	-2.21347	-0.845169	1.50428e-20	-2.11747	-1.40726	3.86567e-12	-2.21347	-1.76341
55536029	chr1:55536029:A:C	1.77197e-23	-1.94759	-2.30873	6.74862e-21	-2.03171	-2.29458	2.94285e-12	-1.94757	-2.30207
55536040	chr1:55536040:C:A	3.39483e-20	-7.39038e-10	3.30159	1.46986e-19	-7.39038e-10	-1.24529	4.81895e-11	-7.39038e-10	-1.45387
55536318	chr1:55536318:G:A	1.31057e-22	-7.39038e-10	-2.25537	6.38017e-20	-7.39038e-10	-2.07985	2.49782e-11	-7.39038e-10	-2.11101
55536538	chr1:55536538:G:A	3.36098e-23	-2.10891	-1.50727	7.06469e-21	-2.06295	-2.21757	2.56302e-12	-2.10891	-2.27892
55536759	chr1:55536759:G:A	1.50937e-22	-7.39038e-10	-2.11414	5.01268e-20	-7.39038e-10	-2.32107	2.09114e-11	-7.39038e-10	-2.28872
55536848	chr1:55536848:A:G	1.52923e-21	-1.30884	1.51036	8.3452e-19	-1.01694	1.50817	2.14066e-10	-1.30892	1.34619
55536856	chr1:55536856:A:T	3.71344e-23	-1.9563	-1.56016	8.20164e-21	-1.89475	-2.23654	2.94817e-12	-1.9563	-2.29153
55536956	chr1:55536956:T:G	1.48782e-23	-2.10837	-2.32274	5.50766e-21	-2.19675	-2.33274	2.50173e-12	-2.10833	-2.3037
55537090	chr1:55537090:G:A	1.50937e-22	-7.39038e-10	-2.11414	5.01268e-20	-7.39038e-10	-2.32107	2.09114e-11	-7.39038e-10	-2.28872
55537173	chr1:55537173:A:G	1.44817e-22	-7.39038e-10	-2.15553	6.77737e-20	-7.39038e-10	-2.01945	2.38529e-11	-7.39038e-10	-2.15711
55537235	chr1:55537235:C:T	5.00708e-23	-2.20998	-1.00758	1.41576e-20	-2.06168	-1.5237	3.60953e-12	-2.20998	-1.83545
55537381	chr1:55537381:G:A	1.50937e-22	-7.39038e-10	-2.11414	5.01268e-20	-7.39038e-10	-2.32107	2.09114e-11	-7.39038e-10	-2.28872
55538160	chr1:55538160:A:G	6.81339e-22	1.22514	-1.83208	2.42731e-19	1.14103	-1.8847	8.99125e-11	1.22523	-2.0554
55538241	chr1:55538241:G:A	1.17387e-21	1.38053	-1.44348	3.49057e-19	1.25798	-1.63837	1.40974e-10	1.38062	-1.76106
55538429	chr1:55538429:G:C	5.85028e-22	-2.20495	1.44561	5.4058e-20	-2.00391	-0.241659	7.15608e-12	-2.20495	-1.1561
55538646	chr1:55538646:G:A	1.2591e-22	-7.39038e-10	-2.29543	5.23809e-20	-7.39038e-10	-2.27709	2.03568e-11	-7.39038e-10	-2.3156
55538686	chr1:55538686:C:CAT	1.30673e-22	-7.39038e-10	-2.2583	6.1083e-20	-7.39038e-10	-2.12339	2.10454e-11	-7.39038e-10	-2.28233
55538881	chr1:55538881:A:G	1.92211e-22	-7.39038e-10	-1.87241	5.58121e-20	-7.39038e-10	-2.21364	2.55636e-11	-7.39038e-10	-2.08784
55539069	chr1:55539069:AC:A	4.10148e-22	-1.76423	0.64975	1.73819e-19	-1.6279	0.550294	5.4288e-11	-1.76429	0.429579
55539504	chr1:55539504:C:T	1.39091e-23	-2.20248	-2.29597	5.58128e-21	-2.21368	-2.30253	2.26612e-12	-2.20248	-2.30847
55539654	chr1:55539654:G:A	3.91472e-22	-1.81615	0.65507	1.64015e-19	-1.69126	0.555593	5.18136e-11	-1.81621	0.434849
55539678	chr1:55539678:T:A	1.46979e-22	-7.39038e-10	-2.14071	4.98635e-20	-7.39038e-10	-2.32634	2.06785e-11	-7.39038e-10	-2.29992
55539878	chr1:55539878:T:G	1.73631e-22	-7.39038e-10	-1.97407	5.33234e-20	-7.39038e-10	-2.25925	2.2398e-11	-7.39038e-10	-2.22004
55540467	chr1:55540467:C:T	1.42381e-22	-7.39038e-10	-2.17249	6.1326e-20	-7.39038e-10	-2.11942	2.19e-11	-7.39038e-10	-2.24253
55540577	chr1:55540577:C:T	3.10901e-21	-2.21328	3.12434	1.08315e-19	-2.12508	0.574497	1.68091e-11	-2.21328	-0.293814
55540695	chr1:55540695:G:A	1.65674e-22	-7.39038e-10	-2.02098	9.49446e-20	-7.39038e-10	-1.68233	3.79371e-11	-7.39038e-10	-1.69308
55540936	chr1:55540936:T:C	7.6945e-23	-2.21297	-0.574942	3.23698e-20	-2.15897	-0.59943	5.72383e-12	-2.21296	-1.37141
55540994	chr1:55540994:C:G	2.30704e-22	-7.39038e-10	-1.68986	6.17713e-20	-7.39038e-10	-2.11219	2.96213e-11	-7.39038e-10	-1.94052
55541005	chr1:55541005:G:A	1.95872e-21	-1.605	2.05405	3.52913e-20	-1.67064	-1.00135	1.71234e-11	-1.60495	-0.883617
55541714	chr1:55541714:A:G	3.87857e-22	-1.82543	0.65507	1.61688e-19	-1.70555	0.555593	5.13351e-11	-1.82549	0.434849
55541844	chr1:55541844:C:G	1.71924e-23	-1.95596	-2.33058	5.61436e-21	-2.21177	-2.29853	4.35073e-12	-1.95591	-1.90276
55542358	chr1:55542358:C:T	1.44134e-22	-7.39038e-10	-2.16026	7.05017e-20	-7.39038e-10	-1.97999	2.26179e-11	-7.39038e-10	-2.21027
55542393	chr1:55542393:G:A	3.9954e-23	-2.1739	-1.26937	1.48095e-20	-2.16334	-1.37701	5.88642e-12	-2.17387	-1.38249
55542865	chr1:55542865:A:G	4.68617e-23	-2.19559	-1.0882	8.81505e-21	-2.21163	-1.84754	3.62301e-12	-2.19557	-1.84614
55543632	chr1:55543632:C:T	4.31678e-22	-1.83341	0.770085	1.83596e-19	-1.70343	0.680534	5.80771e-11	-1.83346	0.566214
55543905	chr1:55543905:A:G	4.21982e-22	-1.8585	0.772466	1.7835e-19	-1.73443	0.682556	5.67595e-11	-1.85855	0.568362
55544132	chr1:55544132:G:A	6.69424e-23	-2.19911	-0.728055	1.3386e-20	-2.20788	-1.43353	3.94565e-12	-2.19909	-1.75731
55544232	chr1:55544232:T:C	3.49174e-22	-7.39038e-10	-1.27543	8.50785e-20	-7.39038e-10	-1.79205	5.01816e-11	-7.39038e-10	-1.41337
55544451	chr1:55544451:T:A	1.4722e-22	-7.39038e-10	-2.13907	5.00371e-20	-7.39038e-10	-2.32286	2.11955e-11	-7.39038e-10	-2.27523
55544731	chr1:55544731:C:T	4.46354e-22	-1.80531	0.775422	1.79412e-19	-1.73141	0.685465	6.00317e-11	-1.80536	0.571219
55545116	chr1:55545116:C:T	1.59595e-22	-7.39038e-10	-2.05836	7.06592e-20	-7.39038e-10	-1.97776	2.42744e-11	-7.39038e-10	-2.13959
55545242	chr1:55545242:A:G	3.60957e-21	-7.39038e-10	1.06034	1.03688e-18	-7.39038e-10	0.708342	2.65855e-10	-7.39038e-10	0.253936
55545323	chr1:55545323:C:T	7.00276e-23	-2.19874	-0.683368	1.38018e-20	-2.2078	-1.40303	4.0625e-12	-2.19872	-1.72849
55545437	chr1:55545437:C:CT	4.24271e-23	-2.21377	-1.16944	1.56005e-20	-2.21348	-1.27485	6.25628e-12	-2.21377	-1.28166
55545585	chr1:55545585:A:G	1.41236e-22	-2.18057	-4.84864e-09	6.13639e-20	-2.1188	-4.84864e-09	2.32996e-11	-2.18058	-4.84864e-09
55546172	chr1:55546172:T:C	5.93404e-22	1.07489	-1.82001	2.03485e-19	0.950386	-1.87042	7.90234e-11	1.07497	-2.03424
55546207	chr1:55546207:C:T	3.47859e-22	-7.39038e-10	-1.2792	1.60967e-19	-7.39038e-10	-1.15443	4.97351e-11	-7.39038e-10	-1.4223
55546470	chr1:55546470:C:T	1.87e-21	-2.18966	2.59236	8.50851e-20	-1.99065	0.198673	1.24335e-11	-2.18967	-0.618953
55546582	chr1:55546582:G:A	2.77722e-23	-2.20563	-1.60133	7.0201e-21	-2.21355	-2.0733	2.89992e-12	-2.20562	-2.05871
55546599	chr1:55546599:C:T	1.81489e-23	-2.13726	-2.09513	9.11217e-21	-2.13008	-1.89593	8.13169e-12	-2.13725	-1.09599
55546772	chr1:55546772:T:C	2.05172e-22	-1.82064	0.0134874	5.93613e-20	-1.73653	-0.415452	2.48807e-11	-1.82069	-0.294228
55547013	chr1:55547013:T:C	5.59656e-22	1.08103	-1.88471	1.92863e-19	0.956051	-1.9297	7.5767e-11	1.08111	-2.08246
55547734	chr1:55547734:C:G	1.07026e-21	-0.155341	-4.84864e-09	2.35834e-19	-0.772498	-4.84864e-09	1.76558e-10	-0.155366	-4.84864e-09
55547874	chr1:55547874:C:T	1.24437e-22	-7.39038e-10	-2.3072	5.20455e-20	-7.39038e-10	-2.28351	2.02771e-11	-7.39038e-10	-2.31952
55548432	chr1:55548432:A:G	2.21995e-21	-7.39038e-10	0.574242	8.55192e-19	-7.39038e-10	0.515699	3.30683e-10	-7.39038e-10	0.472146
55548636	chr1:55548636:T:C	4.24581e-22	1.10318	-2.18308	1.28536e-19	0.892602	-2.27202	6.47324e-11	1.10326	-2.26202
55548683	chr1:55548683:T:TTAA	5.05693e-22	-7.39038e-10	-0.905071	5.13195e-20	-7.39038e-10	-2.29756	2.07002e-11	-7.39038e-10	-2.29887
55548734	chr1:55548734:T:C	1.16668e-22	-1.86815	-0.503519	3.56615e-20	-1.78553	-0.876021	1.51985e-11	-1.86819	-0.739622
55548955	chr1:55548955:A:G	1.23357e-21	-0.013331	-4.84864e-09	2.65901e-19	-0.652503	-4.84864e-09	2.03498e-10	-0.013357	-4.84864e-09
55549005	chr1:55549005:C:A	1.93282e-22	-7.39038e-10	-1.86685	6.20732e-20	-7.39038e-10	-2.10731	2.21667e-11	-7.39038e-10	-2.23042
55549275	chr1:55549275:TGATATA:T	4.42004e-22	-1.82603	0.786345	1.80439e-19	-1.75311	0.71287	5.98466e-11	-1.82608	0.588847
55549455	chr1:55549455:C:T	1.89328e-22	-1.83815	-0.0493644	5.41265e-20	-1.75389	-0.490417	2.26552e-11	-1.8382	-0.370421
55549485	chr1:55549485:TG:T	2.04116e-20	-7.39038e-10	2.79286	1.06365e-18	-7.39038e-10	0.73383	2.60609e-10	-7.39038e-10	0.234009
55549687	chr1:55549687:TA:T	8.17588e-23	-2.21382	-0.513411	1.57402e-20	-2.20688	-1.27253	4.49236e-12	-2.21381	-1.61282
55550242	chr1:55550242:C:T	4.41761e-23	-2.21247	-1.13035	1.62115e-20	-2.21119	-1.23872	6.47892e-12	-2.21246	-1.248
55550335	chr1:55550335:C:G	1.54444e-22	-7.39038e-10	-2.09117	5.04458e-20	-7.39038e-10	-2.31473	2.10919e-11	-7.39038e-10	-2.28013
55550380	chr1:55550380:G:A	1.47516e-22	-7.39038e-10	-2.13706	5.00623e-20	-7.39038e-10	-2.32236	2.12201e-11	-7.39038e-10	-2.27406
55550720	chr1:55550720:A:G	2.37829e-22	-7.39038e-10	-1.65945	9.63357e-20	-7.39038e-10	-1.66779	3.82534e-11	-7.39038e-10	-1.68478
55550922	chr1:55550922:C:T	1.35051e-21	-2.1941	2.27134	8.12986e-20	-2.00553	0.168027	1.24093e-11	-2.1941	-0.616463
55551337	chr1:55551337:C:CT	1.23034e-22	-7.39038e-10	-2.31854	4.9718e-20	-7.39038e-10	-2.32926	2.00317e-11	-7.39038e-10	-2.3317
55551734	chr1:55551734:TAAATC:T	5.06505e-23	-2.21255	-0.993505	1.28751e-20	-2.21277	-1.46756	3.7918e-12	-2.21254	-1.78363
55551764	chr1:55551764:G:A	6.39127e-22	1.20664	-1.87753	2.22199e-19	1.09338	-1.92543	8.6252e-11	1.20672	-2.07846
55551878	chr1:55551878:G:A	1.54444e-22	-7.39038e-10	-2.09117	5.04458e-20	-7.39038e-10	-2.31473	2.10919e-11	-7.39038e-10	-2.28013
55552075	chr1:55552075:C:T	1.52937e-22	-7.39038e-10	-2.10098	7.57222e-20	-7.39038e-10	-1.90856	2.39837e-11	-7.39038e-10	-2.15164
55552286	chr1:55552286:TC:T	1.40141e-23	-2.17542	-2.31552	8.28213e-21	-1.82292	-2.29861	2.32474e-12	-2.1754	-2.31001
55552874	chr1:55552874:A:G	1.24551e-22	-7.39038e-10	-2.30628	6.692e-20	-7.39038e-10	-2.03213	2.22204e-11	-7.39038e-10	-2.228
55552901	chr1:55552901:G:A	1.74509e-22	-1.96902	-4.84864e-09	8.45569e-20	-1.7982	-4.84864e-09	2.87886e-11	-1.96903	-4.84864e-09
55553039	chr1:55553039:C:T	1.49911e-22	-7.39038e-10	-2.12096	5.00476e-20	-7.39038e-10	-2.32265	2.08475e-11	-7.39038e-10	-2.29178
55553055	chr1:55553055:A:G	4.43823e-23	-2.18899	-1.14917	8.52066e-21	-2.20624	-1.88689	3.50028e-12	-2.18896	-1.88721
55553072	chr1:55553072:C:T	3.97091e-22	0.94715	-2.09398	1.71137e-19	0.874817	-1.96798	6.62481e-11	0.947229	-2.08284
55553397	chr1:55553397:T:A	1.45681e-22	-7.39038e-10	-2.14958	6.46072e-20	-7.39038e-10	-2.0673	2.98925e-11	-7.39038e-10	-1.9314
55553551	chr1:55553551:A:G	2.70508e-23	-2.20635	-1.62693	1.00364e-20	-2.13226	-1.79715	2.9366e-12	-2.20636	-2.04541
55553619	chr1:55553619:A:G	4.32429e-22	-1.89533	0.833746	1.76117e-19	-1.81749	0.753012	5.84522e-11	-1.89537	0.634568
55554007	chr1:55554007:G:A	4.23757e-23	-2.20832	-1.1761	8.33854e-21	-2.2138	-1.90094	3.40364e-12	-2.20831	-1.89586
55554924	chr1:55554924:C:A	1.44472e-22	-7.39038e-10	-2.15792	6.413e-20	-7.39038e-10	-2.07471	2.9599e-11	-7.39038e-10	-1.94127
55555141	chr1:55555141:G:A	1.51777e-22	-7.39038e-10	-2.10858	5.03138e-20	-7.39038e-10	-2.31735	2.14728e-11	-7.39038e-10	-2.26223
55555258	chr1:55555258:C:A	3.49359e-22	0.755064	-2.02996	1.49483e-19	0.664212	-1.89266	5.81502e-11	0.755143	-2.02113
55555316	chr1:55555316:A:C	1.90437e-23	-2.1283	-2.05596	7.97731e-21	-2.21062	-1.94841	4.61981e-12	-2.12828	-1.67037
55555681	chr1:55555681:C:T	1.98957e-22	-7.39038e-10	-1.83791	9.18656e-20	-7.39038e-10	-1.7153	3.07104e-11	-7.39038e-10	-1.90441
55555884	chr1:55555884:C:T	5.6604e-22	-7.39038e-10	-0.792336	3.27637e-19	-7.39038e-10	-0.443719	1.08703e-10	-7.39038e-10	-0.640398
55556017	chr1:55556017:G:A	4.02177e-21	-7.39038e-10	1.16848	1.16936e-18	-7.39038e-10	0.828584	2.93966e-10	-7.39038e-10	0.354451
55556129	chr1:55556129:G:A	1.35766e-22	-7.39038e-10	-2.22007	5.4948e-20	-7.39038e-10	-2.22924	2.3065e-11	-7.39038e-10	-2.1907
55556511	chr1:55556511:A:G	2.3372e-23	-2.02041	-1.95905	9.12613e-21	-2.15622	-1.86827	5.7724e-12	-2.02036	-1.55556
55556641	chr1:55556641:C:T	2.34123e-23	-1.72812	-2.24962	6.60445e-21	-2.19958	-2.1483	7.88531e-12	-1.72807	-1.53595
55557104	chr1:55557104:C:G	1.10458e-20	-7.39038e-10	2.1788	4.63037e-18	-7.39038e-10	2.20476	9.75793e-10	-7.39038e-10	1.55424
55557172	chr1:55557172:C:T	3.71552e-22	-7.39038e-10	-1.21331	1.1588e-19	-7.39038e-10	-1.48307	5.68142e-11	-7.39038e-10	-1.28923
55557222	chr1:55557222:G:A	2.38993e-23	-1.74502	-2.21213	6.962e-21	-2.20203	-2.09313	8.65219e-12	-1.74497	-1.42623
55557301	chr1:55557301:C:T	4.02579e-22	-1.90297	0.769858	1.66365e-19	-1.8236	0.702161	5.51084e-11	-1.90301	0.583299
55557660	chr1:55557660:A:G	4.22993e-23	-2.17049	-1.21573	1.02429e-20	-2.20044	-1.7086	3.96335e-12	-2.17046	-1.78146
55557988	chr1:55557988:G:A	1.38881e-22	-7.39038e-10	-2.19738	5.68284e-20	-7.39038e-10	-2.19559	2.13065e-11	-7.39038e-10	-2.27
55558042	chr1:55558042:AG:A	6.48932e-22	1.3674	-2.02307	2.17747e-19	1.22416	-2.07645	9.18461e-11	1.36747	-2.17637
55558134	chr1:55558134:C:A	3.32192e-22	-7.39038e-10	-1.32529	1.13382e-19	-7.39038e-10	-1.50486	4.863e-11	-7.39038e-10	-1.44477
55558135	chr1:55558135:T:C	1.61845e-22	-2.04436	-4.84864e-09	6.25888e-20	-2.09904	-4.84864e-09	2.67009e-11	-2.04432	-4.84864e-09
55558213	chr1:55558213:G:C	1.23862e-22	-7.39038e-10	-2.31183	5.17462e-20	-7.39038e-10	-2.28928	2.03432e-11	-7.39038e-10	-2.31627
55558867	chr1:55558867:C:T	1.53747e-22	-7.39038e-10	-2.09569	8.74781e-20	-7.39038e-10	-1.76424	2.56008e-11	-7.39038e-10	-2.08639
55559013	chr1:55559013:T:A	5.39344e-22	1.39661	-2.23726	1.934e-19	1.28986	-2.26073	8.26573e-11	1.39667	-2.31098
55559057	chr1:55559057:A:G	8.09719e-23	-1.99816	-0.738741	2.29056e-20	-2.21134	-0.892911	2.37323e-11	-1.99812	-0.164051
55559233	chr1:55559233:G:A	7.23176e-22	-7.39038e-10	-0.547347	1.32459e-19	-7.39038e-10	-1.34935	7.75031e-11	-7.39038e-10	-0.978695
55559372	chr1:55559372:G:T	3.52222e-22	-7.39038e-10	-1.26674	2.63159e-19	-7.39038e-10	-0.66287	7.41286e-11	-7.39038e-10	-1.02321
55559755	chr1:55559755:C:T	1.09367e-22	-1.89817	-0.538129	2.74039e-20	-2.21365	-0.711293	3.2217e-11	-1.89813	0.0416123
55560076	chr1:55560076:A:G	5.44033e-22	-7.39038e-10	-0.83199	3.10678e-19	-7.39038e-10	-0.496871	1.03811e-10	-7.39038e-10	-0.686437
55561182	chr1:55561182:G:C	1.4168e-22	-7.39038e-10	-2.17743	5.87861e-20	-7.39038e-10	-2.16172	2.52789e-11	-7.39038e-10	-2.09905
55561320	chr1:55561320:T:A	1.4634e-22	-7.39038e-10	-2.14507	6.40126e-20	-7.39038e-10	-2.07655	2.26278e-11	-7.39038e-10	-2.20983
55561540	chr1:55561540:A:G	1.32358e-22	-7.39038e-10	-2.24549	5.40181e-20	-7.39038e-10	-2.24631	2.40963e-11	-7.39038e-10	-2.14695
55561581	chr1:55561581:TA:T	2.28006e-22	-7.39038e-10	-1.70163	6.11726e-20	-7.39038e-10	-2.12193	2.61684e-11	-7.39038e-10	-2.06446
55561682	chr1:55561682:G:A	5.53638e-23	-2.19643	-0.920645	9.26703e-21	-2.05473	-1.95443	2.63724e-12	-2.19643	-2.16285
55561758	chr1:55561758:G:C	5.95135e-22	-7.39038e-10	-0.742211	1.98735e-19	-7.39038e-10	-0.943654	9.35811e-11	-7.39038e-10	-0.790185
55562076	chr1:55562076:G:A	1.46865e-23	-2.1749	-2.26917	5.69769e-21	-2.17778	-2.31779	2.58036e-12	-2.17488	-2.20621
55562090	chr1:55562090:C:T	1.45081e-22	-7.39038e-10	-2.1537	1.02926e-19	-7.39038e-10	-1.60162	1.22741e-10	-7.39038e-10	-0.518939
55562091	chr1:55562091:G:A	7.98742e-23	-2.17143	-0.579118	1.62124e-20	-2.1872	-1.26265	4.64278e-12	-2.1714	-1.62229
55562292	chr1:55562292:C:G	1.42205e-22	-7.39038e-10	-2.17373	4.97769e-20	-7.39038e-10	-2.32808	2.09013e-11	-7.39038e-10	-2.2892
55562662	chr1:55562662:C:G	1.94607e-23	-2.02343	-2.13917	7.75119e-21	-2.19612	-1.99167	7.97327e-12	-2.02341	-1.22951
55562800	chr1:55562800:G:A	1.1102e-22	-2.19573	-0.225554	1.9165e-20	-1.84543	-1.43711	4.01631e-12	-2.19573	-1.74293
55562856	chr1:55562856:G:T	5.0319e-22	1.038	-1.94803	1.38998e-19	0.872178	-2.17335	6.52476e-11	1.03806	-2.18889
55563182	chr1:55563182:A:G	6.36941e-23	-2.14251	-0.834401	1.19286e-20	-2.18044	-1.57624	4.69145e-12	-2.14247	-1.6408
55563256	chr1:55563256:C:T	1.85666e-22	-1.90705	-4.84864e-09	1.18026e-19	-1.46473	-4.84864e-09	3.0629e-11	-1.90707	-4.84864e-09
55563458	chr1:55563458:T:C	1.41311e-22	-7.39038e-10	-2.18003	5.77533e-20	-7.39038e-10	-2.17945	2.13554e-11	-7.39038e-10	-2.26771
55563558	chr1:55563558:T:C	1.81878e-22	-7.39038e-10	-1.92766	6.09926e-20	-7.39038e-10	-2.12487	2.98789e-11	-7.39038e-10	-1.93186
55563679	chr1:55563679:T:C	3.4312e-22	-1.29292	-4.84864e-09	2.26431e-19	-0.813189	-4.84864e-09	5.65992e-11	-1.29302	-4.84864e-09
55564029	chr1:55564029:T:C	7.24589e-22	1.36527	-1.91066	2.42369e-19	1.20903	-1.95419	1.00442e-10	1.36534	-2.08478
55564495	chr1:55564495:T:A	7.33301e-23	-2.16791	-0.668119	1.48904e-20	-2.18478	-1.35013	4.31027e-12	-2.16788	-1.70013
55564678	chr1:55564678:G:A	4.51614e-23	-2.13697	-1.18379	1.6763e-20	-2.1148	-1.30165	7.35107e-12	-2.13694	-1.19723
55564738	chr1:55564738:C:T	1.22826e-22	-7.39038e-10	-2.32023	5.03537e-20	-7.39038e-10	-2.31656	2.12384e-11	-7.39038e-10	-2.2732
55565018	chr1:55565018:T:G	4.01426e-22	-7.39038e-10	-1.13598	2.24024e-19	-7.39038e-10	-0.823874	7.49766e-11	-7.39038e-10	-1.01184
55565034	chr1:55565034:C:T	1.44044e-22	-7.39038e-10	-2.16088	6.3056e-20	-7.39038e-10	-2.0916	2.83695e-11	-7.39038e-10	-1.9837
55565404	chr1:55565404:G:A	4.49488e-23	-2.12501	-1.20047	1.6381e-20	-2.10489	-1.33462	7.29023e-12	-2.12498	-1.2175
55565408	chr1:55565408:A:C	4.71708e-22	-1.84728	0.872642	1.93499e-19	-1.79348	0.823123	6.43699e-11	-1.84733	0.68296
55565500	chr1:55565500:G:A	3.78579e-23	-2.15082	-1.34634	1.05327e-20	-2.16521	-1.71593	3.36738e-12	-2.15079	-1.96409
55565648	chr1:55565648:C:T	4.60376e-23	-2.14923	-1.15232	1.70135e-20	-2.12815	-1.27347	7.48484e-12	-2.1492	-1.16693
55565765	chr1:55565765:G:A	4.65732e-22	-1.86003	0.872642	1.90884e-19	-1.80708	0.823123	6.35544e-11	-1.86008	0.68296
55565815	chr1:55565815:C:T	1.79351e-22	-7.39038e-10	-1.94165	6.0831e-20	-7.39038e-10	-2.12753	2.11638e-11	-7.39038e-10	-2.27672
55565819	chr1:55565819:T:C	9.88839e-23	-2.12368	-0.413371	2.11856e-20	-2.14888	-1.03342	6.5572e-12	-2.12364	-1.32481
55565996	chr1:55565996:G:C	1.44321e-22	-7.39038e-10	-2.15896	4.99252e-20	-7.39038e-10	-2.3251	2.10679e-11	-7.39038e-10	-2.28126
55566283	chr1:55566283:ATCT:A	1.41695e-22	-7.39038e-10	-2.17733	5.78892e-20	-7.39038e-10	-2.1771	2.13836e-11	-7.39038e-10	-2.26639
55566287	chr1:55566287:A:ATGAAGACAC	1.41695e-22	-7.39038e-10	-2.17733	5.78892e-20	-7.39038e-10	-2.1771	2.13836e-11	-7.39038e-10	-2.26639
55566457	chr1:55566457:C:T	1.46517e-22	-7.39038e-10	-2.14386	6.40976e-20	-7.39038e-10	-2.07522	2.26495e-11	-7.39038e-10	-2.20888
55566626	chr1:55566626:G:A	1.44321e-22	-7.39038e-10	-2.15896	4.99252e-20	-7.39038e-10	-2.3251	2.10679e-11	-7.39038e-10	-2.28126
55566656	chr1:55566656:C:T	3.24563e-23	-2.17241	-1.47869	1.12845e-20	-2.15685	-1.65535	5.0134e-12	-2.17239	-1.54451
55566814	chr1:55566814:C:T	1.44321e-22	-7.39038e-10	-2.15896	4.99252e-20	-7.39038e-10	-2.3251	2.10679e-11	-7.39038e-10	-2.28126
55566937	chr1:55566937:T:C	1.25201e-22	-7.39038e-10	-2.30108	5.54009e-20	-7.39038e-10	-2.22103	2.02633e-11	-7.39038e-10	-2.3202
55567095	chr1:55567095:C:A	3.38359e-23	-1.98802	-1.62146	1.10194e-20	-2.21291	-1.62306	7.27707e-12	-1.98801	-1.35628
55567109	chr1:55567109:G:A	7.51092e-21	-7.39038e-10	1.79311	1.58316e-19	-7.39038e-10	-1.17103	5.73644e-11	-7.39038e-10	-1.27959
55567260	chr1:55567260:C:T	1.82509e-22	-7.39038e-10	-1.9242	9.25552e-20	-7.39038e-10	-1.70782	3.04588e-11	-7.39038e-10	-1.91264
55567294	chr1:55567294:T:A	4.70461e-22	-1.85532	0.878032	1.9281e-19	-1.80206	0.82814	6.41793e-11	-1.85537	0.688033
55567465	chr1:55567465:C:T	4.49072e-23	-2.13771	-1.18869	1.66573e-20	-2.11516	-1.30763	7.29557e-12	-2.13769	-1.20406
55567472	chr1:55567472:T:A	1.44398e-22	-7.39038e-10	-2.15843	4.99304e-20	-7.39038e-10	-2.325	2.10745e-11	-7.39038e-10	-2.28095
55567476	chr1:55567476:T:A	1.44321e-22	-7.39038e-10	-2.15896	4.99252e-20	-7.39038e-10	-2.3251	2.10679e-11	-7.39038e-10	-2.28126
55567617	chr1:55567617:C:T	4.12992e-23	-2.15882	-1.25134	1.52612e-20	-2.14343	-1.36688	6.79135e-12	-2.1588	-1.25456
55567828	chr1:55567828:G:C	4.71026e-22	-1.84873	0.872642	1.93198e-19	-1.79503	0.823123	6.42768e-11	-1.84878	0.68296
55567867	chr1:55567867:C:T	3.11996e-23	-2.17676	-1.51383	7.74111e-21	-2.1955	-1.99358	2.68865e-12	-2.17674	-2.16323
55567933	chr1:55567933:C:G	1.31402e-22	-7.39038e-10	-2.25274	5.25352e-20	-7.39038e-10	-2.27414	2.11497e-11	-7.39038e-10	-2.27739
55567968	chr1:55567968:C:T	1.48467e-22	-2.13064	-4.84864e-09	5.79513e-20	-2.17602	-4.84864e-09	2.44936e-11	-2.1306	-4.84864e-09
55568181	chr1:55568181:G:A	4.2606e-22	0.906224	-1.98264	1.40916e-19	0.772373	-2.05984	5.88347e-11	0.906286	-2.16057
55568259	chr1:55568259:C:T	2.46886e-23	-1.98473	-1.93993	1.03822e-20	-2.20555	-1.68999	1.17809e-11	-1.98471	-0.877821
55568444	chr1:55568444:T:C	5.08763e-22	1.23131	-2.13033	1.7643e-19	1.10426	-2.16697	7.46821e-11	1.23138	-2.24715
55568478	chr1:55568478:A:G	1.46563e-22	-7.39038e-10	-2.14354	6.4105e-20	-7.39038e-10	-2.0751	2.26587e-11	-7.39038e-10	-2.20847
55568947	chr1:55568947:C:T	1.49109e-23	-2.1962	-2.23271	8.56017e-21	-2.21289	-1.87561	3.71886e-12	-2.19619	-1.81941
55569038	chr1:55569038:T:C	1.22092e-22	-7.39038e-10	-2.32622	5.47903e-20	-7.39038e-10	-2.23211	2.04415e-11	-7.39038e-10	-2.31145
55569215	chr1:55569215:C:T	5.4458e-22	-7.39038e-10	-0.830986	1.08339e-19	-7.39038e-10	-1.55037	6.21765e-11	-7.39038e-10	-1.19904
55569414	chr1:55569414:G:T	1.25229e-22	-7.39038e-10	-2.30086	5.14406e-20	-7.39038e-10	-2.2952	2.13904e-11	-7.39038e-10	-2.26607
55569566	chr1:55569566:C:T	1.36617e-22	-2.21382	-4.84864e-09	5.5959e-20	-2.21101	-4.84864e-09	2.25379e-11	-2.21382	-4.84864e-09
55569592	chr1:55569592:A:G	1.24752e-22	-7.39038e-10	-2.30467	4.98381e-20	-7.39038e-10	-2.32685	2.0038e-11	-7.39038e-10	-2.33138
55570042	chr1:55570042:G:C	4.37381e-22	-7.39038e-10	-1.0502	9.64938e-20	-7.39038e-10	-1.66615	5.22e-11	-7.39038e-10	-1.37393
55570050	chr1:55570050:A:C	4.36842e-22	-7.39038e-10	-1.05143	9.63949e-20	-7.39038e-10	-1.66717	5.21405e-11	-7.39038e-10	-1.37507
55570248	chr1:55570248:T:C	1.89944e-22	-7.39038e-10	-1.88427	1.16746e-19	-7.39038e-10	-1.47563	3.06741e-11	-7.39038e-10	-1.90559
55570273	chr1:55570273:A:C	1.57494e-22	-7.39038e-10	-2.07161	6.91623e-20	-7.39038e-10	-1.99917	2.45029e-11	-7.39038e-10	-2.13022
55570279	chr1:55570279:T:C	5.93513e-22	-2.0586	1.31366	5.0506e-20	-2.16134	-0.152193	2.24585e-11	-2.05858	-0.158762
55570442	chr1:55570442:C:T	2.15243e-23	-2.21281	-1.84901	1.0358e-20	-2.07235	-1.82552	3.51187e-12	-2.21281	-1.86006
55570967	chr1:55570967:G:A	1.33101e-22	-7.39038e-10	-2.23989	5.11728e-20	-7.39038e-10	-2.30042	2.19619e-11	-7.39038e-10	-2.23971
55571049	chr1:55571049:G:A	4.37381e-22	-7.39038e-10	-1.0502	9.64938e-20	-7.39038e-10	-1.66615	5.22e-11	-7.39038e-10	-1.37393
55571281	chr1:55571281:G:A	5.45951e-23	-2.21287	-0.918187	1.03956e-20	-2.07218	-1.82207	2.88816e-12	-2.21287	-2.05552
55571283	chr1:55571283:T:C	1.54283e-22	-7.39038e-10	-2.09221	6.81208e-20	-7.39038e-10	-2.01434	3.11168e-11	-7.39038e-10	-1.89127
55571489	chr1:55571489:C:T	5.56935e-22	-7.39038e-10	-0.808552	1.14524e-19	-7.39038e-10	-1.49484	6.28336e-11	-7.39038e-10	-1.18852
55571651	chr1:55571651:C:T	1.57173e-23	-2.20573	-2.17051	7.92969e-21	-1.98353	-2.18148	2.21489e-12	-2.20574	-2.32807
55571657	chr1:55571657:A:G	1.3662e-22	-2.21379	-4.84864e-09	5.68547e-20	-2.19513	-4.84864e-09	2.25384e-11	-2.21379	-4.84864e-09
55571956	chr1:55571956:A:G	1.66735e-23	-2.18614	-2.13104	1.06244e-20	-1.8825	-1.98997	3.74904e-12	-2.18614	-1.82137
55572121	chr1:55572121:C:T	2.26153e-22	-2.10547	0.395679	9.53508e-20	-2.08162	0.403559	3.36556e-11	-2.10549	0.292659
55572409	chr1:55572409:A:G	2.82273e-22	-7.39038e-10	-1.48812	9.48381e-20	-7.39038e-10	-1.68346	4.43976e-11	-7.39038e-10	-1.53583
55572734	chr1:55572734:T:C	5.75432e-23	-2.15291	-0.925549	1.38554e-20	-1.77678	-1.83017	3.03998e-12	-2.1529	-2.06426
55573131	chr1:55573131:C:T	1.50634e-22	-7.39038e-10	-2.11615	7.42518e-20	-7.39038e-10	-1.92817	2.53333e-11	-7.39038e-10	-2.09689
55573244	chr1:55573244:A:C	2.41876e-22	-2.03267	0.390101	1.01754e-19	-2.01033	0.39726	3.59683e-11	-2.0327	0.286329
55573498	chr1:55573498:ATT:A	4.59811e-22	-7.39038e-10	-1.00018	1.00037e-19	-7.39038e-10	-1.63009	5.45063e-11	-7.39038e-10	-1.3307
55573674	chr1:55573674:C:G	4.37005e-23	-2.14636	-1.20728	1.16193e-20	-1.79093	-1.99203	2.74687e-12	-2.14635	-2.17221
55574759	chr1:55574759:C:T	7.76096e-22	-7.39038e-10	-0.476723	4.63092e-19	-7.39038e-10	-0.0977008	1.12235e-10	-7.39038e-10	-0.608416
55574826	chr1:55574826:G:A	4.18838e-22	-7.39038e-10	-1.09352	3.57036e-19	-7.39038e-10	-0.35779	9.29924e-11	-7.39038e-10	-0.796495
55575187	chr1:55575187:C:T	1.38867e-22	-2.19748	-4.84864e-09	6.41427e-20	-2.07452	-4.84864e-09	2.29093e-11	-2.19747	-4.84864e-09
55575253	chr1:55575253:A:G	5.28972e-23	-2.15766	-1.00499	1.31277e-20	-1.78514	-1.87576	2.92677e-12	-2.15764	-2.09747
55575605	chr1:55575605:G:T	3.67622e-22	-7.39038e-10	-1.22394	1.0431e-19	-7.39038e-10	-1.58826	5.58395e-11	-7.39038e-10	-1.30653
55575869	chr1:55575869:C:T	1.24972e-22	-7.39038e-10	-2.30291	4.98168e-20	-7.39038e-10	-2.32727	2.00511e-11	-7.39038e-10	-2.33073
55576047	chr1:55576047:G:C	3.39712e-22	-2.08477	0.781872	4.48964e-20	-2.16021	-0.271057	1.46529e-11	-2.08476	-0.55961
55576152	chr1:55576152:T:C	5.2538e-23	-2.14475	-1.02472	1.35249e-20	-1.74586	-1.88523	2.93556e-12	-2.14473	-2.10738
55576288	chr1:55576288:A:C	1.45701e-22	-2.08974	-0.059702	2.77672e-20	-2.16231	-0.749464	8.57068e-12	-2.08973	-1.09093
55576355	chr1:55576355:G:T	4.34929e-23	-2.20507	-1.15333	9.74639e-21	-1.99614	-1.96259	2.62729e-12	-2.20507	-2.158
55576478	chr1:55576478:C:T	1.28559e-22	-2.08548	-0.189135	2.45349e-20	-2.16106	-0.874473	7.71606e-12	-2.08547	-1.20024
55576515	chr1:55576515:G:A	1.64183e-22	-7.39038e-10	-2.03002	6.13014e-20	-7.39038e-10	-2.11982	2.06629e-11	-7.39038e-10	-2.30067
55576842	chr1:55576842:A:G	9.34279e-23	-2.09555	-0.498259	1.81389e-20	-2.17626	-1.16131	6.36528e-12	-2.09554	-1.38261
55576871	chr1:55576871:A:G	4.23197e-23	-2.18377	-1.20197	1.05018e-20	-2.20752	-1.67656	3.40714e-12	-2.18376	-1.91937
55576985	chr1:55576985:G:A	4.4417e-23	-2.19003	-1.14735	1.06105e-20	-1.87804	-1.99574	2.60826e-12	-2.19002	-2.18031
55576986	chr1:55576986:C:T	1.69199e-22	-7.39038e-10	-1.99992	8.54554e-20	-7.39038e-10	-1.78763	2.81834e-11	-7.39038e-10	-1.99028
55577242	chr1:55577242:G:A	1.37791e-23	-2.21207	-2.29578	7.16687e-21	-1.93465	-2.33151	2.55801e-12	-2.21207	-2.17771
55577376	chr1:55577376:G:A	2.04249e-22	-7.39038e-10	-1.81166	9.17417e-20	-7.39038e-10	-1.71665	3.30213e-11	-7.39038e-10	-1.83186
55577377	chr1:55577377:A:G	2.53699e-23	-2.19018	-1.70725	1.65177e-20	-2.04991	-1.38128	1.66468e-11	-2.19018	-0.326617
55577455	chr1:55577455:A:G	1.1844e-21	-7.39038e-10	-0.0540059	4.85145e-19	-7.39038e-10	-0.051179	1.17972e-10	-7.39038e-10	-0.558567
55577515	chr1:55577515:T:C	1.32915e-23	-2.21309	-2.33079	6.94413e-21	-1.99407	-2.30366	2.91623e-12	-2.21309	-2.04564
55577692	chr1:55577692:G:A	2.18999e-22	-7.39038e-10	-1.74193	7.71429e-20	-7.39038e-10	-1.88997	3.58409e-11	-7.39038e-10	-1.74992
55577801	chr1:55577801:G:A	3.9069e-22	-2.21263	1.04954	1.46352e-19	-2.21061	0.961001	2.14372e-11	-2.21263	-0.051258
55578128	chr1:55578128:A:G	1.80634e-22	-2.15794	0.223407	9.83026e-20	-2.13629	0.48871	2.67372e-11	-2.15795	0.114994
55578203	chr1:55578203:C:T	1.99427e-23	-2.20624	-1.93189	1.82764e-20	-1.97122	-1.3588	1.00241e-11	-2.20625	-0.817771
55578518	chr1:55578518:G:A	2.30181e-22	-7.39038e-10	-1.69214	7.56066e-20	-7.39038e-10	-1.91008	3.58004e-11	-7.39038e-10	-1.75105
55578613	chr1:55578613:T:A	1.84623e-21	-7.39038e-10	0.389903	3.12679e-19	-7.39038e-10	-0.49045	9.49772e-11	-7.39038e-10	-0.775377
55578623	chr1:55578623:A:G	2.79277e-23	-2.1968	-1.60458	8.77434e-21	-2.17948	-1.88432	4.24771e-12	-2.19681	-1.68582
55578647	chr1:55578647:C:G	6.0491e-23	-2.19212	-0.836385	2.92098e-20	-2.19782	-0.663301	5.11802e-12	-2.19211	-1.50413
55578700	chr1:55578700:G:A	1.29869e-22	-7.39038e-10	-2.26447	5.53308e-20	-7.39038e-10	-2.2223	2.09858e-11	-7.39038e-10	-2.28517
55579241	chr1:55579241:C:A	6.02048e-23	-2.1946	-0.838649	2.90953e-20	-2.20215	-0.662899	5.19234e-12	-2.19459	-1.48723
55579762	chr1:55579762:G:A	1.67094e-22	-7.39038e-10	-2.01244	8.56779e-20	-7.39038e-10	-1.78503	2.78978e-11	-7.39038e-10	-2.00047
55580204	chr1:55580204:T:G	1.28416e-22	-7.39038e-10	-2.27572	5.92686e-20	-7.39038e-10	-2.15355	2.17912e-11	-7.39038e-10	-2.24751
55580206	chr1:55580206:A:G	1.28437e-22	-7.39038e-10	-2.27556	5.92872e-20	-7.39038e-10	-2.15323	2.17962e-11	-7.39038e-10	-2.24728
55580370	chr1:55580370:G:T	1.28416e-22	-7.39038e-10	-2.27572	5.92686e-20	-7.39038e-10	-2.15355	2.17912e-11	-7.39038e-10	-2.24751
55580386	chr1:55580386:T:C	1.28399e-22	-7.39038e-10	-2.27586	5.92597e-20	-7.39038e-10	-2.1537	2.17882e-11	-7.39038e-10	-2.24764
55580647	chr1:55580647:G:A	1.99665e-23	-2.20862	-1.92832	9.13414e-21	-2.04903	-1.97458	4.86066e-12	-2.20862	-1.53922
55580677	chr1:55580677:T:C	4.02853e-22	-7.39038e-10	-1.13243	1.21523e-19	-7.39038e-10	-1.43552	4.70544e-11	-7.39038e-10	-1.47771
55580732	chr1:55580732:G:A	2.87473e-23	-2.198	-1.57445	9.02715e-21	-2.2106	-1.82479	3.16524e-12	-2.198	-1.97879
55580816	chr1:55580816:C:T	1.53359e-22	-7.39038e-10	-2.09822	5.32777e-20	-7.39038e-10	-2.26011	2.32571e-11	-7.39038e-10	-2.1824
55581086	chr1:55581086:A:C	8.05576e-23	-2.19039	-0.551632	3.07659e-20	-2.20063	-0.608594	9.47206e-12	-2.19039	-0.890277
55581198	chr1:55581198:T:C	8.15089e-23	-2.18734	-0.542948	3.10928e-20	-2.19831	-0.600338	9.5769e-12	-2.18733	-0.882326
55581662	chr1:55581662:A:G	1.28368e-22	-7.39038e-10	-2.27609	5.92178e-20	-7.39038e-10	-2.1544	2.1779e-11	-7.39038e-10	-2.24807
55581721	chr1:55581721:C:T	1.28416e-22	-7.39038e-10	-2.27572	5.92686e-20	-7.39038e-10	-2.15355	2.17912e-11	-7.39038e-10	-2.24751
55581865	chr1:55581865:C:T	2.03514e-23	-2.21246	-1.90539	1.00243e-20	-2.02366	-1.90696	5.15506e-12	-2.21246	-1.47658
55581930	chr1:55581930:T:C	2.14753e-23	-2.17261	-1.89148	1.12262e-20	-1.74149	-2.07588	2.34176e-12	-2.17262	-2.30549
55581932	chr1:55581932:C:T	1.50653e-22	-7.39038e-10	-2.11602	6.56373e-20	-7.39038e-10	-2.05148	2.91076e-11	-7.39038e-10	-1.95801
55582447	chr1:55582447:T:C	9.23682e-23	-2.18238	-0.422839	2.11343e-20	-2.20424	-0.980487	6.98508e-12	-2.18237	-1.20287
55582479	chr1:55582479:C:A	6.61944e-23	-2.18957	-0.748829	3.25564e-20	-2.19544	-0.557219	5.63737e-12	-2.18957	-1.41003
55582488	chr1:55582488:G:C	1.51861e-22	-7.39038e-10	-2.10803	5.42547e-20	-7.39038e-10	-2.24194	2.43336e-11	-7.39038e-10	-2.13715
55583033	chr1:55583033:T:C	1.2366e-22	-7.39038e-10	-2.31347	5.11467e-20	-7.39038e-10	-2.30093	2.00213e-11	-7.39038e-10	-2.33222
55583129	chr1:55583129:A:G	1.42881e-23	-2.1431	-2.32847	5.86803e-21	-2.15266	-2.31344	2.35035e-12	-2.14314	-2.33131
55583195	chr1:55583195:C:T	6.02135e-22	-7.39038e-10	-0.730518	1.12891e-19	-7.39038e-10	-1.5092	6.54783e-11	-7.39038e-10	-1.14729
55583222	chr1:55583222:C:T	1.79115e-23	-2.11255	-2.13301	6.04047e-21	-2.16527	-2.27188	2.47852e-12	-2.11255	-2.3088
55583929	chr1:55583929:G:A	4.97673e-22	-7.39038e-10	-0.921056	9.15173e-20	-7.39038e-10	-1.7191	2.72297e-11	-7.39038e-10	-2.0247
55584424	chr1:55584424:T:C	1.3325e-23	-2.20798	-2.33338	5.90983e-21	-2.20308	-2.25593	2.21507e-12	-2.20797	-2.32576
55584581	chr1:55584581:T:G	1.33428e-23	-2.20668	-2.33334	5.89821e-21	-2.20169	-2.25929	2.21101e-12	-2.20668	-2.32889
55584625	chr1:55584625:T:A	1.34547e-23	-2.1995	-2.33218	5.86476e-21	-2.19248	-2.27418	2.22004e-12	-2.19948	-2.33201
55585432	chr1:55585432:C:T	3.58486e-23	-2.14002	-1.41167	1.61834e-20	-2.12809	-1.32355	4.1614e-12	-2.13999	-1.76317
55585655	chr1:55585655:C:T	5.10182e-23	-1.70807	-1.49075	2.16505e-20	-1.33926	-1.82134	1.07788e-11	-1.70803	-1.2434
55585686	chr1:55585686:T:C	1.53724e-23	-2.21287	-2.18556	6.26585e-21	-2.18372	-2.21679	2.24793e-12	-2.21288	-2.30613
55585902	chr1:55585902:C:T	2.18897e-22	-7.39038e-10	-1.7424	1.92421e-19	-7.39038e-10	-0.975942	2.89867e-10	-7.39038e-10	0.340408
55586405	chr1:55586405:G:A	1.42749e-23	-2.21134	-2.26116	5.552e-21	-2.20377	-2.3177	2.19087e-12	-2.21133	-2.33338
55586635	chr1:55586635:G:A	3.31997e-23	-1.76829	-1.86017	1.71903e-20	-1.36255	-2.02873	3.89254e-12	-1.76823	-2.20172
55586677	chr1:55586677:A:T	1.37171e-23	-2.20915	-2.30321	5.64503e-21	-2.2023	-2.30256	2.19632e-12	-2.20914	-2.33309
55586895	chr1:55586895:C:G	2.02349e-23	-1.79222	-2.33136	8.38989e-21	-1.78719	-2.32141	3.57936e-12	-1.79218	-2.26165
55587185	chr1:55587185:C:T	5.16939e-23	-2.10275	-1.08291	1.08734e-20	-2.21192	-1.63738	4.82158e-12	-2.10271	-1.6532
55587711	chr1:55587711:C:T	5.05834e-23	-2.11393	-1.09344	1.09138e-20	-2.21015	-1.63545	4.77083e-12	-2.1139	-1.6526
55587958	chr1:55587958:G:A	1.38974e-21	-7.39038e-10	0.105872	8.23478e-20	-7.39038e-10	-1.82468	3.3178e-11	-7.39038e-10	-1.82713
55587965	chr1:55587965:G:A	6.99558e-23	-2.12325	-0.759887	1.22817e-20	-2.21264	-1.51488	7.77018e-12	-2.12321	-1.15551
55587980	chr1:55587980:C:T	2.38266e-22	-7.39038e-10	-1.65761	7.68924e-20	-7.39038e-10	-1.89322	4.15491e-11	-7.39038e-10	-1.60214
55589179	chr1:55589179:A:C	1.38312e-22	-2.20149	-4.84864e-09	5.73134e-20	-2.18709	-4.84864e-09	2.28173e-11	-2.2015	-4.84864e-09
55589192	chr1:55589192:A:C	3.73094e-23	-2.12471	-1.38704	7.31765e-21	-2.21176	-2.03358	4.28747e-12	-2.12469	-1.74863
55589517	chr1:55589517:A:G	3.01826e-23	-2.13207	-1.59166	6.47647e-21	-2.21042	-2.15703	3.58046e-12	-2.13205	-1.92147
55589790	chr1:55589790:A:C	8.15276e-23	-2.14793	-0.582124	3.22217e-20	-2.15337	-0.609621	9.96396e-12	-2.14793	-0.882109
55589878	chr1:55589878:T:C	2.0541e-22	-7.39038e-10	-1.80599	7.82135e-20	-7.39038e-10	-1.87618	4.41324e-11	-7.39038e-10	-1.54182
55589900	chr1:55589900:C:A	1.50781e-22	-7.39038e-10	-2.11517	6.58755e-20	-7.39038e-10	-2.04786	3.03478e-11	-7.39038e-10	-1.91629
55590067	chr1:55590067:C:T	1.2402e-22	-7.39038e-10	-2.31055	5.25134e-20	-7.39038e-10	-2.27456	2.07925e-11	-7.39038e-10	-2.29442
55590604	chr1:55590604:G:A	3.24527e-22	-7.39038e-10	-1.34863	7.4575e-20	-7.39038e-10	-1.92382	3.59304e-11	-7.39038e-10	-1.74743
55590727	chr1:55590727:G:A	1.60846e-23	-2.11154	-2.24159	9.42004e-21	-1.93484	-2.05795	2.53058e-12	-2.11155	-2.28901
55590861	chr1:55590861:G:A	6.63692e-22	-7.39038e-10	-0.633182	1.43514e-19	-7.39038e-10	-1.26919	1.16515e-10	-7.39038e-10	-0.570993
55590925	chr1:55590925:T:C	4.17875e-22	-7.39038e-10	-1.09582	8.79385e-20	-7.39038e-10	-1.75899	4.94827e-11	-7.39038e-10	-1.42739
55591206	chr1:55591206:A:C	4.07782e-22	-7.39038e-10	-1.12027	1.08739e-19	-7.39038e-10	-1.54668	6.92569e-11	-7.39038e-10	-1.09119
55591222	chr1:55591222:A:AT	3.36941e-22	-7.39038e-10	-1.31109	9.3729e-20	-7.39038e-10	-1.69522	5.73632e-11	-7.39038e-10	-1.27961
55591230	chr1:55591230:G:A	7.77138e-22	-7.39038e-10	-0.475381	1.59263e-19	-7.39038e-10	-1.16507	1.34779e-10	-7.39038e-10	-0.425374
55591683	chr1:55591683:C:T	1.03828e-22	-2.1812	-0.307067	3.96542e-20	-2.18435	-0.371084	1.22063e-11	-2.18119	-0.645871
55591697	chr1:55591697:C:T	7.52432e-22	-7.39038e-10	-0.507688	1.49301e-19	-7.39038e-10	-1.22966	1.24623e-10	-7.39038e-10	-0.503722
55591828	chr1:55591828:A:G	4.10406e-23	-2.0013	-1.41514	1.61078e-20	-1.87276	-1.58357	6.27168e-12	-2.00126	-1.49171
55591967	chr1:55591967:C:T	1.34432e-23	-2.21105	-2.32148	5.63905e-21	-2.20717	-2.29874	2.19334e-12	-2.21104	-2.33254
55592018	chr1:55592018:T:C	6.82585e-23	-2.11716	-0.790536	1.00424e-20	-2.21286	-1.71594	6.67395e-12	-2.11714	-1.31366
55592176	chr1:55592176:T:C	4.06707e-23	-2.02304	-1.40246	1.58161e-20	-1.89802	-1.57658	6.19007e-12	-2.023	-1.48307
55592296	chr1:55592296:G:A	9.48188e-23	-2.0864	-0.492633	1.75552e-20	-2.21374	-1.15654	7.33143e-12	-2.08636	-1.25049
55592317	chr1:55592317:G:C	1.75789e-23	-2.20131	-2.06299	6.95866e-21	-2.00305	-2.2926	2.43913e-12	-2.20131	-2.23606
55592482	chr1:55592482:A:G	1.46702e-23	-2.165	-2.28018	5.57219e-21	-2.20474	-2.3131	2.47128e-12	-2.16502	-2.25926
55592565	chr1:55592565:G:A	9.13119e-23	-2.06552	-0.551202	1.67492e-20	-2.21347	-1.20381	7.14994e-12	-2.06547	-1.29644
55592574	chr1:55592574:T:C	2.00028e-23	-2.06544	-2.06969	8.62845e-21	-1.9595	-2.12106	3.37042e-12	-2.06541	-2.04857
55592700	chr1:55592700:A:G	2.18788e-23	-1.73569	-2.30979	9.82011e-21	-1.70877	-2.24242	4.06554e-12	-1.73564	-2.19083
55592762	chr1:55592762:TGGTGG:T	1.28532e-22	-7.39038e-10	-2.27482	5.57575e-20	-7.39038e-10	-2.21461	2.41124e-11	-7.39038e-10	-2.14629
55592818	chr1:55592818:T:C	8.58142e-23	-2.10815	-0.570669	1.16634e-20	-2.21355	-1.56562	8.16199e-12	-2.10812	-1.1214
55592919	chr1:55592919:A:T	9.37905e-23	-2.08488	-0.50506	1.73656e-20	-2.21377	-1.16736	7.26336e-12	-2.08483	-1.26134
55593162	chr1:55593162:T:C	7.48717e-23	-2.12127	-0.693957	1.07778e-20	-2.21248	-1.64566	7.26713e-12	-2.12125	-1.2244
55593327	chr1:55593327:CAA:C	2.06912e-23	-1.77631	-2.32498	8.71808e-21	-1.76173	-2.3085	3.73503e-12	-1.77626	-2.23499
55593381	chr1:55593381:G:A	9.66838e-23	-2.07014	-0.489415	1.75925e-20	-2.21365	-1.15451	7.46135e-12	-2.07009	-1.24918
55593550	chr1:55593550:C:T	1.74087e-23	-2.18991	-2.08412	7.18335e-21	-1.96575	-2.29811	2.44244e-12	-2.18991	-2.24611
55593610	chr1:55593610:G:T	6.31291e-23	-2.10233	-0.88349	9.61102e-21	-2.21373	-1.75899	6.30348e-12	-2.10231	-1.3856
55593752	chr1:55593752:T:A	7.92667e-23	-2.10306	-0.655126	1.10193e-20	-2.21371	-1.62227	7.62245e-12	-2.10303	-1.19488
55594215	chr1:55594215:C:T	1.64787e-22	-2.02635	-4.84864e-09	6.87388e-20	-2.00531	-4.84864e-09	2.71849e-11	-2.02635	-4.84864e-09
55595278	chr1:55595278:T:A	7.28509e-23	-2.12669	-0.715893	1.96389e-20	-2.1475	-1.11062	6.46651e-12	-2.1267	-1.33568
55595308	chr1:55595308:C:T	7.70253e-23	-2.1329	-0.653967	2.12261e-20	-2.15274	-1.02765	6.90078e-12	-2.13291	-1.26447
55595458	chr1:55595458:A:C	2.83577e-22	-2.13349	0.649975	6.69704e-20	-2.15443	0.123052	1.78921e-11	-2.1335	-0.311157
55595653	chr1:55595653:C:T	5.57988e-22	-7.39038e-10	-0.806662	2.81972e-19	-7.39038e-10	-0.593819	8.06296e-11	-7.39038e-10	-0.939148
55595763	chr1:55595763:A:G	1.91649e-22	-1.71656	-0.158771	4.60313e-20	-1.79804	-0.608265	1.46328e-11	-1.71659	-0.929163
55596278	chr1:55596278:C:T	4.34155e-21	-7.39038e-10	1.24499	4.11617e-19	-7.39038e-10	-0.215534	1.50902e-10	-7.39038e-10	-0.312383
55596389	chr1:55596389:A:G	1.89467e-22	-7.39038e-10	-1.88678	5.96763e-20	-7.39038e-10	-2.14669	2.76642e-11	-7.39038e-10	-2.00887
55596431	chr1:55596431:T:C	3.81989e-22	-2.13478	0.949174	8.57621e-20	-2.16122	0.377167	2.25261e-11	-2.13479	-0.0795494
55596470	chr1:55596470:C:T	1.06102e-22	-2.20005	-0.266545	5.00216e-20	-2.18999	-0.133187	7.93131e-12	-2.20004	-1.05816
55596636	chr1:55596636:T:C	4.6924e-21	-7.39038e-10	1.3227	4.8567e-19	-7.39038e-10	-0.050097	1.50959e-10	-7.39038e-10	-0.312006
55596927	chr1:55596927:A:G	3.72813e-22	-2.11329	0.903364	8.32112e-20	-2.14403	0.329786	2.16067e-11	-2.11329	-0.142717
55597043	chr1:55597043:G:A	1.17051e-20	-7.39038e-10	2.23678	2.90013e-19	-7.39038e-10	-0.565703	1.19034e-10	-7.39038e-10	-0.549607
55597390	chr1:55597390:G:A	1.73853e-22	-7.39038e-10	-1.97279	7.56404e-20	-7.39038e-10	-1.90964	2.58393e-11	-7.39038e-10	-2.07711
55597779	chr1:55597779:C:A	1.04926e-22	-2.20451	-0.273228	4.94505e-20	-2.19624	-0.138419	7.87303e-12	-2.2045	-1.06107
55597898	chr1:55597898:G:T	3.24376e-22	-2.10643	0.757331	7.21156e-20	-2.13025	0.172889	1.90638e-11	-2.10644	-0.274788
55598060	chr1:55598060:G:A	2.05048e-21	-2.21257	2.7074	6.75163e-19	-2.21073	2.49006	7.34558e-11	-2.21257	1.18024
55598096	chr1:55598096:G:A	5.15596e-21	-7.39038e-10	1.41691	5.35241e-19	-7.39038e-10	0.0470905	1.60233e-10	-7.39038e-10	-0.252384
55598137	chr1:55598137:C:T	1.77604e-23	-2.051	-2.20303	6.5169e-21	-2.06624	-2.29499	2.76501e-12	-2.05096	-2.26101
55598258	chr1:55598258:T:C	1.67486e-22	-7.39038e-10	-2.0101	7.72969e-20	-7.39038e-10	-1.88797	2.95697e-11	-7.39038e-10	-1.94226
55598386	chr1:55598386:A:T	1.12556e-21	-7.39038e-10	-0.104967	3.28992e-19	-7.39038e-10	-0.439595	2.07414e-10	-7.39038e-10	0.00570399
55598511	chr1:55598511:C:T	1.66868e-22	-7.39038e-10	-2.0138	6.92217e-20	-7.39038e-10	-1.99831	2.47363e-11	-7.39038e-10	-2.12074
55598756	chr1:55598756:A:G	3.56633e-22	-2.12235	0.868058	7.84987e-20	-2.15142	0.278873	2.06234e-11	-2.12236	-0.18023
55598873	chr1:55598873:C:A	4.37344e-21	-7.39038e-10	1.25231	4.09215e-19	-7.39038e-10	-0.221387	1.47481e-10	-7.39038e-10	-0.335311
55598968	chr1:55598968:G:T	4.33816e-23	-2.20923	-1.15174	1.72263e-20	-2.14396	-1.24522	5.01021e-12	-2.20923	-1.5083
55599046	chr1:55599046:C:T	5.95316e-22	-7.39038e-10	-0.741907	2.98614e-19	-7.39038e-10	-0.536476	8.47054e-11	-7.39038e-10	-0.889835
55599240	chr1:55599240:C:T	6.42279e-22	-7.39038e-10	-0.665976	3.23714e-19	-7.39038e-10	-0.455767	9.10358e-11	-7.39038e-10	-0.81776
55599374	chr1:55599374:A:G	1.25192e-20	-7.39038e-10	2.30402	2.17424e-19	-7.39038e-10	-0.853779	7.63549e-11	-7.39038e-10	-0.993621
55599542	chr1:55599542:A:T	2.98466e-22	-2.12331	0.69097	6.67569e-20	-2.1457	0.111129	1.77798e-11	-2.12332	-0.327631
55599543	chr1:55599543:C:T	3.03343e-22	-2.12055	0.704419	6.78025e-20	-2.14341	0.124386	1.80426e-11	-2.12056	-0.315719
55600296	chr1:55600296:C:T	1.60129e-22	-7.39038e-10	-2.05502	6.30629e-20	-7.39038e-10	-2.09149	2.41134e-11	-7.39038e-10	-2.14625
55600733	chr1:55600733:G:A	5.56691e-22	-7.39038e-10	-0.80899	2.81247e-19	-7.39038e-10	-0.596393	8.04395e-11	-7.39038e-10	-0.941508
55600830	chr1:55600830:A:G	1.78827e-23	-2.11136	-2.1358	5.91116e-21	-2.21366	-2.24512	2.5841e-12	-2.11133	-2.26831
55600857	chr1:55600857:T:C	1.69483e-23	-2.19205	-2.10878	8.509e-21	-1.99619	-2.09831	2.55372e-12	-2.19205	-2.19941
55600879	chr1:55600879:C:T	9.06044e-23	-2.19281	-0.431684	4.24273e-20	-2.18095	-0.306888	6.99849e-12	-2.1928	-1.19052
55601473	chr1:55601473:C:A	9.33814e-23	-2.1816	-0.412709	3.73261e-20	-2.18572	-0.430211	1.13073e-11	-2.18159	-0.721969
55601889	chr1:55601889:T:C	1.94046e-22	-2.05354	0.190636	3.31646e-20	-2.21277	-0.52137	1.28634e-11	-2.05349	-0.721136
55601978	chr1:55601978:A:G	1.50663e-23	-2.20234	-2.2162	5.70674e-21	-2.21355	-2.28042	2.48401e-12	-2.20235	-2.21679
55602042	chr1:55602042:G:A	3.73149e-23	-2.21161	-1.3	1.47322e-20	-2.15433	-1.39127	4.54121e-12	-2.21161	-1.60421
55602065	chr1:55602065:C:A	5.58655e-21	-7.39038e-10	1.49712	5.40038e-19	-7.39038e-10	0.0560118	1.59894e-10	-7.39038e-10	-0.254504
55602221	chr1:55602221:G:A	2.36333e-23	-1.86933	-2.09901	1.02114e-20	-1.71644	-2.19568	3.81313e-12	-1.86928	-2.12129
55602503	chr1:55602503:G:A	3.38134e-23	-2.2127	-1.39744	1.35507e-20	-2.17499	-1.4542	4.69524e-12	-2.2127	-1.56977
55602603	chr1:55602603:G:T	8.16454e-23	-1.97097	-0.757648	3.03558e-20	-1.57389	-1.24875	1.67054e-11	-1.97092	-0.54236
55602671	chr1:55602671:G:A	2.88525e-23	-2.13947	-1.62934	1.55644e-20	-1.8615	-1.62914	3.74953e-12	-2.13945	-1.86793
55602721	chr1:55602721:C:T	1.38427e-22	-2.1357	-0.0649564	6.18918e-20	-2.1435	0.0332604	9.90682e-12	-2.13567	-0.900118
55602825	chr1:55602825:T:C	2.72231e-22	-1.52435	-4.84864e-09	9.69906e-20	-1.66101	-4.84864e-09	4.49156e-11	-1.52423	-4.84864e-09
55602912	chr1:55602912:T:A	5.98169e-23	-2.02029	-1.01942	1.90486e-20	-2.20863	-1.08	5.32502e-12	-2.02024	-1.63636
55603208	chr1:55603208:G:GAA	6.43358e-23	-2.21038	-0.756508	2.7577e-20	-2.18447	-0.734173	8.94271e-12	-2.21037	-0.927805
55603599	chr1:55603599:T:C	1.24695e-22	-7.39038e-10	-2.30513	5.1532e-20	-7.39038e-10	-2.29343	2.25487e-11	-7.39038e-10	-2.21334
55603843	chr1:55603843:C:T	1.41334e-23	-2.15261	-2.32985	7.60328e-21	-1.88908	-2.31797	2.54149e-12	-2.1526	-2.24366
55603918	chr1:55603918:C:T	1.24731e-22	-7.39038e-10	-2.30484	5.15475e-20	-7.39038e-10	-2.29312	2.25614e-11	-7.39038e-10	-2.21277
55604229	chr1:55604229:T:C	1.07052e-22	-2.21201	-0.245675	4.74027e-20	-2.17748	-0.199468	1.6013e-11	-2.21201	-0.343603
55604696	chr1:55604696:C:A	1.24493e-22	-7.39038e-10	-2.30675	5.14322e-20	-7.39038e-10	-2.29536	2.24727e-11	-7.39038e-10	-2.21671
55604709	chr1:55604709:A:C	1.39414e-21	-2.19516	2.3042	3.36528e-19	-2.19979	1.78284	9.72432e-11	-2.19517	1.44337
55605223	chr1:55605223:A:G	1.66862e-22	-2.06556	0.0517307	2.81865e-20	-2.21368	-0.683098	1.1273e-11	-2.06552	-0.84109
55605313	chr1:55605313:T:C	1.46785e-23	-2.15782	-2.2868	7.71407e-21	-1.90615	-2.28643	2.32993e-12	-2.15782	-2.32536
55605442	chr1:55605442:T:C	3.6159e-22	-7.39038e-10	-1.24049	1.82162e-19	-7.39038e-10	-1.03073	5.0108e-11	-7.39038e-10	-1.41483
55605743	chr1:55605743:A:G	1.72707e-22	-1.9794	-4.84864e-09	6.89735e-20	-2.0019	-4.84864e-09	2.84916e-11	-1.9794	-4.84864e-09
55605898	chr1:55605898:A:G	1.74227e-21	-2.14482	2.47677	5.20975e-19	-2.13813	2.15821	6.47294e-11	-2.14479	0.985995
55605989	chr1:55605989:C:T	1.75694e-21	-2.14605	2.48638	5.34506e-19	-2.13909	2.18481	6.61216e-11	-2.14602	1.00851
55606057	chr1:55606057:C:T	1.4457e-23	-2.17741	-2.28241	5.62023e-21	-2.18457	-2.32469	2.30865e-12	-2.17744	-2.31491
55606338	chr1:55606338:A:G	1.76387e-23	-2.09233	-2.16858	7.86567e-21	-1.93701	-2.23611	2.88387e-12	-2.09229	-2.17759
55606456	chr1:55606456:C:T	1.2832e-20	-7.39038e-10	2.3287	2.46605e-19	-7.39038e-10	-0.727839	1.06507e-10	-7.39038e-10	-0.660804
55606457	chr1:55606457:G:A	1.48314e-22	-7.39038e-10	-2.13167	8.5933e-20	-7.39038e-10	-1.78206	2.58598e-11	-7.39038e-10	-2.07632
55606657	chr1:55606657:C:T	1.75516e-23	-2.1015	-2.16436	7.71237e-21	-1.94825	-2.24455	2.85588e-12	-2.10146	-2.17818
55606881	chr1:55606881:C:A	1.60203e-21	-2.15909	2.40712	4.94746e-19	-2.15339	2.1218	6.17087e-11	-2.15906	0.952476
55606960	chr1:55606960:G:T	2.60724e-22	-7.39038e-10	-1.56754	1.79144e-19	-7.39038e-10	-1.04744	6.6072e-11	-7.39038e-10	-1.13827
55607019	chr1:55607019:C:T	2.30252e-22	-7.39038e-10	-1.69183	1.03079e-19	-7.39038e-10	-1.60013	4.97865e-11	-7.39038e-10	-1.42127
55607187	chr1:55607187:G:A	1.41221e-22	-7.39038e-10	-2.18068	5.91121e-20	-7.39038e-10	-2.15619	2.70152e-11	-7.39038e-10	-2.03261
55607427	chr1:55607427:C:G	3.6159e-22	-7.39038e-10	-1.24049	1.82162e-19	-7.39038e-10	-1.03073	5.0108e-11	-7.39038e-10	-1.41483
55607585	chr1:55607585:A:G	1.78862e-21	-2.15232	2.51052	5.3877e-19	-2.14563	2.1993	6.61832e-11	-2.15229	1.01571
55607655	chr1:55607655:C:A	1.60008e-21	-2.13921	2.38602	5.10614e-19	-2.13152	2.13151	6.19294e-11	-2.13918	0.936157
55607893	chr1:55607893:T:C	1.39702e-23	-2.16318	-2.33089	7.4431e-21	-1.90936	-2.31898	2.50859e-12	-2.16318	-2.24612
55608135	chr1:55608135:G:T	1.97327e-20	-7.39038e-10	2.75903	3.14908e-19	-7.39038e-10	-0.483348	1.37285e-10	-7.39038e-10	-0.406953
55608158	chr1:55608158:G:A	1.41134e-22	-7.39038e-10	-2.18129	5.90852e-20	-7.39038e-10	-2.15665	2.6996e-11	-7.39038e-10	-2.03333
55608253	chr1:55608253:C:T	1.73085e-23	-2.10861	-2.17119	7.45743e-21	-1.96108	-2.26533	2.70948e-12	-2.10857	-2.22369
55608447	chr1:55608447:A:G	1.94616e-21	-2.15288	2.59549	5.89977e-19	-2.14601	2.29047	7.17225e-11	-2.15285	1.09664
55608654	chr1:55608654:A:T	1.8994e-23	-1.87557	-2.31131	7.40419e-21	-1.97787	-2.25571	3.56108e-12	-1.87554	-2.18341
55608745	chr1:55608745:C:T	2.29375e-22	-7.39038e-10	-1.69564	9.8867e-20	-7.39038e-10	-1.64185	3.258e-11	-7.39038e-10	-1.84531
55609206	chr1:55609206:A:G	1.0982e-22	-2.20505	-0.227105	3.94941e-20	-2.15431	-0.405162	1.16979e-11	-2.20504	-0.66457
55609538	chr1:55609538:C:T	1.74397e-23	-2.06626	-2.20599	7.90917e-21	-1.89378	-2.27383	2.8452e-12	-2.06622	-2.21716
55610382	chr1:55610382:C:T	1.40108e-22	-2.14118	-0.0474104	6.3694e-20	-2.13438	0.0528477	9.89073e-12	-2.14114	-0.896273
55610511	chr1:55610511:G:A	1.22937e-22	-7.39038e-10	-2.31933	4.95345e-20	-7.39038e-10	-2.33296	2.0139e-11	-7.39038e-10	-2.32635
55610567	chr1:55610567:A:C	1.35328e-22	-2.12983	-0.093475	6.19183e-20	-2.1233	0.0134863	9.67777e-12	-2.12979	-0.92939
55610626	chr1:55610626:C:A	1.05019e-22	-2.13319	-0.343673	4.21996e-20	-2.12716	-0.36605	7.86479e-12	-2.13315	-1.13346
55611406	chr1:55611406:C:T	3.68431e-22	-2.04531	0.823558	6.58942e-20	-2.21266	0.16508	2.03716e-11	-2.04526	-0.269616
55611525	chr1:55611525:T:C	7.13572e-23	-2.20935	-0.653953	2.67008e-20	-2.21033	-0.740607	9.19413e-12	-2.20935	-0.901101
55611651	chr1:55611651:G:A	2.62427e-23	-2.1545	-1.70911	1.4257e-20	-1.87219	-1.70619	3.47728e-12	-2.15448	-1.92828
55611694	chr1:55611694:G:A	8.93058e-20	-7.39038e-10	4.26882	2.55359e-18	-7.39038e-10	1.60963	8.06171e-10	-7.39038e-10	1.36328
55612140	chr1:55612140:G:A	1.69697e-23	-2.0925	-2.20707	7.5942e-21	-1.93199	-2.27625	2.769e-12	-2.09246	-2.21807
55612303	chr1:55612303:T:C	1.57891e-23	-2.18742	-2.18426	5.55603e-21	-2.19361	-2.32714	2.47104e-12	-2.18744	-2.23693
55612437	chr1:55612437:C:T	1.89143e-22	-7.39038e-10	-1.8885	1.17276e-19	-7.39038e-10	-1.4711	6.87952e-11	-7.39038e-10	-1.09788
55612479	chr1:55612479:G:A	6.58379e-23	-2.08381	-0.859995	2.27523e-20	-1.78948	-1.32149	1.3245e-11	-2.08378	-0.661617
55612558	chr1:55612558:C:T	1.52049e-22	-7.39038e-10	-2.10679	5.09815e-20	-7.39038e-10	-2.30416	2.11382e-11	-7.39038e-10	-2.27793
55612680	chr1:55612680:G:T	1.53201e-23	-2.18927	-2.21257	5.5197e-21	-2.19523	-2.33208	2.40054e-12	-2.18929	-2.26403
55612743	chr1:55612743:T:C	3.65928e-22	-2.16346	0.934901	5.48461e-20	-2.15541	-0.0756842	2.05191e-11	-2.16343	-0.144223
55613151	chr1:55613151:G:A	1.83702e-22	-7.39038e-10	-1.91769	1.12988e-19	-7.39038e-10	-1.50835	3.35803e-11	-7.39038e-10	-1.81507
55613307	chr1:55613307:A:G	1.79084e-22	-7.39038e-10	-1.94314	7.31306e-20	-7.39038e-10	-1.94338	2.62655e-11	-7.39038e-10	-2.06076
55613597	chr1:55613597:G:A	2.21604e-23	-2.16693	-1.86576	8.67108e-21	-1.88028	-2.19535	3.01837e-12	-2.16692	-2.05738
55613674	chr1:55613674:T:C	1.45289e-23	-2.12448	-2.33038	5.68199e-21	-2.20701	-2.29131	2.40677e-12	-2.12452	-2.32621
55614210	chr1:55614210:T:A	1.78068e-23	-2.11851	-2.13291	7.84972e-21	-1.95893	-2.21622	3.06126e-12	-2.11848	-2.09171
55614509	chr1:55614509:C:A	1.70093e-22	-7.39038e-10	-1.99465	5.98212e-20	-7.39038e-10	-2.14427	2.75615e-11	-7.39038e-10	-2.01259
55614903	chr1:55614903:T:C	8.39954e-23	-2.20185	-0.498388	2.99943e-20	-2.20347	-0.63115	1.05534e-11	-2.20185	-0.770718
55615097	chr1:55615097:T:C	1.48914e-23	-2.09714	-2.33308	5.59872e-21	-2.19804	-2.31505	2.45644e-12	-2.09717	-2.33313
55615171	chr1:55615171:C:T	3.12355e-23	-2.1593	-1.53015	1.6294e-20	-1.88147	-1.56335	3.8977e-12	-2.15929	-1.80934
55615254	chr1:55615254:A:G	2.29309e-20	-7.39038e-10	2.90924	3.03548e-19	-7.39038e-10	-0.520086	1.05163e-10	-7.39038e-10	-0.673506
55615353	chr1:55615353:A:G	1.26835e-22	-7.39038e-10	-2.28812	5.88773e-20	-7.39038e-10	-2.16017	2.55956e-11	-7.39038e-10	-2.08659
55615445	chr1:55615445:G:T	1.84467e-22	-1.91353	-4.84864e-09	6.53887e-20	-2.05528	-4.84864e-09	3.04322e-11	-1.91351	-4.84864e-09
55615544	chr1:55615544:A:T	7.00493e-23	-2.15836	-0.723446	3.19736e-20	-2.14956	-0.621162	5.78949e-12	-2.15833	-1.41464
55615698	chr1:55615698:G:A	2.75385e-22	-2.20995	0.697125	7.20518e-20	-2.17448	0.216241	2.0314e-11	-2.20996	-0.107743
55615715	chr1:55615715:G:A	2.02459e-20	-7.39038e-10	2.78471	3.20503e-19	-7.39038e-10	-0.465735	1.41039e-10	-7.39038e-10	-0.379978
55616195	chr1:55616195:T:C	4.33929e-23	-1.90989	-1.45081	1.55012e-20	-1.4548	-2.03991	4.28137e-12	-1.90987	-1.96487
55617298	chr1:55617298:AT:A	3.35579e-22	-7.39038e-10	-1.31514	1.4715e-19	-7.39038e-10	-1.24418	4.59291e-11	-7.39038e-10	-1.50191
55617700	chr1:55617700:C:T	1.33536e-22	-7.39038e-10	-2.23663	5.31099e-20	-7.39038e-10	-2.26326	2.08948e-11	-7.39038e-10	-2.28951
55617710	chr1:55617710:T:C	1.68813e-23	-1.97193	-2.33287	8.67645e-21	-1.74188	-2.33313	3.03381e-12	-1.97187	-2.24733
55617931	chr1:55617931:C:T	1.62175e-23	-2.0116	-2.33331	8.18876e-21	-1.79975	-2.33312	2.85875e-12	-2.01154	-2.26709
55618167	chr1:55618167:C:T	3.1251e-22	-7.39038e-10	-1.38636	1.54893e-19	-7.39038e-10	-1.19289	4.34095e-11	-7.39038e-10	-1.55833
55618198	chr1:55618198:C:T	1.63103e-23	-2.00617	-2.33303	8.25005e-21	-1.79221	-2.3332	2.9228e-12	-2.00611	-2.25036
55618294	chr1:55618294:G:T	4.5714e-22	-7.39038e-10	-1.00601	1.4412e-19	-7.39038e-10	-1.26498	1.01736e-10	-7.39038e-10	-0.706632
55618461	chr1:55618461:A:G	1.01457e-22	-2.1965	-0.314867	3.69793e-20	-2.19838	-0.426887	1.26911e-11	-2.19649	-0.59162
55618555	chr1:55618555:GATTGGATA:G	1.69627e-23	-1.97299	-2.327	8.71519e-21	-1.7424	-2.32816	3.13668e-12	-1.97292	-2.21293
55618613	chr1:55618613:T:G	9.99932e-23	-2.14553	-0.380369	1.93304e-20	-2.20366	-1.07029	5.9094e-12	-2.14551	-1.40696
55619041	chr1:55619041:T:C	2.86643e-23	-1.86564	-1.90971	1.30887e-20	-1.37887	-2.28501	3.40856e-12	-1.8656	-2.23712
55619287	chr1:55619287:C:A	3.18831e-22	-7.39038e-10	-1.36634	1.58959e-19	-7.39038e-10	-1.16698	4.42765e-11	-7.39038e-10	-1.53856
55619393	chr1:55619393:C:T	4.68422e-23	-2.07296	-1.21125	2.74212e-20	-1.71311	-1.2112	5.89474e-12	-2.07293	-1.48202
55619401	chr1:55619401:A:G	2.69663e-22	-7.39038e-10	-1.53383	6.54526e-20	-7.39038e-10	-2.0543	2.50346e-11	-7.39038e-10	-2.10875
55619438	chr1:55619438:G:A	2.03643e-22	-7.39038e-10	-1.81463	1.60025e-19	-7.39038e-10	-1.1603	2.21097e-10	-7.39038e-10	0.0695861
55619489	chr1:55619489:C:T	3.83596e-22	-7.39038e-10	-1.18141	1.69051e-19	-7.39038e-10	-1.10543	5.17745e-11	-7.39038e-10	-1.38211
55619885	chr1:55619885:G:A	1.94023e-23	-2.18847	-1.97713	9.8386e-21	-2.14575	-1.80357	3.4756e-12	-2.18845	-1.89479
55619897	chr1:55619897:A:G	1.69045e-23	-1.97007	-2.33335	8.71406e-21	-1.73734	-2.33335	2.99479e-12	-1.97001	-2.26213
55620210	chr1:55620210:A:G	1.86967e-23	-1.9956	-2.20705	9.96696e-21	-1.75677	-2.17958	3.89145e-12	-1.99554	-1.97469
55620596	chr1:55620596:C:T	9.1284e-22	-2.05245	1.73801	5.37135e-19	-1.69136	1.74198	1.42858e-10	-2.05242	1.68525
55620726	chr1:55620726:A:G	2.50496e-23	-2.18326	-1.72688	9.77576e-21	-2.20774	-1.74798	5.15592e-12	-2.18325	-1.50562
55621107	chr1:55621107:T:C	1.66242e-23	-1.98889	-2.33125	8.48547e-21	-1.76593	-2.33134	3.03136e-12	-1.98883	-2.23117
55621836	chr1:55621836:T:C	1.62996e-23	-2.00654	-2.33332	8.2776e-21	-1.78871	-2.33336	2.88536e-12	-2.00648	-2.26288
55621837	chr1:55621837:G:A	1.5914e-22	-7.39038e-10	-2.06122	8.97018e-20	-7.39038e-10	-1.73914	2.86542e-11	-7.39038e-10	-1.97371
55621925	chr1:55621925:T:C	3.55827e-22	-7.39038e-10	-1.25656	1.55629e-19	-7.39038e-10	-1.18815	4.84362e-11	-7.39038e-10	-1.44877
55622253	chr1:55622253:T:C	7.80622e-22	-7.39038e-10	-0.470909	7.0666e-20	-7.39038e-10	-1.97766	3.25097e-11	-7.39038e-10	-1.84748
55622370	chr1:55622370:A:G	9.47127e-23	-2.14761	-0.432539	4.44029e-20	-2.1383	-0.304018	7.33395e-12	-2.14758	-1.18892
55622436	chr1:55622436:G:A	5.04958e-23	-2.09049	-1.11861	2.9069e-20	-1.74832	-1.11763	6.28667e-12	-2.09047	-1.40011
55622664	chr1:55622664:A:G	1.30686e-22	-2.20191	-0.0562998	4.48227e-20	-2.2033	-0.229617	1.57523e-11	-2.2019	-0.370121
55623250	chr1:55623250:T:C	1.92531e-23	-2.17352	-1.99981	9.98259e-21	-2.12289	-1.81189	3.60034e-12	-2.17349	-1.87449
55623310	chr1:55623310:A:G	1.83215e-23	-2.01679	-2.20613	9.82076e-21	-1.78466	-2.16647	3.736e-12	-2.01674	-1.99426
55623405	chr1:55623405:T:G	1.34274e-23	-2.20727	-2.32643	5.92974e-21	-2.13704	-2.3186	2.98748e-12	-2.20727	-2.02732
55623540	chr1:55623540:C:T	5.16906e-23	-2.06909	-1.11663	3.04154e-20	-1.70507	-1.11561	6.4346e-12	-2.06906	-1.39826
55623541	chr1:55623541:G:A	1.21821e-22	-7.39038e-10	-2.32845	4.97149e-20	-7.39038e-10	-2.32932	2.00477e-11	-7.39038e-10	-2.3309
55623683	chr1:55623683:T:C	1.7083e-23	-2.07798	-2.21494	8.72662e-21	-1.87781	-2.19144	3.34786e-12	-2.07793	-2.04276
55623685	chr1:55623685:G:A	1.81034e-22	-1.93231	-4.84864e-09	6.9312e-20	-1.99701	-4.84864e-09	2.98661e-11	-1.93229	-4.84864e-09
55623760	chr1:55623760:T:C	9.53219e-22	-7.39038e-10	-0.271155	1.06708e-19	-7.39038e-10	-1.56553	3.51692e-11	-7.39038e-10	-1.76884
55623810	chr1:55623810:T:C	8.5185e-23	-2.1496	-0.536575	3.93669e-20	-2.14208	-0.420621	6.75113e-12	-2.14957	-1.26973
55623827	chr1:55623827:G:T	1.62244e-23	-2.01647	-2.32802	8.50768e-21	-1.78978	-2.30488	2.80335e-12	-2.01643	-2.28177
55624250	chr1:55624250:T:C	3.33784e-22	-7.39038e-10	-1.32051	1.65824e-19	-7.39038e-10	-1.1247	4.5597e-11	-7.39038e-10	-1.50917
55624316	chr1:55624316:T:G	1.4475e-23	-2.20055	-2.25803	6.24075e-21	-2.11772	-2.28681	2.29623e-12	-2.20055	-2.2972
55624650	chr1:55624650:C:T	1.33375e-23	-2.20714	-2.33328	5.8323e-21	-2.14036	-2.33186	2.66144e-12	-2.20714	-2.14301
55624841	chr1:55624841:G:A	2.49383e-23	-2.16165	-1.75295	1.01579e-20	-2.21092	-1.70646	7.60639e-12	-2.16163	-1.13839
55624876	chr1:55624876:T:C	1.72219e-22	-1.98223	-4.84864e-09	8.85373e-20	-1.7522	-4.84864e-09	2.84118e-11	-1.98221	-4.84864e-09
55624877	chr1:55624877:T:C	3.11563e-23	-2.11434	-1.57764	1.67191e-20	-1.818	-1.60108	3.99685e-12	-2.11432	-1.82919
55624894	chr1:55624894:G:A	1.6902e-22	-2.15599	0.155001	6.41107e-20	-2.15002	0.0750008	1.1133e-11	-2.15596	-0.76314
55624947	chr1:55624947:T:C	1.72367e-22	-7.39038e-10	-1.98137	6.41242e-20	-7.39038e-10	-2.07481	3.00401e-11	-7.39038e-10	-1.92648
55625048	chr1:55625048:A:T	1.21236e-22	-7.39038e-10	-2.33326	5.02661e-20	-7.39038e-10	-2.3183	1.99993e-11	-7.39038e-10	-2.33332
55625126	chr1:55625126:G:A	3.20572e-22	-1.36089	-4.84864e-09	8.71656e-20	-1.76782	-4.84864e-09	5.28911e-11	-1.36078	-4.84864e-09
55625184	chr1:55625184:T:G	8.3091e-22	-7.39038e-10	-0.408478	2.69223e-19	-7.39038e-10	-0.640087	1.89818e-10	-7.39038e-10	-0.0829483
55625581	chr1:55625581:A:T	1.57503e-22	-7.39038e-10	-2.07155	5.67347e-20	-7.39038e-10	-2.19724	2.63857e-11	-7.39038e-10	-2.05619
55625918	chr1:55625918:A:G	5.74617e-23	-2.11156	-0.968325	3.22405e-20	-1.79785	-0.964557	8.66747e-12	-2.11154	-1.0579
55626194	chr1:55626194:G:A	2.12764e-23	-1.82618	-2.24722	1.77386e-20	-1.14303	-2.21685	4.31893e-12	-1.82615	-2.03985
55626408	chr1:55626408:G:A	2.72719e-23	-2.06118	-1.76396	1.07754e-20	-1.72855	-2.12981	3.41141e-12	-2.06116	-2.04073
55626502	chr1:55626502:A:G	1.35407e-22	-7.39038e-10	-2.22272	5.96885e-20	-7.39038e-10	-2.14649	2.01999e-11	-7.39038e-10	-2.32334
55626722	chr1:55626722:T:C	3.39906e-20	-7.39038e-10	3.30284	4.70575e-19	-7.39038e-10	-0.0816723	1.22755e-10	-7.39038e-10	-0.51882
55626745	chr1:55626745:C:T	1.23293e-22	-7.39038e-10	-2.31644	5.19862e-20	-7.39038e-10	-2.28465	2.00559e-11	-7.39038e-10	-2.33049
55626766	chr1:55626766:A:G	1.39774e-22	-7.39038e-10	-2.19097	5.98668e-20	-7.39038e-10	-2.1435	2.48773e-11	-7.39038e-10	-2.11506
55626960	chr1:55626960:C:T	2.65873e-22	-7.39038e-10	-1.54798	1.25989e-19	-7.39038e-10	-1.39943	4.56561e-11	-7.39038e-10	-1.50788
55627997	chr1:55627997:G:A	1.21254e-22	-7.39038e-10	-2.33311	5.16128e-20	-7.39038e-10	-2.29186	2.04742e-11	-7.39038e-10	-2.30985
55628606	chr1:55628606:A:G	3.03527e-23	-1.68344	-2.03468	1.33838e-20	-1.7691	-1.87249	7.36692e-12	-1.68339	-1.64862
55628966	chr1:55628966:C:T	1.80595e-23	-2.02455	-2.21278	6.01183e-21	-2.11724	-2.32466	2.66928e-12	-2.02454	-2.32266
55629113	chr1:55629113:TTCTCTTCTCTCTCAAAGGTCACCATA:T	1.76631e-22	-7.39038e-10	-1.95694	7.23048e-20	-7.39038e-10	-1.95474	2.92399e-11	-7.39038e-10	-1.95348
55629216	chr1:55629216:G:T	9.70947e-23	-1.27652	-1.27879	4.26254e-20	-1.22615	-1.25702	2.85428e-11	-1.27661	-0.700997
55629516	chr1:55629516:T:C	1.21241e-22	-7.39038e-10	-2.33322	5.0072e-20	-7.39038e-10	-2.32216	2.00988e-11	-7.39038e-10	-2.32835
55629575	chr1:55629575:T:C	1.28676e-22	-7.39038e-10	-2.2737	5.14916e-20	-7.39038e-10	-2.29421	2.33683e-11	-7.39038e-10	-2.17763
55630271	chr1:55630271:C:T	2.09351e-23	-2.06258	-2.02699	7.63215e-21	-2.00049	-2.20276	2.88722e-12	-2.06261	-2.20611
55630272	chr1:55630272:G:A	1.6544e-22	-1.76482	-0.257568	8.92637e-20	-1.95525	0.21122	6.87684e-11	-1.7649	0.666632
55630302	chr1:55630302:A:C	1.37776e-22	-1.83504	-0.370332	7.20106e-20	-2.01027	0.0514538	5.238e-11	-1.83511	0.464619
55630786	chr1:55630786:A:T	1.27565e-22	-7.39038e-10	-2.28237	5.91482e-20	-7.39038e-10	-2.15558	2.17816e-11	-7.39038e-10	-2.24795
55631067	chr1:55631067:AC:A	1.21221e-22	-7.39038e-10	-2.33339	4.99539e-20	-7.39038e-10	-2.32453	2.01346e-11	-7.39038e-10	-2.32658
55631069	chr1:55631069:C:G	1.21221e-22	-7.39038e-10	-2.33338	4.99159e-20	-7.39038e-10	-2.32529	2.01481e-11	-7.39038e-10	-2.3259
55631246	chr1:55631246:A:G	1.29581e-22	-7.39038e-10	-2.26669	6.08293e-20	-7.39038e-10	-2.12756	2.22166e-11	-7.39038e-10	-2.22817
55631352	chr1:55631352:A:C	1.49471e-23	-2.20678	-2.2197	5.68945e-21	-2.16374	-2.33327	2.21863e-12	-2.20678	-2.32534
55631537	chr1:55631537:T:G	1.27893e-21	0.0227827	-4.84864e-09	3.15926e-19	-0.480119	-4.84864e-09	2.10992e-10	0.0228078	-4.84864e-09
55631833	chr1:55631833:C:T	4.29254e-22	-7.39038e-10	-1.06895	1.67384e-19	-7.39038e-10	-1.11534	5.84464e-11	-7.39038e-10	-1.2609
55632003	chr1:55632003:C:T	2.63151e-23	-1.89409	-1.96677	7.19224e-21	-2.1458	-2.11682	4.22892e-12	-1.89405	-1.99301
55632058	chr1:55632058:G:C	1.37994e-22	-2.20379	-4.84864e-09	5.58825e-20	-2.21238	-4.84864e-09	2.27652e-11	-2.20378	-4.84864e-09
55632333	chr1:55632333:A:T	1.21612e-22	-7.39038e-10	-2.33016	4.95841e-20	-7.39038e-10	-2.33196	2.03872e-11	-7.39038e-10	-2.31411
55632848	chr1:55632848:C:A	1.45765e-22	-7.39038e-10	-2.14901	6.15886e-20	-7.39038e-10	-2.11515	2.82421e-11	-7.39038e-10	-1.9882
55633142	chr1:55633142:T:G	1.36639e-22	-2.21365	-4.84864e-09	5.96386e-20	-2.14732	-4.84864e-09	2.25415e-11	-2.21366	-4.84864e-09
55633219	chr1:55633219:G:A	2.4915e-23	-2.20749	-1.70803	8.29677e-21	-2.21267	-1.9071	3.59109e-12	-2.20749	-1.84307
55633310	chr1:55633310:T:C	7.03256e-23	-2.21357	-0.664296	8.60217e-21	-2.19577	-1.88784	5.8517e-12	-2.21357	-1.34871
55633698	chr1:55633698:A:C	2.88147e-23	-1.65385	-2.11627	1.98006e-20	-2.00545	-1.24447	8.0993e-12	-1.65394	-1.58329
55633933	chr1:55633933:A:C	9.05979e-23	-1.39019	-1.23438	5.37587e-20	-1.48182	-0.769303	2.72997e-11	-1.39015	-0.631988
55634337	chr1:55634337:G:A	1.34579e-22	-7.39038e-10	-2.22885	5.38528e-20	-7.39038e-10	-2.24937	2.5756e-11	-7.39038e-10	-2.08035
55634532	chr1:55634532:A:C	2.10771e-22	-7.39038e-10	-1.78023	7.44733e-20	-7.39038e-10	-1.92519	3.87742e-11	-7.39038e-10	-1.67126
55634860	chr1:55634860:T:C	2.07326e-22	-7.39038e-10	-1.79671	7.3284e-20	-7.39038e-10	-1.94129	3.80147e-11	-7.39038e-10	-1.69104
55635221	chr1:55635221:G:A	5.96792e-22	-7.39038e-10	-0.739431	2.30981e-19	-7.39038e-10	-0.793291	7.9799e-11	-7.39038e-10	-0.949502
55635222	chr1:55635222:T:G	1.67734e-22	-7.39038e-10	-2.00862	6.06374e-20	-7.39038e-10	-2.13072	2.95795e-11	-7.39038e-10	-1.94193
55635324	chr1:55635324:G:A	1.66333e-23	-2.20943	-2.11017	5.85754e-21	-2.15173	-2.31617	2.30493e-12	-2.20942	-2.28454
55635591	chr1:55635591:A:G	2.8157e-23	-2.17326	-1.61994	1.22909e-20	-2.18707	-1.53969	3.02322e-12	-2.17325	-2.04945
55635885	chr1:55635885:GTC:G	2.40056e-22	-1.65013	-4.84864e-09	7.97373e-20	-1.85689	-4.84864e-09	3.96051e-11	-1.65006	-4.84864e-09
55635924	chr1:55635924:T:C	1.73216e-22	-1.78214	-0.194317	1.0502e-19	-1.97271	0.391238	7.9682e-11	-1.78222	0.83125
55636102	chr1:55636102:A:G	1.69815e-22	-1.78783	-0.208461	1.0292e-19	-1.97695	0.375272	7.78783e-11	-1.78791	0.814041
55636777	chr1:55636777:C:G	3.44357e-22	-7.39038e-10	-1.28932	1.38006e-19	-7.39038e-10	-1.30833	4.85936e-11	-7.39038e-10	-1.44552
55636808	chr1:55636808:A:G	1.21372e-22	-7.39038e-10	-2.33214	5.21343e-20	-7.39038e-10	-2.2818	2.10341e-11	-7.39038e-10	-2.28287
55636902	chr1:55636902:G:T	1.90245e-22	-7.39038e-10	-1.88269	6.84768e-20	-7.39038e-10	-2.00913	3.47469e-11	-7.39038e-10	-1.78092
55637084	chr1:55637084:A:G	1.33423e-23	-2.20678	-2.33328	7.02001e-21	-2.15684	-2.13003	2.38524e-12	-2.20677	-2.25294
55637219	chr1:55637219:A:G	1.79812e-22	-1.77744	-0.16165	1.0996e-19	-1.96921	0.433702	8.34818e-11	-1.77751	0.873128
55637565	chr1:55637565:C:T	5.65271e-22	-7.39038e-10	-0.793693	1.86583e-19	-7.39038e-10	-1.00675	6.91723e-11	-7.39038e-10	-1.09241
55637657	chr1:55637657:A:C	1.30477e-22	-7.39038e-10	-2.2598	6.19031e-20	-7.39038e-10	-2.11006	2.24186e-11	-7.39038e-10	-2.21912
55637972	chr1:55637972:A:G	1.30476e-22	-7.39038e-10	-2.25981	6.18951e-20	-7.39038e-10	-2.11019	2.24175e-11	-7.39038e-10	-2.21917
55638125	chr1:55638125:G:A	1.57255e-22	-2.07313	-4.84864e-09	5.71399e-20	-2.19012	-4.84864e-09	2.59425e-11	-2.07313	-4.84864e-09
55638443	chr1:55638443:C:T	1.47911e-22	-7.39038e-10	-2.13439	7.81107e-20	-7.39038e-10	-1.8775	2.71521e-11	-7.39038e-10	-2.02756
55638581	chr1:55638581:G:A	1.24373e-22	-2.21328	-0.0944316	1.1789e-20	-2.19413	-1.57433	9.10087e-12	-2.21328	-0.907362
55638909	chr1:55638909:G:A	1.93804e-22	-1.70202	-0.162138	9.72338e-20	-1.91851	0.260004	7.50601e-11	-1.7021	0.691375
55639263	chr1:55639263:C:T	5.05465e-22	-7.39038e-10	-0.905521	2.45339e-19	-7.39038e-10	-0.732988	7.69206e-11	-7.39038e-10	-0.98624
55639981	chr1:55639981:C:T	4.97236e-22	-7.39038e-10	-0.921935	4.7437e-19	-7.39038e-10	-0.0736404	2.58703e-10	-7.39038e-10	0.226668
55640111	chr1:55640111:C:A	4.86226e-22	-7.39038e-10	-0.944326	3.75128e-19	-7.39038e-10	-0.308359	2.03751e-10	-7.39038e-10	-0.0121167
55640263	chr1:55640263:T:C	6.16651e-22	-7.39038e-10	-0.706697	2.24296e-19	-7.39038e-10	-0.822662	7.53098e-11	-7.39038e-10	-1.0074
55640397	chr1:55640397:C:T	2.45028e-22	-7.39038e-10	-1.62963	6.46054e-20	-7.39038e-10	-2.06733	3.11494e-11	-7.39038e-10	-1.89022
55640833	chr1:55640833:C:T	3.43911e-23	-2.16251	-1.43069	1.53388e-20	-2.18355	-1.32169	3.42882e-12	-2.1625	-1.9343
55640927	chr1:55640927:C:T	3.48608e-23	-2.15925	-1.42039	1.55517e-20	-2.18103	-1.31043	3.46412e-12	-2.15923	-1.92733
55640980	chr1:55640980:A:G	1.22381e-22	-7.39038e-10	-2.32386	5.0573e-20	-7.39038e-10	-2.31221	2.21955e-11	-7.39038e-10	-2.22912
55641004	chr1:55641004:G:A	1.11525e-22	-2.20725	-0.2095	1.14022e-20	-2.17407	-1.62775	8.40585e-12	-2.20725	-0.992839
55641383	chr1:55641383:C:T	2.1351e-23	-2.18808	-1.88182	5.68749e-21	-2.18751	-2.30984	2.48551e-12	-2.18807	-2.23047
55641968	chr1:55641968:G:C	1.72613e-23	-2.20684	-2.07569	6.09011e-21	-2.18167	-2.24729	2.33629e-12	-2.20683	-2.27362
55642071	chr1:55642071:T:G	5.51538e-22	-7.39038e-10	-0.818288	2.14519e-19	-7.39038e-10	-0.867231	7.45705e-11	-7.39038e-10	-1.01727
55642301	chr1:55642301:T:C	1.51025e-22	-7.39038e-10	-2.11355	4.98422e-20	-7.39038e-10	-2.32677	2.02092e-11	-7.39038e-10	-2.32288
55642931	chr1:55642931:A:G	3.29966e-23	-1.66491	-1.96969	3.00264e-20	-2.06563	-0.767923	1.13497e-11	-1.66501	-1.23481
55643218	chr1:55643218:G:A	6.94949e-22	-7.39038e-10	-0.587162	3.48638e-19	-7.39038e-10	-0.381592	1.98218e-10	-7.39038e-10	-0.0396471
55643813	chr1:55643813:G:A	3.51228e-23	-2.14511	-1.42704	1.55911e-20	-2.1699	-1.31903	3.4916e-12	-2.14509	-1.93357
55644146	chr1:55644146:T:C	2.54744e-22	-7.39038e-10	-1.59074	9.15739e-20	-7.39038e-10	-1.71848	5.07786e-11	-7.39038e-10	-1.40154
55644259	chr1:55644259:A:T	2.12667e-22	-7.39038e-10	-1.77127	9.88496e-20	-7.39038e-10	-1.64203	4.82762e-11	-7.39038e-10	-1.45207
55644318	chr1:55644318:T:C	3.77617e-22	-7.39038e-10	-1.19712	1.26735e-19	-7.39038e-10	-1.39353	4.77377e-11	-7.39038e-10	-1.46329
55644358	chr1:55644358:A:G	1.96683e-22	-7.39038e-10	-1.8494	7.01895e-20	-7.39038e-10	-1.98443	3.5959e-11	-7.39038e-10	-1.74663
55644373	chr1:55644373:C:T	2.37145e-22	-7.39038e-10	-1.66233	8.5823e-20	-7.39038e-10	-1.78334	4.69039e-11	-7.39038e-10	-1.48091
55644459	chr1:55644459:T:C	3.80146e-22	-7.39038e-10	-1.19044	1.47678e-19	-7.39038e-10	-1.2406	8.08677e-11	-7.39038e-10	-0.936199
55644643	chr1:55644643:T:A	1.44514e-22	-7.39038e-10	-2.15762	1.98917e-19	-7.39038e-10	-0.942739	1.1284e-10	-7.39038e-10	-0.603039
55644683	chr1:55644683:A:G	1.60889e-22	-2.05029	-4.84864e-09	7.86087e-20	-1.87114	-4.84864e-09	2.65425e-11	-2.05027	-4.84864e-09
55644819	chr1:55644819:A:T	1.99207e-23	-1.84355	-2.29569	1.15984e-20	-2.17486	-1.6099	4.04136e-12	-1.84363	-2.0888
55645330	chr1:55645330:C:T	5.53328e-22	-7.39038e-10	-0.815049	2.15077e-19	-7.39038e-10	-0.864632	7.47582e-11	-7.39038e-10	-1.01475
55645453	chr1:55645453:G:A	4.06579e-22	-7.39038e-10	-1.12322	1.58988e-19	-7.39038e-10	-1.1668	5.60764e-11	-7.39038e-10	-1.3023
55645497	chr1:55645497:T:C	3.11532e-23	-1.59837	-2.09371	2.48361e-20	-2.03373	-0.9896	9.78323e-12	-1.59849	-1.44985
55645525	chr1:55645525:C:T	1.21366e-22	-7.39038e-10	-2.33219	5.40792e-20	-7.39038e-10	-2.24518	2.04244e-11	-7.39038e-10	-2.31228
55645830	chr1:55645830:C:G	1.50156e-23	-2.15485	-2.26706	5.6859e-21	-2.20646	-2.29118	2.32165e-12	-2.15484	-2.3319
55645947	chr1:55645947:A:G	1.53317e-22	-7.39038e-10	-2.09849	5.66038e-20	-7.39038e-10	-2.19955	2.68938e-11	-7.39038e-10	-2.03712
55646761	chr1:55646761:A:T	5.54051e-22	-7.39038e-10	-0.813744	2.15335e-19	-7.39038e-10	-0.863431	7.48356e-11	-7.39038e-10	-1.01372
55646813	chr1:55646813:T:C	1.21295e-22	-7.39038e-10	-2.33278	5.37678e-20	-7.39038e-10	-2.25095	2.03678e-11	-7.39038e-10	-2.31506
55646832	chr1:55646832:G:T	1.36631e-22	-2.21371	-4.84864e-09	6.03413e-20	-2.13561	-4.84864e-09	2.25402e-11	-2.21371	-4.84864e-09
55646835	chr1:55646835:T:C	5.53328e-22	-7.39038e-10	-0.815049	2.15077e-19	-7.39038e-10	-0.864632	7.47582e-11	-7.39038e-10	-1.01475
55647089	chr1:55647089:G:A	1.4953e-22	-7.39038e-10	-2.1235	7.99667e-20	-7.39038e-10	-1.85402	2.77132e-11	-7.39038e-10	-2.0071
55647571	chr1:55647571:C:A	2.31962e-22	-7.39038e-10	-1.68443	1.10266e-19	-7.39038e-10	-1.53273	5.47574e-11	-7.39038e-10	-1.3261
55647897	chr1:55647897:G:A	5.56347e-22	-7.39038e-10	-0.809608	2.16325e-19	-7.39038e-10	-0.858846	7.51763e-11	-7.39038e-10	-1.00918
55647899	chr1:55647899:C:T	1.41787e-22	-7.39038e-10	-2.17667	9.3138e-20	-7.39038e-10	-1.70154	3.0805e-11	-7.39038e-10	-1.90134
55647961	chr1:55647961:T:C	2.69934e-22	-7.39038e-10	-1.53282	3.48172e-19	-7.39038e-10	-0.382931	2.87584e-10	-7.39038e-10	0.332502
55648411	chr1:55648411:G:A	1.89151e-22	-7.39038e-10	-1.88846	6.78493e-20	-7.39038e-10	-2.01834	3.46159e-11	-7.39038e-10	-1.7847
55648412	chr1:55648412:G:A	1.30192e-22	-7.39038e-10	-2.26199	5.13965e-20	-7.39038e-10	-2.29606	2.13515e-11	-7.39038e-10	-2.26789
55648583	chr1:55648583:G:T	1.89198e-22	-7.39038e-10	-1.8882	7.30769e-20	-7.39038e-10	-1.94411	2.60505e-11	-7.39038e-10	-2.06898
55648657	chr1:55648657:A:C	3.24241e-23	-2.14358	-1.50852	9.65913e-21	-2.2115	-1.75622	3.1403e-12	-2.14356	-2.04113
55648663	chr1:55648663:A:T	2.81347e-23	-2.20042	-1.59358	1.23444e-20	-2.20398	-1.51845	2.98001e-12	-2.20041	-2.03668
55648799	chr1:55648799:G:A	1.01356e-20	-7.39038e-10	2.09281	1.64343e-19	-7.39038e-10	-1.13367	5.09147e-11	-7.39038e-10	-1.39886
55648996	chr1:55648996:A:G	5.5207e-22	-7.39038e-10	-0.817324	2.14554e-19	-7.39038e-10	-0.867067	7.45931e-11	-7.39038e-10	-1.01697
55649145	chr1:55649145:A:T	2.25084e-23	-2.18886	-1.82825	5.95331e-21	-2.12833	-2.32335	2.72096e-12	-2.18885	-2.13917
55649288	chr1:55649288:C:T	2.5836e-22	-7.39038e-10	-1.57665	8.0049e-20	-7.39038e-10	-1.85299	4.0527e-11	-7.39038e-10	-1.62705
55649512	chr1:55649512:T:A	1.04575e-21	-7.39038e-10	-0.178508	4.85654e-19	-7.39038e-10	-0.0501303	2.10585e-10	-7.39038e-10	0.0208776
55649626	chr1:55649626:G:A	1.61077e-22	-7.39038e-10	-2.04911	5.7351e-20	-7.39038e-10	-2.18644	2.34085e-11	-7.39038e-10	-2.17591
55649713	chr1:55649713:A:G	3.08705e-23	-1.82389	-1.87731	9.97348e-21	-1.73034	-2.20535	3.8375e-12	-1.82395	-2.16024
55649754	chr1:55649754:T:G	1.6541e-22	-7.39038e-10	-2.02257	1.91954e-19	-7.39038e-10	-0.97837	1.1551e-10	-7.39038e-10	-0.579657
55650044	chr1:55650044:A:G	1.09495e-21	-7.39038e-10	-0.132532	5.09431e-19	-7.39038e-10	-0.00233329	2.21053e-10	-7.39038e-10	0.0693912
55650125	chr1:55650125:T:C	3.02311e-23	-1.90518	-1.81694	9.04267e-21	-1.91498	-2.11869	5.39846e-12	-1.90525	-1.73765
55650400	chr1:55650400:A:G	1.36324e-22	-7.39038e-10	-2.21597	5.31445e-20	-7.39038e-10	-2.26261	2.21655e-11	-7.39038e-10	-2.23048
55650460	chr1:55650460:G:C	1.24018e-22	-7.39038e-10	-2.31058	5.48431e-20	-7.39038e-10	-2.23115	2.14823e-11	-7.39038e-10	-2.26178
55650832	chr1:55650832:C:T	3.3283e-22	-0.236918	-1.08645	1.43373e-19	-0.225269	-1.04491	5.77759e-11	-0.237002	-1.03544
55650865	chr1:55650865:G:A	1.47074e-23	-2.17085	-2.2718	5.48073e-21	-2.20289	-2.3315	2.29876e-12	-2.17084	-2.3258
55651066	chr1:55651066:G:A	1.45685e-23	-2.17775	-2.27439	5.69091e-21	-2.19236	-2.3044	2.28005e-12	-2.17774	-2.32707
55651071	chr1:55651071:T:C	2.16064e-22	-7.39038e-10	-1.75543	1.03195e-19	-7.39038e-10	-1.599	5.09763e-11	-7.39038e-10	-1.39765
55651450	chr1:55651450:A:G	4.05295e-22	-0.0805417	-1.04584	1.74614e-19	-0.0644549	-1.00859	7.02216e-11	-0.080631	-0.996726
55652214	chr1:55652214:G:T	2.16256e-22	-7.39038e-10	-1.75454	1.03311e-19	-7.39038e-10	-1.59788	5.1037e-11	-7.39038e-10	-1.39646
55652432	chr1:55652432:C:A	5.83246e-23	-2.20283	-0.862147	9.05447e-21	-2.21375	-1.81862	6.08707e-12	-2.20284	-1.32001
55653448	chr1:55653448:G:C	2.16256e-22	-7.39038e-10	-1.75454	1.03311e-19	-7.39038e-10	-1.59788	5.1037e-11	-7.39038e-10	-1.39646
55653667	chr1:55653667:T:C	3.56916e-23	-2.10666	-1.44942	1.00778e-20	-2.18587	-1.73941	3.29771e-12	-2.10668	-2.02911
55653831	chr1:55653831:A:G	1.59217e-22	-7.39038e-10	-2.06073	2.23942e-19	-7.39038e-10	-0.824241	1.30704e-10	-7.39038e-10	-0.456079
55654488	chr1:55654488:C:A	2.54588e-22	0.0996265	-1.69098	1.01589e-19	0.160335	-1.77503	3.45437e-11	0.0995365	-1.88632
55654539	chr1:55654539:A:G	1.67474e-22	-7.39038e-10	-2.01017	1.01006e-19	-7.39038e-10	-1.62045	3.26155e-11	-7.39038e-10	-1.84422
55654623	chr1:55654623:C:T	1.6685e-22	-0.408864	-1.60504	7.08366e-20	-0.389193	-1.58606	2.89889e-11	-0.408943	-1.55316
55654624	chr1:55654624:G:A	7.4424e-22	-7.39038e-10	-0.518636	3.14896e-19	-7.39038e-10	-0.483384	9.60651e-11	-7.39038e-10	-0.763987
55654846	chr1:55654846:C:T	3.70301e-23	-2.08475	-1.43452	2.26636e-20	-2.2058	-0.909063	1.00461e-11	-2.08477	-0.937053
55655248	chr1:55655248:C:T	4.01887e-22	0.0515778	-1.18641	1.76415e-19	0.0234764	-1.08627	8.82842e-11	0.0514983	-0.89995
55655507	chr1:55655507:C:T	3.62674e-23	-1.53181	-2.00827	1.45767e-20	-1.8941	-1.6621	8.19195e-12	-1.53189	-1.69397
55655810	chr1:55655810:TTTATA:T	1.31117e-22	-7.39038e-10	-2.25491	4.97469e-20	-7.39038e-10	-2.32868	2.00086e-11	-7.39038e-10	-2.33285
55655943	chr1:55655943:G:C	7.46269e-22	-7.39038e-10	-0.515914	3.15649e-19	-7.39038e-10	-0.480997	9.63751e-11	-7.39038e-10	-0.760766
55656655	chr1:55656655:A:C	3.50445e-23	-2.0979	-1.47648	1.79299e-20	-1.9645	-1.38466	3.90312e-12	-2.09793	-1.86931
55656836	chr1:55656836:C:A	3.5378e-23	-1.83269	-1.73222	1.34064e-20	-1.82855	-1.81135	4.89697e-12	-1.83275	-1.90764
55657112	chr1:55657112:GC:G	1.26857e-22	-7.39038e-10	-2.28794	4.95771e-20	-7.39038e-10	-2.3321	2.02761e-11	-7.39038e-10	-2.31957
55657130	chr1:55657130:A:C	2.94727e-22	-7.39038e-10	-1.44495	1.46475e-19	-7.39038e-10	-1.24877	7.49693e-11	-7.39038e-10	-1.01193
55657233	chr1:55657233:C:T	3.01391e-22	-1.42259	-4.84864e-09	1.03865e-19	-1.59254	-4.84864e-09	4.97244e-11	-1.42252	-4.84864e-09
55657493	chr1:55657493:A:G	4.94822e-23	-0.940703	-2.28868	2.30968e-20	-1.00657	-2.08936	7.86164e-12	-0.940625	-2.32639
55657522	chr1:55657522:T:TC	9.67989e-23	-0.417398	-2.14097	6.70089e-20	-1.10613	-0.924676	2.40937e-11	-0.417331	-1.72973
55657585	chr1:55657585:C:T	1.29969e-22	-7.39038e-10	-2.26371	4.97742e-20	-7.39038e-10	-2.32813	2.04659e-11	-7.39038e-10	-2.31025
55657883	chr1:55657883:A:T	1.21794e-22	-7.39038e-10	-2.32867	5.09936e-20	-7.39038e-10	-2.30393	2.00008e-11	-7.39038e-10	-2.33324
55658284	chr1:55658284:G:A	2.29198e-22	-7.39038e-10	-1.69641	1.47452e-19	-7.39038e-10	-1.24212	4.75048e-11	-7.39038e-10	-1.46818
55658739	chr1:55658739:G:T	1.21693e-22	-7.39038e-10	-2.3295	5.01575e-20	-7.39038e-10	-2.32046	2.00638e-11	-7.39038e-10	-2.33009
55659384	chr1:55659384:C:A	1.47072e-22	-7.39038e-10	-2.14007	7.7267e-20	-7.39038e-10	-1.88836	2.62814e-11	-7.39038e-10	-2.06015
55659775	chr1:55659775:G:A	4.15725e-22	-1.10098	-4.84864e-09	1.4004e-19	-1.2937	-4.84864e-09	6.85885e-11	-1.10089	-4.84864e-09
55660042	chr1:55660042:T:C	2.60135e-22	-1.5698	-4.84864e-09	8.72501e-20	-1.76685	-4.84864e-09	4.29159e-11	-1.56977	-4.84864e-09
55660217	chr1:55660217:G:A	1.51211e-22	-1.25591	-0.856413	4.02244e-20	-1.49213	-1.04902	1.60321e-11	-1.256	-1.29842
55660564	chr1:55660564:T:C	1.36378e-21	-7.39038e-10	0.0870169	5.10278e-19	-7.39038e-10	-0.000670725	2.66455e-10	-7.39038e-10	0.256193
55660596	chr1:55660596:G:A	3.80908e-22	-7.39038e-10	-1.18844	2.50628e-19	-7.39038e-10	-0.711658	1.16926e-10	-7.39038e-10	-0.56747
55660600	chr1:55660600:T:C	1.39948e-21	-7.39038e-10	0.112858	5.22873e-19	-7.39038e-10	0.0237112	2.73387e-10	-7.39038e-10	0.281877
55660903	chr1:55660903:C:T	1.68715e-21	-7.39038e-10	0.299796	6.19239e-19	-7.39038e-10	0.192864	3.147e-10	-7.39038e-10	0.422607
55660932	chr1:55660932:C:A	1.28604e-22	-7.39038e-10	-2.27427	6.04673e-20	-7.39038e-10	-2.13352	2.17846e-11	-7.39038e-10	-2.24781
55660979	chr1:55660979:C:T	1.55526e-22	-2.08418	-4.84864e-09	6.3554e-20	-2.08374	-4.84864e-09	2.56573e-11	-2.08419	-4.84864e-09
55661250	chr1:55661250:A:T	1.28317e-22	-7.39038e-10	-2.27649	5.61479e-20	-7.39038e-10	-2.20764	2.11768e-11	-7.39038e-10	-2.27611
55661498	chr1:55661498:A:G	8.90368e-23	-1.75974	-0.882214	1.42007e-20	-1.90254	-1.67979	1.54598e-11	-1.75973	-0.831036
55661628	chr1:55661628:G:A	2.18157e-22	-7.39038e-10	-1.74578	6.41659e-20	-7.39038e-10	-2.07415	3.38354e-11	-7.39038e-10	-1.8075
55661683	chr1:55661683:C:A	1.62667e-22	-1.52347	-0.515819	2.45899e-20	-1.87693	-1.15636	3.71865e-11	-1.52343	-0.18964
55661800	chr1:55661800:A:C	8.73499e-20	-7.39038e-10	4.24668	6.80356e-18	-7.39038e-10	2.58957	1.19042e-07	-7.39038e-10	6.35822
55661830	chr1:55661830:T:A	1.26187e-22	-7.39038e-10	-2.29324	6.72284e-20	-7.39038e-10	-2.02753	3.2766e-11	-7.39038e-10	-1.83962
55662140	chr1:55662140:T:C	1.67212e-23	-2.10625	-2.20807	6.31604e-21	-2.20261	-2.18993	3.30177e-12	-2.10623	-2.02833
55662146	chr1:55662146:T:C	1.58186e-22	-1.27457	-0.792656	4.18809e-20	-1.50747	-0.993327	1.65319e-11	-1.27465	-1.24907
55662872	chr1:55662872:A:T	1.48098e-23	-2.19138	-2.24433	5.46601e-21	-2.20983	-2.32725	2.29022e-12	-2.19139	-2.30897
55662900	chr1:55662900:G:A	1.34223e-22	-7.39038e-10	-2.2315	4.95137e-20	-7.39038e-10	-2.33338	2.05106e-11	-7.39038e-10	-2.30807
55662937	chr1:55662937:A:C	1.64168e-23	-2.18017	-2.15253	5.68367e-21	-2.20447	-2.29356	2.44588e-12	-2.18017	-2.25443
55663198	chr1:55663198:T:C	1.47399e-23	-2.20946	-2.23099	5.4528e-21	-2.21324	-2.32626	2.26765e-12	-2.20946	-2.30081
55663203	chr1:55663203:G:A	1.21253e-22	-7.39038e-10	-2.33312	5.43108e-20	-7.39038e-10	-2.2409	2.04403e-11	-7.39038e-10	-2.31151
55663417	chr1:55663417:A:T	2.62127e-21	-7.39038e-10	0.740416	7.94668e-19	-7.39038e-10	0.442297	4.63015e-10	-7.39038e-10	0.808746
55663861	chr1:55663861:G:A	4.75407e-21	-7.39038e-10	1.33576	1.41913e-18	-7.39038e-10	1.02217	8.59252e-10	-7.39038e-10	1.42705
55663885	chr1:55663885:G:A	4.57921e-21	-7.39038e-10	1.29828	1.39737e-18	-7.39038e-10	1.00672	8.08011e-10	-7.39038e-10	1.36556
55664811	chr1:55664811:T:A	5.07817e-22	-7.39038e-10	-0.900878	3.49291e-19	-7.39038e-10	-0.379721	1.64344e-10	-7.39038e-10	-0.227051
55664830	chr1:55664830:T:C	1.62089e-22	-7.39038e-10	-2.04285	6.81032e-20	-7.39038e-10	-2.0146	2.60421e-11	-7.39038e-10	-2.0693
55665001	chr1:55665001:A:T	2.07332e-22	-7.39038e-10	-1.79668	9.57405e-20	-7.39038e-10	-1.67399	5.05434e-11	-7.39038e-10	-1.40618
55665162	chr1:55665162:T:C	2.02064e-23	-2.16282	-1.96218	7.93563e-21	-2.17417	-1.9901	2.94631e-12	-2.16284	-2.08562
55665421	chr1:55665421:A:G	1.28757e-22	-7.39038e-10	-2.27308	5.91618e-20	-7.39038e-10	-2.15535	2.26607e-11	-7.39038e-10	-2.20838
55665753	chr1:55665753:T:C	1.5492e-22	-7.39038e-10	-2.08809	5.73151e-20	-7.39038e-10	-2.18706	2.74601e-11	-7.39038e-10	-2.01628
55666186	chr1:55666186:G:C	1.50452e-22	-1.29232	-0.825038	2.29645e-20	-1.68518	-1.4165	3.15157e-11	-1.29227	-0.586253
55667178	chr1:55667178:T:C	7.52234e-22	-7.39038e-10	-0.507953	5.42848e-19	-7.39038e-10	0.0612017	2.06278e-10	-7.39038e-10	0.000213654
55667688	chr1:55667688:T:A	1.88411e-22	-1.16404	-0.728337	4.94861e-20	-1.40796	-0.925972	1.95123e-11	-1.16412	-1.19385
55667757	chr1:55667757:A:G	3.25379e-22	-1.74722	0.401209	2.41614e-19	-1.86771	1.11943	3.06485e-10	-1.74724	2.1434
55667881	chr1:55667881:A:T	1.90112e-22	-7.39038e-10	-1.88339	6.61192e-20	-7.39038e-10	-2.04417	3.34099e-11	-7.39038e-10	-1.82016
55667961	chr1:55667961:G:A	1.78942e-23	-2.17331	-2.07321	1.49892e-20	-2.21174	-1.31656	5.24877e-12	-2.1733	-1.49772
55668395	chr1:55668395:A:C	1.57097e-23	-2.19871	-2.17801	5.58191e-21	-2.21255	-2.30354	2.36654e-12	-2.19872	-2.26887
55668811	chr1:55668811:G:T	2.06503e-23	-2.15288	-1.95039	8.05953e-21	-2.16548	-1.98329	3.01737e-12	-2.1529	-2.07173
55668841	chr1:55668841:T:C	2.55761e-21	-7.39038e-10	0.715828	7.8021e-19	-7.39038e-10	0.423937	4.54167e-10	-7.39038e-10	0.789453
55669174	chr1:55669174:G:A	2.55761e-21	-7.39038e-10	0.715828	7.8021e-19	-7.39038e-10	0.423937	4.54167e-10	-7.39038e-10	0.789453
55669407	chr1:55669407:A:G	1.58066e-23	-2.19929	-2.17129	5.59993e-21	-2.21272	-2.30015	2.3763e-12	-2.19929	-2.26418
55669859	chr1:55669859:T:TA	5.13307e-21	-7.39038e-10	1.41246	7.93575e-20	-7.39038e-10	-1.86166	2.82436e-11	-7.39038e-10	-1.98815
55670101	chr1:55670101:T:C	1.64696e-22	-2.0269	-4.84864e-09	6.98078e-20	-1.98988	-4.84864e-09	2.71698e-11	-2.02691	-4.84864e-09
55670106	chr1:55670106:C:T	1.34152e-22	-7.39038e-10	-2.23202	6.00561e-20	-7.39038e-10	-2.14035	2.66436e-11	-7.39038e-10	-2.04647
55670382	chr1:55670382:C:T	1.28433e-22	-7.39038e-10	-2.2756	5.62185e-20	-7.39038e-10	-2.20638	2.11954e-11	-7.39038e-10	-2.27523
55670427	chr1:55670427:C:T	1.23933e-22	-7.39038e-10	-2.31126	4.97061e-20	-7.39038e-10	-2.3295	2.01247e-11	-7.39038e-10	-2.32706
55670554	chr1:55670554:G:A	1.22228e-22	-7.39038e-10	-2.32511	5.61757e-20	-7.39038e-10	-2.20714	2.0505e-11	-7.39038e-10	-2.30834
55670559	chr1:55670559:A:G	1.87091e-22	-7.39038e-10	-1.8994	6.52916e-20	-7.39038e-10	-2.05676	3.28495e-11	-7.39038e-10	-1.83708
55670743	chr1:55670743:G:C	1.57924e-23	-2.20018	-2.17129	5.59848e-21	-2.21298	-2.30015	2.37417e-12	-2.20019	-2.26418
55670808	chr1:55670808:G:A	1.38132e-21	-7.39038e-10	0.0997929	5.11756e-19	-7.39038e-10	0.00222004	2.67662e-10	-7.39038e-10	0.260712
55670889	chr1:55670889:C:G	1.21277e-22	-7.39038e-10	-2.33292	5.02626e-20	-7.39038e-10	-2.31837	2.00216e-11	-7.39038e-10	-2.3322
55671339	chr1:55671339:A:G	1.28433e-22	-7.39038e-10	-2.2756	5.62185e-20	-7.39038e-10	-2.20638	2.11954e-11	-7.39038e-10	-2.27523
55671572	chr1:55671572:A:G	1.63976e-23	-2.21381	-2.12006	5.89714e-21	-2.16018	-2.30098	2.19154e-12	-2.21381	-2.3306
55671865	chr1:55671865:G:A	1.31556e-22	-7.39038e-10	-2.25157	6.30737e-20	-7.39038e-10	-2.09132	2.23939e-11	-7.39038e-10	-2.22023
55671951	chr1:55671951:A:G	4.44959e-23	-2.02749	-1.30811	1.59805e-20	-2.14038	-1.32388	4.63104e-12	-2.02752	-1.76871
55672123	chr1:55672123:C:T	1.28433e-22	-7.39038e-10	-2.2756	5.62185e-20	-7.39038e-10	-2.20638	2.11954e-11	-7.39038e-10	-2.27523
55672326	chr1:55672326:G:C	1.90218e-23	-2.20932	-1.97609	1.83072e-20	-2.20295	-1.12539	6.08113e-12	-2.20932	-1.31451
55672672	chr1:55672672:T:C	1.63572e-23	-2.21381	-2.12252	5.92001e-21	-2.15713	-2.30016	2.19092e-12	-2.21381	-2.33088
55672704	chr1:55672704:A:G	2.10229e-22	-1.63291	-0.149895	3.44017e-20	-1.95899	-0.738531	5.96998e-11	-1.63288	0.393191
55672933	chr1:55672933:G:A	1.76724e-23	-2.02466	-2.23434	6.3189e-21	-2.17192	-2.22017	3.42638e-12	-2.02463	-2.07288
55672971	chr1:55672971:G:A	2.95688e-23	-1.82437	-1.91991	1.39996e-20	-1.46451	-2.13209	4.21647e-12	-1.82437	-2.06565
55673012	chr1:55673012:G:A	1.3348e-22	-7.39038e-10	-2.23705	4.97032e-20	-7.39038e-10	-2.32956	2.08706e-11	-7.39038e-10	-2.29067
55673301	chr1:55673301:G:A	1.00532e-22	-1.65489	-0.865624	1.66541e-20	-1.98245	-1.44052	2.21187e-11	-1.65486	-0.57773
55673871	chr1:55673871:G:A	1.23365e-22	-7.39038e-10	-2.31585	1.00837e-19	-7.39038e-10	-1.62212	6.14035e-11	-7.39038e-10	-1.21155
55674008	chr1:55674008:A:G	1.46628e-23	-2.21348	-2.23221	6.0227e-21	-2.1618	-2.2783	2.18802e-12	-2.21348	-2.33254
55674079	chr1:55674079:A:G	1.49704e-23	-2.20934	-2.21558	6.08425e-21	-2.13829	-2.29163	2.19522e-12	-2.20935	-2.33339
55674097	chr1:55674097:C:T	4.63001e-23	-1.3206	-1.97526	1.2552e-20	-1.719	-1.98675	6.85234e-12	-1.32058	-2.08384
55674109	chr1:55674109:G:A	2.3422e-22	-7.39038e-10	-1.67474	7.87215e-20	-7.39038e-10	-1.86971	4.27014e-11	-7.39038e-10	-1.57478
55674142	chr1:55674142:A:G	1.32365e-22	-7.39038e-10	-2.24544	6.42445e-20	-7.39038e-10	-2.07293	3.06687e-11	-7.39038e-10	-1.90577
55674499	chr1:55674499:A:G	4.48927e-23	-2.05191	-1.27481	1.62789e-20	-2.15487	-1.29088	4.63228e-12	-2.05194	-1.74403
55674903	chr1:55674903:A:C	4.41436e-23	-2.03544	-1.30811	1.59093e-20	-2.14484	-1.32388	4.59438e-12	-2.03547	-1.76871
55675235	chr1:55675235:G:A	1.2274e-22	-7.39038e-10	-2.32093	7.56127e-20	-7.39038e-10	-1.91	3.79138e-11	-7.39038e-10	-1.6937
55675283	chr1:55675283:T:C	1.88715e-22	-7.39038e-10	-1.89076	1.76815e-19	-7.39038e-10	-1.06052	4.39863e-11	-7.39038e-10	-1.54513
55675513	chr1:55675513:T:A	2.70459e-22	-7.39038e-10	-1.53088	1.21607e-19	-7.39038e-10	-1.43483	6.01018e-11	-7.39038e-10	-1.23297
55675558	chr1:55675558:T:C	4.85958e-23	-2.19915	-1.04831	1.39633e-20	-2.21351	-1.38568	7.61071e-12	-2.19916	-1.10029
55675859	chr1:55675859:T:C	1.85684e-23	-2.20599	-2.00354	1.7205e-20	-2.2071	-1.18333	5.75868e-12	-2.20599	-1.37232
55675988	chr1:55675988:G:A	4.8071e-23	-2.19951	-1.05881	1.38367e-20	-2.2136	-1.3947	7.53014e-12	-2.19952	-1.11058
55676293	chr1:55676293:A:G	2.64006e-23	-2.2047	-1.65291	7.72563e-21	-2.14326	-2.04782	3.76712e-12	-2.2047	-1.798
55676352	chr1:55676352:A:G	4.80509e-23	-2.20044	-1.0583	1.38322e-20	-2.2137	-1.39493	7.49662e-12	-2.20045	-1.11411
55676385	chr1:55676385:C:T	1.21289e-22	-7.39038e-10	-2.33282	5.05536e-20	-7.39038e-10	-2.31259	2.0157e-11	-7.39038e-10	-2.32546
55676448	chr1:55676448:G:A	2.2684e-22	-7.39038e-10	-1.70675	7.65753e-20	-7.39038e-10	-1.89735	4.13143e-11	-7.39038e-10	-1.6078
55676975	chr1:55676975:A:G	4.41269e-22	-7.39038e-10	-1.04135	2.98015e-19	-7.39038e-10	-0.538482	1.3979e-10	-7.39038e-10	-0.388873
55676994	chr1:55676994:T:C	1.21246e-22	-7.39038e-10	-2.33318	5.46836e-20	-7.39038e-10	-2.23406	2.04217e-11	-7.39038e-10	-2.31242
55677358	chr1:55677358:G:C	1.29572e-21	-7.39038e-10	0.0358231	4.84296e-19	-7.39038e-10	-0.0529305	2.51564e-10	-7.39038e-10	0.198683
55677536	chr1:55677536:A:G	1.87908e-22	-1.63323	-0.261823	3.1358e-20	-1.95788	-0.832274	5.27198e-11	-1.63319	0.269171
55677611	chr1:55677611:A:G	1.34555e-23	-2.21317	-2.31844	8.11035e-21	-2.18959	-1.95289	2.81475e-12	-2.21317	-2.08097
55677906	chr1:55677906:G:T	1.38474e-22	-2.20031	-4.84864e-09	6.46746e-20	-2.06626	-4.84864e-09	2.28445e-11	-2.2003	-4.84864e-09
55678017	chr1:55678017:T:C	4.83787e-23	-2.2069	-1.04504	1.40236e-20	-2.21334	-1.38154	7.58517e-12	-2.2069	-1.09592
55678047	chr1:55678047:G:A	4.43024e-22	-7.39038e-10	-1.03738	2.99682e-19	-7.39038e-10	-0.532904	1.40582e-10	-7.39038e-10	-0.383223
55678100	chr1:55678100:A:C	7.18749e-23	-2.20465	-0.651426	3.37459e-20	-2.21371	-0.503055	6.46211e-12	-2.20464	-1.25842
55678370	chr1:55678370:T:C	1.30351e-22	-7.39038e-10	-2.26077	6.30659e-20	-7.39038e-10	-2.09145	3.01791e-11	-7.39038e-10	-1.92186
55678489	chr1:55678489:T:C	1.32035e-21	-7.39038e-10	0.0546551	4.93187e-19	-7.39038e-10	-0.0347394	2.56475e-10	-7.39038e-10	0.218017
55679029	chr1:55679029:T:C	5.088e-23	-2.19928	-1.00225	1.45416e-20	-2.21357	-1.34504	7.96906e-12	-2.19929	-1.05416
55679046	chr1:55679046:T:A	1.80161e-22	-7.39038e-10	-1.93715	6.79402e-20	-7.39038e-10	-2.017	2.95431e-11	-7.39038e-10	-1.94316
55679093	chr1:55679093:C:T	1.67376e-22	-1.11496	-0.895794	4.34819e-20	-1.36681	-1.09647	1.76423e-11	-1.11505	-1.34366
55679150	chr1:55679150:G:A	2.87976e-23	-2.21375	-1.55696	7.9507e-21	-2.1818	-1.98057	4.07792e-12	-2.21375	-1.70968
55679325	chr1:55679325:C:G	2.81581e-23	-2.2127	-1.58046	7.90457e-21	-2.1722	-1.99599	3.99854e-12	-2.2127	-1.73038
55679356	chr1:55679356:A:G	4.79912e-23	-2.19985	-1.06013	1.38204e-20	-2.21365	-1.39584	7.51786e-12	-2.19986	-1.11188
55679992	chr1:55679992:G:C	4.79298e-23	-2.20461	-1.05665	1.38655e-20	-2.21374	-1.39248	7.50912e-12	-2.20461	-1.10828
55680002	chr1:55680002:C:G	1.28641e-22	-7.39038e-10	-2.27398	6.46779e-20	-7.39038e-10	-2.06621	3.11811e-11	-7.39038e-10	-1.8892
55680201	chr1:55680201:A:G	4.81646e-23	-2.19972	-1.05665	1.3867e-20	-2.21363	-1.39248	7.54588e-12	-2.19973	-1.10828
55680613	chr1:55680613:A:G	1.28312e-21	-7.39038e-10	0.0260485	4.7964e-19	-7.39038e-10	-0.0625909	2.49001e-10	-7.39038e-10	0.188445
55680777	chr1:55680777:G:T	9.94483e-23	-1.62278	-0.908586	1.65005e-20	-1.96047	-1.47176	2.18591e-11	-1.62274	-0.621655
55680815	chr1:55680815:T:C	6.16427e-23	-2.1442	-0.865444	1.46446e-20	-2.0012	-1.55035	2.24758e-11	-2.1442	-0.072375
55681160	chr1:55681160:T:C	1.21252e-22	-7.39038e-10	-2.33313	5.4119e-20	-7.39038e-10	-2.24444	2.04324e-11	-7.39038e-10	-2.31189
55681569	chr1:55681569:G:A	1.3557e-23	-2.21295	-2.31115	8.34121e-21	-2.19108	-1.92334	2.88883e-12	-2.21295	-2.05521
55682816	chr1:55682816:T:A	3.14461e-22	0.747586	-2.12773	1.6113e-19	1.02796	-2.18138	4.91871e-11	0.74749	-2.18087
55682974	chr1:55682974:G:C	1.34481e-23	-2.21336	-2.3188	8.10245e-21	-2.18854	-1.95492	2.80978e-12	-2.21336	-2.08255
55682989	chr1:55682989:T:C	2.13019e-22	-7.39038e-10	-1.76962	1.03403e-19	-7.39038e-10	-1.59699	5.14549e-11	-7.39038e-10	-1.38831
55683001	chr1:55683001:A:G	4.62862e-23	-2.04059	-1.25556	1.65818e-20	-2.14789	-1.27943	4.74522e-12	-2.04062	-1.73126
55683295	chr1:55683295:A:G	1.35672e-23	-2.21286	-2.31048	8.39218e-21	-2.19157	-1.91675	2.8985e-12	-2.21286	-2.05196
55683431	chr1:55683431:T:A	1.48796e-22	-7.39038e-10	-2.12842	7.72626e-20	-7.39038e-10	-1.88842	3.85688e-11	-7.39038e-10	-1.67657
55683717	chr1:55683717:C:T	4.4392e-22	-7.39038e-10	-1.03536	2.27578e-19	-7.39038e-10	-0.808135	6.85088e-11	-7.39038e-10	-1.10205
55683902	chr1:55683902:A:G	2.14062e-23	-2.14928	-1.91804	8.34328e-21	-2.15877	-1.9554	3.10717e-12	-2.1493	-2.046
55684511	chr1:55684511:C:A	1.94471e-22	-1.05075	-0.809964	4.98098e-20	-1.31077	-1.01665	2.021e-11	-1.05084	-1.27199
55684737	chr1:55684737:A:C	1.30402e-21	-7.39038e-10	0.0422092	4.87305e-19	-7.39038e-10	-0.0467362	2.53196e-10	-7.39038e-10	0.205152
55684941	chr1:55684941:A:T	5.22795e-22	-0.87181	-4.84864e-09	4.51951e-19	-0.122053	-4.84864e-09	8.62546e-11	-0.871711	-4.84864e-09
55685031	chr1:55685031:T:C	1.3495e-23	-2.21381	-2.31487	8.32812e-21	-2.18179	-1.9342	2.85668e-12	-2.21381	-2.06555
55685069	chr1:55685069:G:A	3.00002e-23	-2.1396	-1.59019	1.05085e-20	-2.15051	-1.73294	3.98946e-12	-2.13962	-1.80573
55685104	chr1:55685104:T:C	7.01147e-23	-2.2078	-0.673065	3.30067e-20	-2.21375	-0.525164	6.33255e-12	-2.2078	-1.27551
55685175	chr1:55685175:C:T	3.69225e-23	-2.20616	-1.31602	1.17303e-20	-2.21357	-1.55988	6.01363e-12	-2.20617	-1.32882
55685336	chr1:55685336:A:T	9.93295e-23	-1.61896	-0.913597	1.64672e-20	-1.95828	-1.47598	2.18029e-11	-1.61893	-0.628044
55685347	chr1:55685347:C:A	1.31407e-22	-7.39038e-10	-2.2527	4.97042e-20	-7.39038e-10	-2.32954	2.02656e-11	-7.39038e-10	-2.32009
55685381	chr1:55685381:T:G	1.28514e-22	-7.39038e-10	-2.27496	5.6256e-20	-7.39038e-10	-2.20571	2.12057e-11	-7.39038e-10	-2.27474
55685619	chr1:55685619:C:T	4.64529e-22	-7.39038e-10	-0.989976	3.18957e-19	-7.39038e-10	-0.470572	1.49253e-10	-7.39038e-10	-0.323368
55685730	chr1:55685730:C:G	8.28603e-23	-1.70794	-1.0059	2.86403e-20	-1.2902	-1.59061	7.50718e-12	-1.70794	-1.60521
55685781	chr1:55685781:C:T	1.34602e-22	-7.39038e-10	-2.22867	6.67008e-20	-7.39038e-10	-2.03541	3.20077e-11	-7.39038e-10	-1.86304
55685826	chr1:55685826:T:G	2.76737e-23	-2.21128	-1.59924	7.83406e-21	-2.16531	-2.01184	3.9294e-12	-2.21128	-1.74925
55685902	chr1:55685902:A:C	3.13277e-23	-2.21053	-1.47596	8.34638e-21	-2.16353	-1.95027	4.22969e-12	-2.21053	-1.67635
55686625	chr1:55686625:G:A	4.63788e-22	-7.39038e-10	-0.991573	3.14144e-19	-7.39038e-10	-0.485776	1.45677e-10	-7.39038e-10	-0.347625
55686901	chr1:55686901:G:A	1.33648e-22	-7.39038e-10	-2.23579	6.09513e-20	-7.39038e-10	-2.12555	2.86686e-11	-7.39038e-10	-1.97321
55687052	chr1:55687052:T:G	2.4453e-23	-2.11744	-1.81681	6.01157e-21	-2.12115	-2.3208	2.47914e-12	-2.11744	-2.30366
55687387	chr1:55687387:T:C	1.25781e-22	-7.39038e-10	-2.29646	5.13735e-20	-7.39038e-10	-2.2965	2.19771e-11	-7.39038e-10	-2.23901
55687563	chr1:55687563:C:T	1.41157e-22	-7.39038e-10	-2.18113	5.71805e-20	-7.39038e-10	-2.18941	2.63734e-11	-7.39038e-10	-2.05666
55687573	chr1:55687573:T:C	2.39756e-23	-2.12958	-1.82439	5.93408e-21	-2.1326	-2.32231	2.44356e-12	-2.12958	-2.30598
55687607	chr1:55687607:A:G	1.21231e-22	-7.39038e-10	-2.3333	5.32868e-20	-7.39038e-10	-2.25994	2.02433e-11	-7.39038e-10	-2.32119
55687788	chr1:55687788:A:T	1.34876e-22	-7.39038e-10	-2.22665	4.95365e-20	-7.39038e-10	-2.33292	2.04912e-11	-7.39038e-10	-2.30902
55688269	chr1:55688269:G:A	2.08407e-23	-2.19094	-1.90315	8.15369e-21	-2.19642	-1.94074	3.06795e-12	-2.19095	-2.01705
55688418	chr1:55688418:T:C	1.35888e-22	-7.39038e-10	-2.21917	5.96025e-20	-7.39038e-10	-2.14793	2.78324e-11	-7.39038e-10	-2.00281
55688644	chr1:55688644:A:G	2.536e-23	-2.10272	-1.7951	6.1631e-21	-2.10046	-2.31659	2.53348e-12	-2.10272	-2.2967
55688734	chr1:55688734:G:T	2.28447e-22	-1.6997	-4.84864e-09	6.16067e-20	-2.11486	-4.84864e-09	3.76837e-11	-1.69979	-4.84864e-09
55688820	chr1:55688820:A:G	1.31212e-22	-7.39038e-10	-2.25419	4.96538e-20	-7.39038e-10	-2.33055	2.08342e-11	-7.39038e-10	-2.29242
55688966	chr1:55688966:T:G	2.54321e-23	-2.1291	-1.76589	5.99361e-21	-2.13188	-2.31305	2.48231e-12	-2.1291	-2.29072
55689091	chr1:55689091:A:G	1.35926e-22	-1.11388	-1.10501	2.57279e-20	-1.41623	-1.57182	1.36997e-11	-1.11396	-1.59769
55689156	chr1:55689156:A:G	3.99333e-22	-2.04879	0.90759	3.22434e-20	-2.15071	-0.611605	5.90718e-11	-2.04879	0.798534
55689350	chr1:55689350:C:T	1.43227e-23	-2.13807	-2.33108	6.84964e-21	-2.16762	-2.14381	2.8479e-12	-2.13808	-2.14435
55689354	chr1:55689354:C:T	3.52752e-22	-2.03309	0.767858	3.74199e-20	-2.13225	-0.481177	4.94955e-11	-2.0331	0.605964
55689480	chr1:55689480:T:C	1.21297e-22	-7.39038e-10	-2.33276	5.03992e-20	-7.39038e-10	-2.31565	1.99985e-11	-7.39038e-10	-2.33336
55689572	chr1:55689572:C:G	2.36881e-23	-2.11418	-1.85184	5.99617e-21	-2.11857	-2.32593	2.46646e-12	-2.11418	-2.31205
55689578	chr1:55689578:A:C	1.74154e-23	-2.12253	-2.15111	5.81805e-21	-2.14812	-2.32654	2.40871e-12	-2.12254	-2.32739
55689715	chr1:55689715:A:G	2.39545e-23	-2.12103	-1.83382	5.96883e-21	-2.12539	-2.32369	2.45899e-12	-2.12103	-2.30823
55689865	chr1:55689865:A:T	1.47427e-21	-7.39038e-10	0.164921	5.45559e-19	-7.39038e-10	0.0661834	2.86353e-10	-7.39038e-10	0.328211
55689870	chr1:55689870:A:G	5.39505e-23	-1.41486	-1.72807	4.40333e-20	-1.48073	-0.969948	3.06069e-11	-1.41488	-0.492911
55689916	chr1:55689916:A:T	2.35342e-23	-2.11837	-1.85417	5.97114e-21	-2.12265	-2.32604	2.45512e-12	-2.11837	-2.31247
55690148	chr1:55690148:G:A	1.27389e-22	-7.39038e-10	-2.28375	5.37271e-20	-7.39038e-10	-2.25171	2.11848e-11	-7.39038e-10	-2.27573
55690155	chr1:55690155:C:T	1.21413e-22	-7.39038e-10	-2.3318	5.48896e-20	-7.39038e-10	-2.2303	2.05656e-11	-7.39038e-10	-2.30539
55690182	chr1:55690182:T:C	2.37455e-23	-2.12061	-1.843	5.96932e-21	-2.12453	-2.32447	2.45663e-12	-2.12061	-2.30961
55690368	chr1:55690368:A:G	2.39516e-23	-2.11569	-1.83928	5.99917e-21	-2.11981	-2.3242	2.46958e-12	-2.11569	-2.30928
55690412	chr1:55690412:C:T	1.86972e-22	-7.39038e-10	-1.90004	7.01008e-20	-7.39038e-10	-1.98569	3.09642e-11	-7.39038e-10	-1.89618
55690755	chr1:55690755:C:T	1.33853e-23	-2.20348	-2.33336	7.09469e-21	-2.21103	-2.06525	2.94777e-12	-2.20348	-2.04448
55691130	chr1:55691130:G:A	2.29165e-23	-2.12268	-1.87646	5.93593e-21	-2.12655	-2.32805	2.44016e-12	-2.12268	-2.31427
55691182	chr1:55691182:T:C	7.85142e-22	-1.86267	1.39753	9.46981e-20	-1.90143	0.216498	1.21554e-10	-1.86268	1.33402
55691234	chr1:55691234:C:T	3.16275e-22	0.741401	-2.11579	1.59473e-19	1.01038	-2.17413	4.93228e-11	0.741302	-2.17193
55691302	chr1:55691302:G:C	1.70402e-22	-7.39038e-10	-1.99284	1.01778e-19	-7.39038e-10	-1.61284	4.67333e-11	-7.39038e-10	-1.48456
55691396	chr1:55691396:C:G	2.06059e-23	-2.09899	-2.00643	6.01896e-21	-2.10785	-2.33286	2.45524e-12	-2.09899	-2.3318
55691397	chr1:55691397:A:T	1.46138e-23	-2.12155	-2.32748	5.49311e-21	-2.20067	-2.33146	2.60669e-12	-2.12156	-2.24938
55691481	chr1:55691481:G:A	4.53766e-23	-1.9039	-1.41211	1.54943e-20	-2.05698	-1.43817	4.83818e-12	-1.90393	-1.84854
55691670	chr1:55691670:C:T	1.61906e-22	-7.39038e-10	-2.04398	5.1952e-20	-7.39038e-10	-2.28531	2.30739e-11	-7.39038e-10	-2.19031
55691806	chr1:55691806:T:C	2.27006e-23	-2.12838	-1.88023	5.90246e-21	-2.13238	-2.32788	2.42805e-12	-2.12838	-2.31354
55691813	chr1:55691813:C:T	1.41006e-23	-2.15306	-2.33173	7.57417e-21	-2.17716	-2.03372	3.18844e-12	-2.15306	-2.01642
55692280	chr1:55692280:A:G	1.82697e-22	-2.19614	0.272969	2.05883e-20	-2.05962	-1.15128	2.29022e-11	-2.19613	-0.0016443
55692563	chr1:55692563:A:G	2.46188e-22	-1.86933	0.244424	4.31962e-20	-1.90605	-0.563819	4.19999e-11	-1.86934	0.277992
55693012	chr1:55693012:G:T	1.32418e-22	-7.39038e-10	-2.24503	4.95563e-20	-7.39038e-10	-2.33252	2.05296e-11	-7.39038e-10	-2.30715
55693370	chr1:55693370:G:A	2.14562e-23	-2.11979	-1.9452	5.92601e-21	-2.12294	-2.33334	2.4065e-12	-2.11979	-2.33105
55693499	chr1:55693499:G:A	1.96914e-22	-0.888302	-0.959932	5.07618e-20	-1.16747	-1.14101	2.12228e-11	-0.888398	-1.38554
55693537	chr1:55693537:G:T	1.63716e-22	-2.03287	-4.84864e-09	8.50814e-20	-1.79202	-4.84864e-09	2.70063e-11	-2.03294	-4.84864e-09
55693667	chr1:55693667:G:A	2.23044e-23	-2.12336	-1.90285	5.91611e-21	-2.12504	-2.3329	2.4074e-12	-2.12336	-2.3271
55693768	chr1:55693768:C:T	2.13503e-23	-2.12503	-1.9449	5.89611e-21	-2.12799	-2.33334	2.39396e-12	-2.12503	-2.33103
55695652	chr1:55695652:G:A	1.92515e-23	-2.19932	-1.97409	7.54489e-21	-2.20378	-2.01097	2.86139e-12	-2.19933	-2.07837
55695757	chr1:55695757:G:A	1.39659e-22	-0.992047	-1.19975	2.78576e-20	-1.30464	-1.60388	1.57326e-11	-0.992124	-1.58115
55695788	chr1:55695788:G:A	1.43735e-22	-0.967044	-1.19598	2.85544e-20	-1.28296	-1.60086	1.61805e-11	-0.967122	-1.57809
55695805	chr1:55695805:T:C	1.9812e-23	-2.12021	-2.0245	5.95189e-21	-2.12353	-2.32839	2.40051e-12	-2.12021	-2.33312
55695827	chr1:55695827:T:C	4.97729e-23	-1.40511	-1.81842	4.09909e-20	-1.462	-1.06027	2.78444e-11	-1.40512	-0.597257
55695928	chr1:55695928:A:G	1.54971e-21	-7.39038e-10	0.214826	5.7728e-19	-7.39038e-10	0.1227	3.02669e-10	-7.39038e-10	0.383625
55696061	chr1:55696061:A:C	1.48199e-22	-2.13244	-4.84864e-09	5.8914e-20	-2.15955	-4.84864e-09	2.44486e-11	-2.13244	-4.84864e-09
55696320	chr1:55696320:A:T	1.39861e-22	-1.01736	-1.17299	2.78521e-20	-1.32634	-1.58238	1.56778e-11	-1.01744	-1.55933
55696555	chr1:55696555:C:G	2.25428e-23	-2.12647	-1.88912	5.89865e-21	-2.12933	-2.33158	2.40892e-12	-2.12647	-2.32337
55696822	chr1:55696822:C:G	2.25478e-23	-2.12307	-1.89229	5.91395e-21	-2.12642	-2.3319	2.41539e-12	-2.12307	-2.32408
55696917	chr1:55696917:C:T	1.51089e-22	-7.39038e-10	-2.11313	5.64785e-20	-7.39038e-10	-2.20177	2.15306e-11	-7.39038e-10	-2.25954
55696956	chr1:55696956:A:T	1.31209e-22	-7.39038e-10	-2.25421	4.97388e-20	-7.39038e-10	-2.32884	2.00296e-11	-7.39038e-10	-2.3318
55697087	chr1:55697087:G:T	1.93342e-23	-2.19504	-1.97409	7.57084e-21	-2.20035	-2.01097	2.87367e-12	-2.19505	-2.07837
55697683	chr1:55697683:T:C	1.92152e-23	-2.19927	-1.97603	7.52975e-21	-2.20373	-2.01303	2.8565e-12	-2.19928	-2.08014
55697785	chr1:55697785:G:A	2.10371e-22	-0.952795	-0.829333	3.40058e-20	-1.27331	-1.43578	2.1046e-11	-0.952879	-1.32943
55697798	chr1:55697798:T:G	1.5734e-22	-7.39038e-10	-2.07259	5.93315e-20	-7.39038e-10	-2.15249	2.74287e-11	-7.39038e-10	-2.01742
55698046	chr1:55698046:G:A	2.15765e-23	-2.10476	-1.95463	6.02552e-21	-2.10648	-2.33314	2.44146e-12	-2.10476	-2.33166
55698183	chr1:55698183:C:T	2.03268e-23	-2.11103	-2.00803	5.99906e-21	-2.11384	-2.33019	2.42201e-12	-2.11103	-2.33338
55698311	chr1:55698311:G:A	2.34203e-23	-2.11377	-1.86362	5.98277e-21	-2.11691	-2.32983	2.44928e-12	-2.11377	-2.31944
55698346	chr1:55698346:A:G	5.93657e-22	-1.88845	1.14375	7.52183e-20	-1.92895	0.0137223	9.15014e-11	-1.88846	1.0758
55698390	chr1:55698390:A:G	2.18333e-23	-2.11004	-1.93752	5.99731e-21	-2.11093	-2.33338	2.43211e-12	-2.11004	-2.33021
55698718	chr1:55698718:G:T	2.07233e-23	-2.10194	-1.9978	6.04706e-21	-2.10492	-2.33113	2.44427e-12	-2.10194	-2.33333
55698842	chr1:55698842:C:T	2.15145e-23	-2.10613	-1.95614	6.02106e-21	-2.10726	-2.3331	2.43787e-12	-2.10613	-2.33176
55698894	chr1:55698894:A:G	1.65426e-22	-7.39038e-10	-2.02247	4.99157e-20	-7.39038e-10	-2.32529	2.00062e-11	-7.39038e-10	-2.33297
55699164	chr1:55699164:T:G	2.66711e-22	-7.39038e-10	-1.54483	6.75392e-20	-7.39038e-10	-2.02292	3.32272e-11	-7.39038e-10	-1.82564
55700548	chr1:55700548:G:T	2.60268e-22	-1.88587	0.316583	4.29896e-20	-1.91942	-0.555244	3.77437e-11	-1.88588	0.187683
55700553	chr1:55700553:A:G	1.90521e-23	-2.2069	-1.97692	7.47627e-21	-2.21012	-2.01377	2.83279e-12	-2.20691	-2.08084
55700592	chr1:55700592:A:G	1.45078e-22	-7.39038e-10	-2.15373	5.54555e-20	-7.39038e-10	-2.22005	2.521e-11	-7.39038e-10	-2.10177
55700758	chr1:55700758:C:CT	1.4723e-22	-7.39038e-10	-2.139	7.51482e-20	-7.39038e-10	-1.91617	2.5775e-11	-7.39038e-10	-2.07961
55700819	chr1:55700819:G:A	2.00073e-23	-2.00936	-2.12555	1.19134e-20	-1.64054	-2.11743	3.41134e-12	-2.00936	-2.09255
55701446	chr1:55701446:ATATACATTAGT:A	1.33554e-23	-2.2059	-2.33318	6.0337e-21	-2.11521	-2.32306	2.31139e-12	-2.2059	-2.28526
55701649	chr1:55701649:C:T	1.77833e-22	-7.39038e-10	-1.95015	8.95698e-20	-7.39038e-10	-1.74061	4.22414e-11	-7.39038e-10	-1.58561
55701830	chr1:55701830:T:C	4.54578e-22	-1.9087	0.897072	6.11721e-20	-1.94709	-0.174843	7.04488e-11	-1.90871	0.834581
55701834	chr1:55701834:T:A	1.32988e-22	-7.39038e-10	-2.24074	5.02553e-20	-7.39038e-10	-2.31851	2.06661e-11	-7.39038e-10	-2.30052
55702073	chr1:55702073:G:C	1.36629e-22	-7.39038e-10	-2.21373	5.25613e-20	-7.39038e-10	-2.27365	2.3562e-11	-7.39038e-10	-2.16938
55702245	chr1:55702245:A:G	2.32982e-23	-2.08402	-1.8986	6.14563e-21	-2.08784	-2.33204	2.50966e-12	-2.08402	-2.32484
55702337	chr1:55702337:G:A	1.29908e-22	-7.39038e-10	-2.26418	6.23949e-20	-7.39038e-10	-2.10214	2.18079e-11	-7.39038e-10	-2.24674
55702575	chr1:55702575:C:G	1.75135e-22	-7.39038e-10	-1.96544	6.66738e-20	-7.39038e-10	-2.03582	2.8999e-11	-7.39038e-10	-1.96175
55702653	chr1:55702653:G:A	4.18928e-22	-7.39038e-10	-1.0933	3.04373e-19	-7.39038e-10	-0.517372	8.81132e-11	-7.39038e-10	-0.850391
55702719	chr1:55702719:A:G	1.89535e-22	-2.18405	0.297621	2.16985e-20	-2.02626	-1.13212	2.37646e-11	-2.18404	0.0232255
55702836	chr1:55702836:C:T	1.85922e-23	-2.0905	-2.11776	5.95071e-21	-2.12037	-2.33175	2.47517e-12	-2.09051	-2.33219
55702891	chr1:55702891:A:T	1.82429e-23	-2.10922	-2.11801	5.85594e-21	-2.13646	-2.33171	2.42936e-12	-2.10923	-2.33216
55702966	chr1:55702966:C:A	1.28195e-22	-7.39038e-10	-2.27745	4.95224e-20	-7.39038e-10	-2.3332	2.02885e-11	-7.39038e-10	-2.31896
55703130	chr1:55703130:T:C	1.92611e-23	-2.19882	-1.97409	7.54808e-21	-2.20336	-2.01097	2.86282e-12	-2.19883	-2.07837
55703484	chr1:55703484:G:C	3.2292e-23	-1.95951	-1.69667	8.92961e-21	-2.02977	-2.01648	6.5496e-12	-1.95954	-1.49007
55703676	chr1:55703676:G:C	1.53268e-22	-7.39038e-10	-2.09881	5.35221e-20	-7.39038e-10	-2.25553	2.07458e-11	-7.39038e-10	-2.29667
55703902	chr1:55703902:C:T	2.95084e-21	0.858847	-4.84864e-09	2.06679e-18	1.39812	-4.84864e-09	4.86747e-10	0.858732	-4.84864e-09
55703922	chr1:55703922:G:A	1.68999e-22	-7.39038e-10	-2.00111	8.32461e-20	-7.39038e-10	-1.81383	2.87976e-11	-7.39038e-10	-1.96872
55704422	chr1:55704422:G:T	1.38378e-22	-7.39038e-10	-2.20101	5.79977e-20	-7.39038e-10	-2.17522	2.68135e-11	-7.39038e-10	-2.04011
55704505	chr1:55704505:G:A	2.06838e-23	-1.77554	-2.32611	8.87803e-21	-1.77622	-2.27583	3.4013e-12	-1.77543	-2.32942
55704851	chr1:55704851:G:A	1.35041e-22	-7.39038e-10	-2.22542	6.90759e-20	-7.39038e-10	-2.00042	3.05684e-11	-7.39038e-10	-1.90905
55704868	chr1:55704868:TG:T	1.92671e-23	-2.19851	-1.97409	7.55014e-21	-2.20309	-2.01097	2.86371e-12	-2.19852	-2.07837
55705206	chr1:55705206:T:A	1.27818e-22	-7.39038e-10	-2.28039	4.95304e-20	-7.39038e-10	-2.33304	2.05633e-11	-7.39038e-10	-2.30551
55705438	chr1:55705438:A:G	1.58181e-22	-7.39038e-10	-2.06726	4.96113e-20	-7.39038e-10	-2.33141	2.01104e-11	-7.39038e-10	-2.32778
55705604	chr1:55705604:G:A	1.93035e-23	-2.20257	-1.96815	7.57808e-21	-2.20786	-2.00251	2.86944e-12	-2.20258	-2.07232
55706058	chr1:55706058:G:A	3.9617e-23	-2.18166	-1.27008	1.62117e-20	-2.18224	-1.26765	3.90694e-12	-2.18165	-1.78461
55706104	chr1:55706104:T:C	1.22277e-22	-7.39038e-10	-2.32471	5.37825e-20	-7.39038e-10	-2.25068	2.00361e-11	-7.39038e-10	-2.33148
55706363	chr1:55706363:C:T	1.28262e-22	-7.39038e-10	-2.27693	4.9521e-20	-7.39038e-10	-2.33323	2.02941e-11	-7.39038e-10	-2.31868
55706384	chr1:55706384:G:A	5.77909e-23	-2.09048	-0.983692	2.51626e-20	-2.13814	-0.872131	7.1222e-12	-2.09047	-1.27532
55707760	chr1:55707760:AC:A	1.33208e-22	-7.39038e-10	-2.23909	4.96191e-20	-7.39038e-10	-2.33125	2.07385e-11	-7.39038e-10	-2.29702
55708217	chr1:55708217:C:T	5.07019e-23	-1.80964	-1.3954	1.69324e-20	-1.98474	-1.42166	5.38181e-12	-1.80968	-1.83631
55708235	chr1:55708235:A:G	1.5744e-22	-7.39038e-10	-2.07196	5.94976e-20	-7.39038e-10	-2.14969	2.75173e-11	-7.39038e-10	-2.0142
55708630	chr1:55708630:A:T	2.19913e-23	-2.17449	-1.86586	5.68247e-21	-2.16648	-2.33176	2.31625e-12	-2.17449	-2.31457
55710003	chr1:55710003:C:T	1.25661e-22	-7.39038e-10	-2.29741	5.86649e-20	-7.39038e-10	-2.16379	2.10372e-11	-7.39038e-10	-2.28272
55710044	chr1:55710044:G:A	2.47066e-22	-7.39038e-10	-1.62134	9.82426e-20	-7.39038e-10	-1.64819	4.54724e-11	-7.39038e-10	-1.51191
55710736	chr1:55710736:A:G	1.358e-22	-7.39038e-10	-2.21982	4.99965e-20	-7.39038e-10	-2.32367	2.12139e-11	-7.39038e-10	-2.27436
55710787	chr1:55710787:C:A	1.37405e-22	-7.39038e-10	-2.20807	6.76082e-20	-7.39038e-10	-2.0219	2.38293e-11	-7.39038e-10	-2.1581
55711308	chr1:55711308:GT:G	1.33345e-22	-7.39038e-10	-2.23806	4.99955e-20	-7.39038e-10	-2.32369	2.14898e-11	-7.39038e-10	-2.26143
55711338	chr1:55711338:C:G	1.70939e-22	-7.39038e-10	-1.98969	5.73351e-20	-7.39038e-10	-2.18671	2.16376e-11	-7.39038e-10	-2.25458
55711368	chr1:55711368:A:T	1.54971e-21	-7.39038e-10	0.214826	5.7728e-19	-7.39038e-10	0.1227	3.02669e-10	-7.39038e-10	0.383625
55711397	chr1:55711397:A:G	1.25631e-22	-7.39038e-10	-2.29765	6.09151e-20	-7.39038e-10	-2.12615	2.12863e-11	-7.39038e-10	-2.27095
55711406	chr1:55711406:A:G	1.21633e-22	-7.39038e-10	-2.32999	5.08432e-20	-7.39038e-10	-2.30688	1.99985e-11	-7.39038e-10	-2.33335
55711631	chr1:55711631:T:G	1.26393e-22	-7.39038e-10	-2.29161	6.6132e-20	-7.39038e-10	-2.04397	4.26659e-11	-7.39038e-10	-1.57561
55711845	chr1:55711845:C:A	1.71673e-23	-2.10613	-2.18186	5.96147e-21	-2.13179	-2.31852	2.47107e-12	-2.10614	-2.31822
55711923	chr1:55711923:C:T	1.63231e-22	-7.39038e-10	-2.03583	5.556e-20	-7.39038e-10	-2.21816	2.13414e-11	-7.39038e-10	-2.26836
55712009	chr1:55712009:ATACT:A	1.88061e-23	-2.04377	-2.15305	1.09671e-20	-1.69914	-2.14158	3.19447e-12	-2.04377	-2.12382
55712388	chr1:55712388:G:T	1.35057e-22	-7.39038e-10	-2.2253	5.98188e-20	-7.39038e-10	-2.14431	2.78944e-11	-7.39038e-10	-2.00059
55712457	chr1:55712457:A:G	1.92458e-22	-1.87112	-4.84864e-09	1.10821e-19	-1.52771	-4.84864e-09	3.17484e-11	-1.87117	-4.84864e-09
55712621	chr1:55712621:C:A	1.6989e-23	-2.10783	-2.1906	6.02193e-21	-2.13058	-2.30964	2.46176e-12	-2.10784	-2.3203
55712893	chr1:55712893:A:G	1.29362e-22	-7.39038e-10	-2.26838	4.98023e-20	-7.39038e-10	-2.32757	2.0356e-11	-7.39038e-10	-2.31564
55713031	chr1:55713031:G:A	1.38824e-21	-1.99313	2.09792	1.085e-19	-2.12904	0.580164	5.15447e-10	-1.9931	2.90912
55713073	chr1:55713073:T:C	6.19624e-23	-1.9859	-1.01858	1.92752e-20	-1.67346	-1.60335	5.72916e-12	-1.9859	-1.59755
55713140	chr1:55713140:G:T	3.22598e-23	-1.98705	-1.67013	8.94505e-21	-2.0508	-1.99373	6.57002e-12	-1.98707	-1.45942
55713381	chr1:55713381:G:A	1.25661e-22	-7.39038e-10	-2.29741	5.86649e-20	-7.39038e-10	-2.16379	2.10372e-11	-7.39038e-10	-2.28272
55713538	chr1:55713538:ATGT:A	1.21647e-22	-7.39038e-10	-2.32988	5.15535e-20	-7.39038e-10	-2.29301	2.0003e-11	-7.39038e-10	-2.33313
55713722	chr1:55713722:A:G	3.94446e-22	-1.15352	-4.84864e-09	1.81198e-19	-1.03604	-4.84864e-09	6.50746e-11	-1.15348	-4.84864e-09
55713941	chr1:55713941:C:T	1.47131e-23	-2.11171	-2.33055	6.99817e-21	-2.14401	-2.14597	2.93062e-12	-2.11171	-2.14208
55714031	chr1:55714031:A:G	8.18181e-22	-2.01173	1.58781	6.27204e-20	-2.12095	0.0240135	9.19222e-11	-2.01173	1.20366
55714237	chr1:55714237:T:C	2.02689e-22	-1.81932	-4.84864e-09	1.17846e-19	-1.46625	-4.84864e-09	3.34372e-11	-1.81935	-4.84864e-09
55714892	chr1:55714892:G:T	2.96925e-22	-1.43752	-4.84864e-09	6.9607e-20	-1.99276	-4.84864e-09	4.89829e-11	-1.43754	-4.84864e-09
55714994	chr1:55714994:A:G	1.27147e-22	-7.39038e-10	-2.28566	4.95132e-20	-7.39038e-10	-2.33339	2.00072e-11	-7.39038e-10	-2.33292
55715532	chr1:55715532:C:T	2.99408e-23	-1.91981	-1.81196	8.68148e-21	-1.99267	-2.08177	5.99212e-12	-1.91984	-1.61872
55715649	chr1:55715649:G:A	1.73049e-22	-1.97743	-4.84864e-09	5.9851e-20	-2.14377	-4.84864e-09	2.85478e-11	-1.97743	-4.84864e-09
55715810	chr1:55715810:A:T	3.01823e-21	-7.39038e-10	0.881427	6.4603e-20	-7.39038e-10	-2.06737	2.39069e-11	-7.39038e-10	-2.15485
55715947	chr1:55715947:T:C	1.89678e-22	-7.39038e-10	-1.88567	6.10249e-20	-7.39038e-10	-2.12434	2.27334e-11	-7.39038e-10	-2.20518
55716312	chr1:55716312:A:C	1.38101e-22	-7.39038e-10	-2.20301	5.02971e-20	-7.39038e-10	-2.31768	2.15081e-11	-7.39038e-10	-2.26059
55716358	chr1:55716358:C:A	1.93624e-23	-2.19358	-1.97409	7.57754e-21	-2.19947	-2.01097	2.87787e-12	-2.19359	-2.07837
55716424	chr1:55716424:C:T	1.39898e-22	-7.39038e-10	-2.19009	5.36971e-20	-7.39038e-10	-2.25227	2.4331e-11	-7.39038e-10	-2.13726
55716583	chr1:55716583:C:T	1.21657e-22	-7.39038e-10	-2.32979	5.15372e-20	-7.39038e-10	-2.29332	2.00036e-11	-7.39038e-10	-2.3331
55716817	chr1:55716817:A:C	1.88298e-23	-2.1741	-2.02146	7.45796e-21	-2.18302	-2.04333	2.86705e-12	-2.17411	-2.10162
55717302	chr1:55717302:C:T	1.94773e-23	-2.18677	-1.97498	7.61432e-21	-2.19368	-2.01192	2.89522e-12	-2.18678	-2.07917
55717345	chr1:55717345:A:C	1.21657e-22	-7.39038e-10	-2.32979	5.15372e-20	-7.39038e-10	-2.29332	2.00036e-11	-7.39038e-10	-2.3331
55717403	chr1:55717403:G:A	3.57344e-22	-7.39038e-10	-1.2523	1.81763e-19	-7.39038e-10	-1.03292	5.65414e-11	-7.39038e-10	-1.29404
55717490	chr1:55717490:A:C	2.88913e-23	-2.12616	-1.6413	6.53824e-21	-2.14068	-2.21728	2.7418e-12	-2.12616	-2.19424
55717721	chr1:55717721:G:T	1.43096e-22	-7.39038e-10	-2.16749	5.63913e-20	-7.39038e-10	-2.20331	2.5677e-11	-7.39038e-10	-2.08342
55718735	chr1:55718735:G:A	1.92786e-22	-7.39038e-10	-1.86942	7.16443e-20	-7.39038e-10	-1.96391	3.25294e-11	-7.39038e-10	-1.84687
55719354	chr1:55719354:C:T	2.14818e-22	-0.773982	-0.987225	5.25334e-20	-1.0806	-1.19358	2.37251e-11	-0.774081	-1.3884
55719594	chr1:55719594:T:G	2.2729e-23	-2.17556	-1.8318	8.75935e-21	-2.18908	-1.87642	3.30521e-12	-2.17558	-1.95794
55720209	chr1:55720209:G:A	1.28198e-22	-7.39038e-10	-2.27742	4.97181e-20	-7.39038e-10	-2.32926	2.00006e-11	-7.39038e-10	-2.33325
55720517	chr1:55720517:A:G	7.88684e-23	-1.27924	-1.48398	1.33562e-20	-1.36187	-2.28177	6.55762e-12	-1.27923	-2.16915
55720585	chr1:55720585:A:G	3.70026e-23	-2.0064	-1.51361	7.19433e-21	-1.97206	-2.29027	3.10023e-12	-2.00639	-2.19114
55720876	chr1:55720876:A:C	1.24083e-22	-7.39038e-10	-2.31005	5.00422e-20	-7.39038e-10	-2.32276	2.05659e-11	-7.39038e-10	-2.30538
55720955	chr1:55720955:C:T	1.2849e-22	-7.39038e-10	-2.27515	4.97225e-20	-7.39038e-10	-2.32917	2.02907e-11	-7.39038e-10	-2.31885
55720957	chr1:55720957:G:A	1.32682e-22	-7.39038e-10	-2.24305	4.99484e-20	-7.39038e-10	-2.32464	2.0058e-11	-7.39038e-10	-2.33039
55721202	chr1:55721202:G:A	1.28617e-22	-7.39038e-10	-2.27416	5.89776e-20	-7.39038e-10	-2.15847	2.03342e-11	-7.39038e-10	-2.31671
55721314	chr1:55721314:G:A	1.3011e-22	-7.39038e-10	-2.26262	4.96905e-20	-7.39038e-10	-2.32981	2.00073e-11	-7.39038e-10	-2.33292
55721668	chr1:55721668:A:G	5.90124e-22	-1.71948	0.968814	3.61089e-19	-1.30994	0.963437	5.38733e-11	-1.71963	0.377249
55721721	chr1:55721721:A:G	2.18397e-22	-7.39038e-10	-1.74468	8.65356e-20	-7.39038e-10	-1.77507	4.92024e-11	-7.39038e-10	-1.43307
55722187	chr1:55722187:A:T	5.14337e-23	-1.86799	-1.32272	9.73027e-21	-1.69362	-2.26676	4.01076e-12	-1.86798	-2.07205
55722519	chr1:55722519:A:G	1.3269e-22	-7.39038e-10	-2.24298	5.33359e-20	-7.39038e-10	-2.25902	2.03728e-11	-7.39038e-10	-2.31481
55722820	chr1:55722820:G:T	2.17313e-23	-2.17572	-1.87653	8.34764e-21	-2.19153	-1.92212	3.17609e-12	-2.17573	-1.99763
55722908	chr1:55722908:G:A	1.75582e-22	-1.96289	-4.84864e-09	6.04242e-20	-2.13424	-4.84864e-09	2.89658e-11	-1.9629	-4.84864e-09
55723032	chr1:55723032:A:G	1.21803e-22	-7.39038e-10	-2.3286	5.16186e-20	-7.39038e-10	-2.29175	2.03075e-11	-7.39038e-10	-2.31802
55723084	chr1:55723084:G:T	1.24136e-22	-7.39038e-10	-2.30962	4.97577e-20	-7.39038e-10	-2.32846	2.00456e-11	-7.39038e-10	-2.33101
55723410	chr1:55723410:T:A	2.85952e-23	-2.10872	-1.66905	1.05979e-20	-2.13261	-1.74235	3.98774e-12	-2.10874	-1.83705
55723438	chr1:55723438:A:G	1.94388e-22	-7.39038e-10	-1.86115	6.39376e-20	-7.39038e-10	-2.07772	2.30845e-11	-7.39038e-10	-2.18985
55723948	chr1:55723948:A:AT	2.57222e-23	-2.1736	-1.71004	5.78783e-21	-2.1963	-2.28357	2.73863e-12	-2.17359	-2.14796
55723952	chr1:55723952:G:A	1.21227e-22	-7.39038e-10	-2.33334	5.09907e-20	-7.39038e-10	-2.30398	2.01632e-11	-7.39038e-10	-2.32516
55724409	chr1:55724409:A:C	1.23575e-22	-7.39038e-10	-2.31415	5.59245e-20	-7.39038e-10	-2.21162	2.127e-11	-7.39038e-10	-2.27172
55725273	chr1:55725273:C:T	5.08232e-22	-7.39038e-10	-0.900062	1.524e-19	-7.39038e-10	-1.20912	7.99562e-11	-7.39038e-10	-0.947534
55725417	chr1:55725417:A:G	1.46361e-22	-7.39038e-10	-2.14492	6.85212e-20	-7.39038e-10	-2.00848	3.1783e-11	-7.39038e-10	-1.87008
55725424	chr1:55725424:C:G	1.46436e-23	-2.20111	-2.24588	8.22115e-21	-1.94051	-2.18841	2.27368e-12	-2.20111	-2.3065
55725907	chr1:55725907:G:A	1.62662e-23	-2.2132	-2.12871	7.91216e-21	-1.90907	-2.25816	2.22483e-12	-2.2132	-2.31613
55726409	chr1:55726409:A:T	1.2265e-22	-7.39038e-10	-2.32166	4.95214e-20	-7.39038e-10	-2.33322	2.00038e-11	-7.39038e-10	-2.33309
55726568	chr1:55726568:G:A	1.21543e-22	-7.39038e-10	-2.33074	5.01971e-20	-7.39038e-10	-2.31967	2.00769e-11	-7.39038e-10	-2.32944
55726710	chr1:55726710:T:C	2.0039e-22	-7.39038e-10	-1.83073	8.35818e-20	-7.39038e-10	-1.8098	4.21736e-11	-7.39038e-10	-1.58722
55727012	chr1:55727012:T:C	1.31614e-22	-7.39038e-10	-2.25113	5.12965e-20	-7.39038e-10	-2.29801	2.35228e-11	-7.39038e-10	-2.17104
55727191	chr1:55727191:T:C	2.28609e-22	-7.39038e-10	-1.69899	6.91246e-20	-7.39038e-10	-1.99972	2.38964e-11	-7.39038e-10	-2.15529
55727346	chr1:55727346:A:G	1.36649e-22	-2.21359	-4.84864e-09	6.05648e-20	-2.13191	-4.84864e-09	2.25431e-11	-2.21358	-4.84864e-09
55727722	chr1:55727722:C:T	4.84254e-23	-1.92169	-1.32929	2.18707e-20	-2.10774	-1.04274	1.0721e-11	-1.92166	-1.03515
55728196	chr1:55728196:A:AT	5.31227e-23	-2.0447	-1.11369	6.31767e-20	-1.49156	-0.598127	1.08683e-11	-2.04471	-0.898453
55730080	chr1:55730080:A:G	1.79234e-21	-2.09333	2.45361	6.29523e-19	-2.08088	2.29022	1.32047e-10	-2.09332	1.64746
55730173	chr1:55730173:C:A	2.83503e-21	-7.39038e-10	0.818808	7.74283e-20	-7.39038e-10	-1.88628	2.69528e-11	-7.39038e-10	-2.03493
55730225	chr1:55730225:C:A	3.10619e-21	-7.39038e-10	0.910154	7.97657e-20	-7.39038e-10	-1.85653	2.76554e-11	-7.39038e-10	-2.00919
55730454	chr1:55730454:G:A	1.51899e-22	-2.13242	0.0246323	6.84301e-20	-2.11371	0.103897	1.29276e-11	-2.1324	-0.637243
55730854	chr1:55730854:G:A	1.07901e-22	-2.0972	-0.352587	4.45297e-20	-1.72659	-0.712879	6.68466e-12	-2.09723	-1.33197
55731005	chr1:55731005:C:T	2.12614e-23	-2.12841	-1.9457	2.31618e-20	-1.70414	-1.38898	5.65743e-12	-2.12843	-1.46762
55731094	chr1:55731094:A:G	2.38517e-21	-7.39038e-10	0.646025	7.17747e-20	-7.39038e-10	-1.96209	2.54005e-11	-7.39038e-10	-2.09425
55731205	chr1:55731205:G:A	1.69361e-22	-1.99897	-4.84864e-09	7.39994e-20	-1.93157	-4.84864e-09	2.79399e-11	-1.99896	-4.84864e-09
55731291	chr1:55731291:C:T	1.55783e-22	-1.9364	-0.14614	2.4517e-20	-1.94156	-1.0947	3.62919e-11	-1.93639	0.19897
55731505	chr1:55731505:T:C	2.55462e-22	-7.39038e-10	-1.58793	1.02716e-19	-7.39038e-10	-1.60366	5.43875e-11	-7.39038e-10	-1.33288
55731934	chr1:55731934:T:C	9.36196e-21	-7.39038e-10	2.01341	1.10744e-18	-7.39038e-10	0.774178	4.48294e-09	-7.39038e-10	3.07902
55732517	chr1:55732517:G:T	5.53778e-23	-1.61801	-1.49881	1.02394e-19	-0.64631	-0.960488	1.36619e-11	-1.61799	-1.09641
55732811	chr1:55732811:T:G	1.31446e-22	-7.39038e-10	-2.2524	7.16782e-20	-7.39038e-10	-1.96344	2.47306e-11	-7.39038e-10	-2.12097
55733671	chr1:55733671:CT:C	5.60113e-22	-0.802862	-4.84864e-09	1.72655e-19	-1.08433	-4.84864e-09	9.23971e-11	-0.802917	-4.84864e-09
55733868	chr1:55733868:C:T	3.3614e-23	-2.13286	-1.48319	4.54505e-20	-1.73025	-0.688757	1.03544e-11	-2.13288	-0.858724
55735351	chr1:55735351:C:T	2.00849e-23	-2.1893	-1.94173	1.89681e-20	-1.90501	-1.38786	5.40081e-12	-2.18931	-1.45316
55736932	chr1:55736932:G:A	3.50487e-22	-7.39038e-10	-1.27168	1.42815e-19	-7.39038e-10	-1.27407	7.2364e-11	-7.39038e-10	-1.0473
55738461	chr1:55738461:T:C	3.49485e-22	-7.39038e-10	-1.27454	1.42382e-19	-7.39038e-10	-1.27712	7.21263e-11	-7.39038e-10	-1.05059
55739175	chr1:55739175:A:G	1.80612e-22	-2.11019	0.175536	2.28302e-19	-1.53405	0.729096	4.32035e-11	-2.1102	0.547104
55739245	chr1:55739245:C:T	1.63042e-22	-7.39038e-10	-2.03699	9.9539e-20	-7.39038e-10	-1.63508	3.10674e-11	-7.39038e-10	-1.89286
55739354	chr1:55739354:G:C	2.33684e-22	-2.1424	0.465373	9.56914e-20	-2.13328	0.458778	2.1477e-11	-2.14239	-0.11964
55739918	chr1:55739918:G:T	1.63824e-22	-7.39038e-10	-2.03221	1.00446e-19	-7.39038e-10	-1.62601	3.12686e-11	-7.39038e-10	-1.8864
55739965	chr1:55739965:C:T	1.64685e-22	-7.39038e-10	-2.02696	1.01517e-19	-7.39038e-10	-1.6154	3.14799e-11	-7.39038e-10	-1.87966
55740041	chr1:55740041:C:T	1.21651e-22	-7.39038e-10	-2.32984	4.95846e-20	-7.39038e-10	-2.33195	2.01217e-11	-7.39038e-10	-2.32721
55740656	chr1:55740656:C:CTTCTG	1.3535e-22	-7.39038e-10	-2.22313	5.48898e-20	-7.39038e-10	-2.2303	2.43476e-11	-7.39038e-10	-2.13658
55740691	chr1:55740691:C:T	1.22857e-22	-7.39038e-10	-2.31998	4.95492e-20	-7.39038e-10	-2.33266	2.01286e-11	-7.39038e-10	-2.32687
55741196	chr1:55741196:C:G	1.35302e-22	-7.39038e-10	-2.22349	5.48704e-20	-7.39038e-10	-2.23065	2.43354e-11	-7.39038e-10	-2.13708
55742591	chr1:55742591:A:G	2.63767e-23	-2.17117	-1.68735	1.19863e-20	-2.21381	-1.53805	5.02396e-12	-2.17115	-1.54365
55742758	chr1:55742758:A:G	8.56751e-23	-2.1643	-0.516135	8.41749e-20	-1.68841	-0.114316	1.90684e-11	-2.16431	-0.216672
55742930	chr1:55742930:C:T	1.65745e-22	-2.02055	-4.84864e-09	7.20641e-20	-1.95807	-4.84864e-09	2.73434e-11	-2.02054	-4.84864e-09
55743178	chr1:55743178:C:T	1.36242e-22	-7.39038e-10	-2.21656	7.74421e-20	-7.39038e-10	-1.8861	2.61881e-11	-7.39038e-10	-2.06371
55743281	chr1:55743281:T:C	1.35154e-22	-7.39038e-10	-2.22458	7.61223e-20	-7.39038e-10	-1.90329	2.58349e-11	-7.39038e-10	-2.07729
55743358	chr1:55743358:T:A	1.36411e-22	-7.39038e-10	-2.21533	7.75577e-20	-7.39038e-10	-1.8846	2.62195e-11	-7.39038e-10	-2.06251
55744422	chr1:55744422:C:T	1.39113e-22	-7.39038e-10	-2.19571	8.07192e-20	-7.39038e-10	-1.84465	2.70331e-11	-7.39038e-10	-2.03195
55745144	chr1:55745144:T:C	2.95897e-22	-2.1483	0.707314	1.22188e-19	-2.13987	0.709799	2.71993e-11	-2.14829	0.122471
55745250	chr1:55745250:A:G	1.63428e-23	-2.16327	-2.17393	7.80235e-21	-2.0511	-2.1301	2.77734e-12	-2.16327	-2.14425
55745357	chr1:55745357:G:A	1.23205e-22	-7.39038e-10	-2.31715	4.95135e-20	-7.39038e-10	-2.33338	2.00272e-11	-7.39038e-10	-2.33192
55745544	chr1:55745544:C:T	1.32711e-23	-2.21311	-2.3323	5.70468e-21	-2.20684	-2.2875	2.1967e-12	-2.21311	-2.32894
55745552	chr1:55745552:G:A	1.32706e-23	-2.21307	-2.33238	5.69983e-21	-2.20699	-2.2882	2.19638e-12	-2.21307	-2.32913
55746103	chr1:55746103:G:A	2.17395e-21	-7.39038e-10	0.553301	7.00604e-20	-7.39038e-10	-1.98627	2.54805e-11	-7.39038e-10	-2.0911
55746295	chr1:55746295:C:T	1.38765e-22	-7.39038e-10	-2.19822	5.63556e-20	-7.39038e-10	-2.20395	2.52008e-11	-7.39038e-10	-2.10214
55746398	chr1:55746398:A:C	1.39693e-23	-2.19059	-2.30355	6.38534e-21	-2.10982	-2.27181	2.39212e-12	-2.19058	-2.26625
55746547	chr1:55746547:C:T	3.01003e-22	-7.39038e-10	-1.42388	9.91786e-20	-7.39038e-10	-1.6387	3.35913e-11	-7.39038e-10	-1.81475
55746755	chr1:55746755:G:A	1.35481e-23	-2.21267	-2.31208	6.15548e-21	-2.19217	-2.22611	2.28579e-12	-2.21267	-2.28964
55747437	chr1:55747437:G:T	3.35733e-22	-2.16875	0.854061	1.87317e-19	-2.16267	1.15985	4.12875e-11	-2.16874	0.560282
55747662	chr1:55747662:G:C	1.33202e-23	-2.21371	-2.32801	5.84604e-21	-2.20288	-2.26698	2.22733e-12	-2.21372	-2.31449
55748554	chr1:55748554:G:A	2.56743e-22	-7.39038e-10	-1.58292	1.05238e-19	-7.39038e-10	-1.5794	5.14228e-11	-7.39038e-10	-1.38893
55748797	chr1:55748797:T:G	3.72411e-22	-7.39038e-10	-1.211	1.18794e-19	-7.39038e-10	-1.45824	3.91065e-11	-7.39038e-10	-1.66273
55749115	chr1:55749115:C:A	4.13867e-23	-1.99007	-1.41797	3.12098e-20	-1.37204	-1.42285	5.95624e-12	-1.99005	-1.55452
55749711	chr1:55749711:T:C	1.67845e-23	-2.16069	-2.14986	1.12669e-20	-1.94193	-1.87182	3.39125e-12	-2.1607	-1.94711
55749737	chr1:55749737:G:A	1.87893e-23	-2.21337	-1.98435	8.32017e-21	-2.21118	-1.90577	2.34993e-12	-2.21337	-2.26126
55749835	chr1:55749835:T:C	1.53629e-22	-2.09646	-4.84864e-09	6.57809e-20	-2.0493	-4.84864e-09	2.53446e-11	-2.09645	-4.84864e-09
55749872	chr1:55749872:A:G	3.04343e-22	-1.41285	-4.84864e-09	9.72911e-20	-1.65792	-4.84864e-09	5.0209e-11	-1.41282	-4.84864e-09
55749937	chr1:55749937:CTGAA:C	1.09216e-22	-2.19002	-0.247645	3.51039e-20	-1.97354	-0.70377	6.29723e-12	-2.19004	-1.29887
55749954	chr1:55749954:T:C	1.51425e-23	-2.19523	-2.21826	9.01612e-21	-2.04506	-1.99156	2.92003e-12	-2.19524	-2.06218
55750221	chr1:55750221:T:C	1.40648e-22	-7.39038e-10	-2.18474	8.01715e-20	-7.39038e-10	-1.85146	2.76428e-11	-7.39038e-10	-2.00965
55750232	chr1:55750232:G:A	1.40363e-23	-2.16381	-2.32554	6.4436e-21	-2.04462	-2.32792	2.29995e-12	-2.1638	-2.33232
55750693	chr1:55750693:T:C	1.14043e-22	-2.17195	-0.222473	8.13484e-20	-1.76084	-0.07605	2.03115e-11	-2.17196	-0.14587
55751115	chr1:55751115:T:C	1.38776e-22	-7.39038e-10	-2.19814	7.824e-20	-7.39038e-10	-1.87585	2.70973e-11	-7.39038e-10	-2.02958
55751288	chr1:55751288:T:G	3.54186e-23	-2.19766	-1.3661	1.24736e-20	-1.9549	-1.75711	4.09325e-12	-2.19767	-1.72201
55751609	chr1:55751609:G:A	1.21588e-22	-7.39038e-10	-2.33037	4.96909e-20	-7.39038e-10	-2.3298	2.00347e-11	-7.39038e-10	-2.33155
55751937	chr1:55751937:T:C	1.53865e-22	-2.09493	-4.84864e-09	6.59031e-20	-2.04744	-4.84864e-09	2.53834e-11	-2.09492	-4.84864e-09
55752113	chr1:55752113:C:T	2.7984e-23	-2.17951	-1.61986	1.27438e-20	-1.97875	-1.71183	3.60739e-12	-2.17952	-1.86651
55752359	chr1:55752359:A:T	1.82553e-22	-7.39038e-10	-1.92396	7.18553e-20	-7.39038e-10	-1.96097	3.46593e-11	-7.39038e-10	-1.78345
55752428	chr1:55752428:G:A	1.30433e-22	-7.39038e-10	-2.26014	5.57801e-20	-7.39038e-10	-2.21421	2.29e-11	-7.39038e-10	-2.19788
55752467	chr1:55752467:C:T	5.0885e-23	-1.78445	-1.41698	1.9367e-20	-2.02246	-1.2496	1.05233e-11	-1.7844	-1.19103
55752867	chr1:55752867:T:C	1.45606e-22	-2.15009	-4.84864e-09	7.14426e-20	-1.96673	-4.84864e-09	2.40196e-11	-2.15014	-4.84864e-09
55752925	chr1:55752925:A:G	1.40536e-23	-2.1563	-2.33182	6.49111e-21	-2.0322	-2.33299	2.31511e-12	-2.15629	-2.33327
55752965	chr1:55752965:A:G	1.50878e-22	-2.11453	-4.84864e-09	6.80129e-20	-2.01593	-4.84864e-09	2.48903e-11	-2.11453	-4.84864e-09
55753580	chr1:55753580:C:T	1.46056e-22	-2.14701	-4.84864e-09	5.64288e-20	-2.20265	-4.84864e-09	2.40963e-11	-2.14696	-4.84864e-09
55754121	chr1:55754121:A:G	4.60757e-22	-7.39038e-10	-0.998128	3.33639e-19	-7.39038e-10	-0.425569	8.80196e-11	-7.39038e-10	-0.851454
55754255	chr1:55754255:C:T	2.78434e-23	-2.18382	-1.62058	1.25877e-20	-1.9913	-1.7116	3.59233e-12	-2.18384	-1.86638
55754363	chr1:55754363:T:G	1.30406e-22	-7.39038e-10	-2.26035	4.98132e-20	-7.39038e-10	-2.32735	2.00026e-11	-7.39038e-10	-2.33315
55754730	chr1:55754730:C:T	1.37011e-22	-7.39038e-10	-2.21094	7.67656e-20	-7.39038e-10	-1.89487	2.66352e-11	-7.39038e-10	-2.04678
55754756	chr1:55754756:A:G	8.58764e-23	-2.17984	-0.498248	6.02068e-20	-1.78922	-0.348618	1.53252e-11	-2.17985	-0.419665
55754951	chr1:55754951:T:A	7.33712e-22	-7.39038e-10	-0.532883	6.29881e-20	-7.39038e-10	-2.09268	2.29774e-11	-7.39038e-10	-2.1945
55755517	chr1:55755517:C:T	1.28537e-22	-7.39038e-10	-2.27478	4.95149e-20	-7.39038e-10	-2.33335	2.00685e-11	-7.39038e-10	-2.32986
55756390	chr1:55756390:A:T	2.69599e-23	-2.18444	-1.65221	1.06375e-20	-1.90636	-1.96489	3.22668e-12	-2.18444	-1.97311
55756445	chr1:55756445:G:A	2.66454e-23	-2.18691	-1.66147	1.04704e-20	-1.91455	-1.97252	3.19588e-12	-2.18692	-1.98023
55756481	chr1:55756481:T:C	2.67854e-23	-2.19479	-1.64835	1.02802e-20	-1.94281	-1.96259	3.19901e-12	-2.1948	-1.97138
55756769	chr1:55756769:C:T	1.5037e-22	-2.1179	-4.84864e-09	6.80779e-20	-2.01497	-4.84864e-09	2.48063e-11	-2.11791	-4.84864e-09
55756879	chr1:55756879:C:G	1.23882e-22	-7.39038e-10	-2.31167	5.43667e-20	-7.39038e-10	-2.23988	2.02717e-11	-7.39038e-10	-2.31979
55757548	chr1:55757548:A:G	1.08348e-22	-2.18832	-0.257334	7.3545e-20	-1.82421	-0.113523	1.92104e-11	-2.18832	-0.18524
55757693	chr1:55757693:T:C	1.22985e-22	-7.39038e-10	-2.31894	4.98557e-20	-7.39038e-10	-2.32649	2.01822e-11	-7.39038e-10	-2.32421
55757867	chr1:55757867:G:A	1.96897e-22	-1.84832	-4.84864e-09	6.87139e-20	-2.00568	-4.84864e-09	3.24831e-11	-1.84829	-4.84864e-09
55758015	chr1:55758015:G:A	3.34013e-22	-2.20152	0.881702	1.29213e-19	-2.20248	0.828318	2.96631e-11	-2.20152	0.262407
55758102	chr1:55758102:C:T	1.45654e-23	-2.1646	-2.28775	8.25008e-21	-1.87761	-2.2478	2.75603e-12	-2.1646	-2.15063
55758302	chr1:55758302:A:G	1.49546e-22	-2.1234	-4.84864e-09	6.36898e-20	-2.0816	-4.84864e-09	2.46709e-11	-2.12339	-4.84864e-09
55759371	chr1:55759371:G:T	4.7413e-23	-1.79704	-1.47506	1.80915e-20	-2.03018	-1.31	9.78362e-12	-1.79699	-1.25131
55759524	chr1:55759524:T:C	2.60106e-23	-2.19177	-1.68073	1.02272e-20	-1.9299	-1.98068	3.15003e-12	-2.19177	-1.98983
55759796	chr1:55759796:A:C	7.27754e-22	-7.39038e-10	-0.541036	6.27955e-20	-7.39038e-10	-2.09574	2.29256e-11	-7.39038e-10	-2.19676
55759797	chr1:55759797:G:A	2.72848e-21	-7.39038e-10	0.780499	6.9377e-20	-7.39038e-10	-1.99607	2.52634e-11	-7.39038e-10	-2.09966
55760103	chr1:55760103:A:T	1.40404e-23	-2.16039	-2.32866	6.4718e-21	-2.03813	-2.33004	2.3058e-12	-2.16039	-2.3332
55760150	chr1:55760150:C:T	1.26842e-22	-7.39038e-10	-2.28806	4.98405e-20	-7.39038e-10	-2.3268	2.03097e-11	-7.39038e-10	-2.31792
55760705	chr1:55760705:A:G	2.60898e-23	-2.19729	-1.67216	9.97295e-21	-1.95299	-1.98276	3.12515e-12	-2.1973	-1.99223
55760757	chr1:55760757:C:T	8.0904e-22	-7.39038e-10	-0.435151	2.69431e-19	-7.39038e-10	-0.639313	1.45518e-10	-7.39038e-10	-0.348712
55760808	chr1:55760808:C:T	4.35946e-22	-7.39038e-10	-1.05348	5.36308e-20	-7.39038e-10	-2.2535	2.05488e-11	-7.39038e-10	-2.30621
55760999	chr1:55760999:A:G	4.23058e-23	-1.85463	-1.53144	1.64325e-20	-2.06582	-1.37055	8.63501e-12	-1.85459	-1.3186
55761053	chr1:55761053:C:T	1.41575e-23	-2.14759	-2.33316	6.58851e-21	-2.01784	-2.33245	2.34471e-12	-2.14758	-2.32927
55761601	chr1:55761601:C:T	1.91014e-22	-7.39038e-10	-1.87865	7.53518e-20	-7.39038e-10	-1.91346	3.66212e-11	-7.39038e-10	-1.72839
55761714	chr1:55761714:C:G	2.45108e-23	-2.18105	-1.75084	1.00449e-20	-1.89453	-2.03403	3.01761e-12	-2.18106	-2.04349
55761803	chr1:55761803:G:A	1.8693e-21	-7.39038e-10	0.402322	6.64202e-20	-7.39038e-10	-2.03963	2.39058e-11	-7.39038e-10	-2.15489
55762312	chr1:55762312:C:T	1.39028e-22	-2.19632	-4.84864e-09	5.85569e-20	-2.16563	-4.84864e-09	2.29361e-11	-2.1963	-4.84864e-09
55762570	chr1:55762570:A:G	3.1359e-23	-1.93446	-1.75104	1.3458e-20	-2.11469	-1.52137	7.21123e-12	-1.93442	-1.41896
55762777	chr1:55762777:T:C	1.30406e-22	-7.39038e-10	-2.26035	4.98132e-20	-7.39038e-10	-2.32735	2.00026e-11	-7.39038e-10	-2.33315
55762955	chr1:55762955:A:C	1.30449e-22	-7.39038e-10	-2.26002	4.98186e-20	-7.39038e-10	-2.32724	2.0003e-11	-7.39038e-10	-2.33313
55763484	chr1:55763484:T:G	1.35693e-22	-7.39038e-10	-2.22061	7.52468e-20	-7.39038e-10	-1.91485	2.62168e-11	-7.39038e-10	-2.06261
55764016	chr1:55764016:A:G	3.37459e-23	-2.16442	-1.44772	1.96317e-20	-1.80986	-1.44862	4.9942e-12	-2.16441	-1.55633
55764102	chr1:55764102:T:C	6.05489e-22	-7.39038e-10	-0.724963	6.06414e-20	-7.39038e-10	-2.13065	2.20995e-11	-7.39038e-10	-2.23346
55764198	chr1:55764198:A:G	6.07543e-22	-7.39038e-10	-0.721577	6.07069e-20	-7.39038e-10	-2.12957	2.21174e-11	-7.39038e-10	-2.23265
55764494	chr1:55764494:C:T	1.95478e-22	-7.39038e-10	-1.85555	9.70234e-20	-7.39038e-10	-1.66068	4.6783e-11	-7.39038e-10	-1.48349
55765130	chr1:55765130:G:T	1.52413e-22	-2.1044	-4.84864e-09	6.51906e-20	-2.05831	-4.84864e-09	2.51439e-11	-2.1044	-4.84864e-09
55765266	chr1:55765266:C:T	1.56082e-22	-2.08062	-4.84864e-09	6.70289e-20	-2.0305	-4.84864e-09	2.57492e-11	-2.08061	-4.84864e-09
55765335	chr1:55765335:T:A	1.23104e-22	-7.39038e-10	-2.31797	4.97918e-20	-7.39038e-10	-2.32778	2.02569e-11	-7.39038e-10	-2.32052
55765870	chr1:55765870:G:A	1.24634e-22	-7.39038e-10	-2.30562	4.9633e-20	-7.39038e-10	-2.33097	2.03049e-11	-7.39038e-10	-2.31815
55766062	chr1:55766062:G:A	7.37021e-22	-7.39038e-10	-0.528384	6.3396e-20	-7.39038e-10	-2.08623	2.30868e-11	-7.39038e-10	-2.18975
55766139	chr1:55766139:G:A	3.12169e-23	-2.18725	-1.50279	1.79364e-20	-1.97027	-1.37853	3.96973e-12	-2.18726	-1.76306
55766311	chr1:55766311:C:T	3.00673e-23	-1.97082	-1.75674	1.19648e-20	-2.14522	-1.60843	5.69367e-12	-1.97079	-1.61887
55766382	chr1:55766382:C:G	3.4459e-23	-2.21379	-1.37744	9.10216e-21	-2.21143	-1.81569	3.59474e-12	-2.21379	-1.83575
55766524	chr1:55766524:T:C	3.99505e-23	-2.18363	-1.25973	1.75828e-20	-1.99098	-1.37772	5.10495e-12	-2.18364	-1.51516
55766548	chr1:55766548:C:T	3.40428e-23	-2.18801	-1.41537	1.50566e-20	-2.00415	-1.51966	4.44255e-12	-2.18803	-1.64976
55766610	chr1:55766610:T:C	1.55353e-22	-2.0853	-4.84864e-09	6.67163e-20	-2.03518	-4.84864e-09	2.56289e-11	-2.08529	-4.84864e-09
55766682	chr1:55766682:C:T	3.38155e-23	-2.18656	-1.42352	1.50143e-20	-2.00007	-1.52655	4.41934e-12	-2.18657	-1.65645
55767094	chr1:55767094:A:T	1.82246e-22	-7.39038e-10	-1.92564	7.17633e-20	-7.39038e-10	-1.96225	3.46003e-11	-7.39038e-10	-1.78515
55767390	chr1:55767390:A:T	2.58582e-23	-2.19511	-1.68327	1.32463e-20	-1.99861	-1.6533	3.33103e-12	-2.19512	-1.93062
55767470	chr1:55767470:G:A	1.36627e-22	-2.21375	-4.84864e-09	5.58693e-20	-2.21261	-4.84864e-09	2.25394e-11	-2.21375	-4.84864e-09
55767658	chr1:55767658:G:C	1.45281e-22	-2.15233	-4.84864e-09	5.58587e-20	-2.2128	-4.84864e-09	2.3967e-11	-2.15233	-4.84864e-09
55767928	chr1:55767928:A:G	3.07581e-23	-2.18711	-1.51774	1.69921e-20	-1.88347	-1.51941	4.56557e-12	-2.18711	-1.62337
55768318	chr1:55768318:T:C	1.30397e-22	-7.39038e-10	-2.26042	4.98129e-20	-7.39038e-10	-2.32735	2.00025e-11	-7.39038e-10	-2.33316
55768445	chr1:55768445:T:C	1.30406e-22	-7.39038e-10	-2.26035	4.98132e-20	-7.39038e-10	-2.32735	2.00026e-11	-7.39038e-10	-2.33315
55768494	chr1:55768494:T:C	1.34197e-22	-2.19944	-0.0322573	5.44982e-20	-2.1977	-0.039759	1.11801e-11	-2.19943	-0.715449
55769129	chr1:55769129:T:A	1.30406e-22	-7.39038e-10	-2.26035	4.98132e-20	-7.39038e-10	-2.32735	2.00026e-11	-7.39038e-10	-2.33315
55769549	chr1:55769549:C:T	1.23104e-22	-7.39038e-10	-2.31797	4.97918e-20	-7.39038e-10	-2.32778	2.02569e-11	-7.39038e-10	-2.32052
55769780	chr1:55769780:G:A	1.34367e-22	-7.39038e-10	-2.23043	5.78692e-20	-7.39038e-10	-2.17744	2.38274e-11	-7.39038e-10	-2.15818
55769846	chr1:55769846:C:T	1.67469e-23	-2.13255	-2.18023	8.17891e-21	-1.99565	-2.13842	2.91457e-12	-2.13254	-2.12675
55770090	chr1:55770090:A:G	1.38082e-23	-2.17513	-2.3306	6.27541e-21	-2.06707	-2.33192	2.27164e-12	-2.17513	-2.33338
55772137	chr1:55772137:C:T	2.88846e-22	-7.39038e-10	-1.46511	1.12806e-19	-7.39038e-10	-1.50996	5.34954e-11	-7.39038e-10	-1.34942
55772337	chr1:55772337:C:A	1.29488e-22	-7.39038e-10	-2.26741	5.29834e-20	-7.39038e-10	-2.26565	2.17178e-11	-7.39038e-10	-2.25088
55772846	chr1:55772846:CA:C	2.56057e-22	-7.39038e-10	-1.5856	1.0493e-19	-7.39038e-10	-1.58234	5.12528e-11	-7.39038e-10	-1.39224
55773379	chr1:55773379:C:T	1.28214e-22	-7.39038e-10	-2.2773	4.95136e-20	-7.39038e-10	-2.33338	2.00782e-11	-7.39038e-10	-2.32938
55774002	chr1:55774002:TAAG:T	1.23397e-22	-7.39038e-10	-2.31559	4.98659e-20	-7.39038e-10	-2.32629	2.03013e-11	-7.39038e-10	-2.31833
55774602	chr1:55774602:C:T	1.4227e-22	-2.17327	-4.84864e-09	5.76698e-20	-2.18089	-4.84864e-09	2.34703e-11	-2.17328	-4.84864e-09
55774605	chr1:55774605:C:T	4.02113e-23	-2.14453	-1.29232	3.37846e-20	-1.774	-0.941624	8.43685e-12	-2.14452	-1.05188
55775029	chr1:55775029:T:C	3.79921e-23	-2.17831	-1.31531	1.6668e-20	-1.97144	-1.45069	4.91293e-12	-2.17832	-1.55882
55776495	chr1:55776495:A:G	1.28661e-22	-7.39038e-10	-2.27382	4.95163e-20	-7.39038e-10	-2.33332	2.00642e-11	-7.39038e-10	-2.33008
55776905	chr1:55776905:T:C	1.56306e-22	-7.39038e-10	-2.07918	5.20801e-20	-7.39038e-10	-2.28285	2.21058e-11	-7.39038e-10	-2.23317
55776987	chr1:55776987:A:G	1.28537e-22	-7.39038e-10	-2.27478	4.95149e-20	-7.39038e-10	-2.33335	2.00685e-11	-7.39038e-10	-2.32986
55777384	chr1:55777384:G:A	1.25554e-22	-7.39038e-10	-2.29826	6.01876e-20	-7.39038e-10	-2.13816	2.11971e-11	-7.39038e-10	-2.27515
55777443	chr1:55777443:G:A	1.8927e-23	-2.18423	-2.00619	8.09068e-21	-2.0973	-2.04761	2.94831e-12	-2.18422	-2.06356
55777489	chr1:55777489:C:G	1.25116e-22	-7.39038e-10	-2.30176	5.18896e-20	-7.39038e-10	-2.28651	2.0931e-11	-7.39038e-10	-2.28778
55777687	chr1:55777687:A:G	1.46781e-23	-2.16975	-2.2749	6.68072e-21	-2.05816	-2.27824	2.36281e-12	-2.16974	-2.29942
55778170	chr1:55778170:A:C	1.53002e-22	-2.10055	-4.84864e-09	5.96425e-20	-2.14726	-4.84864e-09	2.52411e-11	-2.10054	-4.84864e-09
55779045	chr1:55779045:C:T	1.4184e-23	-2.21148	-2.26741	6.02621e-21	-2.15659	-2.28292	2.31255e-12	-2.21148	-2.27919
55779274	chr1:55779274:T:A	1.38367e-23	-2.17029	-2.33339	6.46749e-21	-2.04019	-2.32865	2.30566e-12	-2.17028	-2.32336
55779362	chr1:55779362:G:C	1.34157e-23	-2.20996	-2.32462	5.8028e-21	-2.14932	-2.32796	2.2096e-12	-2.20996	-2.32624
55780140	chr1:55780140:G:A	1.23743e-22	-7.39038e-10	-2.31279	5.00131e-20	-7.39038e-10	-2.32334	2.05647e-11	-7.39038e-10	-2.30544
55780320	chr1:55780320:T:C	1.24928e-22	-7.39038e-10	-2.30326	4.98685e-20	-7.39038e-10	-2.32624	2.04139e-11	-7.39038e-10	-2.3128
55780674	chr1:55780674:T:C	1.55927e-22	-2.08161	-4.84864e-09	6.37315e-20	-2.08095	-4.84864e-09	2.57237e-11	-2.0816	-4.84864e-09
55781023	chr1:55781023:G:C	1.39344e-22	-7.39038e-10	-2.19405	6.2462e-20	-7.39038e-10	-2.10107	2.28913e-11	-7.39038e-10	-2.19826
55781048	chr1:55781048:T:C	1.2706e-22	-7.39038e-10	-2.28634	4.99224e-20	-7.39038e-10	-2.32516	2.00232e-11	-7.39038e-10	-2.33212
55781087	chr1:55781087:T:C	1.21376e-22	-7.39038e-10	-2.33211	5.58443e-20	-7.39038e-10	-2.21306	2.0923e-11	-7.39038e-10	-2.28816
55781181	chr1:55781181:G:T	2.06489e-21	-7.39038e-10	0.501833	7.135e-20	-7.39038e-10	-1.96803	2.50072e-11	-7.39038e-10	-2.10985
55781335	chr1:55781335:G:A	1.75136e-22	-7.39038e-10	-1.96544	8.27428e-20	-7.39038e-10	-1.81989	4.36002e-11	-7.39038e-10	-1.55395
55781379	chr1:55781379:G:A	1.57047e-23	-2.07491	-2.30213	6.42415e-21	-2.20847	-2.1671	3.54035e-12	-2.07491	-1.98988
55781437	chr1:55781437:A:G	4.27923e-23	-2.15049	-1.22415	1.25424e-20	-2.1956	-1.51092	5.15716e-12	-2.15047	-1.53815
55782129	chr1:55782129:A:T	6.60176e-21	-7.39038e-10	1.66409	1.03265e-19	-7.39038e-10	-1.59833	3.69133e-11	-7.39038e-10	-1.72044
55782346	chr1:55782346:T:A	1.30642e-22	-7.39038e-10	-2.25854	4.95148e-20	-7.39038e-10	-2.33336	2.01811e-11	-7.39038e-10	-2.32427
55782364	chr1:55782364:A:C	1.21316e-22	-7.39038e-10	-2.3326	5.15709e-20	-7.39038e-10	-2.29267	2.08227e-11	-7.39038e-10	-2.29297
55782911	chr1:55782911:T:G	1.4326e-22	-7.39038e-10	-2.16634	6.36661e-20	-7.39038e-10	-2.08197	3.14714e-11	-7.39038e-10	-1.87994
55783349	chr1:55783349:G:A	1.22606e-22	-7.39038e-10	-2.32202	4.95174e-20	-7.39038e-10	-2.3333	2.00878e-11	-7.39038e-10	-2.3289
55783433	chr1:55783433:T:C	1.38728e-22	-7.39038e-10	-2.19849	5.71549e-20	-7.39038e-10	-2.18986	2.07717e-11	-7.39038e-10	-2.29542
55783658	chr1:55783658:C:T	1.21822e-22	-7.39038e-10	-2.32844	4.97174e-20	-7.39038e-10	-2.32927	2.00797e-11	-7.39038e-10	-2.3293
55783825	chr1:55783825:C:T	1.74371e-22	-1.96982	-4.84864e-09	8.35702e-20	-1.80994	-4.84864e-09	2.87678e-11	-1.96976	-4.84864e-09
55783832	chr1:55783832:T:G	6.10054e-23	-2.01417	-1.00587	1.71375e-20	-2.07032	-1.32403	8.95734e-12	-2.01414	-1.1224
55784607	chr1:55784607:T:C	6.10751e-23	-2.01225	-1.00665	1.72554e-20	-2.06877	-1.31873	8.96658e-12	-2.01222	-1.12329
55784776	chr1:55784776:A:C	1.429e-23	-2.20708	-2.26436	6.14281e-21	-2.16686	-2.25348	2.38098e-12	-2.20707	-2.25443
55785122	chr1:55785122:A:G	2.937e-22	-7.39038e-10	-1.44844	1.61618e-19	-7.39038e-10	-1.15039	5.98576e-11	-7.39038e-10	-1.23704
55785511	chr1:55785511:A:G	1.53418e-22	-7.39038e-10	-2.09783	6.32937e-20	-7.39038e-10	-2.08784	2.63364e-11	-7.39038e-10	-2.05806
55785764	chr1:55785764:G:C	1.39354e-22	-2.19398	-4.84864e-09	5.58432e-20	-2.21308	-4.84864e-09	2.29891e-11	-2.19399	-4.84864e-09
55785994	chr1:55785994:A:G	1.8665e-23	-2.09032	-2.11403	7.53298e-21	-1.88912	-2.32721	2.47485e-12	-2.09032	-2.33251
55786045	chr1:55786045:G:A	1.46404e-23	-2.20378	-2.24343	6.33956e-21	-2.15878	-2.23004	2.44713e-12	-2.20377	-2.23032
55786329	chr1:55786329:A:C	7.47959e-23	-0.958641	-1.8576	2.58266e-20	-1.13872	-1.8455	1.09031e-11	-0.958735	-1.98123
55786698	chr1:55786698:C:T	2.40426e-23	-1.70641	-2.24476	1.11328e-20	-1.68938	-2.13636	4.37802e-12	-1.70643	-2.14599
55786933	chr1:55786933:T:C	6.16097e-22	-7.39038e-10	-0.707596	3.4216e-19	-7.39038e-10	-0.40035	1.79756e-10	-7.39038e-10	-0.137415
55787032	chr1:55787032:A:G	1.27437e-22	-7.39038e-10	-2.28338	5.59388e-20	-7.39038e-10	-2.21137	2.33121e-11	-7.39038e-10	-2.18004
55787103	chr1:55787103:C:T	1.28929e-22	-7.39038e-10	-2.27174	4.9557e-20	-7.39038e-10	-2.3325	2.00978e-11	-7.39038e-10	-2.3284
55787312	chr1:55787312:TCG:T	1.47431e-23	-2.19038	-2.24985	7.01393e-21	-2.11987	-2.16786	2.73685e-12	-2.19036	-2.13184
55787506	chr1:55787506:C:T	1.29269e-22	-7.39038e-10	-2.2691	4.95426e-20	-7.39038e-10	-2.33279	2.01139e-11	-7.39038e-10	-2.3276
55787582	chr1:55787582:T:A	1.22188e-22	-7.39038e-10	-2.32544	5.02956e-20	-7.39038e-10	-2.31771	2.05275e-11	-7.39038e-10	-2.30725
55787837	chr1:55787837:A:C	1.22188e-22	-7.39038e-10	-2.32544	5.02956e-20	-7.39038e-10	-2.31771	2.05275e-11	-7.39038e-10	-2.30725
55787949	chr1:55787949:G:A	1.22208e-22	-7.39038e-10	-2.32528	5.02841e-20	-7.39038e-10	-2.31794	2.05212e-11	-7.39038e-10	-2.30755
55788077	chr1:55788077:T:C	1.25261e-22	-7.39038e-10	-2.3006	5.34356e-20	-7.39038e-10	-2.25715	2.43745e-11	-7.39038e-10	-2.13548
55788336	chr1:55788336:T:C	5.18544e-23	-2.10278	-1.07977	2.2056e-20	-2.16992	-0.972123	8.17477e-12	-2.10276	-1.1252
55788506	chr1:55788506:G:A	1.34051e-22	-7.39038e-10	-2.23278	4.99657e-20	-7.39038e-10	-2.32429	2.15544e-11	-7.39038e-10	-2.25844
55788566	chr1:55788566:C:T	1.42923e-22	-2.1687	-4.84864e-09	5.59317e-20	-2.2115	-4.84864e-09	2.35777e-11	-2.16871	-4.84864e-09
55788720	chr1:55788720:G:A	1.21227e-22	-7.39038e-10	-2.33334	5.07286e-20	-7.39038e-10	-2.30914	2.0704e-11	-7.39038e-10	-2.29869
55788951	chr1:55788951:A:T	2.49471e-22	-7.39038e-10	-1.61166	8.58892e-20	-7.39038e-10	-1.78257	4.14142e-11	-7.39038e-10	-1.60539
55789063	chr1:55789063:A:T	1.3666e-22	-2.21351	-4.84864e-09	5.71463e-20	-2.19001	-4.84864e-09	2.25449e-11	-2.21351	-4.84864e-09
55789084	chr1:55789084:G:T	1.41633e-22	-2.17776	-4.84864e-09	5.58298e-20	-2.21332	-4.84864e-09	2.33649e-11	-2.17778	-4.84864e-09
55789094	chr1:55789094:G:A	1.21304e-22	-7.39038e-10	-2.3327	5.04375e-20	-7.39038e-10	-2.31489	2.05573e-11	-7.39038e-10	-2.3058
55790813	chr1:55790813:A:G	4.46848e-22	-7.39038e-10	-1.02878	1.88886e-19	-7.39038e-10	-0.994481	6.84916e-11	-7.39038e-10	-1.1023
55791041	chr1:55791041:C:T	3.34174e-23	-2.16455	-1.45737	1.18558e-20	-2.20526	-1.55755	3.84059e-12	-2.16454	-1.81885
55791436	chr1:55791436:C:T	1.40453e-22	-7.39038e-10	-2.18612	5.43352e-20	-7.39038e-10	-2.24045	2.09777e-11	-7.39038e-10	-2.28555
55791676	chr1:55791676:G:A	1.23865e-22	-7.39038e-10	-2.3118	5.04503e-20	-7.39038e-10	-2.31464	2.00317e-11	-7.39038e-10	-2.3317
55791800	chr1:55791800:T:C	1.29674e-22	-7.39038e-10	-2.26597	5.8316e-20	-7.39038e-10	-2.16975	2.4403e-11	-7.39038e-10	-2.13431
55792645	chr1:55792645:A:T	1.21929e-22	-7.39038e-10	-2.32756	5.04993e-20	-7.39038e-10	-2.31367	2.06267e-11	-7.39038e-10	-2.30243
55792655	chr1:55792655:C:T	5.23399e-23	-2.18345	-0.989792	1.77951e-20	-2.20905	-1.14766	6.19548e-12	-2.18343	-1.32176
55792732	chr1:55792732:A:G	2.10857e-22	-7.39038e-10	-1.77982	7.12802e-20	-7.39038e-10	-1.96901	3.14849e-11	-7.39038e-10	-1.87951
55793027	chr1:55793027:A:G	1.27073e-22	-7.39038e-10	-2.28624	5.63778e-20	-7.39038e-10	-2.20355	2.35241e-11	-7.39038e-10	-2.17099
55793196	chr1:55793196:TTAA:T	1.48983e-23	-2.20946	-2.22029	7.95009e-21	-2.14944	-2.013	3.81717e-12	-2.20946	-1.78005
55793336	chr1:55793336:A:G	1.28395e-22	-7.39038e-10	-2.27589	5.73346e-20	-7.39038e-10	-2.18672	2.39696e-11	-7.39038e-10	-2.15223
55793601	chr1:55793601:G:A	1.3691e-22	-2.21168	-4.84864e-09	5.76334e-20	-2.18152	-4.84864e-09	2.25862e-11	-2.21167	-4.84864e-09
55793899	chr1:55793899:G:A	1.49581e-22	-7.39038e-10	-2.12316	7.98057e-20	-7.39038e-10	-1.85603	4.35229e-11	-7.39038e-10	-1.55573
55795141	chr1:55795141:C:T	1.36641e-22	-2.21364	-4.84864e-09	5.70495e-20	-2.19171	-4.84864e-09	2.25418e-11	-2.21364	-4.84864e-09
55795495	chr1:55795495:A:C	1.21961e-22	-7.39038e-10	-2.3273	5.04665e-20	-7.39038e-10	-2.31432	2.06102e-11	-7.39038e-10	-2.30323
55795499	chr1:55795499:G:A	1.33841e-23	-2.2039	-2.33303	5.81344e-21	-2.15314	-2.32231	2.2503e-12	-2.20389	-2.31406
55795557	chr1:55795557:C:A	1.35688e-22	-7.39038e-10	-2.22064	5.03138e-20	-7.39038e-10	-2.31735	2.19302e-11	-7.39038e-10	-2.24115
55795602	chr1:55795602:A:G	1.21589e-22	-7.39038e-10	-2.33035	5.08127e-20	-7.39038e-10	-2.30748	2.07849e-11	-7.39038e-10	-2.29479
55795800	chr1:55795800:C:T	1.36644e-22	-2.21362	-4.84864e-09	5.59145e-20	-2.2118	-4.84864e-09	2.25423e-11	-2.21362	-4.84864e-09
55796705	chr1:55796705:CAATAACTGT:GAATAACTGT	1.66701e-22	-2.0148	-4.84864e-09	1.04285e-19	-1.5885	-4.84864e-09	2.75019e-11	-2.01476	-4.84864e-09
55796757	chr1:55796757:A:T	3.95029e-23	-1.88364	-1.57098	1.26574e-20	-1.97492	-1.72246	6.35336e-12	-1.88361	-1.59642
55796810	chr1:55796810:T:C	5.16391e-21	-7.39038e-10	1.41845	3.70162e-19	-7.39038e-10	-0.321685	1.08129e-10	-7.39038e-10	-0.645693
55796910	chr1:55796910:T:C	1.31339e-22	-7.39038e-10	-2.25322	4.96727e-20	-7.39038e-10	-2.33017	2.11188e-11	-7.39038e-10	-2.27885
55797373	chr1:55797373:A:G	1.39985e-22	-2.18946	-4.84864e-09	5.58107e-20	-2.21366	-4.84864e-09	2.30932e-11	-2.18948	-4.84864e-09
55797396	chr1:55797396:C:G	2.94931e-22	-1.44426	-4.84864e-09	1.4376e-19	-1.26748	-4.84864e-09	4.86557e-11	-1.44424	-4.84864e-09
55797657	chr1:55797657:A:G	6.16384e-23	-2.07935	-0.930363	2.00382e-20	-2.14117	-1.09682	7.20712e-12	-2.07932	-1.27463
55797839	chr1:55797839:A:C	1.31637e-22	-7.39038e-10	-2.25095	4.96899e-20	-7.39038e-10	-2.32982	2.11497e-11	-7.39038e-10	-2.27739
55797882	chr1:55797882:T:C	1.99966e-23	-2.17211	-1.96333	7.02468e-21	-1.97908	-2.30712	2.29962e-12	-2.1721	-2.32417
55798343	chr1:55798343:T:C	1.44201e-22	-2.15979	-4.84864e-09	8.14078e-20	-1.83616	-4.84864e-09	2.37888e-11	-2.1598	-4.84864e-09
55798579	chr1:55798579:A:C	2.08823e-23	-2.08065	-2.01144	1.19198e-20	-1.66148	-2.09595	2.96726e-12	-2.08059	-2.16079
55799602	chr1:55799602:C:T	3.05998e-22	-7.39038e-10	-1.40742	1.69163e-19	-7.39038e-10	-1.10476	6.25494e-11	-7.39038e-10	-1.19306
55800186	chr1:55800186:G:A	1.2191e-22	-7.39038e-10	-2.32772	5.05087e-20	-7.39038e-10	-2.31348	2.0631e-11	-7.39038e-10	-2.30222
55800609	chr1:55800609:C:T	1.21798e-22	-7.39038e-10	-2.32864	5.05934e-20	-7.39038e-10	-2.31181	2.06708e-11	-7.39038e-10	-2.30029
55800824	chr1:55800824:A:G	6.89592e-23	-2.10389	-0.793594	2.61823e-20	-2.17771	-0.792833	6.63614e-12	-2.10386	-1.33262
55800891	chr1:55800891:A:T	1.50781e-22	-2.11517	-4.84864e-09	5.69165e-20	-2.19404	-4.84864e-09	2.48741e-11	-2.11519	-4.84864e-09
55801196	chr1:55801196:T:C	1.48271e-22	-2.13196	-4.84864e-09	5.64985e-20	-2.20141	-4.84864e-09	2.44601e-11	-2.13197	-4.84864e-09
55801297	chr1:55801297:A:G	1.5154e-22	-2.11015	-4.84864e-09	5.70499e-20	-2.1917	-4.84864e-09	2.49993e-11	-2.11016	-4.84864e-09
55801360	chr1:55801360:A:G	4.06126e-23	-1.97079	-1.45613	1.26242e-20	-2.0753	-1.62471	6.48522e-12	-1.97077	-1.48872
55801368	chr1:55801368:G:A	1.2191e-22	-7.39038e-10	-2.32772	5.05087e-20	-7.39038e-10	-2.31348	2.0631e-11	-7.39038e-10	-2.30222
55802288	chr1:55802288:C:T	1.26487e-22	-7.39038e-10	-2.29086	4.95442e-20	-7.39038e-10	-2.33276	2.04404e-11	-7.39038e-10	-2.3115
55802364	chr1:55802364:T:C	1.41792e-23	-2.20043	-2.27879	7.08768e-21	-2.17293	-2.10434	3.37176e-12	-2.20043	-1.91315
55802547	chr1:55802547:G:C	1.28367e-22	-7.39038e-10	-2.27611	4.95831e-20	-7.39038e-10	-2.33198	2.00753e-11	-7.39038e-10	-2.32952
55802735	chr1:55802735:C:T	1.3746e-22	-2.20767	-4.84864e-09	5.66486e-20	-2.19876	-4.84864e-09	2.26767e-11	-2.20767	-4.84864e-09
55803770	chr1:55803770:C:T	6.72004e-23	-2.14862	-0.774705	2.17313e-20	-2.19716	-0.95971	7.61152e-12	-2.14859	-1.15076
55804284	chr1:55804284:T:A	3.71139e-23	-2.06894	-1.44807	1.33096e-20	-2.10499	-1.54215	6.70122e-12	-2.06891	-1.35781
55804483	chr1:55804483:G:A	1.27797e-22	-7.39038e-10	-2.28056	5.43836e-20	-7.39038e-10	-2.23956	2.3291e-11	-7.39038e-10	-2.18095
55804507	chr1:55804507:G:A	1.88789e-22	-1.89037	-4.84864e-09	8.51596e-20	-1.7911	-4.84864e-09	3.11452e-11	-1.89035	-4.84864e-09
55804544	chr1:55804544:C:T	1.77982e-22	-1.94932	-4.84864e-09	9.77598e-20	-1.65311	-4.84864e-09	2.93623e-11	-1.9493	-4.84864e-09
55804627	chr1:55804627:G:A	1.21227e-22	-7.39038e-10	-2.33334	5.07286e-20	-7.39038e-10	-2.30914	2.0704e-11	-7.39038e-10	-2.29869
55804735	chr1:55804735:T:C	3.81445e-23	-2.00805	-1.48157	2.00038e-20	-1.81678	-1.42293	6.01354e-12	-2.00804	-1.52696
55804738	chr1:55804738:T:C	2.05604e-22	-7.39038e-10	-1.80505	1.63431e-19	-7.39038e-10	-1.13924	7.24166e-11	-7.39038e-10	-1.04658
55804757	chr1:55804757:G:A	1.21822e-22	-7.39038e-10	-2.32844	4.97174e-20	-7.39038e-10	-2.32927	2.00797e-11	-7.39038e-10	-2.3293
55805081	chr1:55805081:C:G	6.9738e-23	-2.15143	-0.734827	2.27685e-20	-2.19866	-0.911587	7.83009e-12	-2.15141	-1.11963
55805526	chr1:55805526:A:C	1.46605e-22	-2.14326	-4.84864e-09	5.62617e-20	-2.20561	-4.84864e-09	2.41853e-11	-2.14327	-4.84864e-09
55805759	chr1:55805759:A:C	1.29395e-22	-7.39038e-10	-2.26813	5.61682e-20	-7.39038e-10	-2.20728	2.63833e-11	-7.39038e-10	-2.05628
55805859	chr1:55805859:A:G	4.92002e-23	-1.27739	-1.95771	1.16558e-20	-1.82073	-1.9591	8.28762e-12	-1.27752	-1.93673
55806370	chr1:55806370:C:T	1.63176e-22	-2.03617	-4.84864e-09	1.07486e-19	-1.55827	-4.84864e-09	2.69216e-11	-2.03609	-4.84864e-09
55807114	chr1:55807114:C:G	3.18566e-23	-1.97515	-1.6946	1.09463e-20	-2.08081	-1.76182	5.48807e-12	-1.97513	-1.65131
55807331	chr1:55807331:C:T	2.40707e-23	-2.19954	-1.75047	1.18759e-20	-2.10728	-1.65384	3.10546e-12	-2.19953	-1.99633
55807333	chr1:55807333:T:C	1.55555e-22	-7.39038e-10	-2.084	6.73881e-20	-7.39038e-10	-2.02516	3.28164e-11	-7.39038e-10	-1.83808
55807387	chr1:55807387:C:T	1.40634e-22	-2.18484	-4.84864e-09	5.58027e-20	-2.21381	-4.84864e-09	2.32002e-11	-2.18485	-4.84864e-09
55807521	chr1:55807521:C:T	1.39183e-22	-2.19521	-4.84864e-09	5.99646e-20	-2.14187	-4.84864e-09	2.29614e-11	-2.1952	-4.84864e-09
55807678	chr1:55807678:C:T	1.95399e-23	-2.20368	-1.95486	8.64153e-21	-2.16138	-1.91767	3.2633e-12	-2.20367	-1.9426
55807688	chr1:55807688:G:A	1.68921e-22	-7.39038e-10	-2.00157	6.31776e-20	-7.39038e-10	-2.08968	2.99665e-11	-7.39038e-10	-1.92893
55807785	chr1:55807785:T:C	4.58346e-23	-1.60706	-1.6989	1.37787e-20	-1.35967	-2.25283	4.34646e-12	-1.60713	-2.25252
55807838	chr1:55807838:G:A	1.27825e-22	-7.39038e-10	-2.28034	4.96761e-20	-7.39038e-10	-2.3301	2.00658e-11	-7.39038e-10	-2.33
55808040	chr1:55808040:A:G	4.95273e-23	-1.25077	-1.9777	1.18686e-20	-1.80157	-1.96016	8.41357e-12	-1.2509	-1.94827
55808248	chr1:55808248:G:A	1.92786e-22	-2.11746	0.248042	4.24057e-20	-2.14967	-0.338674	2.1595e-11	-2.11744	-0.139114
55808810	chr1:55808810:G:A	2.27497e-22	-7.39038e-10	-1.70386	1.04488e-19	-7.39038e-10	-1.58656	4.36886e-11	-7.39038e-10	-1.55193
55809080	chr1:55809080:A:G	1.90836e-22	-1.87958	-4.84864e-09	8.6261e-20	-1.77825	-4.84864e-09	3.14834e-11	-1.87955	-4.84864e-09
55809382	chr1:55809382:A:G	1.55462e-22	-2.03948	-0.0451131	5.72963e-20	-2.05617	-0.131219	3.67752e-11	-2.03946	0.315269
55809774	chr1:55809774:A:G	1.56098e-23	-2.19588	-2.18722	7.26931e-21	-2.1465	-2.10547	2.6941e-12	-2.19587	-2.14208
55809807	chr1:55809807:C:A	1.29343e-22	-7.39038e-10	-2.26853	5.61427e-20	-7.39038e-10	-2.20773	2.63624e-11	-7.39038e-10	-2.05707
55810203	chr1:55810203:C:T	2.18829e-21	-7.39038e-10	0.559877	7.34911e-20	-7.39038e-10	-1.93846	2.60067e-11	-7.39038e-10	-2.07066
55810761	chr1:55810761:T:A	2.51278e-22	-7.39038e-10	-1.60444	1.49572e-19	-7.39038e-10	-1.22785	5.75487e-11	-7.39038e-10	-1.27638
55810809	chr1:55810809:A:G	1.78931e-22	-7.39038e-10	-1.944	9.02692e-20	-7.39038e-10	-1.73283	3.33506e-11	-7.39038e-10	-1.82194
55811851	chr1:55811851:C:A	3.48745e-23	-2.14576	-1.43348	1.23525e-20	-2.19709	-1.52468	4.0024e-12	-2.14574	-1.79638
55813815	chr1:55813815:T:C	1.21308e-22	-7.39038e-10	-2.33267	5.15018e-20	-7.39038e-10	-2.29401	2.00651e-11	-7.39038e-10	-2.33003
55813979	chr1:55813979:T:C	2.84672e-23	-2.03048	-1.75177	8.89063e-21	-2.13507	-1.91556	4.35135e-12	-2.03046	-1.82806
55814196	chr1:55814196:C:T	3.24974e-23	-2.14712	-1.50272	1.14446e-20	-2.19813	-1.59998	3.7665e-12	-2.1471	-1.85577
55815090	chr1:55815090:T:C	1.21433e-22	-7.39038e-10	-2.33164	5.12393e-20	-7.39038e-10	-2.29912	2.00361e-11	-7.39038e-10	-2.33148
55815144	chr1:55815144:C:G	1.2663e-22	-7.39038e-10	-2.28973	5.90388e-20	-7.39038e-10	-2.15743	2.83294e-11	-7.39038e-10	-1.98511
55815332	chr1:55815332:T:C	1.46565e-22	-2.14353	-4.84864e-09	5.6264e-20	-2.20557	-4.84864e-09	2.41787e-11	-2.14354	-4.84864e-09
55815565	chr1:55815565:C:A	1.33749e-23	-2.21193	-2.32569	6.2331e-21	-2.12443	-2.28133	2.45618e-12	-2.21193	-2.21847
55815590	chr1:55815590:C:T	1.36796e-22	-2.21251	-4.84864e-09	5.73988e-20	-2.1856	-4.84864e-09	2.25674e-11	-2.21251	-4.84864e-09
55815613	chr1:55815613:C:T	1.35132e-23	-2.20996	-2.31737	7.22985e-21	-2.13487	-2.12254	2.93592e-12	-2.20996	-2.04203
55817030	chr1:55817030:T:C	1.21282e-22	-7.39038e-10	-2.33288	5.3038e-20	-7.39038e-10	-2.26462	2.34708e-11	-7.39038e-10	-2.17326
55817322	chr1:55817322:C:A	1.3969e-22	-7.39038e-10	-2.19158	6.48765e-20	-7.39038e-10	-2.06314	3.09372e-11	-7.39038e-10	-1.89705
55817579	chr1:55817579:A:G	6.86175e-23	-2.14505	-0.757402	1.76632e-20	-2.07239	-1.29175	5.80179e-12	-2.14502	-1.42583
55817659	chr1:55817659:C:T	1.42226e-23	-2.19298	-2.28319	5.45816e-21	-2.20514	-2.33337	2.43606e-12	-2.19297	-2.24566
55818342	chr1:55818342:A:G	2.86959e-23	-1.93363	-1.84062	1.24445e-20	-2.01505	-1.6993	5.43505e-12	-1.93366	-1.70248
55818479	chr1:55818479:A:C	1.214e-22	-7.39038e-10	-2.33191	4.96874e-20	-7.39038e-10	-2.32988	2.00128e-11	-7.39038e-10	-2.33264
55818832	chr1:55818832:C:T	1.59608e-22	-7.39038e-10	-2.05828	6.43368e-20	-7.39038e-10	-2.0715	2.67926e-11	-7.39038e-10	-2.04089
55819039	chr1:55819039:A:G	2.56064e-23	-2.01094	-1.87721	1.13638e-20	-2.07769	-1.72751	4.78794e-12	-2.01097	-1.75194
55819122	chr1:55819122:A:G	1.72148e-22	-1.98265	-4.84864e-09	6.1599e-20	-2.11498	-4.84864e-09	2.83987e-11	-1.98267	-4.84864e-09
55819157	chr1:55819157:G:C	1.89407e-23	-1.86437	-2.32532	1.24611e-20	-1.5616	-2.15141	5.30062e-12	-1.86439	-1.7968
55819315	chr1:55819315:G:A	2.60008e-23	-1.96118	-1.91169	1.14158e-20	-2.02744	-1.77319	4.81886e-12	-1.96121	-1.79526
55819654	chr1:55819654:A:G	3.09766e-23	-1.95096	-1.7468	1.3344e-20	-2.01453	-1.63004	5.82519e-12	-1.951	-1.61583
55819831	chr1:55819831:G:A	1.69908e-22	-1.99574	-4.84864e-09	7.42535e-20	-1.92814	-4.84864e-09	2.803e-11	-1.99574	-4.84864e-09
55820274	chr1:55820274:A:C	1.35395e-22	-7.39038e-10	-2.22281	5.275e-20	-7.39038e-10	-2.27006	2.13181e-11	-7.39038e-10	-2.26946
55820570	chr1:55820570:A:G	1.2178e-22	-7.39038e-10	-2.32878	4.95287e-20	-7.39038e-10	-2.33308	2.00512e-11	-7.39038e-10	-2.33072
55821240	chr1:55821240:G:A	1.41983e-22	-7.39038e-10	-2.17529	5.78834e-20	-7.39038e-10	-2.1772	2.31931e-11	-7.39038e-10	-2.18516
55821416	chr1:55821416:T:C	1.43987e-23	-2.20906	-2.25479	6.78021e-21	-2.2085	-2.11312	2.6781e-12	-2.20907	-2.13483
55821426	chr1:55821426:T:C	1.39582e-22	-7.39038e-10	-2.19235	6.48018e-20	-7.39038e-10	-2.06429	3.0894e-11	-7.39038e-10	-1.89845
55821833	chr1:55821833:A:G	3.03709e-23	-1.97409	-1.74343	1.30976e-20	-2.03315	-1.63005	5.68886e-12	-1.97412	-1.61639
55822051	chr1:55822051:G:T	1.36471e-23	-2.20752	-2.30996	6.34924e-21	-2.20715	-2.18015	2.53005e-12	-2.20752	-2.19325
55822065	chr1:55822065:G:A	7.56234e-22	-7.39038e-10	-0.502648	3.3535e-19	-7.39038e-10	-0.420453	1.11833e-09	-7.39038e-10	1.69058
55822443	chr1:55822443:G:A	2.2473e-23	-2.2015	-1.81718	6.61818e-21	-2.18853	-2.15727	2.66158e-12	-2.20151	-2.14858
55822510	chr1:55822510:A:C	1.84029e-22	-2.18972	0.273814	4.17601e-20	-2.15172	-0.351968	1.31151e-11	-2.18971	-0.56554
55823071	chr1:55823071:C:T	4.22652e-23	-2.0938	-1.29324	8.33028e-21	-2.10033	-2.0154	2.71766e-12	-2.0938	-2.23544
55823158	chr1:55823158:C:CT	3.00303e-22	-1.42621	-4.84864e-09	1.07436e-19	-1.55873	-4.84864e-09	4.95386e-11	-1.42626	-4.84864e-09
55823489	chr1:55823489:C:T	1.52621e-22	-7.39038e-10	-2.10304	7.26494e-20	-7.39038e-10	-1.94998	3.56256e-11	-7.39038e-10	-1.75595
55823502	chr1:55823502:G:T	1.50499e-22	-7.39038e-10	-2.11704	5.10308e-20	-7.39038e-10	-2.3032	2.08462e-11	-7.39038e-10	-2.29184
55823850	chr1:55823850:G:A	6.99397e-23	-2.08137	-0.801994	3.1973e-20	-2.08202	-0.688715	4.96755e-12	-2.08135	-1.64473
55824048	chr1:55824048:AGCT:A	2.14078e-23	-2.20231	-1.86493	6.43615e-21	-2.18968	-2.18402	2.58811e-12	-2.20232	-2.17577
55824259	chr1:55824259:T:A	3.93025e-23	-1.90822	-1.55149	1.71001e-20	-1.97669	-1.41985	7.49731e-12	-1.90826	-1.40621
55824676	chr1:55824676:G:A	2.56544e-23	-2.0621	-1.82418	1.13798e-20	-2.01501	-1.78878	4.38434e-12	-2.06211	-1.78887
55824998	chr1:55824998:A:G	1.62948e-22	-2.03757	-4.84864e-09	5.92038e-20	-2.15464	-4.84864e-09	2.68811e-11	-2.03759	-4.84864e-09
55825074	chr1:55825074:C:T	1.65977e-23	-2.00582	-2.31592	5.51472e-21	-2.19518	-2.33303	2.69057e-12	-2.00588	-2.33338
55825324	chr1:55825324:A:G	2.30571e-23	-1.75389	-2.23914	1.18867e-20	-1.47536	-2.28485	4.36984e-12	-1.75391	-2.10037
55825492	chr1:55825492:T:G	3.27718e-23	-1.97674	-1.66469	1.31696e-20	-2.03243	-1.62529	5.97601e-12	-1.97677	-1.56449
55826129	chr1:55826129:G:A	1.21983e-22	-7.39038e-10	-2.32712	4.95154e-20	-7.39038e-10	-2.33334	2.00764e-11	-7.39038e-10	-2.32947
55826205	chr1:55826205:G:A	3.02746e-23	-1.94167	-1.77902	1.29079e-20	-2.00647	-1.67132	5.62612e-12	-1.94171	-1.65988
55826234	chr1:55826234:A:G	3.14679e-23	-1.92627	-1.75576	1.34031e-20	-1.99215	-1.64799	5.85277e-12	-1.92631	-1.63579
55826400	chr1:55826400:C:A	2.13015e-23	-1.84001	-2.23221	1.05359e-20	-1.57408	-2.30676	3.8399e-12	-1.84004	-2.14353
55826579	chr1:55826579:A:C	1.61598e-23	-2.20924	-2.13923	6.23382e-21	-2.20169	-2.20395	2.28959e-12	-2.20925	-2.2914
55826667	chr1:55826667:G:A	1.70667e-23	-2.19714	-2.09673	5.86192e-21	-2.21041	-2.25674	2.22802e-12	-2.19713	-2.33077
55826729	chr1:55826729:T:A	1.65202e-23	-1.99618	-2.33024	7.00907e-21	-2.00809	-2.28034	2.81153e-12	-1.99623	-2.29906
55826921	chr1:55826921:C:T	1.39312e-22	-2.19428	-4.84864e-09	5.58023e-20	-2.21381	-4.84864e-09	2.29822e-11	-2.19429	-4.84864e-09
55827463	chr1:55827463:G:A	1.2694e-22	-7.39038e-10	-2.28729	5.21998e-20	-7.39038e-10	-2.28055	2.32307e-11	-7.39038e-10	-2.18354
55827702	chr1:55827702:T:C	2.59911e-23	-1.67264	-2.20061	1.28414e-20	-1.37689	-2.30606	4.46546e-12	-1.67266	-2.15998
55828302	chr1:55828302:C:T	1.80999e-23	-2.04623	-2.18886	6.45379e-21	-2.08843	-2.28253	2.60857e-12	-2.04625	-2.32396
55828381	chr1:55828381:T:C	3.84864e-22	-7.39038e-10	-1.17811	8.71799e-20	-7.39038e-10	-1.76765	3.43724e-11	-7.39038e-10	-1.79176
55828964	chr1:55828964:T:A	1.8555e-22	-7.39038e-10	-1.90767	6.31454e-20	-7.39038e-10	-2.09019	2.27086e-11	-7.39038e-10	-2.20627
55829129	chr1:55829129:G:A	1.7534e-22	-7.39038e-10	-1.96427	5.78412e-20	-7.39038e-10	-2.17793	2.26634e-11	-7.39038e-10	-2.20826
55829305	chr1:55829305:T:C	1.21727e-22	-7.39038e-10	-2.32922	4.95297e-20	-7.39038e-10	-2.33305	2.00542e-11	-7.39038e-10	-2.33058
55829348	chr1:55829348:G:A	1.72152e-23	-2.05802	-2.22718	6.54731e-21	-2.11065	-2.24592	3.13708e-12	-2.05804	-2.12768
55829430	chr1:55829430:TAC:T	1.46777e-22	-7.39038e-10	-2.14208	5.04813e-20	-7.39038e-10	-2.31402	2.05674e-11	-7.39038e-10	-2.3053
55829439	chr1:55829439:T:C	2.53563e-23	-1.69499	-2.20298	1.25116e-20	-1.40292	-2.30605	4.36648e-12	-1.69502	-2.16004
55829665	chr1:55829665:T:G	1.41062e-22	-7.39038e-10	-2.1818	5.53576e-20	-7.39038e-10	-2.22181	2.16363e-11	-7.39038e-10	-2.25464
55830063	chr1:55830063:AACTAAG:A	1.51013e-22	-2.11363	-4.84864e-09	5.78592e-20	-2.17761	-4.84864e-09	2.49124e-11	-2.11365	-4.84864e-09
55830154	chr1:55830154:C:T	1.30053e-22	-7.39038e-10	-2.26306	5.01707e-20	-7.39038e-10	-2.3202	2.00141e-11	-7.39038e-10	-2.33258
55830162	chr1:55830162:A:G	1.2127e-22	-7.39038e-10	-2.33298	4.97102e-20	-7.39038e-10	-2.32942	1.99991e-11	-7.39038e-10	-2.33333
55830186	chr1:55830186:G:A	1.57233e-23	-2.06413	-2.31173	5.43885e-21	-2.20985	-2.33221	2.53936e-12	-2.06418	-2.33292
55830436	chr1:55830436:A:G	2.03112e-22	-1.81724	-4.84864e-09	6.97555e-20	-1.99063	-4.84864e-09	3.35062e-11	-1.81728	-4.84864e-09
55830666	chr1:55830666:T:C	5.37279e-23	-1.74146	-1.40561	2.37093e-20	-1.74116	-1.3286	5.86e-12	-1.7415	-1.81936
55830706	chr1:55830706:T:G	4.63291e-22	-7.39038e-10	-0.992644	9.41055e-20	-7.39038e-10	-1.69121	3.79119e-11	-7.39038e-10	-1.69375
55830710	chr1:55830710:G:A	1.50156e-22	-2.11932	-4.84864e-09	5.73636e-20	-2.18622	-4.84864e-09	2.4771e-11	-2.11934	-4.84864e-09
55830760	chr1:55830760:A:T	3.27826e-23	-1.84219	-1.79892	1.47786e-20	-1.9013	-1.64114	6.25313e-12	-1.84223	-1.6537
55830814	chr1:55830814:A:G	1.30032e-22	-7.39038e-10	-2.26322	5.43618e-20	-7.39038e-10	-2.23997	2.41015e-11	-7.39038e-10	-2.14674
55831198	chr1:55831198:A:T	1.29665e-22	-7.39038e-10	-2.26604	5.77247e-20	-7.39038e-10	-2.17994	2.70737e-11	-7.39038e-10	-2.03045
55831812	chr1:55831812:A:G	2.2997e-23	-1.76943	-2.22621	1.1684e-20	-1.50256	-2.27484	4.30401e-12	-1.76945	-2.10001
55832018	chr1:55832018:C:T	1.30205e-22	-7.39038e-10	-2.26189	5.42092e-20	-7.39038e-10	-2.24278	2.3977e-11	-7.39038e-10	-2.15192
55832021	chr1:55832021:T:C	3.23222e-22	-7.39038e-10	-1.35266	7.68346e-20	-7.39038e-10	-1.89397	2.96527e-11	-7.39038e-10	-1.93946
55832042	chr1:55832042:T:C	3.23222e-22	-7.39038e-10	-1.35266	7.68346e-20	-7.39038e-10	-1.89397	2.96527e-11	-7.39038e-10	-1.93946
55832105	chr1:55832105:A:G	1.27646e-22	-7.39038e-10	-2.28174	5.63279e-20	-7.39038e-10	-2.20444	2.61478e-11	-7.39038e-10	-2.06525
55832147	chr1:55832147:T:C	5.18319e-22	-7.39038e-10	-0.880409	1.353e-19	-7.39038e-10	-1.32814	5.11747e-11	-7.39038e-10	-1.39377
55832154	chr1:55832154:T:C	1.27632e-22	-7.39038e-10	-2.28185	5.63185e-20	-7.39038e-10	-2.2046	2.6142e-11	-7.39038e-10	-2.06547
55832240	chr1:55832240:T:A	1.21783e-22	-7.39038e-10	-2.32876	4.95134e-20	-7.39038e-10	-2.33338	2.00721e-11	-7.39038e-10	-2.32968
55832368	chr1:55832368:G:A	1.56973e-22	-2.07493	-4.84864e-09	5.93383e-20	-2.15237	-4.84864e-09	2.58955e-11	-2.07494	-4.84864e-09
55832527	chr1:55832527:A:AGG	1.27221e-22	-7.39038e-10	-2.28507	5.60311e-20	-7.39038e-10	-2.20972	2.60053e-11	-7.39038e-10	-2.07071
55832529	chr1:55832529:T:G	1.27221e-22	-7.39038e-10	-2.28507	5.60311e-20	-7.39038e-10	-2.20972	2.60053e-11	-7.39038e-10	-2.07071
55832751	chr1:55832751:G:T	2.48942e-23	-1.80886	-2.10751	8.42255e-21	-1.86972	-2.23499	3.40315e-12	-1.80889	-2.29542
55833042	chr1:55833042:C:T	8.00693e-22	-0.445522	-4.84864e-09	2.68658e-19	-0.642187	-4.84864e-09	1.32089e-10	-0.445538	-4.84864e-09
55833223	chr1:55833223:G:C	1.36788e-22	-2.21256	-4.84864e-09	7.43553e-20	-1.92677	-4.84864e-09	2.25663e-11	-2.21256	-4.84864e-09
55833672	chr1:55833672:G:T	1.21315e-22	-7.39038e-10	-2.33261	5.00651e-20	-7.39038e-10	-2.3223	2.00457e-11	-7.39038e-10	-2.331
55833748	chr1:55833748:A:T	2.54342e-22	-7.39038e-10	-1.59232	8.46461e-20	-7.39038e-10	-1.79715	4.16882e-11	-7.39038e-10	-1.5988
55833886	chr1:55833886:A:G	1.21324e-22	-7.39038e-10	-2.33253	5.00277e-20	-7.39038e-10	-2.32305	2.00369e-11	-7.39038e-10	-2.33144
55834107	chr1:55834107:C:T	1.47654e-22	-2.18653	0.0503962	3.23297e-20	-2.14613	-0.61351	1.03302e-11	-2.18652	-0.807424
55834460	chr1:55834460:G:A	1.26956e-22	-7.39038e-10	-2.28716	5.57311e-20	-7.39038e-10	-2.21509	2.57803e-11	-7.39038e-10	-2.0794
55835227	chr1:55835227:G:A	6.22751e-23	-2.19086	-0.808575	1.87392e-20	-2.1567	-1.1483	7.0698e-12	-2.19085	-1.18233
55835739	chr1:55835739:T:C	1.27627e-22	-7.39038e-10	-2.28189	5.63143e-20	-7.39038e-10	-2.20468	2.61387e-11	-7.39038e-10	-2.06559
55836009	chr1:55836009:G:A	1.22792e-22	-7.39038e-10	-2.3205	5.04086e-20	-7.39038e-10	-2.31547	2.16108e-11	-7.39038e-10	-2.25582
55836453	chr1:55836453:A:G	1.47823e-23	-2.14623	-2.29134	7.41049e-21	-2.06749	-2.16524	2.59804e-12	-2.14624	-2.22801
55836700	chr1:55836700:A:AT	1.59643e-23	-2.04892	-2.31173	5.45161e-21	-2.2075	-2.33221	2.57829e-12	-2.04897	-2.33292
55836706	chr1:55836706:C:T	1.64984e-23	-2.016	-2.31173	5.49422e-21	-2.19972	-2.33221	2.66455e-12	-2.01606	-2.33292
55836905	chr1:55836905:A:G	2.2931e-22	-1.69592	-4.84864e-09	7.61597e-20	-1.90279	-4.84864e-09	3.78284e-11	-1.69595	-4.84864e-09
55837471	chr1:55837471:G:A	1.89195e-23	-1.86011	-2.3307	7.16823e-21	-1.93938	-2.32659	3.11509e-12	-1.86014	-2.33262
55837491	chr1:55837491:A:AT	1.82096e-22	-7.39038e-10	-1.92646	8.66152e-20	-7.39038e-10	-1.77415	4.25656e-11	-7.39038e-10	-1.57797
55837952	chr1:55837952:C:T	1.28708e-22	-7.39038e-10	-2.27345	5.53056e-20	-7.39038e-10	-2.22275	2.183e-11	-7.39038e-10	-2.24573
55838185	chr1:55838185:C:T	4.01402e-22	-7.39038e-10	-1.13604	8.86081e-20	-7.39038e-10	-1.7514	3.61291e-11	-7.39038e-10	-1.74191
55838474	chr1:55838474:G:T	4.87611e-23	-2.11912	-1.12495	3.59708e-20	-2.20897	-0.443947	1.13101e-11	-2.11915	-0.784163
55838521	chr1:55838521:T:A	3.61219e-22	-7.39038e-10	-1.24151	2.90024e-19	-7.39038e-10	-0.565664	8.37455e-11	-7.39038e-10	-0.901231
55838830	chr1:55838830:T:C	1.43003e-23	-2.19299	-2.27773	6.65216e-21	-2.19076	-2.14993	2.6207e-12	-2.193	-2.17257
55839577	chr1:55839577:G:C	1.42928e-22	-7.39038e-10	-2.16866	5.13141e-20	-7.39038e-10	-2.29766	2.0329e-11	-7.39038e-10	-2.31696
55839646	chr1:55839646:G:C	1.25377e-22	-2.18692	-0.11275	2.78935e-20	-2.14712	-0.760112	9.04218e-12	-2.18691	-0.940198
55839727	chr1:55839727:A:G	1.73729e-22	-1.9735	-4.84864e-09	6.23535e-20	-2.10281	-4.84864e-09	2.86594e-11	-1.97353	-4.84864e-09
55839782	chr1:55839782:T:C	1.30469e-22	-7.39038e-10	-2.25986	4.95185e-20	-7.39038e-10	-2.33328	2.00458e-11	-7.39038e-10	-2.33099
55840300	chr1:55840300:G:A	1.69408e-22	-1.99869	-4.84864e-09	1.11451e-19	-1.52204	-4.84864e-09	2.795e-11	-1.9986	-4.84864e-09
55840318	chr1:55840318:C:T	1.27509e-22	-7.39038e-10	-2.28282	5.62283e-20	-7.39038e-10	-2.20621	2.60825e-11	-7.39038e-10	-2.06775
55840354	chr1:55840354:C:T	1.24668e-22	-7.39038e-10	-2.30534	4.98796e-20	-7.39038e-10	-2.32602	2.02237e-11	-7.39038e-10	-2.32216
55840812	chr1:55840812:A:G	1.37924e-22	-7.39038e-10	-2.2043	5.25057e-20	-7.39038e-10	-2.27471	2.3943e-11	-7.39038e-10	-2.15334
55841314	chr1:55841314:C:T	1.5884e-23	-2.04457	-2.32111	5.44949e-21	-2.20672	-2.33338	2.58888e-12	-2.04463	-2.33316
55841339	chr1:55841339:T:C	3.35174e-22	-7.39038e-10	-1.31635	1.70247e-19	-7.39038e-10	-1.09837	9.37828e-11	-7.39038e-10	-0.788032
55841709	chr1:55841709:C:T	3.5809e-22	-7.39038e-10	-1.25022	1.00397e-19	-7.39038e-10	-1.62649	3.82316e-11	-7.39038e-10	-1.68535
55842050	chr1:55842050:C:G	4.91888e-22	-0.932748	-4.84864e-09	2.04364e-19	-0.915725	-4.84864e-09	8.11472e-11	-0.932749	-4.84864e-09
55842165	chr1:55842165:C:T	1.46844e-22	-7.39038e-10	-2.14163	5.04853e-20	-7.39038e-10	-2.31395	2.05682e-11	-7.39038e-10	-2.30527
55842197	chr1:55842197:C:T	1.81358e-22	-7.39038e-10	-1.93052	7.68652e-20	-7.39038e-10	-1.89357	3.32306e-11	-7.39038e-10	-1.82554
55842252	chr1:55842252:G:A	1.85433e-22	-1.9083	-4.84864e-09	6.51253e-20	-2.05931	-4.84864e-09	3.059e-11	-1.90834	-4.84864e-09
55842445	chr1:55842445:G:T	1.54789e-23	-2.0821	-2.30942	5.42664e-21	-2.21236	-2.33195	2.4947e-12	-2.08214	-2.3327
55843286	chr1:55843286:C:T	2.04585e-22	-1.81002	-4.84864e-09	8.88322e-20	-1.74888	-4.84864e-09	3.37525e-11	-1.80996	-4.84864e-09
55844297	chr1:55844297:G:A	1.25315e-22	-7.39038e-10	-2.30017	5.3394e-20	-7.39038e-10	-2.25793	2.10581e-11	-7.39038e-10	-2.28173
55844754	chr1:55844754:C:T	1.79183e-23	-1.91284	-2.33233	6.70741e-21	-2.00162	-2.33079	3.04027e-12	-1.91287	-2.3042
55845192	chr1:55845192:C:T	2.54779e-21	-7.39038e-10	0.711982	1.50503e-18	-7.39038e-10	1.08094	2.76601e-08	-7.39038e-10	4.89873
55845265	chr1:55845265:C:T	7.66362e-22	-7.39038e-10	-0.489345	1.31819e-19	-7.39038e-10	-1.3542	4.94309e-11	-7.39038e-10	-1.42844
55845321	chr1:55845321:C:T	1.46829e-22	-7.39038e-10	-2.14173	5.04875e-20	-7.39038e-10	-2.3139	2.05732e-11	-7.39038e-10	-2.30503
55845504	chr1:55845504:G:A	1.29796e-22	-7.39038e-10	-2.26504	5.49046e-20	-7.39038e-10	-2.23003	2.15152e-11	-7.39038e-10	-2.26025
55845512	chr1:55845512:T:C	1.46808e-22	-7.39038e-10	-2.14188	5.04842e-20	-7.39038e-10	-2.31397	2.05686e-11	-7.39038e-10	-2.30525
55845656	chr1:55845656:A:G	4.26549e-22	-7.39038e-10	-1.07527	8.91498e-20	-7.39038e-10	-1.74531	3.58233e-11	-7.39038e-10	-1.75041
55845975	chr1:55845975:G:A	1.26651e-22	-7.39038e-10	-2.28957	5.5503e-20	-7.39038e-10	-2.21919	2.56374e-11	-7.39038e-10	-2.08496
55846004	chr1:55846004:T:C	2.65126e-22	-7.39038e-10	-1.5508	6.25816e-20	-7.39038e-10	-2.09916	2.56679e-11	-7.39038e-10	-2.08377
55846096	chr1:55846096:A:C	2.89603e-22	-1.46249	-4.84864e-09	1.1819e-19	-1.46333	-4.84864e-09	4.77761e-11	-1.46249	-4.84864e-09
55846136	chr1:55846136:C:T	1.51141e-22	-2.11279	-4.84864e-09	5.784e-20	-2.17795	-4.84864e-09	2.49335e-11	-2.1128	-4.84864e-09
55846251	chr1:55846251:T:C	2.12685e-23	-2.18832	-1.88546	6.50754e-21	-2.16856	-2.19411	2.57555e-12	-2.18833	-2.19462
55846534	chr1:55846534:T:C	4.37384e-22	-7.39038e-10	-1.05019	9.0428e-20	-7.39038e-10	-1.73107	3.65423e-11	-7.39038e-10	-1.73054
55846723	chr1:55846723:A:G	2.10872e-23	-2.19404	-1.88829	6.448e-21	-2.17612	-2.19574	2.55814e-12	-2.19405	-2.19569
55846970	chr1:55846970:T:C	1.22779e-22	-7.39038e-10	-2.32062	5.04088e-20	-7.39038e-10	-2.31546	2.15787e-11	-7.39038e-10	-2.25731
55847022	chr1:55847022:A:G	1.40902e-23	-2.15585	-2.32966	5.60914e-21	-2.1975	-2.31373	2.35027e-12	-2.15586	-2.31862
55847120	chr1:55847120:G:A	1.22737e-22	-7.39038e-10	-2.32096	5.03854e-20	-7.39038e-10	-2.31593	2.15561e-11	-7.39038e-10	-2.25835
55847178	chr1:55847178:T:C	1.22213e-22	-7.39038e-10	-2.32523	4.95164e-20	-7.39038e-10	-2.33332	2.01257e-11	-7.39038e-10	-2.32701
55847319	chr1:55847319:A:T	1.3531e-23	-2.2118	-2.31422	8.98682e-21	-2.16644	-1.87343	4.26427e-12	-2.2118	-1.66694
55847379	chr1:55847379:C:T	1.44547e-22	-7.39038e-10	-2.1574	5.02619e-20	-7.39038e-10	-2.31838	2.04623e-11	-7.39038e-10	-2.31043
55847500	chr1:55847500:A:T	2.26389e-23	-1.90598	-2.10535	7.66707e-21	-1.9654	-2.23329	3.09347e-12	-1.906	-2.29371
55849085	chr1:55849085:C:T	1.23883e-22	-7.39038e-10	-2.31166	4.95406e-20	-7.39038e-10	-2.33283	2.04324e-11	-7.39038e-10	-2.31189
55849984	chr1:55849984:A:G	1.36381e-23	-2.20363	-2.31451	8.34905e-21	-2.14405	-1.96943	3.99201e-12	-2.20363	-1.74109
55850027	chr1:55850027:C:A	1.21369e-22	-7.39038e-10	-2.33217	5.01203e-20	-7.39038e-10	-2.3212	2.00586e-11	-7.39038e-10	-2.33036
55850236	chr1:55850236:A:G	1.51471e-23	-2.1013	-2.31189	5.4164e-21	-2.21369	-2.33251	2.44636e-12	-2.10135	-2.33306
55850285	chr1:55850285:A:G	1.46045e-22	-2.20699	0.0599056	3.26914e-20	-2.18086	-0.567651	9.85715e-12	-2.20699	-0.833828
55850288	chr1:55850288:G:C	1.95297e-23	-2.21015	-1.94891	6.69511e-21	-2.20091	-2.13334	2.26302e-12	-2.21015	-2.30216
55850505	chr1:55850505:C:G	1.33048e-22	-7.39038e-10	-2.24029	6.4607e-20	-7.39038e-10	-2.0673	3.14876e-11	-7.39038e-10	-1.87942
55851262	chr1:55851262:A:G	1.21411e-22	-7.39038e-10	-2.33182	4.98598e-20	-7.39038e-10	-2.32641	2.13231e-11	-7.39038e-10	-2.26922
55851418	chr1:55851418:A:T	1.29085e-22	-7.39038e-10	-2.27053	5.99248e-20	-7.39038e-10	-2.14254	2.1361e-11	-7.39038e-10	-2.26744
55852048	chr1:55852048:T:A	1.36636e-22	-2.21368	-4.84864e-09	5.58103e-20	-2.21367	-4.84864e-09	2.2541e-11	-2.21368	-4.84864e-09
55852161	chr1:55852161:G:A	9.49501e-23	-2.12465	-0.453002	5.2446e-20	-2.19622	-0.0796212	1.51474e-11	-2.12466	-0.486529
55852201	chr1:55852201:C:T	1.85562e-23	-2.18984	-2.02036	6.50216e-21	-2.20074	-2.16276	2.28013e-12	-2.18985	-2.31493
55852297	chr1:55852297:T:C	1.46808e-22	-7.39038e-10	-2.14188	5.04842e-20	-7.39038e-10	-2.31397	2.05686e-11	-7.39038e-10	-2.30525
55852345	chr1:55852345:T:C	1.4956e-22	-2.1233	-4.84864e-09	5.74585e-20	-2.18456	-4.84864e-09	2.46728e-11	-2.12331	-4.84864e-09
55852385	chr1:55852385:G:T	1.30239e-22	-7.39038e-10	-2.26163	5.00382e-20	-7.39038e-10	-2.32284	2.00048e-11	-7.39038e-10	-2.33304
55852441	chr1:55852441:G:A	1.21399e-22	-7.39038e-10	-2.33192	4.98714e-20	-7.39038e-10	-2.32618	2.13413e-11	-7.39038e-10	-2.26837
55853584	chr1:55853584:G:C	1.72697e-23	-2.18451	-2.09754	1.59846e-20	-2.0613	-1.4027	8.70524e-12	-2.18451	-0.980579
55854546	chr1:55854546:C:T	1.30058e-22	-7.39038e-10	-2.26302	5.00134e-20	-7.39038e-10	-2.32334	2.00068e-11	-7.39038e-10	-2.33294
55854618	chr1:55854618:G:A	1.4572e-23	-2.20336	-2.24854	5.5059e-21	-2.19673	-2.33308	2.20994e-12	-2.20335	-2.3327
55855086	chr1:55855086:T:C	1.30274e-22	-7.39038e-10	-2.26136	5.0045e-20	-7.39038e-10	-2.3227	2.00044e-11	-7.39038e-10	-2.33306
55855200	chr1:55855200:A:C	1.00368e-22	-2.13201	-0.390152	5.5626e-20	-2.19275	-0.0242249	1.55934e-11	-2.13202	-0.450149
55855379	chr1:55855379:A:G	1.30324e-22	-7.39038e-10	-2.26097	5.00512e-20	-7.39038e-10	-2.32258	2.00039e-11	-7.39038e-10	-2.33309
55855401	chr1:55855401:A:G	1.48479e-23	-2.20602	-2.22712	5.49837e-21	-2.20057	-2.33061	2.21124e-12	-2.20602	-2.32944
55855596	chr1:55855596:C:T	1.30239e-22	-7.39038e-10	-2.26163	5.00382e-20	-7.39038e-10	-2.32284	2.00048e-11	-7.39038e-10	-2.33304
55856116	chr1:55856116:A:G	2.09685e-23	-2.10524	-1.98274	2.18384e-20	-1.88031	-1.27164	9.34836e-12	-2.10525	-0.98856
55856315	chr1:55856315:C:T	1.30239e-22	-7.39038e-10	-2.26163	5.00382e-20	-7.39038e-10	-2.32284	2.00048e-11	-7.39038e-10	-2.33304
55856381	chr1:55856381:G:A	2.15597e-23	-2.08832	-1.97186	2.29211e-20	-1.85142	-1.25215	9.71477e-12	-2.08833	-0.96704
55856385	chr1:55856385:G:T	1.3342e-22	-7.39038e-10	-2.2375	5.12724e-20	-7.39038e-10	-2.29847	2.3067e-11	-7.39038e-10	-2.19061
55856423	chr1:55856423:A:G	1.30239e-22	-7.39038e-10	-2.26163	5.00382e-20	-7.39038e-10	-2.32284	2.00048e-11	-7.39038e-10	-2.33304
55856524	chr1:55856524:G:A	1.93722e-23	-2.21344	-1.95372	6.57825e-21	-2.20884	-2.14302	2.23614e-12	-2.21344	-2.31082
55856641	chr1:55856641:C:A	1.3347e-23	-2.21336	-2.32635	5.4311e-21	-2.21366	-2.32982	3.10155e-12	-2.21336	-1.98375
55856648	chr1:55856648:G:A	1.92375e-23	-2.21246	-1.96168	6.5595e-21	-2.20599	-2.14872	2.23423e-12	-2.21246	-2.31266
55856865	chr1:55856865:G:A	1.31239e-22	-7.39038e-10	-2.25398	5.3785e-20	-7.39038e-10	-2.25063	2.05366e-11	-7.39038e-10	-2.3068
55856972	chr1:55856972:A:C	1.05912e-22	-2.13455	-0.333838	5.98115e-20	-2.19102	0.046586	1.63077e-11	-2.13456	-0.402815
55857026	chr1:55857026:C:A	1.48898e-23	-2.2064	-2.22392	5.49936e-21	-2.20093	-2.33006	2.21186e-12	-2.2064	-2.32878
55857288	chr1:55857288:G:T	1.43744e-22	-7.39038e-10	-2.16296	5.0803e-20	-7.39038e-10	-2.30767	2.00017e-11	-7.39038e-10	-2.3332
55857468	chr1:55857468:G:C	1.51337e-23	-2.10219	-2.31189	5.41616e-21	-2.21374	-2.33251	2.4442e-12	-2.10223	-2.33306
55857846	chr1:55857846:C:A	1.3342e-22	-7.39038e-10	-2.2375	5.12724e-20	-7.39038e-10	-2.29847	2.3067e-11	-7.39038e-10	-2.19061
55857903	chr1:55857903:C:G	1.34492e-23	-2.21007	-2.32201	5.50166e-21	-2.20504	-2.32553	3.03995e-12	-2.21007	-2.0071
55858121	chr1:55858121:G:A	1.41034e-23	-2.15128	-2.33331	5.51983e-21	-2.19394	-2.33334	2.37117e-12	-2.1513	-2.31433
55858207	chr1:55858207:A:G	1.70917e-22	-2.20665	0.216826	3.73092e-20	-2.18064	-0.435745	1.11575e-11	-2.20664	-0.710262
55858797	chr1:55858797:G:A	2.69851e-22	-1.53313	-4.84864e-09	1.13479e-19	-1.50401	-4.84864e-09	4.45171e-11	-1.53314	-4.84864e-09
55858978	chr1:55858978:A:C	2.11796e-21	-7.39038e-10	0.527209	8.222e-20	-7.39038e-10	-1.82623	2.87918e-11	-7.39038e-10	-1.96892
55859103	chr1:55859103:A:T	1.38493e-22	-2.20018	-4.84864e-09	5.5941e-20	-2.21133	-4.84864e-09	2.28475e-11	-2.20017	-4.84864e-09
55859503	chr1:55859503:C:T	2.09907e-23	-2.11463	-1.9723	2.18149e-20	-1.90103	-1.252	9.44528e-12	-2.11463	-0.968864
55859557	chr1:55859557:G:A	1.87262e-22	-2.21341	0.314917	2.20311e-19	-2.1172	1.27661	4.63206e-11	-2.21341	0.719984
55860284	chr1:55860284:A:C	1.9142e-23	-2.21263	-1.96648	6.49168e-21	-2.21361	-2.15149	2.23417e-12	-2.21263	-2.31251
55860492	chr1:55860492:C:G	1.94419e-22	-2.20324	0.342252	4.07712e-20	-2.17145	-0.356205	1.17504e-11	-2.20323	-0.661898
55860533	chr1:55860533:T:C	1.3703e-22	-7.39038e-10	-2.2108	5.34972e-20	-7.39038e-10	-2.256	2.15717e-11	-7.39038e-10	-2.25763
55860620	chr1:55860620:G:A	4.4239e-22	-2.20976	1.17095	4.67127e-19	-2.141	2.05197	9.29261e-11	-2.20976	1.41256
55860803	chr1:55860803:A:G	9.26794e-23	-2.20971	-0.392147	2.74478e-20	-2.18967	-0.733669	9.67e-12	-2.2097	-0.850284
55861362	chr1:55861362:T:C	2.44719e-22	-2.20729	0.5764	2.85077e-19	-2.15181	1.56894	6.55984e-11	-2.2073	1.06184
55861480	chr1:55861480:G:A	1.92224e-22	-2.21156	0.339216	2.23568e-19	-2.13353	1.30762	4.76638e-11	-2.21156	0.74672
55861568	chr1:55861568:G:T	2.01291e-23	-2.12033	-2.00851	2.18772e-20	-1.90661	-1.24357	9.04796e-12	-2.12034	-1.00614
55861724	chr1:55861724:T:G	1.44812e-23	-2.12667	-2.33147	5.45256e-21	-2.213	-2.32654	2.40949e-12	-2.12671	-2.32288
55862565	chr1:55862565:G:T	1.85582e-23	-2.19618	-2.0139	1.73649e-20	-2.03915	-1.34202	7.74268e-12	-2.19618	-1.08608
55862795	chr1:55862795:C:T	1.35869e-22	-7.39038e-10	-2.21931	5.19736e-20	-7.39038e-10	-2.28489	2.369e-11	-7.39038e-10	-2.16396
55862923	chr1:55862923:G:T	1.84248e-23	-2.21033	-2.00697	6.44764e-21	-2.21352	-2.15839	2.2378e-12	-2.21033	-2.31319
55863129	chr1:55863129:G:T	9.39026e-23	-2.20852	-0.380225	2.7921e-20	-2.18671	-0.719541	9.80872e-12	-2.20851	-0.837229
55863149	chr1:55863149:C:T	2.04508e-22	-2.20099	0.390593	4.26929e-20	-2.16698	-0.314619	1.22361e-11	-2.20098	-0.623644
55863271	chr1:55863271:T:C	1.30405e-22	-7.39038e-10	-2.26035	4.95227e-20	-7.39038e-10	-2.3332	1.99983e-11	-7.39038e-10	-2.33336
55863334	chr1:55863334:G:A	6.26298e-22	-7.39038e-10	-0.691173	1.39277e-19	-7.39038e-10	-1.29916	5.33926e-11	-7.39038e-10	-1.35134
55863364	chr1:55863364:G:A	1.2158e-22	-7.39038e-10	-2.33043	5.02117e-20	-7.39038e-10	-2.31938	2.0076e-11	-7.39038e-10	-2.32949
55863692	chr1:55863692:G:A	4.48976e-22	-2.21032	1.18629	4.77243e-19	-2.13869	2.07109	9.45364e-11	-2.21033	1.4303
55864213	chr1:55864213:A:T	1.28997e-22	-7.39038e-10	-2.27121	5.98522e-20	-7.39038e-10	-2.14375	2.13457e-11	-7.39038e-10	-2.26816
55864681	chr1:55864681:G:T	1.64291e-22	-7.39038e-10	-2.02936	6.68925e-20	-7.39038e-10	-2.03254	2.79539e-11	-7.39038e-10	-1.99846
55864816	chr1:55864816:A:G	1.22178e-22	-7.39038e-10	-2.32552	4.95719e-20	-7.39038e-10	-2.3322	2.08524e-11	-7.39038e-10	-2.29155
55865199	chr1:55865199:T:C	8.12001e-23	-2.21272	-0.521359	2.42735e-20	-2.19834	-0.847904	8.6313e-12	-2.21272	-0.960897
55865275	chr1:55865275:T:G	4.07734e-22	-2.20841	1.08802	4.26134e-19	-2.14662	1.96574	8.6193e-11	-2.20842	1.33599
55865962	chr1:55865962:A:G	4.33965e-23	-2.21314	-1.14748	1.16894e-20	-2.21002	-1.56692	2.9966e-12	-2.21314	-2.0184
55865993	chr1:55865993:G:A	1.52002e-23	-2.07822	-2.33147	5.46022e-21	-2.2116	-2.32654	2.5291e-12	-2.07826	-2.32288
55866401	chr1:55866401:A:G	1.48451e-22	-2.13074	-4.84864e-09	5.70729e-20	-2.1913	-4.84864e-09	2.44898e-11	-2.13075	-4.84864e-09
55866411	chr1:55866411:T:TC	2.1085e-23	-2.11774	-1.9647	2.39829e-20	-1.90043	-1.15785	1.02429e-11	-2.11775	-0.884678
55867119	chr1:55867119:G:T	1.56446e-22	-2.07829	-4.84864e-09	5.90514e-20	-2.15722	-4.84864e-09	2.58086e-11	-2.07831	-4.84864e-09
55867514	chr1:55867514:A:T	1.77517e-23	-2.20716	-2.04736	6.30527e-21	-2.21232	-2.18192	2.22845e-12	-2.20717	-2.32054
55867517	chr1:55867517:C:T	4.6179e-23	-2.2118	-1.08667	1.45329e-20	-2.19457	-1.36464	4.94079e-12	-2.2118	-1.51969
55867748	chr1:55867748:G:A	1.62681e-22	-2.03921	-4.84864e-09	7.108e-20	-1.97182	-4.84864e-09	2.68379e-11	-2.0392	-4.84864e-09
55867975	chr1:55867975:T:C	2.04484e-23	-2.12997	-1.98313	2.0779e-20	-1.92892	-1.27276	9.1043e-12	-2.12998	-0.990289
55868742	chr1:55868742:TAGAC:T	2.05562e-23	-2.11826	-1.98958	2.09486e-20	-1.91048	-1.28308	9.1044e-12	-2.11826	-1.00199
55868853	chr1:55868853:A:T	2.04472e-22	-1.81057	-4.84864e-09	1.20144e-19	-1.44694	-4.84864e-09	3.37313e-11	-1.81059	-4.84864e-09
55869135	chr1:55869135:T:A	4.64673e-23	-2.20627	-1.08598	1.47362e-20	-2.18129	-1.36404	4.97099e-12	-2.20626	-1.51913
55869547	chr1:55869547:A:G	1.21232e-22	-7.39038e-10	-2.33329	4.97967e-20	-7.39038e-10	-2.32768	2.00048e-11	-7.39038e-10	-2.33304
55869571	chr1:55869571:A:G	1.45185e-23	-2.15031	-2.30526	5.78686e-21	-2.19735	-2.28269	2.34912e-12	-2.15033	-2.32464
55869759	chr1:55869759:C:G	2.12278e-23	-2.10638	-1.96931	2.21784e-20	-1.88902	-1.24749	9.58258e-12	-2.10638	-0.962682
55869812	chr1:55869812:T:C	1.74494e-23	-2.11608	-2.15562	7.069e-21	-2.2137	-2.06621	3.36352e-12	-2.11612	-1.99991
55869863	chr1:55869863:T:A	2.25321e-22	-1.71348	-4.84864e-09	6.8454e-20	-2.00946	-4.84864e-09	3.7171e-11	-1.71349	-4.84864e-09
55870936	chr1:55870936:G:A	2.05546e-23	-2.1361	-1.97182	2.27759e-20	-1.93388	-1.17605	9.87056e-12	-2.13611	-0.903348
55871267	chr1:55871267:C:A	1.23275e-22	-7.39038e-10	-2.31659	4.95254e-20	-7.39038e-10	-2.33314	2.0368e-11	-7.39038e-10	-2.31505
55871419	chr1:55871419:G:A	1.24211e-22	-7.39038e-10	-2.30902	5.6275e-20	-7.39038e-10	-2.20538	2.21069e-11	-7.39038e-10	-2.23312
55871915	chr1:55871915:A:G	2.79954e-23	-2.21006	-1.5889	9.236e-21	-2.19013	-1.82239	3.37648e-12	-2.21006	-1.90212
55871996	chr1:55871996:G:A	1.90752e-23	-2.186	-1.99661	6.97339e-21	-2.15425	-2.13927	2.29811e-12	-2.18598	-2.31094
55872056	chr1:55872056:AAG:A	1.21232e-22	-7.39038e-10	-2.33329	4.99864e-20	-7.39038e-10	-2.32388	2.00155e-11	-7.39038e-10	-2.33251
55872475	chr1:55872475:T:A	8.44136e-20	-7.39038e-10	4.21248	5.92481e-18	-7.39038e-10	2.45128	1.33985e-09	-7.39038e-10	1.8713
55873027	chr1:55873027:A:C	5.15152e-23	-2.21352	-0.975604	1.56803e-20	-2.20463	-1.2786	6.03966e-12	-2.21352	-1.31715
55873285	chr1:55873285:G:C	8.38966e-20	-7.39038e-10	4.20634	5.89067e-18	-7.39038e-10	2.4455	1.33283e-09	-7.39038e-10	1.86604
55873625	chr1:55873625:C:T	5.42475e-23	-2.18461	-0.952833	1.33391e-20	-2.20558	-1.43935	7.85138e-12	-2.18463	-1.08369
55873854	chr1:55873854:A:G	2.04471e-22	-2.16709	0.356519	2.51821e-19	-1.97757	1.27066	3.68126e-10	-2.16708	2.74649
55874155	chr1:55874155:G:A	4.52525e-23	-2.21146	-1.10728	1.40368e-20	-2.19743	-1.39651	5.40509e-12	-2.21145	-1.43022
55874242	chr1:55874242:T:C	1.22112e-22	-7.39038e-10	-2.32606	4.95288e-20	-7.39038e-10	-2.33307	2.01332e-11	-7.39038e-10	-2.32664
55874249	chr1:55874249:A:G	2.15973e-22	-2.15663	0.400782	2.7041e-19	-1.95233	1.31664	3.94281e-10	-2.15661	2.80466
55874313	chr1:55874313:A:T	3.73732e-22	-2.08439	0.87693	3.48583e-19	-1.78146	1.39971	3.02235e-10	-2.08436	2.46655
55874483	chr1:55874483:T:C	2.09503e-23	-2.09071	-1.99814	8.54175e-21	-2.21287	-1.87779	4.25034e-12	-2.09076	-1.79126
55874713	chr1:55874713:G:A	1.22329e-22	-7.39038e-10	-2.32429	4.95236e-20	-7.39038e-10	-2.33318	2.01249e-11	-7.39038e-10	-2.32705
55874822	chr1:55874822:C:A	5.2888e-23	-2.19154	-0.971285	1.32476e-20	-2.20829	-1.44352	7.74939e-12	-2.19156	-1.08984
55874854	chr1:55874854:G:A	1.43836e-22	-7.39038e-10	-2.16233	5.80625e-20	-7.39038e-10	-2.17411	2.36772e-11	-7.39038e-10	-2.1645
55876207	chr1:55876207:C:A	1.51411e-22	-2.09543	-0.0155727	2.79014e-19	-1.66557	1.0612	1.12757e-10	-2.0954	1.49162
55876335	chr1:55876335:C:T	4.58954e-23	-2.21156	-1.09307	1.41525e-20	-2.1979	-1.38783	5.45426e-12	-2.21156	-1.42105
55876379	chr1:55876379:G:T	4.18785e-23	-2.2118	-1.18443	1.06437e-20	-2.21144	-1.65922	5.70767e-12	-2.2118	-1.37541
55876495	chr1:55876495:G:C	4.70547e-23	-2.21289	-1.0668	1.44316e-20	-2.20188	-1.36433	5.57346e-12	-2.21289	-1.39811
55876724	chr1:55876724:A:C	3.29596e-23	-2.17849	-1.45723	1.55557e-20	-2.19541	-1.29579	3.006e-12	-2.17849	-2.04991
55876760	chr1:55876760:C:T	6.68521e-23	-2.20974	-0.718776	1.52369e-20	-2.21282	-1.29908	9.04821e-12	-2.20974	-0.916709
55876936	chr1:55876936:C:CAG	4.65324e-23	-1.99625	-1.2946	1.42046e-20	-2.08035	-1.50171	1.0019e-11	-1.99631	-1.02822
55876945	chr1:55876945:G:A	1.93051e-23	-1.84251	-2.32812	6.81064e-21	-2.07713	-2.24001	3.96237e-12	-1.84258	-2.10959
55876952	chr1:55876952:T:G	4.67732e-23	-1.99284	-1.29285	1.42667e-20	-2.07755	-1.50015	1.0073e-11	-1.9929	-1.02626
55876971	chr1:55876971:A:G	1.41665e-22	-7.39038e-10	-2.17753	5.18612e-20	-7.39038e-10	-2.28706	2.34844e-11	-7.39038e-10	-2.17268
55876991	chr1:55876991:A:G	1.28563e-22	-7.39038e-10	-2.27458	4.9545e-20	-7.39038e-10	-2.33274	2.00005e-11	-7.39038e-10	-2.33326
55877157	chr1:55877157:CT:C	1.93239e-23	-1.83628	-2.33338	6.39188e-21	-2.10307	-2.27753	3.34012e-12	-1.83635	-2.28666
55877205	chr1:55877205:T:C	2.38039e-23	-1.67317	-2.28797	6.69674e-21	-2.0019	-2.33211	3.83765e-12	-1.67327	-2.31088
55877617	chr1:55877617:A:C	3.101e-23	-1.66712	-2.02957	6.21006e-20	-1.19314	-0.913735	1.74199e-11	-1.66714	-0.804262
55877914	chr1:55877914:A:G	1.30419e-22	-7.39038e-10	-2.26025	4.95179e-20	-7.39038e-10	-2.33329	2.00445e-11	-7.39038e-10	-2.33106
55877984	chr1:55877984:T:C	2.66043e-22	-7.39038e-10	-1.54734	8.65151e-20	-7.39038e-10	-1.77531	4.83909e-11	-7.39038e-10	-1.4497
55878002	chr1:55878002:T:C	1.74454e-23	-2.0939	-2.17802	6.94893e-21	-2.21312	-2.08392	3.37407e-12	-2.09394	-2.01895
55878188	chr1:55878188:T:C	1.63674e-22	-2.03312	-4.84864e-09	6.05719e-20	-2.1318	-4.84864e-09	2.7001e-11	-2.03314	-4.84864e-09
55878329	chr1:55878329:A:T	1.72693e-22	-7.39038e-10	-1.97948	9.80346e-20	-7.39038e-10	-1.65031	3.26578e-11	-7.39038e-10	-1.84293
55878407	chr1:55878407:G:A	1.36619e-22	-2.2138	-4.84864e-09	6.13295e-20	-2.11937	-4.84864e-09	2.25382e-11	-2.2138	-4.84864e-09
55878501	chr1:55878501:G:A	2.1138e-21	-7.39038e-10	0.525241	9.25843e-19	-7.39038e-10	0.595077	2.14568e-10	-7.39038e-10	0.0396141
55878855	chr1:55878855:G:A	1.3037e-22	-2.09192	-0.168697	3.20136e-19	-1.71062	1.24373	1.90106e-10	-2.09189	2.01047
55879046	chr1:55879046:C:T	7.67705e-23	-2.18654	-0.603637	5.02771e-20	-2.0452	-0.272878	6.89481e-11	-2.18653	1.09087
55879803	chr1:55879803:T:C	1.83553e-22	-1.9185	-4.84864e-09	8.34737e-20	-1.8111	-4.84864e-09	3.02811e-11	-1.91849	-4.84864e-09
55880344	chr1:55880344:G:A	2.2887e-22	-7.39038e-10	-1.69785	9.60808e-20	-7.39038e-10	-1.67044	5.06185e-11	-7.39038e-10	-1.4047
55880466	chr1:55880466:T:C	2.19468e-22	-7.39038e-10	-1.73979	9.205e-20	-7.39038e-10	-1.71329	4.81086e-11	-7.39038e-10	-1.45555
55880535	chr1:55880535:AG:A	1.95489e-22	-7.39038e-10	-1.8555	5.83893e-20	-7.39038e-10	-2.16849	2.73192e-11	-7.39038e-10	-2.02142
55881051	chr1:55881051:T:TG	1.36634e-22	-2.07416	-0.139536	1.28571e-19	-1.91118	0.532034	1.70964e-10	-2.07414	1.88658
55881120	chr1:55881120:A:G	1.21601e-22	-7.39038e-10	-2.33025	5.08184e-20	-7.39038e-10	-2.30737	1.99983e-11	-7.39038e-10	-2.33336
55881800	chr1:55881800:T:C	9.67245e-23	-2.1963	-0.362835	1.52105e-20	-2.21381	-1.29983	1.0893e-11	-2.19629	-0.744603
55881816	chr1:55881816:CT:C	1.46707e-22	-2.14256	-4.84864e-09	5.62595e-20	-2.20565	-4.84864e-09	2.42023e-11	-2.14256	-4.84864e-09
55881943	chr1:55881943:A:G	1.3016e-22	-2.18719	-0.0750435	2.71378e-20	-2.15661	-0.778091	1.01389e-11	-2.18718	-0.825456
55882023	chr1:55882023:C:T	2.41355e-22	-2.18002	0.535285	4.83682e-20	-2.14959	-0.207199	1.75195e-11	-2.18001	-0.285691
55882110	chr1:55882110:C:G	4.40686e-22	-7.39038e-10	-1.04267	5.76191e-20	-7.39038e-10	-2.18177	2.14003e-11	-7.39038e-10	-2.26561
55882149	chr1:55882149:C:T	1.35683e-22	-7.39038e-10	-2.22068	5.20284e-20	-7.39038e-10	-2.28384	2.00844e-11	-7.39038e-10	-2.32907
55882176	chr1:55882176:C:T	1.62539e-22	-7.39038e-10	-2.04008	5.04457e-20	-7.39038e-10	-2.31473	2.28199e-11	-7.39038e-10	-2.20138
55882240	chr1:55882240:C:T	3.23648e-22	-7.39038e-10	-1.35134	1.42987e-19	-7.39038e-10	-1.27287	6.10806e-11	-7.39038e-10	-1.21682
55882427	chr1:55882427:T:G	1.87911e-22	-7.39038e-10	-1.89503	7.81331e-20	-7.39038e-10	-1.87721	3.90998e-11	-7.39038e-10	-1.6629
55882653	chr1:55882653:G:A	6.34227e-22	-7.39038e-10	-0.678593	1.3122e-19	-7.39038e-10	-1.35875	5.2601e-11	-7.39038e-10	-1.36628
55882816	chr1:55882816:G:T	3.21509e-22	-7.39038e-10	-1.35798	1.33906e-19	-7.39038e-10	-1.33849	5.36369e-11	-7.39038e-10	-1.34678
55882893	chr1:55882893:T:A	1.72242e-22	-7.39038e-10	-1.9821	5.67342e-20	-7.39038e-10	-2.19725	2.32835e-11	-7.39038e-10	-2.18127
55883231	chr1:55883231:G:A	2.69358e-23	-2.1207	-1.71684	4.26091e-20	-1.90491	-0.578646	1.45135e-11	-2.12071	-0.533226
55883735	chr1:55883735:C:G	4.11633e-23	-2.18266	-1.23079	1.02287e-20	-2.20199	-1.70844	4.2248e-12	-2.18267	-1.70537
55883828	chr1:55883828:T:C	1.3812e-22	-7.39038e-10	-2.20288	5.28935e-20	-7.39038e-10	-2.26735	2.4727e-11	-7.39038e-10	-2.12112
55884070	chr1:55884070:TA:T	1.27285e-22	-7.39038e-10	-2.28457	5.52428e-20	-7.39038e-10	-2.22389	2.43376e-11	-7.39038e-10	-2.13699
55884091	chr1:55884091:G:A	3.16606e-23	-2.05925	-1.61668	5.79738e-20	-1.81077	-0.364865	2.10269e-11	-2.05926	-0.223953
55884242	chr1:55884242:C:G	5.91106e-23	-2.17213	-0.879463	1.34854e-20	-2.19455	-1.43948	5.84168e-12	-2.17213	-1.39186
55884477	chr1:55884477:C:T	1.41973e-22	-7.39038e-10	-2.17536	5.39308e-20	-7.39038e-10	-2.24793	2.55549e-11	-7.39038e-10	-2.08819
55884729	chr1:55884729:A:T	1.23678e-22	-7.39038e-10	-2.31332	5.03275e-20	-7.39038e-10	-2.31708	2.20219e-11	-7.39038e-10	-2.23698
55885342	chr1:55885342:A:G	2.04661e-22	-1.80965	-4.84864e-09	7.13948e-20	-1.9674	-4.84864e-09	3.37612e-11	-1.8097	-4.84864e-09
55885410	chr1:55885410:T:A	1.25116e-22	-7.39038e-10	-2.30176	5.00148e-20	-7.39038e-10	-2.32331	2.14265e-11	-7.39038e-10	-2.26438
55886673	chr1:55886673:G:A	1.3805e-22	-7.39038e-10	-2.20338	5.2775e-20	-7.39038e-10	-2.26959	2.48242e-11	-7.39038e-10	-2.1172
55886700	chr1:55886700:T:G	6.72593e-22	-7.39038e-10	-0.61986	1.90002e-19	-7.39038e-10	-0.988593	5.94207e-11	-7.39038e-10	-1.24437
55886843	chr1:55886843:A:G	4.13379e-22	-7.39038e-10	-1.10663	1.27953e-19	-7.39038e-10	-1.38397	4.19465e-11	-7.39038e-10	-1.59262
55887078	chr1:55887078:C:T	1.23412e-22	-7.39038e-10	-2.31547	5.02324e-20	-7.39038e-10	-2.31897	2.19167e-11	-7.39038e-10	-2.24176
55887423	chr1:55887423:G:T	3.72311e-22	-2.20375	0.992478	6.7514e-20	-2.17824	0.154949	2.27794e-11	-2.20374	0.000586224
55887525	chr1:55887525:C:G	1.23374e-22	-7.39038e-10	-2.31578	5.50675e-20	-7.39038e-10	-2.22707	2.17637e-11	-7.39038e-10	-2.24877
55887715	chr1:55887715:G:A	3.08619e-22	-1.39889	-4.84864e-09	1.71271e-19	-1.09238	-4.84864e-09	5.0915e-11	-1.39886	-4.84864e-09
55887773	chr1:55887773:T:C	1.83016e-22	-7.39038e-10	-1.92143	5.8877e-20	-7.39038e-10	-2.16018	2.41873e-11	-7.39038e-10	-2.14319
55887905	chr1:55887905:T:C	1.96417e-23	-1.82316	-2.33018	6.19618e-21	-2.12057	-2.29113	3.42958e-12	-1.82325	-2.27333
55888837	chr1:55888837:G:A	1.26609e-22	-7.39038e-10	-2.28989	4.95386e-20	-7.39038e-10	-2.33287	2.00212e-11	-7.39038e-10	-2.33222
55889572	chr1:55889572:G:A	1.21363e-22	-7.39038e-10	-2.33222	4.96042e-20	-7.39038e-10	-2.33155	2.04454e-11	-7.39038e-10	-2.31126
55889680	chr1:55889680:A:T	9.11399e-23	-2.17958	-0.439024	3.73968e-20	-1.99488	-0.619166	7.40926e-12	-2.17959	-1.1467
55889703	chr1:55889703:G:A	1.78469e-22	-7.39038e-10	-1.94658	8.98961e-20	-7.39038e-10	-1.73697	2.82228e-11	-7.39038e-10	-1.98888
55890045	chr1:55890045:AC:A	2.05481e-22	-1.80565	-4.84864e-09	7.15543e-20	-1.96517	-4.84864e-09	3.38965e-11	-1.8057	-4.84864e-09
55890183	chr1:55890183:C:T	1.6614e-22	-7.39038e-10	-2.01817	6.49797e-20	-7.39038e-10	-2.06155	2.80982e-11	-7.39038e-10	-1.99331
55890184	chr1:55890184:G:A	1.22785e-22	-7.39038e-10	-2.32057	4.98292e-20	-7.39038e-10	-2.32703	2.00055e-11	-7.39038e-10	-2.333
55890254	chr1:55890254:A:G	1.21266e-22	-7.39038e-10	-2.33301	4.9552e-20	-7.39038e-10	-2.3326	2.05405e-11	-7.39038e-10	-2.30662
55890327	chr1:55890327:T:C	1.25037e-22	-7.39038e-10	-2.30239	5.08443e-20	-7.39038e-10	-2.30686	2.24998e-11	-7.39038e-10	-2.21551
55890510	chr1:55890510:G:T	1.25591e-22	-7.39038e-10	-2.29797	5.10543e-20	-7.39038e-10	-2.30274	2.26931e-11	-7.39038e-10	-2.20695
55890815	chr1:55890815:T:C	1.48022e-22	-2.13364	-4.84864e-09	5.75397e-20	-2.18315	-4.84864e-09	2.44188e-11	-2.13366	-4.84864e-09
55890966	chr1:55890966:C:T	1.25524e-22	-7.39038e-10	-2.2985	5.10293e-20	-7.39038e-10	-2.30323	2.26705e-11	-7.39038e-10	-2.20795
55891347	chr1:55891347:G:T	1.82883e-22	-7.39038e-10	-1.92215	5.88493e-20	-7.39038e-10	-2.16065	2.41753e-11	-7.39038e-10	-2.14368
55891573	chr1:55891573:TC:T	1.24674e-22	-7.39038e-10	-2.3053	5.07015e-20	-7.39038e-10	-2.30967	2.23696e-11	-7.39038e-10	-2.22131
55891576	chr1:55891576:A:G	1.25374e-22	-7.39038e-10	-2.2997	5.09723e-20	-7.39038e-10	-2.30435	2.26187e-11	-7.39038e-10	-2.21024
55891632	chr1:55891632:A:G	1.14884e-21	-7.39038e-10	-0.0844893	7.06876e-20	-7.39038e-10	-1.97736	2.49446e-11	-7.39038e-10	-2.11236
55891850	chr1:55891850:T:TTTCTCTC	1.24964e-22	-7.39038e-10	-2.30297	5.08063e-20	-7.39038e-10	-2.30761	2.24464e-11	-7.39038e-10	-2.21788
55892131	chr1:55892131:TA:T	1.19858e-21	-7.39038e-10	-0.0421097	7.13249e-20	-7.39038e-10	-1.96838	2.50908e-11	-7.39038e-10	-2.10651
55892278	chr1:55892278:C:T	1.24085e-22	-7.39038e-10	-2.31003	5.04808e-20	-7.39038e-10	-2.31403	2.21515e-11	-7.39038e-10	-2.23111
55892324	chr1:55892324:A:G	1.47945e-22	-2.13416	-4.84864e-09	5.7523e-20	-2.18344	-4.84864e-09	2.44062e-11	-2.13417	-4.84864e-09
55892377	chr1:55892377:G:A	1.22396e-21	-7.39038e-10	-0.021151	7.20312e-20	-7.39038e-10	-1.95853	2.52781e-11	-7.39038e-10	-2.09907
55892402	chr1:55892402:G:C	1.36635e-22	-2.21369	-4.84864e-09	7.37651e-20	-1.93474	-4.84864e-09	2.25408e-11	-2.21369	-4.84864e-09
55892431	chr1:55892431:C:T	1.27626e-22	-7.39038e-10	-2.2819	5.18053e-20	-7.39038e-10	-2.28813	2.33567e-11	-7.39038e-10	-2.17813
55892714	chr1:55892714:A:G	4.17892e-22	-7.39038e-10	-1.09578	1.27785e-19	-7.39038e-10	-1.38528	4.05871e-11	-7.39038e-10	-1.62556
55892724	chr1:55892724:C:T	2.24918e-23	-2.17737	-1.84048	1.66603e-20	-2.2124	-1.2102	2.19141e-11	-2.17739	-0.0644967
55892755	chr1:55892755:G:A	3.36467e-22	-7.39038e-10	-1.3125	9.37717e-20	-7.39038e-10	-1.69476	3.06936e-11	-7.39038e-10	-1.90496
55893008	chr1:55893008:T:C	1.25366e-22	-7.39038e-10	-2.29976	5.36245e-20	-7.39038e-10	-2.25362	2.03334e-11	-7.39038e-10	-2.31675
55893267	chr1:55893267:G:A	1.2541e-22	-7.39038e-10	-2.29941	5.36537e-20	-7.39038e-10	-2.25308	2.03391e-11	-7.39038e-10	-2.31647
55893573	chr1:55893573:G:A	3.93476e-23	-2.19469	-1.26387	9.74993e-21	-2.2088	-1.74957	3.99297e-12	-2.1947	-1.74978
55893834	chr1:55893834:A:G	1.21243e-22	-7.39038e-10	-2.3332	4.95376e-20	-7.39038e-10	-2.33289	2.0582e-11	-7.39038e-10	-2.3046
55893924	chr1:55893924:A:G	2.95743e-23	-2.15778	-1.58631	2.6209e-20	-2.21381	-0.755711	3.5601e-11	-2.1578	0.401161
55893996	chr1:55893996:T:C	1.77757e-23	-2.13796	-2.1152	1.12527e-20	-2.21341	-1.60162	9.40771e-12	-2.13799	-0.949498
55894053	chr1:55894053:T:C	2.62881e-23	-2.20742	-1.65446	4.53118e-20	-2.02349	-0.398567	1.65312e-11	-2.20742	-0.316341
55894081	chr1:55894081:C:T	2.05394e-22	-1.80607	-4.84864e-09	7.15331e-20	-1.96547	-4.84864e-09	3.38823e-11	-1.80612	-4.84864e-09
55894140	chr1:55894140:T:A	2.62906e-23	-2.20733	-1.65446	4.5345e-20	-2.02276	-0.398567	1.65328e-11	-2.20733	-0.316341
55894279	chr1:55894279:C:T	1.21458e-22	-7.39038e-10	-2.33143	5.26055e-20	-7.39038e-10	-2.27281	2.12341e-11	-7.39038e-10	-2.2734
55894373	chr1:55894373:A:ATG	1.21266e-22	-7.39038e-10	-2.33301	4.9552e-20	-7.39038e-10	-2.3326	2.05405e-11	-7.39038e-10	-2.30662
55894448	chr1:55894448:C:T	1.25737e-22	-7.39038e-10	-2.29681	5.11097e-20	-7.39038e-10	-2.30165	2.2743e-11	-7.39038e-10	-2.20476
55894709	chr1:55894709:A:T	2e-23	-1.80312	-2.33215	6.21413e-21	-2.10941	-2.29939	3.46436e-12	-1.8032	-2.28328
55895020	chr1:55895020:G:C	1.82614e-22	-7.39038e-10	-1.92363	9.35866e-20	-7.39038e-10	-1.69674	3.32617e-11	-7.39038e-10	-1.82461
55895483	chr1:55895483:G:GATTC	1.83077e-22	-7.39038e-10	-1.92109	5.8889e-20	-7.39038e-10	-2.15997	2.41921e-11	-7.39038e-10	-2.14299
55895484	chr1:55895484:G:A	1.21248e-22	-7.39038e-10	-2.33316	4.95412e-20	-7.39038e-10	-2.33282	2.05693e-11	-7.39038e-10	-2.30521
55895550	chr1:55895550:A:G	3.80771e-23	-2.17707	-1.31432	3.99652e-20	-2.21199	-0.335631	6.13521e-11	-2.17708	0.964699
55895650	chr1:55895650:A:G	1.26718e-22	-7.39038e-10	-2.28903	5.0401e-20	-7.39038e-10	-2.31562	2.18228e-11	-7.39038e-10	-2.24606
55895828	chr1:55895828:C:T	1.51705e-22	-2.10906	-4.84864e-09	5.59821e-20	-2.21059	-4.84864e-09	2.50268e-11	-2.10907	-4.84864e-09
55895928	chr1:55895928:A:G	1.24002e-22	-7.39038e-10	-2.3107	5.04623e-20	-7.39038e-10	-2.3144	2.21149e-11	-7.39038e-10	-2.23276
55896329	chr1:55896329:C:T	1.06248e-22	-2.16058	-0.304645	1.22262e-19	-1.98416	0.554701	4.88991e-11	-2.16058	0.721326
55896338	chr1:55896338:A:C	1.25218e-22	-7.39038e-10	-2.30094	5.08869e-20	-7.39038e-10	-2.30602	2.25443e-11	-7.39038e-10	-2.21353
55896505	chr1:55896505:G:A	4.31658e-22	-7.39038e-10	-1.06337	1.30478e-19	-7.39038e-10	-1.36442	4.22041e-11	-7.39038e-10	-1.5865
55897005	chr1:55897005:A:G	1.83077e-22	-7.39038e-10	-1.92109	5.8889e-20	-7.39038e-10	-2.15997	2.41921e-11	-7.39038e-10	-2.14299
55897121	chr1:55897121:T:G	1.23972e-22	-7.39038e-10	-2.31095	5.04519e-20	-7.39038e-10	-2.31461	2.21234e-11	-7.39038e-10	-2.23238
55897221	chr1:55897221:C:T	1.25781e-22	-7.39038e-10	-2.29646	5.11262e-20	-7.39038e-10	-2.30133	2.27577e-11	-7.39038e-10	-2.20411
55897254	chr1:55897254:T:A	1.24914e-22	-7.39038e-10	-2.30337	5.07992e-20	-7.39038e-10	-2.30775	2.24583e-11	-7.39038e-10	-2.21735
55897332	chr1:55897332:A:G	1.2641e-22	-7.39038e-10	-2.29147	5.08174e-20	-7.39038e-10	-2.30739	2.2825e-11	-7.39038e-10	-2.20116
55897347	chr1:55897347:G:A	1.38977e-22	-2.19669	-4.84864e-09	5.9192e-20	-2.15484	-4.84864e-09	2.29271e-11	-2.19669	-4.84864e-09
55898023	chr1:55898023:A:G	1.63744e-22	-2.03269	-4.84864e-09	5.62312e-20	-2.20616	-4.84864e-09	2.7012e-11	-2.03273	-4.84864e-09
55898205	chr1:55898205:C:A	4.08484e-23	-2.1895	-1.23164	1.00162e-20	-2.206	-1.72542	4.11075e-12	-2.1895	-1.7259
55898270	chr1:55898270:T:G	2.74592e-23	-2.16366	-1.65464	2.3913e-20	-2.21371	-0.847497	3.13608e-11	-2.16367	0.28022
55898741	chr1:55898741:A:G	2.88872e-23	-2.11965	-1.64795	4.75842e-20	-1.90408	-0.469048	1.62364e-11	-2.11966	-0.422098
55898855	chr1:55898855:T:C	3.07996e-23	-2.07635	-1.62715	5.29569e-20	-1.83032	-0.435833	1.75359e-11	-2.07635	-0.388407
55898875	chr1:55898875:A:G	1.36213e-22	-7.39038e-10	-2.21678	5.19474e-20	-7.39038e-10	-2.2854	2.42255e-11	-7.39038e-10	-2.14161
55898975	chr1:55898975:C:T	2.0762e-23	-1.76776	-2.33011	6.39386e-21	-2.08938	-2.29091	3.62594e-12	-1.76785	-2.27305
55899249	chr1:55899249:A:T	1.21362e-22	-7.39038e-10	-2.33222	4.95348e-20	-7.39038e-10	-2.33295	2.09362e-11	-7.39038e-10	-2.28753
55899789	chr1:55899789:T:A	7.64353e-23	-2.20664	-0.587918	1.53617e-20	-2.18743	-1.31632	6.11785e-12	-2.20663	-1.31117
55899790	chr1:55899790:T:G	2.12117e-23	-1.74628	-2.33016	6.46063e-21	-2.07882	-2.29108	3.70389e-12	-1.74638	-2.27325
55900223	chr1:55900223:T:A	1.24347e-22	-7.39038e-10	-2.30792	5.06117e-20	-7.39038e-10	-2.31144	2.22757e-11	-7.39038e-10	-2.22552
55900409	chr1:55900409:A:G	2.1074e-23	-1.75272	-2.33024	6.43899e-21	-2.08186	-2.2914	3.67878e-12	-1.75281	-2.27362
55900435	chr1:55900435:G:A	2.77794e-22	-7.39038e-10	-1.50412	8.89351e-20	-7.39038e-10	-1.74772	2.9567e-11	-7.39038e-10	-1.94236
55900500	chr1:55900500:A:G	2.72886e-23	-2.20264	-1.62189	4.91594e-20	-2.00016	-0.340402	1.74225e-11	-2.20264	-0.268612
55900536	chr1:55900536:T:C	9.83383e-23	-2.21355	-0.329035	1.14248e-19	-2.09798	0.600727	4.41358e-11	-2.21355	0.671808
55900698	chr1:55900698:A:G	1.41161e-22	-7.39038e-10	-2.1811	6.58006e-20	-7.39038e-10	-2.049	2.62032e-11	-7.39038e-10	-2.06313
55901280	chr1:55901280:G:A	6.24127e-20	-7.39038e-10	3.91052	1.02518e-18	-7.39038e-10	0.697	2.50791e-10	-7.39038e-10	0.195606
55901629	chr1:55901629:T:C	2.55197e-22	-7.39038e-10	-1.58896	1.29169e-19	-7.39038e-10	-1.37451	6.61185e-11	-7.39038e-10	-1.13757
55901711	chr1:55901711:C:T	2.91443e-23	-2.14128	-1.61746	4.80501e-20	-1.94381	-0.41957	1.64935e-11	-2.14128	-0.384766
55901712	chr1:55901712:G:A	3.09066e-21	-7.39038e-10	0.905141	6.09706e-19	-7.39038e-10	0.17735	1.32328e-10	-7.39038e-10	-0.443729
55902098	chr1:55902098:G:A	4.01421e-23	-2.19315	-1.24542	1.00325e-20	-2.20809	-1.72171	4.18759e-12	-2.19316	-1.70373
55902102	chr1:55902102:G:A	1.83918e-22	-7.39038e-10	-1.91651	9.22067e-20	-7.39038e-10	-1.71159	4.38744e-11	-7.39038e-10	-1.54768
55902133	chr1:55902133:T:A	1.65034e-22	-2.02485	-4.84864e-09	5.97157e-20	-2.14603	-4.84864e-09	2.72259e-11	-2.02485	-4.84864e-09
55902369	chr1:55902369:G:A	1.24793e-22	-7.39038e-10	-2.30434	5.05563e-20	-7.39038e-10	-2.31254	2.20211e-11	-7.39038e-10	-2.23701
55902606	chr1:55902606:A:G	1.24774e-22	-7.39038e-10	-2.3045	5.05276e-20	-7.39038e-10	-2.31311	2.1998e-11	-7.39038e-10	-2.23806
55903024	chr1:55903024:A:C	1.21644e-22	-7.39038e-10	-2.3299	4.98339e-20	-7.39038e-10	-2.32693	2.01887e-11	-7.39038e-10	-2.32389
55903522	chr1:55903522:T:C	2.46844e-22	-1.62224	-4.84864e-09	7.07754e-20	-1.97612	-4.84864e-09	4.07246e-11	-1.62218	-4.84864e-09
55903782	chr1:55903782:A:C	1.2374e-22	-7.39038e-10	-2.31281	5.02098e-20	-7.39038e-10	-2.31942	2.16697e-11	-7.39038e-10	-2.2531
55904004	chr1:55904004:A:G	2.5693e-22	-7.39038e-10	-1.5822	1.30005e-19	-7.39038e-10	-1.36806	6.66231e-11	-7.39038e-10	-1.12996
55904129	chr1:55904129:G:A	1.23524e-22	-7.39038e-10	-2.31456	5.01132e-20	-7.39038e-10	-2.32134	2.15848e-11	-7.39038e-10	-2.25702
55904233	chr1:55904233:T:A	2.39732e-23	-2.14891	-1.80515	3.62144e-20	-1.96535	-0.680818	1.31206e-11	-2.14892	-0.605908
55904248	chr1:55904248:T:C	1.23813e-22	-7.39038e-10	-2.31222	5.02253e-20	-7.39038e-10	-2.31911	2.16974e-11	-7.39038e-10	-2.25182
55904801	chr1:55904801:G:A	2.99675e-23	-2.11318	-1.6177	5.05035e-20	-1.89223	-0.421355	1.69188e-11	-2.11319	-0.387396
55904883	chr1:55904883:T:C	2.96153e-23	-2.10645	-1.63626	4.95873e-20	-1.88013	-0.451765	1.65185e-11	-2.10646	-0.418076
55905053	chr1:55905053:T:C	2.1976e-22	-7.39038e-10	-1.73847	1.00717e-19	-7.39038e-10	-1.62331	5.57599e-11	-7.39038e-10	-1.30796
55905674	chr1:55905674:T:C	1.88532e-22	-7.39038e-10	-1.89173	9.52416e-20	-7.39038e-10	-1.67921	4.55433e-11	-7.39038e-10	-1.51035
55906039	chr1:55906039:T:A	1.35275e-23	-2.20352	-2.32275	5.53598e-21	-2.19214	-2.33222	2.22999e-12	-2.20354	-2.32348
55906433	chr1:55906433:T:C	1.37352e-22	-7.39038e-10	-2.20845	5.77286e-20	-7.39038e-10	-2.17988	2.56964e-11	-7.39038e-10	-2.08266
55906595	chr1:55906595:T:C	5.2489e-22	-7.39038e-10	-0.867811	1.53119e-19	-7.39038e-10	-1.20441	4.90865e-11	-7.39038e-10	-1.43543
55906603	chr1:55906603:T:C	3.25148e-22	-7.39038e-10	-1.34672	9.0965e-20	-7.39038e-10	-1.72515	2.989e-11	-7.39038e-10	-1.93149
55906797	chr1:55906797:G:A	1.80775e-22	-1.93374	-4.84864e-09	6.79598e-20	-2.01671	-4.84864e-09	2.98228e-11	-1.93374	-4.84864e-09
55906850	chr1:55906850:C:T	1.87197e-22	-7.39038e-10	-1.89884	9.4799e-20	-7.39038e-10	-1.68387	4.52035e-11	-7.39038e-10	-1.51784
55906857	chr1:55906857:A:G	2.20133e-23	-1.72578	-2.31357	6.79221e-21	-2.06729	-2.25256	3.97212e-12	-1.72587	-2.22384
55907049	chr1:55907049:G:A	1.2849e-22	-7.39038e-10	-2.27515	5.08381e-20	-7.39038e-10	-2.30698	2.21086e-11	-7.39038e-10	-2.23304
55907150	chr1:55907150:G:A	1.23493e-22	-7.39038e-10	-2.31481	5.55114e-20	-7.39038e-10	-2.21904	2.19434e-11	-7.39038e-10	-2.24055
55907191	chr1:55907191:G:C	3.45145e-23	-2.1944	-1.39523	9.01507e-21	-2.20861	-1.82812	3.74632e-12	-2.1944	-1.81384
55907651	chr1:55907651:T:C	2.02347e-23	-1.80928	-2.31433	6.48082e-21	-2.11265	-2.25413	3.64661e-12	-1.80936	-2.22585
55907699	chr1:55907699:A:G	1.52888e-22	-7.39038e-10	-2.1013	6.15385e-20	-7.39038e-10	-2.11596	3.02518e-11	-7.39038e-10	-1.91946
55907766	chr1:55907766:G:C	1.72893e-22	-7.39038e-10	-1.97832	6.34886e-20	-7.39038e-10	-2.08477	2.78322e-11	-7.39038e-10	-2.00282
55907788	chr1:55907788:G:C	1.27475e-22	-7.39038e-10	-2.28308	5.15589e-20	-7.39038e-10	-2.2929	2.28624e-11	-7.39038e-10	-2.19952
55907899	chr1:55907899:A:C	2.06873e-22	-1.79889	-4.84864e-09	7.18217e-20	-1.96144	-4.84864e-09	3.41262e-11	-1.79895	-4.84864e-09
55907931	chr1:55907931:TA:T	8.41147e-23	-2.21382	-0.485003	9.58103e-20	-2.08722	0.413961	3.76659e-11	-2.21382	0.513556
55908139	chr1:55908139:T:A	1.25237e-22	-7.39038e-10	-2.30079	5.07573e-20	-7.39038e-10	-2.30857	2.21829e-11	-7.39038e-10	-2.22969
55908155	chr1:55908155:A:T	3.35106e-22	-7.39038e-10	-1.31655	9.31372e-20	-7.39038e-10	-1.70155	3.04851e-11	-7.39038e-10	-1.91177
55908638	chr1:55908638:G:T	2.94988e-23	-2.10261	-1.64404	4.92604e-20	-1.87309	-0.465414	1.63432e-11	-2.10261	-0.432589
55908703	chr1:55908703:C:A	4.17083e-22	-7.39038e-10	-1.09771	1.25491e-19	-7.39038e-10	-1.40339	4.07081e-11	-7.39038e-10	-1.62259
55909478	chr1:55909478:A:T	1.38495e-22	-2.20017	-4.84864e-09	6.62771e-20	-2.04178	-4.84864e-09	2.28472e-11	-2.20018	-4.84864e-09
55909607	chr1:55909607:C:T	2.81371e-23	-2.09768	-1.69623	4.52105e-20	-1.87123	-0.553071	1.55053e-11	-2.09769	-0.490138
55909661	chr1:55909661:A:G	1.90435e-22	-1.88169	-4.84864e-09	6.28796e-20	-2.0944	-4.84864e-09	3.14175e-11	-1.88165	-4.84864e-09
55909801	chr1:55909801:G:A	1.26458e-22	-7.39038e-10	-2.29109	5.119e-20	-7.39038e-10	-2.30008	2.24914e-11	-7.39038e-10	-2.21588
55910246	chr1:55910246:C:T	1.31832e-22	-7.39038e-10	-2.24947	5.32023e-20	-7.39038e-10	-2.26153	2.42504e-11	-7.39038e-10	-2.14058
55910536	chr1:55910536:G:C	1.23493e-22	-7.39038e-10	-2.31481	5.55114e-20	-7.39038e-10	-2.21904	2.19434e-11	-7.39038e-10	-2.24055
55910750	chr1:55910750:G:A	3.45553e-22	-1.28585	-4.84864e-09	1.00624e-19	-1.62423	-4.84864e-09	5.70099e-11	-1.28579	-4.84864e-09
55911163	chr1:55911163:TC:T	1.63427e-22	-2.03463	-4.84864e-09	6.07933e-20	-2.12815	-4.84864e-09	2.69597e-11	-2.03467	-4.84864e-09
55911372	chr1:55911372:C:T	1.22219e-22	-7.39038e-10	-2.32519	4.96555e-20	-7.39038e-10	-2.33052	2.02722e-11	-7.39038e-10	-2.31976
55911561	chr1:55911561:C:T	1.56912e-22	-2.07531	-4.84864e-09	7.55324e-20	-1.91107	-4.84864e-09	2.5887e-11	-2.07527	-4.84864e-09
55912388	chr1:55912388:C:T	1.11692e-22	-2.10477	-0.310491	2.48155e-20	-2.07045	-0.953712	9.34012e-12	-2.10475	-0.98994
55912697	chr1:55912697:A:G	1.31009e-22	-7.39038e-10	-2.25574	5.15097e-20	-7.39038e-10	-2.29386	2.27746e-11	-7.39038e-10	-2.20337
55912927	chr1:55912927:A:G	1.56079e-22	-2.17462	0.0939835	3.35996e-20	-2.19088	-0.530233	2.25867e-11	-2.17462	-0.0370359
55913380	chr1:55913380:G:A	1.31009e-22	-7.39038e-10	-2.25574	5.15097e-20	-7.39038e-10	-2.29386	2.27746e-11	-7.39038e-10	-2.20337
55913432	chr1:55913432:G:A	4.36193e-22	-7.39038e-10	-1.05291	9.98566e-20	-7.39038e-10	-1.63189	4.0123e-11	-7.39038e-10	-1.63706
55913577	chr1:55913577:C:T	4.11392e-22	-1.11145	-4.84864e-09	1.74997e-19	-1.07086	-4.84864e-09	6.78706e-11	-1.11141	-4.84864e-09
55913750	chr1:55913750:G:A	1.31009e-22	-7.39038e-10	-2.25574	5.15097e-20	-7.39038e-10	-2.29386	2.27746e-11	-7.39038e-10	-2.20337
55913814	chr1:55913814:T:C	1.58674e-22	-2.06415	-4.84864e-09	6.52471e-20	-2.05745	-4.84864e-09	2.61764e-11	-2.06415	-4.84864e-09
55913872	chr1:55913872:A:T	1.58874e-22	-2.16837	0.105479	3.41064e-20	-2.18582	-0.520323	2.2984e-11	-2.16836	-0.0258548
55913891	chr1:55913891:C:T	1.46915e-22	-7.39038e-10	-2.14114	6.72136e-20	-7.39038e-10	-2.02775	3.24437e-11	-7.39038e-10	-1.84951
55913973	chr1:55913973:T:C	1.36194e-22	-7.39038e-10	-2.21692	6.38333e-20	-7.39038e-10	-2.07935	2.5034e-11	-7.39038e-10	-2.10878
55914064	chr1:55914064:C:T	1.65461e-22	-7.39038e-10	-2.02227	7.80943e-20	-7.39038e-10	-1.87771	3.89518e-11	-7.39038e-10	-1.66669
55914172	chr1:55914172:C:A	1.32676e-22	-7.39038e-10	-2.24309	5.25659e-20	-7.39038e-10	-2.27356	2.13305e-11	-7.39038e-10	-2.26887
55914556	chr1:55914556:T:C	2.60908e-22	-2.19899	0.632161	6.25873e-20	-2.21381	0.11475	4.98026e-11	-2.199	0.778058
55915007	chr1:55915007:A:G	2.41249e-23	-1.63382	-2.31394	7.05921e-21	-2.01799	-2.2633	4.28138e-12	-1.63392	-2.24082
55915327	chr1:55915327:C:T	1.24012e-22	-7.39038e-10	-2.31062	5.07178e-20	-7.39038e-10	-2.30935	2.18335e-11	-7.39038e-10	-2.24557
55915727	chr1:55915727:C:T	1.23127e-22	-7.39038e-10	-2.31778	4.9777e-20	-7.39038e-10	-2.32807	2.00108e-11	-7.39038e-10	-2.33274
55916017	chr1:55916017:G:T	1.23879e-22	-7.39038e-10	-2.31169	4.96403e-20	-7.39038e-10	-2.33082	2.00435e-11	-7.39038e-10	-2.33111
55917169	chr1:55917169:G:T	1.31781e-22	-7.39038e-10	-2.24986	5.16449e-20	-7.39038e-10	-2.29124	2.28687e-11	-7.39038e-10	-2.19924
55917302	chr1:55917302:T:C	1.91222e-22	-2.16384	0.286273	3.74416e-20	-2.18494	-0.427907	2.67777e-11	-2.16383	0.122384
55917365	chr1:55917365:TA:T	2.91184e-22	-7.39038e-10	-1.45705	8.6271e-20	-7.39038e-10	-1.77813	4.00754e-11	-7.39038e-10	-1.63825
55917614	chr1:55917614:C:T	3.25701e-22	-2.13237	0.787347	6.09182e-20	-2.16116	0.0350685	4.94876e-11	-2.13236	0.705064
55917721	chr1:55917721:A:G	1.35367e-23	-2.21	-2.31559	8.60016e-21	-2.14633	-1.93752	3.78254e-12	-2.21	-1.78861
55918309	chr1:55918309:T:C	1.84817e-22	-2.16965	0.258015	3.63551e-20	-2.18932	-0.452971	2.58914e-11	-2.16964	0.0945353
55918313	chr1:55918313:T:C	1.07115e-22	-2.11236	-0.344738	2.397e-20	-2.07914	-0.97968	9.05053e-12	-2.11235	-1.01384
55918494	chr1:55918494:G:C	1.07874e-22	-2.15025	-0.299788	2.72573e-20	-2.17604	-0.754267	1.8812e-11	-2.15024	-0.244275
55919236	chr1:55919236:G:A	2.88562e-22	-1.46609	-4.84864e-09	7.28744e-20	-1.94689	-4.84864e-09	4.75991e-11	-1.4662	-4.84864e-09
55919510	chr1:55919510:A:AC	1.63189e-22	-2.03609	-4.84864e-09	6.05263e-20	-2.13255	-4.84864e-09	2.69203e-11	-2.03613	-4.84864e-09
55919825	chr1:55919825:G:A	1.78106e-22	-2.16362	0.214995	3.50773e-20	-2.18446	-0.493608	2.49113e-11	-2.16361	0.049915
55920068	chr1:55920068:A:G	1.51225e-22	-2.11223	-4.84864e-09	6.90023e-20	-2.00149	-4.84864e-09	2.49479e-11	-2.11222	-4.84864e-09
55920347	chr1:55920347:C:T	2.52734e-22	-1.59866	-4.84864e-09	1.28513e-19	-1.3796	-4.84864e-09	4.16984e-11	-1.59855	-4.84864e-09
55920478	chr1:55920478:T:C	2.42487e-22	-7.39038e-10	-1.64005	1.06539e-19	-7.39038e-10	-1.56712	6.05165e-11	-7.39038e-10	-1.2261
55920548	chr1:55920548:C:T	1.59886e-22	-2.1678	0.111264	3.18713e-20	-2.18753	-0.586385	2.25463e-11	-2.16779	-0.0456487
55920614	chr1:55920614:T:C	2.36444e-23	-1.66797	-2.2999	8.46231e-21	-1.90571	-2.1943	3.92995e-12	-1.66808	-2.29231
55920708	chr1:55920708:C:T	1.51751e-21	-7.39038e-10	0.193824	4.09369e-19	-7.39038e-10	-0.22101	1.06816e-10	-7.39038e-10	-0.657902
55921082	chr1:55921082:A:G	2.5483e-23	-1.76812	-2.12487	9.52193e-21	-1.82048	-2.16154	3.55321e-12	-1.76822	-2.29294
55921569	chr1:55921569:C:T	1.35689e-22	-2.13485	-0.0857899	2.88781e-20	-2.10535	-0.76719	1.10017e-11	-2.13484	-0.796125
55921612	chr1:55921612:G:A	2.38317e-23	-1.93847	-2.02152	8.53531e-21	-2.00774	-2.08367	3.15569e-12	-1.93856	-2.24125
55921622	chr1:55921622:T:C	1.22816e-22	-7.39038e-10	-2.32031	4.97838e-20	-7.39038e-10	-2.32794	2.0011e-11	-7.39038e-10	-2.33273
55921952	chr1:55921952:G:A	1.37053e-22	-2.21063	-4.84864e-09	5.81135e-20	-2.17323	-4.84864e-09	2.26098e-11	-2.21063	-4.84864e-09
55922507	chr1:55922507:G:A	1.55563e-21	-7.39038e-10	0.218637	4.33078e-19	-7.39038e-10	-0.16471	1.12446e-10	-7.39038e-10	-0.606541
55922705	chr1:55922705:T:C	1.36916e-22	-7.39038e-10	-2.21164	6.20519e-20	-7.39038e-10	-2.10766	2.90006e-11	-7.39038e-10	-1.9617
55922851	chr1:55922851:T:A	8.19887e-23	-2.12198	-0.60244	4.64142e-20	-2.19016	-0.20786	5.17522e-11	-2.12198	0.739437
55923499	chr1:55923499:A:G	5.24333e-22	-0.868872	-4.84864e-09	1.71584e-19	-1.09055	-4.84864e-09	8.65171e-11	-0.868671	-4.84864e-09
55923521	chr1:55923521:T:C	2.89573e-23	-1.71837	-2.04681	1.10646e-20	-2.0107	-1.82117	5.44043e-12	-1.71846	-1.9167
55923663	chr1:55923663:T:C	1.36854e-22	-7.39038e-10	-2.21209	6.20254e-20	-7.39038e-10	-2.10808	2.89879e-11	-7.39038e-10	-1.96214
55924192	chr1:55924192:T:C	1.61263e-22	-7.39038e-10	-2.04796	5.55478e-20	-7.39038e-10	-2.21838	2.33664e-11	-7.39038e-10	-2.17771
55924268	chr1:55924268:T:C	1.09645e-22	-2.12221	-0.311538	2.44853e-20	-2.08953	-0.948026	9.26391e-12	-2.1222	-0.980691
55924483	chr1:55924483:G:T	5.04938e-22	-2.20908	1.30251	4.21745e-19	-2.18168	1.99045	3.6728e-10	-2.20908	2.78619
55924517	chr1:55924517:T:C	3.11601e-23	-1.46045	-2.23141	1.08957e-20	-1.77193	-2.07533	5.26267e-12	-1.46057	-2.20781
55924763	chr1:55924763:G:A	2.84718e-22	-7.39038e-10	-1.4795	1.43152e-19	-7.39038e-10	-1.27172	4.18779e-11	-7.39038e-10	-1.59426
55924914	chr1:55924914:A:G	1.42508e-22	-7.39038e-10	-2.1716	6.52886e-20	-7.39038e-10	-2.05681	3.14253e-11	-7.39038e-10	-1.8814
55925315	chr1:55925315:C:T	1.33774e-22	-7.39038e-10	-2.23485	5.97635e-20	-7.39038e-10	-2.14523	2.77894e-11	-7.39038e-10	-2.00436
55925377	chr1:55925377:T:G	1.00102e-21	-7.39038e-10	-0.222229	3.24026e-19	-7.39038e-10	-0.454803	1.26936e-10	-7.39038e-10	-0.485334
55926337	chr1:55926337:G:A	3.83907e-22	-2.20481	1.02421	4.03339e-19	-2.17311	1.93726	3.28433e-10	-2.20481	2.67013
55926984	chr1:55926984:G:A	1.54092e-23	-2.06713	-2.32891	6.29939e-21	-2.1517	-2.24347	4.94093e-12	-2.06715	-1.66431
55927725	chr1:55927725:TA:T	2.50524e-22	-7.39038e-10	-1.60745	1.03826e-19	-7.39038e-10	-1.59291	3.89552e-11	-7.39038e-10	-1.6666
55928094	chr1:55928094:A:G	1.44123e-22	-7.39038e-10	-2.16033	5.40702e-20	-7.39038e-10	-2.24534	2.58e-11	-7.39038e-10	-2.07864
55928449	chr1:55928449:G:A	1.65496e-22	-7.39038e-10	-2.02205	9.74717e-20	-7.39038e-10	-1.65607	3.29528e-11	-7.39038e-10	-1.83394
55928450	chr1:55928450:C:A	1.69092e-22	-7.39038e-10	-2.00056	1.00562e-19	-7.39038e-10	-1.62486	3.38351e-11	-7.39038e-10	-1.80751
55928558	chr1:55928558:A:G	3.54942e-22	-2.20977	0.950725	3.65058e-19	-2.18476	1.84918	2.96998e-10	-2.20977	2.57448
55929010	chr1:55929010:G:A	3.90793e-23	-2.2111	-1.2543	5.71684e-20	-2.2034	0.0137754	2.3919e-11	-2.2111	0.0567597
55929665	chr1:55929665:A:T	1.32318e-22	-7.39038e-10	-2.24579	5.22754e-20	-7.39038e-10	-2.2791	2.36344e-11	-7.39038e-10	-2.16631
55930098	chr1:55930098:C:T	8.78634e-23	-2.00206	-0.653154	4.64024e-20	-1.77466	-0.623618	1.18686e-11	-2.00206	-0.853058
55930411	chr1:55930411:A:G	4.02045e-22	-2.2004	1.06596	4.23982e-19	-2.16413	1.97819	3.40979e-10	-2.2004	2.70321
55930637	chr1:55930637:CA:C	2.33539e-22	-7.39038e-10	-1.67765	5.44215e-20	-7.39038e-10	-2.23887	2.18042e-11	-7.39038e-10	-2.24691
55930828	chr1:55930828:A:G	6.32084e-23	-2.13564	-0.848924	3.53472e-20	-2.19641	-0.474001	3.41843e-11	-2.13564	0.338395
55930891	chr1:55930891:A:G	6.30806e-23	-2.13888	-0.847706	3.53599e-20	-2.1978	-0.472247	3.4159e-11	-2.13889	0.340898
55930964	chr1:55930964:T:C	7.00308e-23	-2.0187	-0.863363	4.40957e-20	-2.16354	-0.285724	4.18324e-11	-2.01872	0.423381
55931048	chr1:55931048:C:T	1.23664e-22	-7.39038e-10	-2.31343	5.0326e-20	-7.39038e-10	-2.31711	2.12777e-11	-7.39038e-10	-2.27135
55931208	chr1:55931208:C:T	2.72809e-22	-1.52223	-4.84864e-09	7.07382e-20	-1.97664	-4.84864e-09	4.50007e-11	-1.52234	-4.84864e-09
55932516	chr1:55932516:T:C	8.92976e-23	-0.897185	-1.74184	3.31987e-20	-1.17639	-1.55673	1.36229e-11	-0.89732	-1.81994
55932602	chr1:55932602:G:A	1.21305e-22	-7.39038e-10	-2.33269	4.97109e-20	-7.39038e-10	-2.3294	2.00171e-11	-7.39038e-10	-2.33243
55932905	chr1:55932905:T:A	1.60324e-22	-7.39038e-10	-2.0538	5.53517e-20	-7.39038e-10	-2.22192	2.32679e-11	-7.39038e-10	-2.18194
55933057	chr1:55933057:T:C	1.21883e-22	-7.39038e-10	-2.32794	5.02121e-20	-7.39038e-10	-2.31937	2.02547e-11	-7.39038e-10	-2.32063
55933164	chr1:55933164:C:T	1.06399e-22	-0.656857	-1.80695	3.93935e-20	-0.949874	-1.61215	1.60709e-11	-0.657002	-1.895
55933193	chr1:55933193:G:A	9.28793e-23	-0.897185	-1.70251	3.47257e-20	-1.17639	-1.51176	1.41319e-11	-0.89732	-1.78326
55933504	chr1:55933504:A:C	9.87051e-22	-7.39038e-10	-0.236278	3.07532e-19	-7.39038e-10	-0.507048	7.99214e-11	-7.39038e-10	-0.94797
55933624	chr1:55933624:G:A	9.36975e-23	-0.882339	-1.70859	3.49433e-20	-1.16321	-1.51869	1.42621e-11	-0.882475	-1.78893
55933881	chr1:55933881:G:C	5.59006e-22	-2.21374	1.4089	4.01606e-19	-2.20139	1.96123	2.80451e-10	-2.21374	2.52113
55933938	chr1:55933938:A:G	1.93466e-22	-7.39038e-10	-1.8659	1.21672e-19	-7.39038e-10	-1.4343	4.16975e-11	-7.39038e-10	-1.59857
55934089	chr1:55934089:T:C	9.23167e-23	-0.897185	-1.70859	3.44857e-20	-1.17639	-1.51869	1.40519e-11	-0.89732	-1.78893
55934240	chr1:55934240:T:C	1.28377e-22	-7.39038e-10	-2.27603	4.9571e-20	-7.39038e-10	-2.33222	2.04229e-11	-7.39038e-10	-2.31235
55934424	chr1:55934424:G:T	8.97118e-23	-0.897185	-1.73721	3.35048e-20	-1.17639	-1.54755	1.37088e-11	-0.89732	-1.81366
55935087	chr1:55935087:C:T	1.27117e-22	-7.39038e-10	-2.28589	5.58658e-20	-7.39038e-10	-2.21267	2.49378e-11	-7.39038e-10	-2.11263
55935093	chr1:55935093:G:A	8.40106e-23	-0.991468	-1.70859	3.17835e-20	-1.25799	-1.51869	1.27877e-11	-0.991598	-1.78893
55935448	chr1:55935448:T:C	1.56067e-23	-2.05289	-2.33041	6.29345e-21	-2.14271	-2.25341	4.85898e-12	-2.05292	-1.69527
55935997	chr1:55935997:G:A	9.92032e-23	-0.953483	-1.58035	3.84604e-20	-1.22776	-1.35824	1.52305e-11	-0.953615	-1.6521
55936623	chr1:55936623:T:C	8.89209e-23	-0.928449	-1.7148	3.31636e-20	-1.20838	-1.52579	1.35407e-11	-0.928584	-1.79473
55937094	chr1:55937094:C:A	4.93475e-22	-7.39038e-10	-0.929527	1.5499e-19	-7.39038e-10	-1.19227	6.3271e-11	-7.39038e-10	-1.18159
55937283	chr1:55937283:A:G	4.87116e-22	-2.21369	1.2712	3.46886e-19	-2.20216	1.81553	2.39233e-10	-2.21369	2.36212
55937364	chr1:55937364:A:T	1.48577e-22	-7.39038e-10	-2.1299	5.45355e-20	-7.39038e-10	-2.23678	2.55598e-11	-7.39038e-10	-2.08799
55937406	chr1:55937406:C:T	5.94964e-22	-7.39038e-10	-0.742499	6.66478e-20	-7.39038e-10	-2.03621	2.3631e-11	-7.39038e-10	-2.16646
55937458	chr1:55937458:A:T	2.47016e-22	-2.14537	0.52382	9.85748e-20	-2.15359	0.508782	8.45001e-11	-2.14535	1.25308
55938017	chr1:55938017:A:G	2.42368e-23	-1.88734	-2.05579	8.86235e-21	-1.96774	-2.08608	3.29157e-12	-1.88744	-2.25021
55938032	chr1:55938032:G:GCC	2.05142e-22	-1.8073	-4.84864e-09	6.07692e-20	-2.12854	-4.84864e-09	3.38396e-11	-1.80738	-4.84864e-09
55938159	chr1:55938159:A:G	1.21236e-22	-7.39038e-10	-2.33326	5.12546e-20	-7.39038e-10	-2.29882	2.01131e-11	-7.39038e-10	-2.32764
55938798	chr1:55938798:G:A	2.34155e-23	-2.20908	-1.76852	8.28978e-21	-2.18899	-1.93161	3.93824e-12	-2.20908	-1.7492
55939052	chr1:55939052:T:G	2.35024e-23	-2.20708	-1.76681	8.34063e-21	-2.18452	-1.92996	3.95547e-12	-2.20708	-1.74684
55939107	chr1:55939107:T:C	2.70178e-23	-2.05191	-1.78259	9.26494e-21	-2.03595	-1.97344	4.49446e-12	-2.05189	-1.77428
55939124	chr1:55939124:T:C	2.51624e-23	-2.02259	-1.88307	1.13058e-20	-2.17739	-1.63292	4.85275e-12	-2.02264	-1.72682
55939222	chr1:55939222:C:T	3.48709e-22	-1.27676	-4.84864e-09	1.12834e-19	-1.50971	-4.84864e-09	5.7528e-11	-1.27674	-4.84864e-09
55939246	chr1:55939246:T:C	2.33334e-23	-2.20519	-1.77592	8.30978e-21	-2.18055	-1.93764	3.92641e-12	-2.20519	-1.7561
55939254	chr1:55939254:C:G	2.67918e-23	-2.00639	-1.83651	1.20607e-20	-2.17003	-1.57564	5.19949e-12	-2.00646	-1.674
55939367	chr1:55939367:T:C	2.3691e-23	-2.19963	-1.76628	8.46439e-21	-2.17029	-1.92947	3.98724e-12	-2.19962	-1.7463
55939503	chr1:55939503:T:C	1.87838e-22	-1.89542	-4.84864e-09	5.86236e-20	-2.16449	-4.84864e-09	3.09855e-11	-1.89549	-4.84864e-09
55939875	chr1:55939875:G:A	2.74804e-23	-2.20777	-1.60976	9.57256e-21	-2.18665	-1.79007	4.6566e-12	-2.20776	-1.58297
55940072	chr1:55940072:A:G	2.36698e-23	-2.20894	-1.75786	8.38547e-21	-2.18901	-1.92012	3.9918e-12	-2.20894	-1.73583
55940498	chr1:55940498:A:T	2.4456e-23	-2.21077	-1.72335	8.61035e-21	-2.1936	-1.88907	4.13243e-12	-2.21077	-1.69938
55940721	chr1:55940721:C:T	2.41922e-23	-2.20992	-1.73505	8.53349e-21	-2.19146	-1.90017	4.08425e-12	-2.20991	-1.71196
55940776	chr1:55940776:A:G	2.40051e-23	-2.20759	-1.74514	8.50348e-21	-2.18631	-1.90884	4.05103e-12	-2.20759	-1.72246
55940851	chr1:55940851:C:T	2.87736e-23	-2.21289	-1.55865	9.59559e-21	-2.16616	-1.80817	3.5303e-12	-2.21288	-1.85475
55940860	chr1:55940860:A:G	2.42965e-23	-2.21308	-1.72759	8.48634e-21	-2.20048	-1.89669	4.0852e-12	-2.21308	-1.70856
55941033	chr1:55941033:C:T	2.49345e-23	-2.21261	-1.70214	8.74103e-21	-2.19819	-1.86941	4.22757e-12	-2.21261	-1.67478
55941114	chr1:55941114:G:C	2.36062e-23	-2.20995	-1.75954	8.35624e-21	-2.19156	-1.92106	3.98261e-12	-2.20995	-1.73713
55941138	chr1:55941138:A:G	2.81326e-23	-2.06142	-1.73266	9.59257e-21	-2.04654	-1.9281	4.69901e-12	-2.0614	-1.72026
55941162	chr1:55941162:A:G	2.41584e-23	-2.2106	-1.73577	8.51404e-21	-2.19313	-1.90078	4.07849e-12	-2.21059	-1.71269
55941347	chr1:55941347:G:A	1.96221e-23	-2.20324	-1.95111	1.56256e-20	-2.21061	-1.27611	5.51427e-12	-2.20323	-1.41844
55941554	chr1:55941554:A:G	2.10251e-23	-2.20227	-1.88301	1.7347e-20	-2.21123	-1.17098	6.06015e-12	-2.20226	-1.32501
55941565	chr1:55941565:G:A	2.41386e-23	-2.21126	-1.73592	8.51425e-21	-2.19491	-1.89898	4.08751e-12	-2.21126	-1.70982
55941840	chr1:55941840:T:C	1.45262e-23	-2.16322	-2.29183	5.42435e-21	-2.21362	-2.33111	2.53224e-12	-2.16324	-2.23667
55941849	chr1:55941849:T:A	2.31939e-23	-2.21019	-1.77692	8.21887e-21	-2.19228	-1.93691	3.89996e-12	-2.21019	-1.75786
55941850	chr1:55941850:T:A	2.20034e-23	-2.21199	-1.82781	7.84474e-21	-2.19662	-1.97916	3.70256e-12	-2.21199	-1.808
55941864	chr1:55941864:T:C	2.36356e-22	-1.66566	-4.84864e-09	7.98001e-20	-1.8561	-4.84864e-09	3.89895e-11	-1.66572	-4.84864e-09
55941977	chr1:55941977:T:C	1.78783e-22	-7.39038e-10	-1.94483	1.14291e-19	-7.39038e-10	-1.49688	4.00596e-11	-7.39038e-10	-1.63864
55942635	chr1:55942635:G:A	1.56882e-22	-7.39038e-10	-2.07551	5.44937e-20	-7.39038e-10	-2.23754	2.28746e-11	-7.39038e-10	-2.19899
55943205	chr1:55943205:C:A	1.56451e-22	-2.07826	-4.84864e-09	1.01627e-19	-1.61432	-4.84864e-09	2.58098e-11	-2.07826	-4.84864e-09
55943454	chr1:55943454:T:C	2.26533e-23	-2.20822	-1.80247	7.9999e-21	-2.18811	-1.96809	3.78718e-12	-2.20822	-1.78917
55943472	chr1:55943472:A:G	1.36835e-22	-2.21222	-4.84864e-09	7.22874e-20	-1.95498	-4.84864e-09	2.25738e-11	-2.21222	-4.84864e-09
55943913	chr1:55943913:G:T	2.49369e-23	-2.04372	-1.87093	1.13616e-20	-2.18613	-1.61925	4.80431e-12	-2.04377	-1.71573
55943980	chr1:55943980:G:C	2.24904e-22	-1.82996	0.114636	7.33238e-20	-1.98806	0.0473199	1.5701e-11	-1.83004	-0.745246
55944050	chr1:55944050:A:G	2.23841e-23	-2.20889	-1.81376	7.90611e-21	-2.18945	-1.97854	3.73867e-12	-2.20888	-1.8014
55944156	chr1:55944156:G:A	3.28483e-22	-1.83429	0.497777	1.0557e-19	-1.99138	0.415128	2.12144e-11	-1.83437	-0.439957
55944231	chr1:55944231:A:G	2.23893e-23	-2.20842	-1.814	7.91278e-21	-2.1885	-1.97865	3.74027e-12	-2.20841	-1.80144
55944363	chr1:55944363:G:A	2.15939e-23	-2.20751	-1.85108	7.6048e-21	-2.18659	-2.02025	3.55652e-12	-2.20751	-1.85273
55944393	chr1:55944393:A:G	1.47484e-22	-7.39038e-10	-2.13728	5.52452e-20	-7.39038e-10	-2.22385	2.66349e-11	-7.39038e-10	-2.04679
55944642	chr1:55944642:G:A	2.23986e-23	-2.20263	-1.81937	7.96754e-21	-2.17716	-1.98309	3.74159e-12	-2.20262	-1.80688
55944866	chr1:55944866:TA:T	1.64602e-22	-2.02747	-4.84864e-09	6.64395e-20	-2.03934	-4.84864e-09	2.71546e-11	-2.02747	-4.84864e-09
55946408	chr1:55946408:T:C	1.99995e-23	-1.91407	-2.22122	7.70628e-21	-2.09634	-2.09726	6.37111e-12	-1.91411	-1.56313
55946416	chr1:55946416:A:T	1.72718e-23	-1.99846	-2.28347	5.67269e-21	-2.16736	-2.3326	2.92067e-12	-1.99849	-2.25871
55946547	chr1:55946547:A:G	2.54998e-23	-2.20078	-1.69155	2.45363e-20	-2.21183	-0.823645	8.21511e-12	-2.20077	-1.02226
55947452	chr1:55947452:A:G	1.46383e-22	-2.14477	-4.84864e-09	6.85208e-20	-2.00849	-4.84864e-09	2.41495e-11	-2.14475	-4.84864e-09
55947512	chr1:55947512:T:C	1.21329e-22	-7.39038e-10	-2.33249	5.14205e-20	-7.39038e-10	-2.29559	2.00374e-11	-7.39038e-10	-2.33141
55947664	chr1:55947664:T:C	1.2582e-22	-7.39038e-10	-2.29615	5.32328e-20	-7.39038e-10	-2.26095	2.0134e-11	-7.39038e-10	-2.3266
55947699	chr1:55947699:A:G	1.37054e-22	-7.39038e-10	-2.21062	5.20828e-20	-7.39038e-10	-2.28279	2.10084e-11	-7.39038e-10	-2.28409
55947745	chr1:55947745:A:C	1.22369e-22	-7.39038e-10	-2.32396	5.259e-20	-7.39038e-10	-2.2731	2.22274e-11	-7.39038e-10	-2.22769
55947846	chr1:55947846:C:T	1.50175e-23	-2.14391	-2.27787	6.04532e-21	-2.20224	-2.2341	2.34885e-12	-2.14395	-2.33114
55948157	chr1:55948157:G:A	1.27201e-22	-7.39038e-10	-2.28523	5.00961e-20	-7.39038e-10	-2.32168	2.06844e-11	-7.39038e-10	-2.29963
55948380	chr1:55948380:G:A	1.4993e-22	-2.12083	-4.84864e-09	6.58254e-20	-2.04862	-4.84864e-09	2.47348e-11	-2.1208	-4.84864e-09
55948614	chr1:55948614:G:T	1.21638e-22	-7.39038e-10	-2.32995	5.1597e-20	-7.39038e-10	-2.29216	2.14926e-11	-7.39038e-10	-2.26131
55948683	chr1:55948683:T:C	1.22132e-22	-7.39038e-10	-2.3259	5.02256e-20	-7.39038e-10	-2.3191	2.00321e-11	-7.39038e-10	-2.33168
55948785	chr1:55948785:G:A	1.60459e-23	-2.07746	-2.27808	7.12692e-21	-2.00524	-2.26651	2.81231e-12	-2.07742	-2.21758
55948897	chr1:55948897:T:C	1.4424e-22	-2.15952	-4.84864e-09	6.24634e-20	-2.10105	-4.84864e-09	2.37959e-11	-2.1595	-4.84864e-09
55948908	chr1:55948908:T:A	1.57566e-23	-2.09583	-2.27791	6.98247e-21	-2.02586	-2.26636	2.76174e-12	-2.09579	-2.21736
55949099	chr1:55949099:G:A	1.63003e-22	-2.03723	-4.84864e-09	6.40827e-20	-2.07545	-4.84864e-09	2.68888e-11	-2.0373	-4.84864e-09
55949210	chr1:55949210:A:G	2.07195e-23	-1.83104	-2.26889	1.35555e-20	-1.40372	-2.22511	3.2294e-12	-1.83114	-2.32558
55949314	chr1:55949314:C:T	1.57117e-22	-0.295935	-1.77808	2.44906e-20	-0.967352	-2.06998	1.65351e-11	-0.295832	-2.2277
55949539	chr1:55949539:T:A	1.58851e-23	-2.08752	-2.2781	7.05436e-21	-2.01543	-2.26655	2.78412e-12	-2.08748	-2.2176
55949674	chr1:55949674:A:G	1.70256e-23	-2.06689	-2.22939	5.85838e-21	-2.17414	-2.29361	2.56726e-12	-2.06697	-2.3192
55949699	chr1:55949699:A:T	4.94084e-23	-0.905161	-2.32572	1.34286e-19	0.997081	-2.33274	8.51731e-12	-0.90531	-2.2816
55949828	chr1:55949828:G:A	2.23976e-23	-1.70663	-2.31541	9.61062e-21	-1.67534	-2.29742	3.85197e-12	-1.70656	-2.27387
55949841	chr1:55949841:G:T	1.69038e-23	-2.08713	-2.21633	7.57015e-21	-2.01463	-2.19679	3.03918e-12	-2.08709	-2.13033
55949922	chr1:55949922:C:T	1.26009e-22	-7.39038e-10	-2.29465	4.99319e-20	-7.39038e-10	-2.32497	2.05069e-11	-7.39038e-10	-2.30825
55951062	chr1:55951062:A:G	1.41403e-22	-7.39038e-10	-2.17938	5.89144e-20	-7.39038e-10	-2.15954	3.09296e-11	-7.39038e-10	-1.8973
55951065	chr1:55951065:A:G	2.84558e-23	-1.47003	-2.31262	1.6323e-20	-1.13075	-2.3123	4.72964e-12	-1.47011	-2.30505
55951332	chr1:55951332:T:G	1.6858e-23	-2.0054	-2.30078	5.83174e-21	-2.19028	-2.28203	3.07611e-12	-2.00542	-2.19993
55951617	chr1:55951617:T:G	1.44855e-22	-7.39038e-10	-2.15527	5.59199e-20	-7.39038e-10	-2.21171	2.07888e-11	-7.39038e-10	-2.2946
55951815	chr1:55951815:G:A	5.18983e-22	1.30966	-2.18879	1.79657e-18	3.36546	-2.10745	8.47256e-11	1.30959	-2.19919
55951986	chr1:55951986:G:A	1.18998e-22	-0.489274	-1.86262	2.35672e-20	-1.10201	-1.97377	1.31362e-11	-0.489395	-2.26424
55952004	chr1:55952004:T:C	1.61352e-23	-2.07237	-2.27762	7.1801e-21	-1.99859	-2.26572	2.83115e-12	-2.07233	-2.216
55952035	chr1:55952035:A:G	5.05411e-23	-1.07267	-2.13554	1.1413e-20	-1.54451	-2.25636	6.85849e-12	-1.07249	-2.33103
55952268	chr1:55952268:G:A	1.62337e-23	-2.06544	-2.27847	7.23241e-21	-1.99005	-2.26701	2.84455e-12	-2.0654	-2.21821
55952380	chr1:55952380:C:T	1.25949e-22	-7.39038e-10	-2.29512	4.99408e-20	-7.39038e-10	-2.32479	2.04508e-11	-7.39038e-10	-2.31099
55952579	chr1:55952579:G:A	1.54815e-23	-2.10468	-2.28668	5.50723e-21	-2.20355	-2.32601	2.43751e-12	-2.10475	-2.33329
55952653	chr1:55952653:A:G	1.11081e-22	-0.633853	-1.78689	1.85199e-20	-1.23764	-2.07914	1.17667e-11	-0.633765	-2.22998
55952809	chr1:55952809:T:TACTG	3.00281e-23	-2.1174	-1.61146	9.81637e-21	-2.20453	-1.74704	2.68023e-12	-2.11735	-2.22576
55952928	chr1:55952928:A:G	1.59905e-23	-2.08109	-2.27791	7.10346e-21	-2.00869	-2.26636	2.80275e-12	-2.08105	-2.21736
55953712	chr1:55953712:T:C	1.56279e-22	-7.39038e-10	-2.07935	5.70288e-20	-7.39038e-10	-2.19207	2.23797e-11	-7.39038e-10	-2.22086
55953725	chr1:55953725:A:T	1.21236e-22	-7.39038e-10	-2.33326	5.03108e-20	-7.39038e-10	-2.31741	2.01001e-11	-7.39038e-10	-2.32829
55953858	chr1:55953858:G:A	1.00603e-22	-0.734967	-1.78485	1.70672e-20	-1.31918	-2.07929	1.06481e-11	-0.734882	-2.22875
55954079	chr1:55954079:G:A	1.80051e-23	-2.11505	-2.1253	7.9017e-21	-2.0485	-2.12005	3.04202e-12	-2.11501	-2.10148
55954154	chr1:55954154:T:C	5.05548e-22	1.16654	-2.0719	1.61833e-18	3.12539	-1.97187	8.38108e-11	1.16647	-2.06692
55954221	chr1:55954221:C:T	1.21227e-22	-7.39038e-10	-2.33333	5.03623e-20	-7.39038e-10	-2.31638	2.01115e-11	-7.39038e-10	-2.32772
55954250	chr1:55954250:C:T	1.25876e-22	-7.39038e-10	-2.29571	4.99238e-20	-7.39038e-10	-2.32513	2.04397e-11	-7.39038e-10	-2.31154
55954425	chr1:55954425:A:C	1.47671e-22	-2.13601	-4.84864e-09	6.44777e-20	-2.06931	-4.84864e-09	2.43621e-11	-2.13598	-4.84864e-09
55954520	chr1:55954520:T:G	4.22896e-22	1.03591	-2.11979	1.30117e-18	2.96052	-2.02513	7.024e-11	1.03584	-2.11294
55954854	chr1:55954854:T:G	9.41291e-23	-0.788476	-1.79786	1.93297e-20	-1.35175	-1.92224	9.98501e-12	-0.788588	-2.23934
55954883	chr1:55954883:G:A	1.21306e-22	-7.39038e-10	-2.33268	5.11329e-20	-7.39038e-10	-2.3012	2.00092e-11	-7.39038e-10	-2.33282
55955349	chr1:55955349:C:T	1.52229e-22	-7.39038e-10	-2.10561	6.26675e-20	-7.39038e-10	-2.09778	2.20666e-11	-7.39038e-10	-2.23495
55955464	chr1:55955464:T:C	3.01344e-23	-2.10594	-1.61939	9.08493e-21	-2.21036	-1.81865	2.66838e-12	-2.10588	-2.24166
55955640	chr1:55955640:A:T	1.38658e-22	-7.39038e-10	-2.19899	6.00751e-20	-7.39038e-10	-2.14003	3.24027e-11	-7.39038e-10	-1.85077
55955726	chr1:55955726:C:T	4.18998e-22	0.998622	-2.09176	1.28609e-18	2.91738	-1.99364	6.95489e-11	0.998553	-2.08554
55956106	chr1:55956106:C:T	2.87871e-22	-7.39038e-10	-1.46849	1.44681e-19	-7.39038e-10	-1.2611	4.5478e-11	-7.39038e-10	-1.51178
55956519	chr1:55956519:G:A	1.3451e-22	-7.39038e-10	-2.22936	5.81066e-20	-7.39038e-10	-2.17335	3.07564e-11	-7.39038e-10	-1.90292
55956589	chr1:55956589:T:C	1.39569e-22	-7.39038e-10	-2.19244	7.15282e-20	-7.39038e-10	-1.96554	2.755e-11	-7.39038e-10	-2.01301
55956721	chr1:55956721:C:T	1.90525e-23	-2.03065	-2.15316	6.04259e-21	-2.1745	-2.2623	2.73049e-12	-2.03073	-2.2938
55956788	chr1:55956788:G:T	1.21246e-22	-7.39038e-10	-2.33318	5.02699e-20	-7.39038e-10	-2.31822	2.00909e-11	-7.39038e-10	-2.32875
55957100	chr1:55957100:TTG:T	1.6584e-23	-2.09193	-2.23063	5.70078e-21	-2.19754	-2.29748	2.50182e-12	-2.09201	-2.31999
55957392	chr1:55957392:T:C	1.45399e-22	-2.15152	-4.84864e-09	6.31152e-20	-2.09066	-4.84864e-09	2.39872e-11	-2.15149	-4.84864e-09
55957495	chr1:55957495:C:T	1.04244e-22	-0.609339	-1.87492	1.76836e-20	-1.22255	-2.14044	1.16326e-11	-0.609251	-2.26595
55958238	chr1:55958238:CA:C	1.41274e-22	-7.39038e-10	-2.1803	5.21696e-20	-7.39038e-10	-2.28113	2.01733e-11	-7.39038e-10	-2.32466
55958298	chr1:55958298:A:G	2.57879e-22	-7.39038e-10	-1.57851	1.61993e-19	-7.39038e-10	-1.14807	7.60622e-11	-7.39038e-10	-0.997462
55959806	chr1:55959806:C:A	1.26354e-22	-7.39038e-10	-2.29191	5.00258e-20	-7.39038e-10	-2.32309	2.05264e-11	-7.39038e-10	-2.3073
55960510	chr1:55960510:A:G	1.21239e-22	-7.39038e-10	-2.33323	5.02949e-20	-7.39038e-10	-2.31772	2.00964e-11	-7.39038e-10	-2.32847
55960892	chr1:55960892:C:G	1.54181e-22	-7.39038e-10	-2.09287	5.39326e-20	-7.39038e-10	-2.24789	2.09442e-11	-7.39038e-10	-2.28715
55961165	chr1:55961165:G:A	6.062e-23	-2.17654	-0.849833	1.69763e-20	-2.16837	-1.23544	3.13934e-12	-2.17651	-2.00849
55961486	chr1:55961486:T:C	1.21574e-22	-7.39038e-10	-2.33048	4.9834e-20	-7.39038e-10	-2.32693	2.04828e-11	-7.39038e-10	-2.30943
55961700	chr1:55961700:C:G	4.23606e-22	1.0362	-2.11839	1.30596e-18	2.96489	-2.02582	7.03363e-11	1.03613	-2.11185
55961727	chr1:55961727:G:A	6.11957e-23	-2.16892	-0.848003	1.6894e-20	-2.17632	-1.23236	3.18173e-12	-2.16889	-2.0027
55961753	chr1:55961753:C:T	1.58619e-22	-2.06449	-4.84864e-09	5.79828e-20	-2.17548	-4.84864e-09	2.61682e-11	-2.06447	-4.84864e-09
55962100	chr1:55962100:C:T	1.69411e-22	-0.683994	-1.31468	2.93192e-20	-1.30194	-1.55544	1.24405e-11	-0.684111	-2.12395
55962621	chr1:55962621:A:G	1.21395e-22	-7.39038e-10	-2.33195	4.97428e-20	-7.39038e-10	-2.32876	2.19172e-11	-7.39038e-10	-2.24174
55962887	chr1:55962887:G:T	1.21906e-22	-7.39038e-10	-2.32775	5.22733e-20	-7.39038e-10	-2.27914	2.18979e-11	-7.39038e-10	-2.24262
55963261	chr1:55963261:C:A	4.05311e-23	-1.19007	-2.23886	2.47989e-20	-0.781033	-2.24379	6.0829e-12	-1.19016	-2.33337
55963291	chr1:55963291:C:T	1.2165e-22	-7.39038e-10	-2.32986	4.95316e-20	-7.39038e-10	-2.33302	2.00027e-11	-7.39038e-10	-2.33315
55963301	chr1:55963301:C:T	1.42281e-22	-7.39038e-10	-2.1732	7.16834e-20	-7.39038e-10	-1.96337	3.22541e-11	-7.39038e-10	-1.85537
55963302	chr1:55963302:A:G	7.66353e-23	-1.03638	-1.75556	1.39137e-20	-1.5619	-2.04085	8.11688e-12	-1.0363	-2.19876
55963834	chr1:55963834:G:A	4.16534e-22	-1.09903	-4.84864e-09	1.53949e-19	-1.19901	-4.84864e-09	6.87193e-11	-1.09898	-4.84864e-09
55963996	chr1:55963996:C:T	1.46195e-22	-2.14606	-4.84864e-09	6.35776e-20	-2.08337	-4.84864e-09	2.41186e-11	-2.14603	-4.84864e-09
55964456	chr1:55964456:A:G	1.95597e-23	-1.96981	-2.18772	6.4969e-21	-2.15146	-2.21284	3.19642e-12	-1.96991	-2.19707
55964520	chr1:55964520:A:G	1.31169e-22	-0.341142	-1.91337	2.5729e-19	1.13552	-1.82095	1.97283e-11	-0.341182	-2.00578
55965003	chr1:55965003:A:G	3.01107e-21	-7.39038e-10	0.879052	2.40429e-19	-7.39038e-10	-0.753202	7.29591e-11	-7.39038e-10	-1.03911
55965069	chr1:55965069:T:C	1.7266e-23	-2.07406	-2.2082	6.38234e-21	-2.12547	-2.25663	3.05616e-12	-2.07401	-2.13785
55965476	chr1:55965476:C:T	1.46447e-22	-2.14434	-4.84864e-09	6.37277e-20	-2.08101	-4.84864e-09	2.41602e-11	-2.14431	-4.84864e-09
55965675	chr1:55965675:T:C	1.37777e-22	-2.20537	-4.84864e-09	5.74573e-20	-2.18459	-4.84864e-09	2.27288e-11	-2.20538	-4.84864e-09
55966183	chr1:55966183:C:G	1.87193e-22	-7.39038e-10	-1.89886	6.96136e-20	-7.39038e-10	-1.99267	2.43008e-11	-7.39038e-10	-2.13851
55966282	chr1:55966282:G:A	1.23083e-22	-7.39038e-10	-2.31814	5.07753e-20	-7.39038e-10	-2.30822	2.01633e-11	-7.39038e-10	-2.32515
55966476	chr1:55966476:C:T	1.47198e-22	-2.13922	-4.84864e-09	6.41466e-20	-2.07446	-4.84864e-09	2.42841e-11	-2.13919	-4.84864e-09
55966481	chr1:55966481:T:C	2.68136e-23	-2.21273	-1.62936	1.44399e-20	-2.08764	-1.47799	3.39746e-12	-2.21273	-1.89325
55966511	chr1:55966511:G:A	2.46657e-23	-1.63996	-2.28563	7.27979e-21	-1.94377	-2.30676	3.88138e-12	-1.63992	-2.3329
55966542	chr1:55966542:T:C	4.88202e-23	-1.06938	-2.17348	1.25067e-20	-1.57099	-2.13838	6.88541e-12	-1.06949	-2.33011
55966734	chr1:55966734:G:A	1.25583e-22	-7.39038e-10	-2.29803	5.45346e-20	-7.39038e-10	-2.23679	2.75682e-11	-7.39038e-10	-2.01235
55966851	chr1:55966851:T:C	1.21225e-22	-7.39038e-10	-2.33335	5.03251e-20	-7.39038e-10	-2.31712	2.01102e-11	-7.39038e-10	-2.32779
55966915	chr1:55966915:C:T	3.14631e-23	-1.92335	-1.75883	1.76795e-20	-1.69919	-1.66403	4.73577e-12	-1.9234	-1.85046
55967070	chr1:55967070:A:T	1.18722e-21	-0.132615	0.0809812	3.70673e-19	-0.743599	0.423293	1.35139e-10	-0.132404	-0.290304
55968019	chr1:55968019:C:G	1.21235e-22	-7.39038e-10	-2.33327	5.03137e-20	-7.39038e-10	-2.31735	2.01009e-11	-7.39038e-10	-2.32825
55968212	chr1:55968212:G:A	1.4696e-22	-7.39038e-10	-2.14084	5.6698e-20	-7.39038e-10	-2.19789	2.09712e-11	-7.39038e-10	-2.28587
55968560	chr1:55968560:G:A	5.89597e-23	-0.959013	-2.09513	1.47584e-20	-1.47662	-2.06719	7.81132e-12	-0.959131	-2.31431
55969019	chr1:55969019:C:T	1.23887e-22	-7.39038e-10	-2.31163	5.32897e-20	-7.39038e-10	-2.25988	2.64788e-11	-7.39038e-10	-2.05267
55969038	chr1:55969038:G:A	4.50149e-23	-1.38398	-1.94003	1.47301e-20	-1.56011	-1.98562	5.40817e-12	-1.38395	-2.25715
55969377	chr1:55969377:A:G	1.52564e-22	-2.10341	-4.84864e-09	6.357e-20	-2.08348	-4.84864e-09	2.51688e-11	-2.10341	-4.84864e-09
55969669	chr1:55969669:G:A	1.49163e-22	-0.74439	-1.38157	5.34739e-20	-1.3833	-0.873136	1.76985e-11	-0.744514	-1.71102
55970114	chr1:55970114:C:A	5.56672e-23	-0.911287	-2.20032	1.35434e-20	-1.45965	-2.17008	8.04154e-12	-0.911405	-2.33299
55970769	chr1:55970769:G:A	1.21242e-22	-7.39038e-10	-2.33321	5.02834e-20	-7.39038e-10	-2.31795	2.01032e-11	-7.39038e-10	-2.32813
55971460	chr1:55971460:A:G	1.23735e-22	-7.39038e-10	-2.31285	4.95925e-20	-7.39038e-10	-2.33179	2.01851e-11	-7.39038e-10	-2.32407
55971544	chr1:55971544:A:T	1.52034e-22	-2.1069	-4.84864e-09	6.38809e-20	-2.07861	-4.84864e-09	2.50812e-11	-2.10689	-4.84864e-09
55971648	chr1:55971648:A:T	1.22906e-22	-7.39038e-10	-2.31958	4.95147e-20	-7.39038e-10	-2.33336	2.00817e-11	-7.39038e-10	-2.3292
55971857	chr1:55971857:G:A	1.29297e-22	-7.39038e-10	-2.26889	5.07628e-20	-7.39038e-10	-2.30846	2.10219e-11	-7.39038e-10	-2.28345
55971947	chr1:55971947:C:T	1.2656e-22	-7.39038e-10	-2.29028	5.01317e-20	-7.39038e-10	-2.32097	2.06398e-11	-7.39038e-10	-2.30179
55972012	chr1:55972012:G:A	2.2861e-22	-7.39038e-10	-1.69898	5.13505e-20	-7.39038e-10	-2.29695	2.03702e-11	-7.39038e-10	-2.31494
55972068	chr1:55972068:G:A	3.26012e-23	-1.64027	-2.00638	6.77773e-21	-2.04653	-2.27546	3.91617e-12	-1.64018	-2.32372
55972271	chr1:55972271:G:T	1.79285e-23	-1.92921	-2.31539	6.07017e-21	-2.10069	-2.33155	2.95055e-12	-1.92919	-2.31783
55972299	chr1:55972299:T:C	2.30302e-23	-1.90321	-2.09099	1.05853e-20	-1.76898	-2.10718	4.35567e-12	-1.90315	-1.95439
55972341	chr1:55972341:C:T	1.75959e-22	-0.339701	-1.62105	3.05353e-20	-1.01616	-1.80059	1.56814e-11	-0.339811	-2.23673
55972434	chr1:55972434:G:C	2.49675e-22	-7.39038e-10	-1.61084	1.00316e-19	-7.39038e-10	-1.62731	5.01812e-11	-7.39038e-10	-1.41337
55973510	chr1:55973510:C:G	1.27745e-22	-7.39038e-10	-2.28096	5.99706e-20	-7.39038e-10	-2.14177	2.7851e-11	-7.39038e-10	-2.00215
55973571	chr1:55973571:C:T	6.13108e-23	-1.43697	-1.57807	2.19551e-20	-1.51689	-1.62973	9.6571e-12	-1.43705	-1.62427
55973683	chr1:55973683:C:T	1.58912e-22	-7.39038e-10	-2.06265	5.65951e-20	-7.39038e-10	-2.1997	2.09864e-11	-7.39038e-10	-2.28514
55973687	chr1:55973687:T:C	1.5637e-23	-2.10199	-2.27937	6.97936e-21	-1.96333	-2.32934	2.44655e-12	-2.10196	-2.33238
55973753	chr1:55973753:A:G	6.27102e-23	-1.44091	-1.55157	2.24516e-20	-1.51945	-1.60482	9.86643e-12	-1.44099	-1.59889
55973792	chr1:55973792:G:A	1.69334e-23	-2.14943	-2.15229	6.31614e-21	-2.18045	-2.21207	2.51816e-12	-2.14946	-2.25603
55973900	chr1:55973900:A:G	1.69911e-22	-1.99573	-4.84864e-09	5.77463e-20	-2.17957	-4.84864e-09	2.80294e-11	-1.99576	-4.84864e-09
55974032	chr1:55974032:C:A	1.2329e-22	-7.39038e-10	-2.31646	5.55696e-20	-7.39038e-10	-2.21799	2.5111e-11	-7.39038e-10	-2.10571
55974163	chr1:55974163:T:C	5.80269e-23	-1.66204	-1.40806	1.34359e-20	-2.00989	-1.62781	4.6354e-12	-1.66212	-2.13317
55974274	chr1:55974274:T:C	1.85709e-23	-1.91921	-2.2902	1.144e-20	-1.58946	-2.20905	3.16237e-12	-1.91915	-2.25854
55974529	chr1:55974529:G:A	6.27606e-23	-1.44011	-1.55157	2.24598e-20	-1.51909	-1.60482	9.87435e-12	-1.44018	-1.59889
55974788	chr1:55974788:A:C	1.67627e-23	-1.98664	-2.3252	1.02396e-20	-1.62563	-2.28374	2.76638e-12	-1.98659	-2.32488
55974870	chr1:55974870:C:A	1.91245e-23	-1.88326	-2.29677	1.19204e-20	-1.5373	-2.22008	3.24297e-12	-1.8832	-2.26933
55974945	chr1:55974945:C:T	1.51314e-22	-2.11164	-4.84864e-09	6.29766e-20	-2.09286	-4.84864e-09	2.49632e-11	-2.11161	-4.84864e-09
55975122	chr1:55975122:G:T	2.32728e-22	-7.39038e-10	-1.68113	7.60618e-20	-7.39038e-10	-1.90408	3.10079e-11	-7.39038e-10	-1.89477
55975208	chr1:55975208:G:A	1.73863e-22	-1.97273	-4.84864e-09	7.41738e-20	-1.92922	-4.84864e-09	2.86825e-11	-1.97273	-4.84864e-09
55975764	chr1:55975764:A:C	1.66141e-22	-7.39038e-10	-2.01816	6.8829e-20	-7.39038e-10	-2.004	3.07413e-11	-7.39038e-10	-1.90341
55976049	chr1:55976049:A:G	6.44689e-23	-1.41717	-1.54765	2.30609e-20	-1.49713	-1.60036	1.0145e-11	-1.41725	-1.59478
55976499	chr1:55976499:A:C	1.22536e-22	-7.39038e-10	-2.32259	5.30217e-20	-7.39038e-10	-2.26492	2.22987e-11	-7.39038e-10	-2.22449
55976947	chr1:55976947:G:A	1.4991e-22	-2.12096	-4.84864e-09	6.23411e-20	-2.10301	-4.84864e-09	2.47316e-11	-2.12093	-4.84864e-09
55977028	chr1:55977028:T:A	3.8733e-23	-1.39087	-2.08344	1.21869e-20	-1.52756	-2.2077	5.88261e-12	-1.39083	-2.16618
55977176	chr1:55977176:A:G	2.41053e-22	-1.64598	-4.84864e-09	8.305e-20	-1.81618	-4.84864e-09	3.97667e-11	-1.64598	-4.84864e-09
55977242	chr1:55977242:A:T	5.4342e-23	-1.40196	-1.73374	1.98625e-20	-1.4532	-1.79359	9.68481e-12	-1.40203	-1.65642
55977591	chr1:55977591:C:G	5.78526e-23	-1.68553	-1.38757	1.34641e-20	-2.02434	-1.61127	4.56992e-12	-1.68561	-2.12391
55977615	chr1:55977615:T:A	1.29419e-22	-7.39038e-10	-2.26795	4.96418e-20	-7.39038e-10	-2.33079	2.17312e-11	-7.39038e-10	-2.25026
55977643	chr1:55977643:A:T	1.25646e-22	-7.39038e-10	-2.29753	6.14936e-20	-7.39038e-10	-2.11669	3.4477e-11	-7.39038e-10	-1.78872
55977692	chr1:55977692:A:G	6.28004e-23	-1.64648	-1.34456	1.43087e-20	-2.00113	-1.57362	4.85029e-12	-1.64656	-2.10342
55977827	chr1:55977827:A:G	1.7786e-23	-2.1429	-2.10969	6.57352e-21	-2.17578	-2.17679	2.60823e-12	-2.14294	-2.2274
55978510	chr1:55978510:C:G	4.10694e-23	-1.32821	-2.08753	1.28627e-20	-1.47222	-2.20907	6.22622e-12	-1.32817	-2.17208
55978611	chr1:55978611:C:T	4.43277e-23	-1.11431	-2.22508	1.30105e-20	-1.43871	-2.23117	7.0896e-12	-1.11427	-2.25612
55978776	chr1:55978776:C:T	2.16357e-23	-1.84796	-2.20869	1.46431e-20	-1.4796	-2.07206	3.7866e-12	-1.8479	-2.14965
55978872	chr1:55978872:TG:T	4.02525e-23	-1.92415	-1.51167	2.76164e-20	-1.1512	-1.76602	3.36897e-12	-1.92413	-2.19027
55979903	chr1:55979903:G:T	1.8448e-22	-7.39038e-10	-1.91346	7.13516e-20	-7.39038e-10	-1.96801	3.2885e-11	-7.39038e-10	-1.836
55980112	chr1:55980112:C:T	1.6424e-22	-7.39038e-10	-2.02967	6.79027e-20	-7.39038e-10	-2.01755	2.35111e-11	-7.39038e-10	-2.17154
55980499	chr1:55980499:T:C	7.06413e-22	-0.570799	-4.84864e-09	2.12177e-19	-0.878208	-4.84864e-09	1.16548e-10	-0.570714	-4.84864e-09
55980623	chr1:55980623:G:A	1.44683e-23	-2.16458	-2.29447	5.98945e-21	-2.20672	-2.23891	2.38524e-12	-2.16463	-2.29508
55980920	chr1:55980920:A:G	5.09901e-23	-1.02451	-2.17486	1.36721e-20	-1.39987	-2.22039	8.18156e-12	-1.02446	-2.20267
55981320	chr1:55981320:C:T	4.90626e-23	-1.06466	-2.17324	1.32333e-20	-1.4338	-2.21909	7.86842e-12	-1.06461	-2.20154
55982598	chr1:55982598:C:T	1.77774e-22	-7.39038e-10	-1.95049	7.27749e-20	-7.39038e-10	-1.94826	2.48495e-11	-7.39038e-10	-2.11618
55982646	chr1:55982646:A:G	4.58166e-22	-7.39038e-10	-1.00377	2.63749e-19	-7.39038e-10	-0.660629	8.31384e-11	-7.39038e-10	-0.908507
55982682	chr1:55982682:A:G	2.28259e-23	-2.20748	-1.79562	1.0067e-20	-2.19809	-1.72828	2.5559e-12	-2.20746	-2.18315
55982737	chr1:55982737:T:C	2.89534e-23	-2.08683	-1.67848	2.15875e-20	-1.6621	-1.50141	3.76758e-12	-2.08679	-1.91579
55982827	chr1:55982827:T:C	1.92568e-23	-2.07495	-2.09819	1.18305e-20	-1.84497	-1.91998	3.47984e-12	-2.0749	-2.00712
55983673	chr1:55983673:G:A	4.31715e-23	-2.21334	-1.15248	1.91051e-20	-2.1854	-1.10027	4.33773e-12	-2.21334	-1.64833
55983827	chr1:55983827:T:C	1.21779e-22	-7.39038e-10	-2.32879	4.97031e-20	-7.39038e-10	-2.32956	2.06525e-11	-7.39038e-10	-2.30118
55983839	chr1:55983839:A:C	1.3058e-22	-7.39038e-10	-2.25902	4.96367e-20	-7.39038e-10	-2.3309	2.16343e-11	-7.39038e-10	-2.25473
55983924	chr1:55983924:T:A	2.22523e-22	-1.72597	-4.84864e-09	7.48944e-20	-1.91955	-4.84864e-09	3.67118e-11	-1.72592	-4.84864e-09
55983925	chr1:55983925:G:A	1.21221e-22	-7.39038e-10	-2.33339	5.05829e-20	-7.39038e-10	-2.31201	2.09629e-11	-7.39038e-10	-2.28626
55983993	chr1:55983993:T:A	2.82612e-23	-1.70533	-2.08418	9.114e-21	-1.91567	-2.11015	4.53771e-12	-1.70527	-2.11132
55984294	chr1:55984294:T:C	1.41143e-22	-7.39038e-10	-2.18123	5.49523e-20	-7.39038e-10	-2.22916	2.0639e-11	-7.39038e-10	-2.30183
55984315	chr1:55984315:A:G	1.21221e-22	-7.39038e-10	-2.33339	5.05811e-20	-7.39038e-10	-2.31205	2.09594e-11	-7.39038e-10	-2.28643
55984572	chr1:55984572:C:T	1.23319e-22	-7.39038e-10	-2.31622	5.15232e-20	-7.39038e-10	-2.2936	2.0262e-11	-7.39038e-10	-2.32026
55984657	chr1:55984657:C:T	1.21451e-22	-7.39038e-10	-2.33149	5.10086e-20	-7.39038e-10	-2.30363	2.02953e-11	-7.39038e-10	-2.31863
55984659	chr1:55984659:C:T	1.24329e-21	-7.39038e-10	-0.00548316	7.50788e-19	-7.39038e-10	0.385497	2.62378e-10	-7.39038e-10	0.240772
55984833	chr1:55984833:T:C	2.33816e-22	-1.67647	-4.84864e-09	7.61116e-20	-1.90343	-4.84864e-09	3.85744e-11	-1.67642	-4.84864e-09
55985231	chr1:55985231:C:T	1.84335e-22	-7.39038e-10	-1.91424	7.12783e-20	-7.39038e-10	-1.96904	3.28455e-11	-7.39038e-10	-1.8372
55985332	chr1:55985332:T:C	1.22742e-22	-7.39038e-10	-2.32091	5.06469e-20	-7.39038e-10	-2.31075	2.00842e-11	-7.39038e-10	-2.32908
55985379	chr1:55985379:T:C	1.21231e-22	-7.39038e-10	-2.3333	5.04817e-20	-7.39038e-10	-2.31402	2.09379e-11	-7.39038e-10	-2.28745
55985656	chr1:55985656:T:C	3.09107e-23	-2.05047	-1.64943	2.29694e-20	-1.62588	-1.47558	4.50243e-12	-2.05042	-1.77398
55985931	chr1:55985931:G:A	2.41032e-22	-1.64607	-4.84864e-09	8.03097e-20	-1.84974	-4.84864e-09	3.97657e-11	-1.64601	-4.84864e-09
55986119	chr1:55986119:A:G	1.04175e-21	-7.39038e-10	-0.18234	3.1303e-19	-7.39038e-10	-0.48933	8.35963e-11	-7.39038e-10	-0.903014
55986269	chr1:55986269:T:G	2.24136e-22	-1.71875	-4.84864e-09	7.53442e-20	-1.91356	-4.84864e-09	3.69779e-11	-1.71869	-4.84864e-09
55986378	chr1:55986378:T:G	4.08131e-22	-7.39038e-10	-1.11941	1.21425e-19	-7.39038e-10	-1.43633	6.13245e-11	-7.39038e-10	-1.21283
55986639	chr1:55986639:C:T	2.29006e-22	-1.69725	-4.84864e-09	7.66382e-20	-1.89653	-4.84864e-09	3.77815e-11	-1.69719	-4.84864e-09
55986804	chr1:55986804:A:G	1.2148e-22	-7.39038e-10	-2.33125	5.10581e-20	-7.39038e-10	-2.30266	2.03089e-11	-7.39038e-10	-2.31795
55987594	chr1:55987594:A:G	1.5326e-22	-7.39038e-10	-2.09886	6.34503e-20	-7.39038e-10	-2.08537	2.81065e-11	-7.39038e-10	-1.99301
55987724	chr1:55987724:G:A	2.35501e-23	-2.19178	-1.78009	1.20393e-20	-2.13739	-1.61006	3.15075e-12	-2.19179	-1.98959
55987840	chr1:55987840:G:A	1.84371e-22	-7.39038e-10	-1.91405	7.1299e-20	-7.39038e-10	-1.96874	3.28554e-11	-7.39038e-10	-1.8369
55988219	chr1:55988219:A:G	3.0876e-23	-2.10387	-1.59715	2.24473e-20	-1.70378	-1.42068	3.94688e-12	-2.10383	-1.85226
55988338	chr1:55988338:A:T	1.21635e-22	-7.39038e-10	-2.32998	4.97766e-20	-7.39038e-10	-2.32808	2.04457e-11	-7.39038e-10	-2.31124
55988478	chr1:55988478:C:T	2.24849e-22	-1.71557	-4.84864e-09	7.37976e-20	-1.9343	-4.84864e-09	3.7095e-11	-1.71553	-4.84864e-09
55988507	chr1:55988507:A:G	1.55378e-22	-7.39038e-10	-2.08514	6.45484e-20	-7.39038e-10	-2.06821	2.26534e-11	-7.39038e-10	-2.2087
55988693	chr1:55988693:A:G	3.60942e-23	-2.21261	-1.33225	1.63408e-20	-2.16352	-1.27844	3.7747e-12	-2.21262	-1.78807
55989198	chr1:55989198:C:T	1.21221e-22	-7.39038e-10	-2.33339	5.05634e-20	-7.39038e-10	-2.3124	2.09478e-11	-7.39038e-10	-2.28698
55989394	chr1:55989394:T:C	1.41176e-22	-7.39038e-10	-2.18099	5.8536e-20	-7.39038e-10	-2.16599	2.55558e-11	-7.39038e-10	-2.08815
55989679	chr1:55989679:A:G	2.36304e-22	-1.66588	-4.84864e-09	7.85436e-20	-1.87197	-4.84864e-09	3.89854e-11	-1.66583	-4.84864e-09
55990561	chr1:55990561:G:A	1.6631e-22	-7.39038e-10	-2.01714	6.34527e-20	-7.39038e-10	-2.08533	2.36511e-11	-7.39038e-10	-2.16561
55990709	chr1:55990709:G:A	1.2303e-22	-7.39038e-10	-2.31857	5.1313e-20	-7.39038e-10	-2.29768	2.02183e-11	-7.39038e-10	-2.32242
55990999	chr1:55990999:AAAC:A	2.77613e-23	-2.13731	-1.67005	1.90497e-20	-1.78045	-1.50812	3.61152e-12	-2.13727	-1.90761
55991259	chr1:55991259:T:C	4.98996e-22	-7.39038e-10	-0.918402	2.81527e-19	-7.39038e-10	-0.595399	8.96058e-11	-7.39038e-10	-0.833593
55991958	chr1:55991958:T:C	1.21421e-22	-7.39038e-10	-2.33173	4.95189e-20	-7.39038e-10	-2.33327	2.05278e-11	-7.39038e-10	-2.30723
55992194	chr1:55992194:A:G	1.43644e-22	-7.39038e-10	-2.16366	5.41811e-20	-7.39038e-10	-2.2433	2.3402e-11	-7.39038e-10	-2.17619
55992221	chr1:55992221:C:T	1.37164e-23	-2.18051	-2.3319	6.38106e-21	-2.09715	-2.28515	2.42919e-12	-2.18049	-2.26097
55992595	chr1:55992595:T:C	1.2213e-22	-7.39038e-10	-2.32591	5.03102e-20	-7.39038e-10	-2.31742	2.00865e-11	-7.39038e-10	-2.32896
55992607	chr1:55992607:C:T	1.64343e-22	-2.02905	-4.84864e-09	5.93114e-20	-2.15283	-4.84864e-09	2.71114e-11	-2.02906	-4.84864e-09
55992782	chr1:55992782:C:A	1.75353e-22	-7.39038e-10	-1.9642	7.16666e-20	-7.39038e-10	-1.9636	3.25268e-11	-7.39038e-10	-1.84695
55993264	chr1:55993264:A:G	1.3717e-23	-2.18894	-2.32343	5.42416e-21	-2.21292	-2.33185	2.27277e-12	-2.18898	-2.31904
55993269	chr1:55993269:C:T	2.77677e-22	-1.50454	-4.84864e-09	1.27706e-19	-1.3859	-4.84864e-09	4.58081e-11	-1.50455	-4.84864e-09
55993418	chr1:55993418:C:A	1.2337e-22	-7.39038e-10	-2.31581	4.97674e-20	-7.39038e-10	-2.32827	2.00743e-11	-7.39038e-10	-2.32957
55993516	chr1:55993516:T:G	1.38951e-23	-2.175	-2.32446	5.44045e-21	-2.20953	-2.33224	2.30177e-12	-2.17505	-2.32029
55993686	chr1:55993686:T:C	1.22761e-22	-7.39038e-10	-2.32076	5.32835e-20	-7.39038e-10	-2.26	2.27616e-11	-7.39038e-10	-2.20394
55993891	chr1:55993891:G:T	1.21683e-22	-7.39038e-10	-2.32958	5.04313e-20	-7.39038e-10	-2.31502	2.00512e-11	-7.39038e-10	-2.33073
55994014	chr1:55994014:C:T	9.44056e-22	-0.280814	-4.84864e-09	3.59671e-19	-0.350437	-4.84864e-09	1.55745e-10	-0.280793	-4.84864e-09
55994063	chr1:55994063:G:A	1.34193e-22	-7.39038e-10	-2.23172	6.07176e-20	-7.39038e-10	-2.12939	2.35943e-11	-7.39038e-10	-2.16801
55994493	chr1:55994493:T:C	1.21451e-22	-7.39038e-10	-2.33149	5.10086e-20	-7.39038e-10	-2.30363	2.02953e-11	-7.39038e-10	-2.31863
55994518	chr1:55994518:CT:C	1.64801e-22	-2.02626	-4.84864e-09	6.32619e-20	-2.08834	-4.84864e-09	2.71883e-11	-2.02623	-4.84864e-09
55994520	chr1:55994520:T:C	1.64762e-22	-2.0265	-4.84864e-09	6.32486e-20	-2.08855	-4.84864e-09	2.71818e-11	-2.02646	-4.84864e-09
55994756	chr1:55994756:C:T	1.21527e-22	-7.39038e-10	-2.33086	4.99273e-20	-7.39038e-10	-2.32506	2.0209e-11	-7.39038e-10	-2.32289
55994779	chr1:55994779:T:C	1.4807e-23	-2.12203	-2.31388	5.61496e-21	-2.18292	-2.32727	2.45599e-12	-2.1221	-2.30839
55994872	chr1:55994872:G:A	1.21634e-22	-7.39038e-10	-2.32998	4.99411e-20	-7.39038e-10	-2.32478	2.01993e-11	-7.39038e-10	-2.32337
55995017	chr1:55995017:C:T	1.34655e-22	-7.39038e-10	-2.22828	6.55103e-20	-7.39038e-10	-2.05342	2.77224e-11	-7.39038e-10	-2.00677
55995224	chr1:55995224:C:T	1.21845e-22	-7.39038e-10	-2.32825	5.01513e-20	-7.39038e-10	-2.32058	2.01279e-11	-7.39038e-10	-2.32691
55995708	chr1:55995708:C:T	1.33747e-22	-7.39038e-10	-2.23505	5.16883e-20	-7.39038e-10	-2.2904	2.18925e-11	-7.39038e-10	-2.24287
55995811	chr1:55995811:C:T	1.54854e-23	-2.05802	-2.33308	5.81822e-21	-2.14218	-2.33245	2.58499e-12	-2.05799	-2.3213
55995812	chr1:55995812:G:A	2.84378e-23	-2.15344	-1.62985	1.4909e-20	-2.06647	-1.46719	3.72642e-12	-2.15348	-1.86008
55995855	chr1:55995855:C:T	1.65627e-22	-2.02126	-4.84864e-09	6.34045e-20	-2.08609	-4.84864e-09	2.73245e-11	-2.02123	-4.84864e-09
55995913	chr1:55995913:G:A	2.45072e-23	-1.74098	-2.19105	1.25431e-20	-1.59028	-2.11618	3.81473e-12	-1.74098	-2.24916
55996137	chr1:55996137:C:T	1.35249e-22	-7.39038e-10	-2.22388	4.95348e-20	-7.39038e-10	-2.33295	2.07841e-11	-7.39038e-10	-2.29483
55996138	chr1:55996138:G:A	1.36296e-23	-2.21243	-2.30632	5.9528e-21	-2.1246	-2.32716	2.20871e-12	-2.21243	-2.32417
55996284	chr1:55996284:C:T	2.04094e-23	-2.07183	-2.04317	1.26672e-20	-1.84794	-1.84867	3.75813e-12	-2.07178	-1.93331
55996307	chr1:55996307:G:A	1.33556e-23	-2.2135	-2.32556	5.47585e-21	-2.20442	-2.33086	2.19548e-12	-2.2135	-2.32912
55996605	chr1:55996605:C:T	1.23078e-22	-7.39038e-10	-2.31818	5.08969e-20	-7.39038e-10	-2.30583	2.00146e-11	-7.39038e-10	-2.33255
55996714	chr1:55996714:A:C	1.74595e-22	-1.96853	-4.84864e-09	6.61733e-20	-2.04335	-4.84864e-09	2.88042e-11	-1.96849	-4.84864e-09
55996780	chr1:55996780:T:C	1.21738e-22	-7.39038e-10	-2.32913	5.00607e-20	-7.39038e-10	-2.32239	2.01547e-11	-7.39038e-10	-2.32557
55997584	chr1:55997584:C:T	1.88135e-22	-1.89384	-4.84864e-09	8.08927e-20	-1.8425	-4.84864e-09	3.10345e-11	-1.89391	-4.84864e-09
55997705	chr1:55997705:T:C	1.36837e-23	-2.18219	-2.3326	5.43116e-21	-2.21163	-2.33184	2.26081e-12	-2.18223	-2.33106
55997791	chr1:55997791:C:A	1.5393e-22	-2.0945	-4.84864e-09	5.94148e-20	-2.15108	-4.84864e-09	2.53944e-11	-2.09448	-4.84864e-09
55997981	chr1:55997981:T:C	1.32722e-23	-2.21354	-2.33179	5.46426e-21	-2.20401	-2.33338	2.18662e-12	-2.21354	-2.33312
55998149	chr1:55998149:T:C	1.21711e-22	-7.39038e-10	-2.32935	5.00492e-20	-7.39038e-10	-2.32262	2.01578e-11	-7.39038e-10	-2.32542
55998241	chr1:55998241:T:C	1.71816e-22	-1.98458	-4.84864e-09	6.89776e-20	-2.00185	-4.84864e-09	2.83475e-11	-1.98447	-4.84864e-09
55998370	chr1:55998370:C:T	1.58401e-23	-2.03537	-2.33308	5.91359e-21	-2.12592	-2.33245	2.64421e-12	-2.03534	-2.3213
55998860	chr1:55998860:C:T	1.34959e-22	-7.39038e-10	-2.22603	5.13234e-20	-7.39038e-10	-2.29748	2.29089e-11	-7.39038e-10	-2.19749
55999204	chr1:55999204:A:G	1.35055e-22	-7.39038e-10	-2.22532	4.95319e-20	-7.39038e-10	-2.33301	2.08019e-11	-7.39038e-10	-2.29397
55999374	chr1:55999374:T:C	1.21333e-22	-7.39038e-10	-2.33246	5.07909e-20	-7.39038e-10	-2.30791	2.02376e-11	-7.39038e-10	-2.32147
55999411	chr1:55999411:T:C	1.21865e-22	-7.39038e-10	-2.32808	5.01659e-20	-7.39038e-10	-2.32029	2.01242e-11	-7.39038e-10	-2.32709
55999530	chr1:55999530:A:T	3.07597e-22	-7.39038e-10	-1.40221	1.84386e-19	-7.39038e-10	-1.0186	8.31762e-11	-7.39038e-10	-0.908052
55999714	chr1:55999714:G:T	1.30461e-22	-7.39038e-10	-2.25992	5.08764e-20	-7.39038e-10	-2.30623	2.13778e-11	-7.39038e-10	-2.26666
55999804	chr1:55999804:A:G	1.26682e-22	-7.39038e-10	-2.28932	6.30946e-20	-7.39038e-10	-2.09099	2.39036e-11	-7.39038e-10	-2.15498
55999864	chr1:55999864:AG:A	1.3557e-22	-7.39038e-10	-2.22151	5.91842e-20	-7.39038e-10	-2.15497	2.2716e-11	-7.39038e-10	-2.20594
56000149	chr1:56000149:T:C	1.24509e-22	-7.39038e-10	-2.30662	5.10592e-20	-7.39038e-10	-2.30264	2.06929e-11	-7.39038e-10	-2.29922
56000165	chr1:56000165:T:C	1.37899e-22	-2.20448	-4.84864e-09	5.66869e-20	-2.19808	-4.84864e-09	2.2749e-11	-2.20449	-4.84864e-09
56000600	chr1:56000600:T:A	1.86073e-23	-2.17845	-2.02899	6.29715e-21	-2.21346	-2.18207	2.2709e-12	-2.17849	-2.33034
56000656	chr1:56000656:T:C	1.21563e-22	-7.39038e-10	-2.33057	5.18272e-20	-7.39038e-10	-2.28771	2.18857e-11	-7.39038e-10	-2.24318
56000772	chr1:56000772:T:C	3.61101e-22	-7.39038e-10	-1.24184	9.06222e-20	-7.39038e-10	-1.72893	3.31841e-11	-7.39038e-10	-1.82694
56000826	chr1:56000826:C:A	2.61744e-23	-2.20519	-1.66102	1.17802e-20	-2.15218	-1.61703	2.74498e-12	-2.20521	-2.11403
56000882	chr1:56000882:C:A	2.02372e-23	-2.20709	-1.91639	9.32088e-21	-2.15724	-1.84613	2.41293e-12	-2.20711	-2.24107
56001052	chr1:56001052:G:A	2.01885e-23	-2.20647	-1.91941	9.3076e-21	-2.15536	-1.84944	2.41086e-12	-2.20649	-2.24254
56001236	chr1:56001236:G:A	1.36239e-23	-2.1951	-2.32407	5.41828e-21	-2.2138	-2.33205	2.25718e-12	-2.19514	-2.31976
56001323	chr1:56001323:G:T	1.3685e-23	-2.19128	-2.32341	5.42131e-21	-2.21352	-2.33177	2.26784e-12	-2.19132	-2.31887
56001973	chr1:56001973:A:G	1.34907e-22	-7.39038e-10	-2.22641	5.18415e-20	-7.39038e-10	-2.28744	2.04403e-11	-7.39038e-10	-2.3115
56002130	chr1:56002130:A:G	1.24556e-22	-7.39038e-10	-2.30625	5.34201e-20	-7.39038e-10	-2.25744	2.28503e-11	-7.39038e-10	-2.20005
56002631	chr1:56002631:G:A	1.33122e-23	-2.21381	-2.32851	5.45134e-21	-2.20753	-2.33223	2.19049e-12	-2.21381	-2.33108
56002913	chr1:56002913:A:G	1.75348e-22	-7.39038e-10	-1.96422	7.16586e-20	-7.39038e-10	-1.96371	3.25245e-11	-7.39038e-10	-1.84702
56002977	chr1:56002977:G:A	1.22128e-22	-7.39038e-10	-2.32593	5.0304e-20	-7.39038e-10	-2.31754	2.0089e-11	-7.39038e-10	-2.32884
56003000	chr1:56003000:T:C	1.30059e-22	-7.39038e-10	-2.26301	5.24105e-20	-7.39038e-10	-2.27652	2.09284e-11	-7.39038e-10	-2.28791
56004384	chr1:56004384:C:T	1.75133e-22	-7.39038e-10	-1.96545	7.1575e-20	-7.39038e-10	-1.96488	3.24786e-11	-7.39038e-10	-1.84843
56004613	chr1:56004613:T:C	1.37832e-23	-2.17954	-2.328	5.4231e-21	-2.21179	-2.33317	2.28257e-12	-2.17959	-2.32412
56004624	chr1:56004624:T:G	2.04042e-22	-1.81268	-4.84864e-09	1.01951e-19	-1.61113	-4.84864e-09	3.36611e-11	-1.81267	-4.84864e-09
56004927	chr1:56004927:G:A	1.98154e-23	-2.17062	-1.97392	6.54617e-21	-2.21377	-2.14298	2.30304e-12	-2.17066	-2.32412
56005074	chr1:56005074:G:A	1.38191e-22	-7.39038e-10	-2.20236	5.30898e-20	-7.39038e-10	-2.26364	2.21665e-11	-7.39038e-10	-2.23043
56006510	chr1:56006510:A:G	1.21669e-22	-7.39038e-10	-2.3297	5.04177e-20	-7.39038e-10	-2.31528	2.00491e-11	-7.39038e-10	-2.33083
56006653	chr1:56006653:T:A	1.22453e-22	-7.39038e-10	-2.32327	5.045e-20	-7.39038e-10	-2.31464	2.00581e-11	-7.39038e-10	-2.33038
56006943	chr1:56006943:G:A	1.21499e-22	-7.39038e-10	-2.33109	5.0514e-20	-7.39038e-10	-2.31338	1.9998e-11	-7.39038e-10	-2.33338
56007194	chr1:56007194:A:G	1.224e-22	-7.39038e-10	-2.3237	5.04577e-20	-7.39038e-10	-2.31449	2.00603e-11	-7.39038e-10	-2.33027
56007360	chr1:56007360:C:T	1.85997e-22	-1.90527	-4.84864e-09	6.10243e-20	-2.12435	-4.84864e-09	3.06838e-11	-1.90528	-4.84864e-09
56007361	chr1:56007361:C:T	1.5931e-22	-2.06015	-4.84864e-09	6.0918e-20	-2.1261	-4.84864e-09	2.62821e-11	-2.06013	-4.84864e-09
56007667	chr1:56007667:T:C	1.32413e-22	-7.39038e-10	-2.24507	5.46351e-20	-7.39038e-10	-2.23495	2.02189e-11	-7.39038e-10	-2.32239
56008081	chr1:56008081:T:G	1.36589e-23	-2.1873	-2.32931	5.41403e-21	-2.21326	-2.33337	2.26074e-12	-2.18734	-2.32598
56008544	chr1:56008544:C:A	1.38907e-23	-2.17344	-2.32633	5.4342e-21	-2.21014	-2.33277	2.30131e-12	-2.17349	-2.32204
56008663	chr1:56008663:T:C	1.37845e-22	-2.20487	-4.84864e-09	5.66524e-20	-2.19869	-4.84864e-09	2.274e-11	-2.20489	-4.84864e-09
56008842	chr1:56008842:G:A	3.97739e-22	-7.39038e-10	-1.1452	1.07499e-19	-7.39038e-10	-1.55814	3.86841e-11	-7.39038e-10	-1.67358
56009008	chr1:56009008:A:ACAT	1.37497e-23	-2.17929	-2.33069	5.42209e-21	-2.21179	-2.33336	2.27535e-12	-2.17933	-2.32755
56009553	chr1:56009553:A:T	2.07146e-23	-2.05527	-2.0449	1.29823e-20	-1.81276	-1.85928	3.78753e-12	-2.05521	-1.94209
56009645	chr1:56009645:G:A	1.34898e-22	-7.39038e-10	-2.22648	5.88082e-20	-7.39038e-10	-2.16135	2.26523e-11	-7.39038e-10	-2.20875
56010312	chr1:56010312:T:C	1.38893e-23	-2.17065	-2.32923	5.43534e-21	-2.20935	-2.33336	2.29934e-12	-2.1707	-2.32569
56010379	chr1:56010379:C:A	1.35299e-22	-7.39038e-10	-2.22351	5.89272e-20	-7.39038e-10	-2.15932	2.265e-11	-7.39038e-10	-2.20885
56010499	chr1:56010499:G:A	2.78195e-22	-7.39038e-10	-1.50268	1.16352e-19	-7.39038e-10	-1.47901	4.36935e-11	-7.39038e-10	-1.55181
56011510	chr1:56011510:G:A	4.0889e-22	-7.39038e-10	-1.11755	2.14659e-19	-7.39038e-10	-0.866575	6.4264e-11	-7.39038e-10	-1.16601
56011567	chr1:56011567:A:G	1.3333e-23	-2.2137	-2.32706	5.45601e-21	-2.20767	-2.33124	2.19401e-12	-2.2137	-2.32958
56011720	chr1:56011720:G:A	1.33182e-23	-2.21372	-2.32815	5.45317e-21	-2.20756	-2.33187	2.19205e-12	-2.21372	-2.33045
56011723	chr1:56011723:G:T	2.10348e-23	-2.04735	-2.03747	1.32237e-20	-1.80038	-1.85324	3.82568e-12	-2.0473	-1.93998
56011796	chr1:56011796:A:G	2.12269e-23	-2.03496	-2.04078	1.34924e-20	-1.77915	-1.85435	3.85686e-12	-2.0349	-1.94426
56011846	chr1:56011846:A:T	1.21967e-22	-7.39038e-10	-2.32725	5.22223e-20	-7.39038e-10	-2.28012	2.10898e-11	-7.39038e-10	-2.28023
56012144	chr1:56012144:C:A	1.38566e-22	-7.39038e-10	-2.19965	5.27632e-20	-7.39038e-10	-2.26981	2.25835e-11	-7.39038e-10	-2.21179
56012369	chr1:56012369:G:A	1.93073e-23	-2.19533	-1.97519	8.9532e-21	-2.13308	-1.91053	2.37917e-12	-2.19536	-2.2669
56012610	chr1:56012610:G:A	1.3588e-22	-7.39038e-10	-2.21923	5.63156e-20	-7.39038e-10	-2.20466	2.43685e-11	-7.39038e-10	-2.13572
56012894	chr1:56012894:T:G	3.99198e-22	-7.39038e-10	-1.14154	1.07833e-19	-7.39038e-10	-1.55504	3.87859e-11	-7.39038e-10	-1.67096
56012901	chr1:56012901:G:A	1.22128e-22	-7.39038e-10	-2.32593	5.0304e-20	-7.39038e-10	-2.31754	2.0089e-11	-7.39038e-10	-2.32884
56014614	chr1:56014614:C:T	2.01485e-22	-7.39038e-10	-1.82528	8.21145e-20	-7.39038e-10	-1.82751	2.73221e-11	-7.39038e-10	-2.02132
56014943	chr1:56014943:T:A	1.38737e-22	-7.39038e-10	-2.19842	4.96805e-20	-7.39038e-10	-2.33002	2.05158e-11	-7.39038e-10	-2.30782
56015091	chr1:56015091:C:A	1.63269e-22	-2.0356	-4.84864e-09	6.2706e-20	-2.09717	-4.84864e-09	2.69355e-11	-2.03557	-4.84864e-09
56015239	chr1:56015239:A:G	1.62057e-22	-2.04305	-4.84864e-09	6.23353e-20	-2.1031	-4.84864e-09	2.67355e-11	-2.04302	-4.84864e-09
56015367	chr1:56015367:G:C	1.58449e-22	-2.06557	-4.84864e-09	6.06966e-20	-2.12974	-4.84864e-09	2.614e-11	-2.06555	-4.84864e-09
56015604	chr1:56015604:G:T	1.33306e-23	-2.21272	-2.32822	5.43539e-21	-2.21073	-2.33197	2.19378e-12	-2.21273	-2.33066
56015655	chr1:56015655:A:G	1.21706e-22	-7.39038e-10	-2.32939	5.2147e-20	-7.39038e-10	-2.28156	2.20613e-11	-7.39038e-10	-2.23519
56016174	chr1:56016174:G:C	1.35486e-22	-7.39038e-10	-2.22213	5.61705e-20	-7.39038e-10	-2.20723	2.4286e-11	-7.39038e-10	-2.13912
56016496	chr1:56016496:T:C	3.25225e-23	-2.13538	-1.51369	1.42654e-20	-2.07869	-1.4991	5.31332e-12	-2.13543	-1.52336
56016841	chr1:56016841:A:G	4.36662e-23	-2.13973	-1.21469	2.07592e-20	-2.06716	-1.13548	5.99053e-12	-2.13979	-1.39905
56016903	chr1:56016903:T:C	1.22114e-22	-7.39038e-10	-2.32604	5.02978e-20	-7.39038e-10	-2.31767	2.00906e-11	-7.39038e-10	-2.32876
56017067	chr1:56017067:A:G	1.22128e-22	-7.39038e-10	-2.32593	5.0304e-20	-7.39038e-10	-2.31754	2.0089e-11	-7.39038e-10	-2.32884
56017073	chr1:56017073:T:C	1.22034e-22	-7.39038e-10	-2.3267	5.02506e-20	-7.39038e-10	-2.3186	2.01015e-11	-7.39038e-10	-2.32822
56017128	chr1:56017128:G:A	3.10164e-22	-7.39038e-10	-1.3939	1.87188e-19	-7.39038e-10	-1.00351	8.40358e-11	-7.39038e-10	-0.897771
56017257	chr1:56017257:A:T	1.35909e-22	-7.39038e-10	-2.21901	5.63504e-20	-7.39038e-10	-2.20404	2.43789e-11	-7.39038e-10	-2.1353
56017322	chr1:56017322:G:C	1.86999e-22	-7.39038e-10	-1.89989	5.77479e-20	-7.39038e-10	-2.17954	2.04275e-11	-7.39038e-10	-2.31213
56018098	chr1:56018098:G:T	1.21414e-22	-7.39038e-10	-2.3318	5.08557e-20	-7.39038e-10	-2.30664	2.03656e-11	-7.39038e-10	-2.31516
56018099	chr1:56018099:C:T	2.20936e-22	-7.39038e-10	-1.73312	7.48719e-20	-7.39038e-10	-1.91985	3.57749e-11	-7.39038e-10	-1.75177
56018596	chr1:56018596:A:G	1.55159e-23	-2.08049	-2.30865	5.98145e-21	-2.15648	-2.29048	2.67688e-12	-2.08058	-2.26378
56018933	chr1:56018933:T:A	2.66726e-23	-2.20553	-1.64184	1.20065e-20	-2.15637	-1.59381	2.78344e-12	-2.20555	-2.09978
56019004	chr1:56019004:A:G	1.60287e-23	-2.05117	-2.30545	6.13226e-21	-2.13612	-2.28594	2.77169e-12	-2.05126	-2.25829
56019419	chr1:56019419:G:A	1.83273e-22	-1.92002	-4.84864e-09	5.95232e-20	-2.14926	-4.84864e-09	3.02336e-11	-1.92006	-4.84864e-09
56019449	chr1:56019449:A:C	1.38191e-22	-7.39038e-10	-2.20236	5.30898e-20	-7.39038e-10	-2.26364	2.21665e-11	-7.39038e-10	-2.23043
56019740	chr1:56019740:T:C	2.93907e-22	-7.39038e-10	-1.44774	8.65571e-20	-7.39038e-10	-1.77482	4.25447e-11	-7.39038e-10	-1.57846
56019952	chr1:56019952:T:C	1.5735e-23	-2.06938	-2.30573	6.04964e-21	-2.14932	-2.28631	2.72043e-12	-2.06947	-2.25875
56020144	chr1:56020144:T:C	1.56001e-23	-2.0687	-2.31502	5.9737e-21	-2.14891	-2.29935	2.66343e-12	-2.06879	-2.28061
56021078	chr1:56021078:G:C	1.21706e-22	-7.39038e-10	-2.32939	5.03733e-20	-7.39038e-10	-2.31617	2.00503e-11	-7.39038e-10	-2.33077
56021366	chr1:56021366:A:G	4.00693e-23	-2.0555	-1.38489	1.80369e-20	-1.98483	-1.35838	4.93767e-12	-2.05556	-1.67656
56021996	chr1:56021996:T:C	1.57426e-23	-2.05363	-2.321	5.99456e-21	-2.1383	-2.30648	2.68671e-12	-2.05373	-2.28697
56022050	chr1:56022050:TTGAG:T	1.97891e-22	-7.39038e-10	-1.84328	7.93622e-20	-7.39038e-10	-1.86161	3.68465e-11	-7.39038e-10	-1.72225
56022101	chr1:56022101:A:G	1.21532e-22	-7.39038e-10	-2.33082	5.0469e-20	-7.39038e-10	-2.31427	1.99979e-11	-7.39038e-10	-2.33339
56022128	chr1:56022128:C:T	2.04177e-22	-7.39038e-10	-1.81201	8.31799e-20	-7.39038e-10	-1.81462	2.75923e-11	-7.39038e-10	-2.01148
56022406	chr1:56022406:C:T	1.22128e-22	-7.39038e-10	-2.32593	5.0304e-20	-7.39038e-10	-2.31754	2.0089e-11	-7.39038e-10	-2.32884
56023140	chr1:56023140:T:C	1.96913e-23	-2.02594	-2.12488	5.9083e-21	-2.15686	-2.30241	2.65973e-12	-2.02603	-2.32476
56023241	chr1:56023241:G:A	1.22128e-22	-7.39038e-10	-2.32593	5.0304e-20	-7.39038e-10	-2.31754	2.0089e-11	-7.39038e-10	-2.32884
56023286	chr1:56023286:C:T	2.78195e-22	-7.39038e-10	-1.50268	1.16352e-19	-7.39038e-10	-1.47901	4.36935e-11	-7.39038e-10	-1.55181
56023421	chr1:56023421:A:G	1.5607e-23	-2.08915	-2.29413	6.07383e-21	-2.16123	-2.2704	2.72007e-12	-2.08923	-2.23912
56023698	chr1:56023698:T:C	1.3053e-22	-7.39038e-10	-2.25939	5.29118e-20	-7.39038e-10	-2.267	2.50253e-11	-7.39038e-10	-2.10913
56024402	chr1:56024402:A:C	2.16288e-23	-2.02686	-2.03011	9.76255e-21	-2.02775	-1.92932	4.06145e-12	-2.02693	-1.90054
56024449	chr1:56024449:T:A	2.13654e-22	-7.39038e-10	-1.76664	7.9472e-20	-7.39038e-10	-1.86022	3.20643e-11	-7.39038e-10	-1.86127
56024886	chr1:56024886:G:A	1.5844e-22	-2.06563	-4.84864e-09	6.06925e-20	-2.12981	-4.84864e-09	2.61384e-11	-2.06561	-4.84864e-09
56025105	chr1:56025105:C:T	2.94048e-23	-2.03649	-1.71335	1.33315e-20	-1.98684	-1.65866	4.41551e-12	-2.03656	-1.80733
56025637	chr1:56025637:A:T	1.22462e-22	-7.39038e-10	-2.3232	4.99133e-20	-7.39038e-10	-2.32534	2.01425e-11	-7.39038e-10	-2.32618
56025717	chr1:56025717:T:C	1.37228e-23	-2.21167	-2.30027	6.30682e-21	-2.14889	-2.2451	2.35107e-12	-2.21167	-2.26247
56025828	chr1:56025828:G:C	1.66863e-23	-2.06939	-2.24702	6.55884e-21	-2.14902	-2.20579	2.97939e-12	-2.06948	-2.16781
56026489	chr1:56026489:C:T	1.90597e-23	-2.05306	-2.13036	9.30307e-21	-2.05624	-1.94905	3.87675e-12	-2.05313	-1.92088
56027280	chr1:56027280:T:C	1.532e-22	-7.39038e-10	-2.09925	5.42186e-20	-7.39038e-10	-2.2426	2.098e-11	-7.39038e-10	-2.28544
56027306	chr1:56027306:G:A	1.58182e-23	-2.07132	-2.29852	6.0108e-21	-2.12096	-2.32111	2.52046e-12	-2.07138	-2.33319
56027433	chr1:56027433:G:A	1.89943e-23	-2.05708	-2.12978	9.27309e-21	-2.06026	-1.94826	3.86441e-12	-2.05714	-1.92006
56027523	chr1:56027523:T:C	1.54657e-22	-7.39038e-10	-2.08979	5.4443e-20	-7.39038e-10	-2.23847	2.10531e-11	-7.39038e-10	-2.28197
56027588	chr1:56027588:G:A	1.21662e-22	-7.39038e-10	-2.32975	5.03639e-20	-7.39038e-10	-2.31635	2.00518e-11	-7.39038e-10	-2.33069
56027702	chr1:56027702:T:A	1.21718e-22	-7.39038e-10	-2.3293	5.2166e-20	-7.39038e-10	-2.2812	2.20726e-11	-7.39038e-10	-2.23468
56027763	chr1:56027763:G:C	1.02536e-22	-2.10037	-0.400415	4.28581e-20	-2.20319	-0.274539	6.74088e-12	-2.10043	-1.32039
56028255	chr1:56028255:G:A	1.35909e-22	-7.39038e-10	-2.21901	5.63504e-20	-7.39038e-10	-2.20404	2.43789e-11	-7.39038e-10	-2.1353
56028346	chr1:56028346:C:T	2.83339e-23	-2.12337	-1.66357	1.33889e-20	-2.00623	-1.63498	2.93992e-12	-2.12343	-2.1272
56028597	chr1:56028597:T:C	1.43775e-22	-2.16275	-4.84864e-09	6.38876e-20	-2.0785	-4.84864e-09	2.37183e-11	-2.16277	-4.84864e-09
56028790	chr1:56028790:A:G	1.21485e-22	-7.39038e-10	-2.33121	5.01941e-20	-7.39038e-10	-2.31973	2.00272e-11	-7.39038e-10	-2.33192
56028850	chr1:56028850:A:G	1.33575e-22	-7.39038e-10	-2.23634	5.01522e-20	-7.39038e-10	-2.32057	2.00234e-11	-7.39038e-10	-2.33211
56029097	chr1:56029097:C:T	1.33279e-22	-7.39038e-10	-2.23855	5.01021e-20	-7.39038e-10	-2.32156	2.00071e-11	-7.39038e-10	-2.33292
56029281	chr1:56029281:A:G	1.38005e-22	-2.20371	-4.84864e-09	5.85e-20	-2.1666	-4.84864e-09	2.27667e-11	-2.20371	-4.84864e-09
56029344	chr1:56029344:C:T	1.36696e-22	-7.39038e-10	-2.21324	7.27006e-20	-7.39038e-10	-1.94928	2.68114e-11	-7.39038e-10	-2.04019
56029694	chr1:56029694:CTGAG:C	1.34487e-23	-2.21293	-2.31919	6.11938e-21	-2.14271	-2.28146	2.22026e-12	-2.21292	-2.31847
56029897	chr1:56029897:G:A	1.36025e-22	-7.39038e-10	-2.21816	5.04235e-20	-7.39038e-10	-2.31517	2.004e-11	-7.39038e-10	-2.33128
56029907	chr1:56029907:C:T	1.45959e-22	-7.39038e-10	-2.14767	5.20968e-20	-7.39038e-10	-2.28252	2.04129e-11	-7.39038e-10	-2.31284
56030573	chr1:56030573:C:T	1.5915e-23	-2.03602	-2.32772	6.10974e-21	-2.09237	-2.33337	2.63256e-12	-2.03608	-2.32497
56030861	chr1:56030861:A:G	1.22304e-22	-7.39038e-10	-2.32449	5.01619e-20	-7.39038e-10	-2.32037	2.10213e-11	-7.39038e-10	-2.28348
56031106	chr1:56031106:T:C	1.51487e-22	-7.39038e-10	-2.1105	5.12471e-20	-7.39038e-10	-2.29897	2.00411e-11	-7.39038e-10	-2.33123
56031447	chr1:56031447:T:C	1.7331e-22	-7.39038e-10	-1.97592	6.17588e-20	-7.39038e-10	-2.11239	2.55649e-11	-7.39038e-10	-2.08779
56031612	chr1:56031612:G:A	1.42348e-22	-7.39038e-10	-2.17273	7.58764e-20	-7.39038e-10	-1.90652	2.83332e-11	-7.39038e-10	-1.98498
56032117	chr1:56032117:C:T	1.83166e-23	-2.08465	-2.13855	9.16402e-21	-2.06975	-1.95059	3.33946e-12	-2.08471	-2.03849
56032179	chr1:56032179:T:G	1.55923e-22	-2.08164	-4.84864e-09	5.72416e-20	-2.18835	-4.84864e-09	2.57225e-11	-2.08165	-4.84864e-09
56032214	chr1:56032214:A:G	1.37866e-22	-2.20472	-4.84864e-09	6.13754e-20	-2.11862	-4.84864e-09	2.27439e-11	-2.20472	-4.84864e-09
56032631	chr1:56032631:A:T	1.21718e-22	-7.39038e-10	-2.3293	5.2166e-20	-7.39038e-10	-2.2812	2.20726e-11	-7.39038e-10	-2.23468
56032859	chr1:56032859:G:A	1.21305e-22	-7.39038e-10	-2.33269	4.95857e-20	-7.39038e-10	-2.33192	2.09281e-11	-7.39038e-10	-2.28792
56033133	chr1:56033133:C:T	3.04847e-22	-0.808516	-0.602674	1.01848e-19	-1.26711	-0.345034	3.59805e-11	-0.808356	-0.937679
56033244	chr1:56033244:C:T	1.36311e-23	-2.20605	-2.3126	6.34785e-21	-2.12513	-2.26238	2.32948e-12	-2.20604	-2.27733
56033365	chr1:56033365:C:A	1.30517e-22	-7.39038e-10	-2.2595	4.97842e-20	-7.39038e-10	-2.32793	2.00009e-11	-7.39038e-10	-2.33323
56033366	chr1:56033366:C:A	2.26676e-22	-7.39038e-10	-1.70748	8.01317e-20	-7.39038e-10	-1.85196	2.68911e-11	-7.39038e-10	-2.03722
56033586	chr1:56033586:G:A	1.216e-22	-7.39038e-10	-2.33026	5.03118e-20	-7.39038e-10	-2.31739	2.07809e-11	-7.39038e-10	-2.29498
56033805	chr1:56033805:C:T	1.41621e-22	-7.39038e-10	-2.17784	5.13577e-20	-7.39038e-10	-2.29681	2.02362e-11	-7.39038e-10	-2.32154
56033863	chr1:56033863:G:A	3.37023e-23	-2.13192	-1.48151	1.58174e-20	-2.01938	-1.45514	3.22674e-12	-2.13198	-2.02556
56035077	chr1:56035077:G:A	1.64103e-23	-2.07887	-2.25422	6.31459e-21	-2.15767	-2.2351	2.82707e-12	-2.07896	-2.21081
56035356	chr1:56035356:T:C	3.53163e-23	-2.1264	-1.44026	1.66533e-20	-2.01031	-1.41272	3.32715e-12	-2.12646	-2.00044
56035777	chr1:56035777:C:T	1.43375e-22	-7.39038e-10	-2.16553	5.17156e-20	-7.39038e-10	-2.28987	2.03207e-11	-7.39038e-10	-2.31737
56036211	chr1:56036211:G:A	1.2303e-22	-7.39038e-10	-2.31857	5.03966e-20	-7.39038e-10	-2.3157	2.1035e-11	-7.39038e-10	-2.28283
56036554	chr1:56036554:G:A	3.85127e-23	-2.15295	-1.32706	1.7708e-20	-2.05424	-1.30738	3.43619e-12	-2.153	-1.94165
56036567	chr1:56036567:G:C	1.96933e-23	-2.10502	-2.0457	1.01717e-20	-2.09313	-1.82289	3.73425e-12	-2.10508	-1.90639
56036802	chr1:56036802:A:C	4.46545e-22	-7.39038e-10	-1.02946	2.296e-19	-7.39038e-10	-0.79929	7.25767e-11	-7.39038e-10	-1.04437
56036855	chr1:56036855:A:C	1.70022e-23	-2.20743	-2.09023	8.57373e-21	-2.17449	-1.91244	3.05272e-12	-2.20744	-2.00554
56037353	chr1:56037353:T:C	1.81006e-22	-7.39038e-10	-1.93247	6.45334e-20	-7.39038e-10	-2.06844	2.79033e-11	-7.39038e-10	-2.00027
56037372	chr1:56037372:C:T	1.23153e-22	-7.39038e-10	-2.31757	5.04652e-20	-7.39038e-10	-2.31434	2.10783e-11	-7.39038e-10	-2.28077
56037582	chr1:56037582:A:G	1.88559e-22	-7.39038e-10	-1.89159	6.69945e-20	-7.39038e-10	-2.03102	2.90999e-11	-7.39038e-10	-1.95828
56038200	chr1:56038200:C:T	1.21335e-22	-7.39038e-10	-2.33245	5.0085e-20	-7.39038e-10	-2.32191	2.09129e-11	-7.39038e-10	-2.28865
56038355	chr1:56038355:T:A	1.65215e-23	-2.19417	-2.13217	8.37597e-21	-2.14534	-1.96492	2.9662e-12	-2.19419	-2.04754
56038437	chr1:56038437:T:C	1.67263e-23	-2.19626	-2.11776	8.51089e-21	-2.14912	-1.94516	3.01073e-12	-2.19628	-2.03055
56038559	chr1:56038559:T:C	1.3994e-22	-7.39038e-10	-2.18978	5.13325e-20	-7.39038e-10	-2.2973	2.02049e-11	-7.39038e-10	-2.32309
56039051	chr1:56039051:G:A	2.39533e-23	-2.21154	-1.74335	1.068e-20	-2.12167	-1.74559	2.50914e-12	-2.21155	-2.19752
56039056	chr1:56039056:A:G	1.38747e-22	-2.19835	-4.84864e-09	5.59617e-20	-2.21096	-4.84864e-09	2.28892e-11	-2.19835	-4.84864e-09
56039263	chr1:56039263:ACT:A	1.60184e-22	-7.39038e-10	-2.05467	7.73378e-20	-7.39038e-10	-1.88744	3.44577e-11	-7.39038e-10	-1.78928
56039465	chr1:56039465:C:T	1.21799e-22	-7.39038e-10	-2.32863	5.23105e-20	-7.39038e-10	-2.27843	2.21673e-11	-7.39038e-10	-2.23039
56039628	chr1:56039628:G:A	1.62213e-23	-2.18419	-2.16049	5.60322e-21	-2.20736	-2.30493	2.26435e-12	-2.18422	-2.32751
56040453	chr1:56040453:G:A	1.84959e-23	-2.18198	-2.03147	1.00238e-20	-2.12348	-1.80718	3.41825e-12	-2.18201	-1.91787
56040828	chr1:56040828:G:A	1.35885e-22	-7.39038e-10	-2.21919	5.06904e-20	-7.39038e-10	-2.30989	2.00768e-11	-7.39038e-10	-2.32945
56040891	chr1:56040891:C:A	2.44502e-23	-2.18333	-1.75103	1.49161e-20	-2.12349	-1.4097	4.92125e-12	-2.18335	-1.5521
56040893	chr1:56040893:T:C	2.43435e-22	-7.39038e-10	-1.63615	9.42172e-20	-7.39038e-10	-1.69002	4.40701e-11	-7.39038e-10	-1.54323
56041326	chr1:56041326:T:C	1.21238e-22	-7.39038e-10	-2.33324	4.95739e-20	-7.39038e-10	-2.33216	2.08212e-11	-7.39038e-10	-2.29304
56041430	chr1:56041430:C:G	1.51068e-22	-7.39038e-10	-2.11327	7.14978e-20	-7.39038e-10	-1.96596	3.16466e-11	-7.39038e-10	-1.87438
56041687	chr1:56041687:C:G	1.26001e-22	-7.39038e-10	-2.29471	5.06256e-20	-7.39038e-10	-2.31117	2.0018e-11	-7.39038e-10	-2.33238
56041742	chr1:56041742:G:A	1.384e-22	-7.39038e-10	-2.20085	5.11708e-20	-7.39038e-10	-2.30046	2.01653e-11	-7.39038e-10	-2.32505
56042368	chr1:56042368:G:A	2.49101e-23	-2.21339	-1.70233	1.0906e-20	-2.13954	-1.70678	2.54788e-12	-2.2134	-2.18035
56042388	chr1:56042388:CT:C	1.40423e-23	-2.20634	-2.28259	6.64913e-21	-2.10746	-2.23368	2.30925e-12	-2.20633	-2.28576
56042391	chr1:56042391:G:A	1.40476e-23	-2.20596	-2.28259	6.65711e-21	-2.10626	-2.23368	2.31013e-12	-2.20595	-2.28576
56042613	chr1:56042613:A:G	1.21772e-22	-7.39038e-10	-2.32885	5.22745e-20	-7.39038e-10	-2.27912	2.21477e-11	-7.39038e-10	-2.23128
56042691	chr1:56042691:A:G	1.27216e-22	-7.39038e-10	-2.28511	4.95933e-20	-7.39038e-10	-2.33177	2.00544e-11	-7.39038e-10	-2.33056
56042888	chr1:56042888:A:G	7.35035e-22	-7.39038e-10	-0.531081	2.23036e-19	-7.39038e-10	-0.828296	9.03016e-11	-7.39038e-10	-0.825858
56043216	chr1:56043216:A:G	1.37434e-22	-7.39038e-10	-2.20786	6.23795e-20	-7.39038e-10	-2.10239	2.60105e-11	-7.39038e-10	-2.07051
56043250	chr1:56043250:A:T	2.3425e-23	-2.19072	-1.78648	1.4068e-20	-2.13665	-1.45507	4.68567e-12	-2.19074	-1.59376
56043375	chr1:56043375:C:T	2.41919e-23	-2.19375	-1.75123	1.46148e-20	-2.14247	-1.41112	4.86461e-12	-2.19377	-1.55326
56043508	chr1:56043508:G:A	1.6272e-22	-2.03897	-4.84864e-09	5.58085e-20	-2.2137	-4.84864e-09	2.6844e-11	-2.03897	-4.84864e-09
56044291	chr1:56044291:T:A	1.87268e-23	-2.20031	-2.00073	1.00574e-20	-2.15715	-1.77017	3.47117e-12	-2.20033	-1.88419
56044412	chr1:56044412:G:A	1.21855e-22	-7.39038e-10	-2.32816	4.9571e-20	-7.39038e-10	-2.33222	2.02609e-11	-7.39038e-10	-2.32032
56044892	chr1:56044892:T:A	1.49088e-22	-7.39038e-10	-2.12646	6.54039e-20	-7.39038e-10	-2.05504	2.33759e-11	-7.39038e-10	-2.17731
56045121	chr1:56045121:A:G	1.3835e-22	-2.20122	-4.84864e-09	5.88143e-20	-2.16124	-4.84864e-09	2.28235e-11	-2.20122	-4.84864e-09
56045212	chr1:56045212:A:C	1.41593e-22	-2.17805	-4.84864e-09	6.12281e-20	-2.12102	-4.84864e-09	2.33586e-11	-2.17805	-4.84864e-09
56045810	chr1:56045810:C:T	4.25644e-23	-2.18652	-1.19346	2.19612e-20	-2.08995	-1.0564	5.13405e-12	-2.18655	-1.50657
56046086	chr1:56046086:A:G	1.51395e-22	-7.39038e-10	-2.11111	7.17351e-20	-7.39038e-10	-1.96265	3.17653e-11	-7.39038e-10	-1.87064
56047140	chr1:56047140:G:A	1.37898e-22	-2.20448	-4.84864e-09	5.84062e-20	-2.1682	-4.84864e-09	2.27491e-11	-2.20449	-4.84864e-09
56047186	chr1:56047186:C:T	1.2472e-22	-7.39038e-10	-2.30493	5.11471e-20	-7.39038e-10	-2.30092	2.01928e-11	-7.39038e-10	-2.32369
56047225	chr1:56047225:G:A	4.34911e-23	-2.19281	-1.16563	2.23716e-20	-2.1037	-1.02414	5.22909e-12	-2.19283	-1.48195
56047305	chr1:56047305:A:G	2.46568e-23	-2.2127	-1.71325	1.09118e-20	-2.13025	-1.71553	2.54321e-12	-2.21271	-2.18288
56047344	chr1:56047344:G:A	1.4068e-22	-7.39038e-10	-2.18451	6.09358e-20	-7.39038e-10	-2.12581	2.21637e-11	-7.39038e-10	-2.23056
56047981	chr1:56047981:G:T	2.35775e-23	-2.18033	-1.79038	1.42774e-20	-2.11881	-1.45814	4.65662e-12	-2.18036	-1.61037
56048003	chr1:56048003:T:C	1.37864e-22	-2.20473	-4.84864e-09	5.83625e-20	-2.16895	-4.84864e-09	2.27434e-11	-2.20474	-4.84864e-09
56048272	chr1:56048272:A:T	2.42462e-23	-2.18864	-1.7541	1.46211e-20	-2.1342	-1.41897	4.7977e-12	-2.18866	-1.57221
56048326	chr1:56048326:T:A	2.31856e-23	-2.19979	-1.78768	1.38812e-20	-2.1547	-1.45039	4.60732e-12	-2.19981	-1.60156
56048658	chr1:56048658:T:C	1.29665e-22	-7.39038e-10	-2.26604	6.15236e-20	-7.39038e-10	-2.11621	2.70113e-11	-7.39038e-10	-2.03276
56048872	chr1:56048872:G:T	1.38906e-22	-7.39038e-10	-2.1972	6.30235e-20	-7.39038e-10	-2.09212	2.73161e-11	-7.39038e-10	-2.02154
56049078	chr1:56049078:G:C	1.88526e-22	-7.39038e-10	-1.89176	7.05989e-20	-7.39038e-10	-1.97861	3.17251e-11	-7.39038e-10	-1.87191
56049671	chr1:56049671:T:A	2.38981e-23	-2.19155	-1.76565	1.44217e-20	-2.13891	-1.42798	4.73342e-12	-2.19157	-1.58279
56049702	chr1:56049702:A:G	4.56486e-23	-2.1943	-1.11572	2.35205e-20	-2.10789	-0.969865	5.45272e-12	-2.19432	-1.43857
56049826	chr1:56049826:C:T	2.45737e-23	-2.19324	-1.73608	1.49403e-20	-2.14181	-1.38975	4.88844e-12	-2.19327	-1.54887
56049906	chr1:56049906:C:T	1.44005e-22	-7.39038e-10	-2.16115	6.7183e-20	-7.39038e-10	-2.02821	2.95107e-11	-7.39038e-10	-1.94426
56049957	chr1:56049957:C:A	2.52432e-23	-2.18268	-1.71976	1.55512e-20	-2.12281	-1.36868	5.03168e-12	-2.18271	-1.53055
56050063	chr1:56050063:G:A	7.70902e-22	-0.483438	-4.84864e-09	3.0605e-19	-0.51188	-4.84864e-09	1.27193e-10	-0.48331	-4.84864e-09
56050193	chr1:56050193:A:G	1.21799e-22	-7.39038e-10	-2.32863	5.23105e-20	-7.39038e-10	-2.27843	2.21673e-11	-7.39038e-10	-2.23039
56050563	chr1:56050563:T:A	1.35565e-23	-2.19807	-2.32606	5.68426e-21	-2.18915	-2.30878	2.39877e-12	-2.19805	-2.25601
56050707	chr1:56050707:A:G	2.48579e-23	-2.21328	-1.70454	1.09675e-20	-2.13666	-1.70402	2.55306e-12	-2.21329	-2.17843
56050751	chr1:56050751:T:C	1.3909e-22	-7.39038e-10	-2.19588	6.01903e-20	-7.39038e-10	-2.13812	2.19704e-11	-7.39038e-10	-2.23932
56050863	chr1:56050863:C:T	1.57992e-22	-7.39038e-10	-2.06846	5.44069e-20	-7.39038e-10	-2.23914	2.10739e-11	-7.39038e-10	-2.28098
56051062	chr1:56051062:T:G	1.57412e-23	-2.17989	-2.19484	5.55495e-21	-2.20582	-2.31512	2.28776e-12	-2.17992	-2.32152
56051075	chr1:56051075:T:C	1.8805e-22	-7.39038e-10	-1.89429	6.79014e-20	-7.39038e-10	-2.01757	2.6141e-11	-7.39038e-10	-2.06551
56051255	chr1:56051255:A:G	1.79174e-23	-2.19504	-2.05019	9.5455e-21	-2.14781	-1.83174	3.26531e-12	-2.19506	-1.9506
56051598	chr1:56051598:T:C	1.89691e-23	-2.18402	-2.00417	1.03972e-20	-2.12722	-1.76687	3.49295e-12	-2.18405	-1.89422
56051903	chr1:56051903:C:A	1.21608e-22	-7.39038e-10	-2.3302	5.00973e-20	-7.39038e-10	-2.32166	2.0625e-11	-7.39038e-10	-2.30251
56052277	chr1:56052277:G:A	2.33025e-23	-2.18607	-1.79637	1.40508e-20	-2.12879	-1.46416	4.5925e-12	-2.18609	-1.61849
56052484	chr1:56052484:G:A	3.09839e-22	-1.39495	-4.84864e-09	8.15119e-20	-1.83488	-4.84864e-09	5.11112e-11	-1.39501	-4.84864e-09
56052718	chr1:56052718:T:A	1.21708e-22	-7.39038e-10	-2.32938	4.97702e-20	-7.39038e-10	-2.32821	2.00338e-11	-7.39038e-10	-2.33159
56053016	chr1:56053016:C:A	1.80177e-23	-2.18541	-2.05423	9.68483e-21	-2.12961	-1.83545	3.28225e-12	-2.18544	-1.95505
56053261	chr1:56053261:G:T	1.8129e-23	-2.18237	-2.05111	9.76991e-21	-2.1249	-1.83142	3.30336e-12	-2.1824	-1.95167
56053350	chr1:56053350:T:C	2.68942e-23	-2.19773	-1.64136	1.27015e-20	-2.11799	-1.57592	3.36984e-12	-2.19775	-1.9164
56053430	chr1:56053430:C:A	1.21604e-22	-7.39038e-10	-2.33023	5.12372e-20	-7.39038e-10	-2.29916	2.03106e-11	-7.39038e-10	-2.31787
56053508	chr1:56053508:T:C	2.67915e-23	-2.19659	-1.64632	1.26211e-20	-2.1153	-1.58496	3.34858e-12	-2.19662	-1.92386
56054096	chr1:56054096:T:C	1.77489e-22	-7.39038e-10	-1.95209	5.58367e-20	-7.39038e-10	-2.2132	2.02117e-11	-7.39038e-10	-2.32275
56054168	chr1:56054168:G:A	1.39708e-22	-7.39038e-10	-2.19145	6.06296e-20	-7.39038e-10	-2.13084	2.55673e-11	-7.39038e-10	-2.0877
56054178	chr1:56054178:T:C	1.3302e-23	-2.21334	-2.32975	5.93421e-21	-2.14506	-2.30983	2.19125e-12	-2.21333	-2.33121
56054568	chr1:56054568:C:T	1.63332e-22	-2.03521	-4.84864e-09	5.7323e-20	-2.18693	-4.84864e-09	2.69448e-11	-2.03522	-4.84864e-09
56055464	chr1:56055464:A:G	1.22165e-22	-7.39038e-10	-2.32562	5.27169e-20	-7.39038e-10	-2.27069	2.24231e-11	-7.39038e-10	-2.21892
56056114	chr1:56056114:T:A	1.38238e-22	-2.20202	-4.84864e-09	5.68899e-20	-2.19451	-4.84864e-09	2.28056e-11	-2.20201	-4.84864e-09
56056554	chr1:56056554:C:T	1.76683e-22	-7.39038e-10	-1.95664	5.83557e-20	-7.39038e-10	-2.16907	2.43206e-11	-7.39038e-10	-2.13769
56056898	chr1:56056898:C:T	2.54083e-23	-1.56616	-2.32977	1.25679e-20	-1.37207	-2.33241	4.55834e-12	-1.56629	-2.24576
56057228	chr1:56057228:G:C	1.55762e-22	-2.08267	-4.84864e-09	7.65575e-20	-1.89758	-4.84864e-09	2.56967e-11	-2.08265	-4.84864e-09
56057950	chr1:56057950:T:C	1.22165e-22	-7.39038e-10	-2.32562	5.27169e-20	-7.39038e-10	-2.27069	2.24231e-11	-7.39038e-10	-2.21892
56057960	chr1:56057960:T:G	1.2254e-22	-7.39038e-10	-2.32256	4.98174e-20	-7.39038e-10	-2.32726	2.01537e-11	-7.39038e-10	-2.32563
56058800	chr1:56058800:C:T	1.27328e-22	-7.39038e-10	-2.28423	6.30951e-20	-7.39038e-10	-2.09098	2.3385e-11	-7.39038e-10	-2.17692
56058815	chr1:56058815:G:A	1.23453e-22	-7.39038e-10	-2.31514	5.31514e-20	-7.39038e-10	-2.26248	2.09534e-11	-7.39038e-10	-2.28671
56058879	chr1:56058879:G:A	3.32202e-23	-2.07995	-1.5479	1.34538e-20	-2.17408	-1.46228	3.59784e-12	-2.07991	-1.96877
56058888	chr1:56058888:C:T	2.42391e-22	-1.64045	-4.84864e-09	6.79911e-20	-2.01625	-4.84864e-09	3.99854e-11	-1.6405	-4.84864e-09
56059833	chr1:56059833:T:C	1.34256e-22	-7.39038e-10	-2.23125	5.87887e-20	-7.39038e-10	-2.16168	2.16811e-11	-7.39038e-10	-2.25257
56059980	chr1:56059980:T:C	6.44301e-23	-2.18571	-0.77971	2.98338e-20	-2.20935	-0.630637	5.03117e-12	-2.18573	-1.52763
56060236	chr1:56060236:C:T	1.59939e-22	-7.39038e-10	-2.05621	9.34397e-20	-7.39038e-10	-1.69831	3.28609e-11	-7.39038e-10	-1.83673
56060374	chr1:56060374:G:A	5.12152e-23	-2.06815	-1.12681	2.0058e-20	-2.16457	-1.07242	4.83603e-12	-2.06812	-1.6848
56060534	chr1:56060534:A:C	1.36614e-22	-7.39038e-10	-2.21384	5.92797e-20	-7.39038e-10	-2.15336	2.60575e-11	-7.39038e-10	-2.06871
56060637	chr1:56060637:G:A	2.01541e-23	-1.83804	-2.28955	7.05081e-21	-2.01199	-2.2705	3.28302e-12	-1.83811	-2.30214
56060758	chr1:56060758:G:A	1.65131e-22	-7.39038e-10	-2.02426	6.28245e-20	-7.39038e-10	-2.09528	2.84209e-11	-7.39038e-10	-1.98189
56061340	chr1:56061340:A:G	1.38305e-22	-2.20154	-4.84864e-09	5.58833e-20	-2.21236	-4.84864e-09	2.28165e-11	-2.20153	-4.84864e-09
56061404	chr1:56061404:GA:G	5.52971e-22	-7.39038e-10	-0.815695	1.84393e-19	-7.39038e-10	-1.01856	5.22397e-11	-7.39038e-10	-1.37317
56061993	chr1:56061993:C:T	1.33652e-23	-2.2053	-2.33304	5.93095e-21	-2.15347	-2.30198	2.21078e-12	-2.2053	-2.33036
56062179	chr1:56062179:A:G	1.38267e-22	-2.20181	-4.84864e-09	5.58889e-20	-2.21226	-4.84864e-09	2.28102e-11	-2.2018	-4.84864e-09
56062426	chr1:56062426:A:G	2.36543e-23	-2.15349	-1.81397	9.89643e-21	-2.14321	-1.80024	3.8351e-12	-2.15353	-1.83129
56062498	chr1:56062498:A:G	1.61071e-22	-7.39038e-10	-2.04916	5.87188e-20	-7.39038e-10	-2.16287	2.25241e-11	-7.39038e-10	-2.21443
56062549	chr1:56062549:T:G	2.13232e-23	-2.17056	-1.90064	8.95015e-21	-2.16818	-1.87578	3.50035e-12	-2.1706	-1.90555
56062627	chr1:56062627:T:C	1.69045e-23	-1.97706	-2.32636	6.68049e-21	-2.00351	-2.33292	2.7693e-12	-1.97713	-2.33329
56063667	chr1:56063667:G:A	1.24244e-22	-7.39038e-10	-2.30876	5.35432e-20	-7.39038e-10	-2.25514	2.08169e-11	-7.39038e-10	-2.29325
56064090	chr1:56064090:A:G	7.67963e-22	-7.39038e-10	-0.487259	5.50961e-19	-7.39038e-10	0.0760363	2.40285e-10	-7.39038e-10	0.152814
56064566	chr1:56064566:G:A	3.6303e-22	-1.23651	-4.84864e-09	9.96621e-20	-1.63384	-4.84864e-09	5.98887e-11	-1.23653	-4.84864e-09
56065471	chr1:56065471:T:G	2.44519e-22	-7.39038e-10	-1.63171	5.07787e-20	-7.39038e-10	-2.30815	2.00932e-11	-7.39038e-10	-2.32863
56065687	chr1:56065687:C:T	3.45948e-22	-7.39038e-10	-1.28471	2.05078e-19	-7.39038e-10	-0.912237	9.0545e-11	-7.39038e-10	-0.823166
56065750	chr1:56065750:G:A	3.24133e-23	-2.04768	-1.60475	1.29743e-20	-2.15793	-1.51473	3.58906e-12	-2.04764	-2.00348
56065902	chr1:56065902:C:T	1.27233e-21	-7.39038e-10	0.0176057	8.30735e-19	-7.39038e-10	0.486683	3.33923e-10	-7.39038e-10	0.481898
56066109	chr1:56066109:CATAAG:C	1.45446e-22	-7.39038e-10	-2.15119	5.46832e-20	-7.39038e-10	-2.23407	2.12138e-11	-7.39038e-10	-2.27436
56066216	chr1:56066216:C:T	1.4942e-23	-2.14958	-2.27724	5.62837e-21	-2.17452	-2.33329	2.43367e-12	-2.14961	-2.29
56066662	chr1:56066662:A:T	1.22565e-22	-7.39038e-10	-2.32235	4.98815e-20	-7.39038e-10	-2.32598	2.01072e-11	-7.39038e-10	-2.32794
56066894	chr1:56066894:T:C	1.40983e-22	-2.18236	-4.84864e-09	5.60098e-20	-2.2101	-4.84864e-09	2.32585e-11	-2.18234	-4.84864e-09
56067323	chr1:56067323:G:A	1.85288e-22	-7.39038e-10	-1.90909	9.87613e-20	-7.39038e-10	-1.64292	4.29067e-11	-7.39038e-10	-1.56999
56068054	chr1:56068054:G:A	1.2265e-22	-7.39038e-10	-2.32166	4.99265e-20	-7.39038e-10	-2.32507	2.00894e-11	-7.39038e-10	-2.32882
56068664	chr1:56068664:C:T	1.40632e-22	-2.18485	-4.84864e-09	5.58283e-20	-2.21335	-4.84864e-09	2.32004e-11	-2.18484	-4.84864e-09
56068898	chr1:56068898:G:A	2.37308e-22	-7.39038e-10	-1.66164	8.94494e-20	-7.39038e-10	-1.74195	4.2773e-11	-7.39038e-10	-1.57311
56069196	chr1:56069196:T:C	1.2265e-22	-7.39038e-10	-2.32166	4.99265e-20	-7.39038e-10	-2.32507	2.00894e-11	-7.39038e-10	-2.32882
56069289	chr1:56069289:A:G	1.21957e-22	-7.39038e-10	-2.32733	4.95478e-20	-7.39038e-10	-2.33269	2.0125e-11	-7.39038e-10	-2.32705
56069389	chr1:56069389:A:G	1.47402e-22	-7.39038e-10	-2.13783	5.64964e-20	-7.39038e-10	-2.20145	2.40064e-11	-7.39038e-10	-2.15069
56069629	chr1:56069629:G:A	1.33527e-23	-2.20595	-2.33333	5.89997e-21	-2.15019	-2.31049	2.21653e-12	-2.20595	-2.32712
56070185	chr1:56070185:T:A	1.82594e-22	-1.92373	-4.84864e-09	6.5071e-20	-2.06015	-4.84864e-09	3.01236e-11	-1.9237	-4.84864e-09
56071251	chr1:56071251:T:A	2.28288e-22	-7.39038e-10	-1.70039	5.04981e-20	-7.39038e-10	-2.31369	2.0114e-11	-7.39038e-10	-2.3276
56071281	chr1:56071281:G:C	1.91952e-22	-7.39038e-10	-1.87376	7.33677e-20	-7.39038e-10	-1.94014	2.74796e-11	-7.39038e-10	-2.01557
56071514	chr1:56071514:T:C	1.35593e-22	-7.39038e-10	-2.22134	6.29191e-20	-7.39038e-10	-2.09378	2.84121e-11	-7.39038e-10	-1.9822
56072347	chr1:56072347:T:G	1.37458e-22	-2.20768	-4.84864e-09	6.20001e-20	-2.10849	-4.84864e-09	2.26765e-11	-2.20768	-4.84864e-09
56072848	chr1:56072848:C:A	2.14093e-23	-1.7349	-2.33228	1.05664e-20	-1.55816	-2.3198	4.08333e-12	-1.73501	-2.18709
56072970	chr1:56072970:T:C	1.66499e-22	-7.39038e-10	-2.01601	7.93613e-20	-7.39038e-10	-1.86162	3.34138e-11	-7.39038e-10	-1.82004
56073411	chr1:56073411:G:A	1.38839e-22	-7.39038e-10	-2.19769	5.22421e-20	-7.39038e-10	-2.27974	2.03808e-11	-7.39038e-10	-2.31442
56073566	chr1:56073566:C:T	2.14976e-22	-1.76047	-4.84864e-09	7.00275e-20	-1.98674	-4.84864e-09	3.54646e-11	-1.76048	-4.84864e-09
56073946	chr1:56073946:C:T	1.21366e-22	-7.39038e-10	-2.33219	5.18583e-20	-7.39038e-10	-2.28711	2.14174e-11	-7.39038e-10	-2.26481
56073969	chr1:56073969:A:T	1.84096e-22	-7.39038e-10	-1.91554	8.67209e-20	-7.39038e-10	-1.77293	3.54201e-11	-7.39038e-10	-1.76173
56075579	chr1:56075579:C:T	1.39059e-22	-2.1961	-4.84864e-09	5.58132e-20	-2.21362	-4.84864e-09	2.29409e-11	-2.19609	-4.84864e-09
56075997	chr1:56075997:C:T	2.20893e-23	-1.88378	-2.15213	6.74198e-21	-2.21201	-2.11526	3.19599e-12	-1.88377	-2.28335
56076033	chr1:56076033:A:G	1.71673e-23	-1.95769	-2.33031	6.79872e-21	-1.98755	-2.33134	2.82347e-12	-1.95776	-2.33328
56077174	chr1:56077174:C:A	1.35502e-22	-7.39038e-10	-2.22201	5.61041e-20	-7.39038e-10	-2.20842	2.17199e-11	-7.39038e-10	-2.25078
56077202	chr1:56077202:T:G	2.04129e-23	-2.18566	-1.92917	8.69499e-21	-2.1835	-1.88938	3.41805e-12	-2.18569	-1.91425
56078078	chr1:56078078:C:T	1.4169e-22	-7.39038e-10	-2.17736	5.2323e-20	-7.39038e-10	-2.27819	2.03241e-11	-7.39038e-10	-2.3172
56078401	chr1:56078401:T:C	2.15236e-23	-2.17275	-1.8891	8.95268e-21	-2.1641	-1.87958	3.51563e-12	-2.17278	-1.89901
56078424	chr1:56078424:T:C	1.89596e-23	-1.9756	-2.21309	8.12335e-21	-1.9328	-2.20809	2.90584e-12	-1.97568	-2.28661
56078530	chr1:56078530:C:T	1.38872e-22	-2.19745	-4.84864e-09	5.63121e-20	-2.20472	-4.84864e-09	2.291e-11	-2.19744	-4.84864e-09
56079411	chr1:56079411:T:C	1.26246e-22	-7.39038e-10	-2.29276	4.98481e-20	-7.39038e-10	-2.32665	2.03442e-11	-7.39038e-10	-2.31622
56080004	chr1:56080004:T:C	1.32634e-23	-2.21263	-2.33336	6.08148e-21	-2.12003	-2.31035	2.20173e-12	-2.21263	-2.32714
56080240	chr1:56080240:G:A	3.0357e-22	-1.41539	-4.84864e-09	1.19901e-19	-1.44896	-4.84864e-09	5.00787e-11	-1.41542	-4.84864e-09
56080556	chr1:56080556:C:A	1.39628e-22	-7.39038e-10	-2.19202	5.43378e-20	-7.39038e-10	-2.24041	2.28904e-11	-7.39038e-10	-2.1983
56080876	chr1:56080876:T:C	1.38926e-22	-2.19706	-4.84864e-09	5.58058e-20	-2.21375	-4.84864e-09	2.2919e-11	-2.19705	-4.84864e-09
56081401	chr1:56081401:C:G	1.23633e-22	-7.39038e-10	-2.31368	5.18775e-20	-7.39038e-10	-2.28674	2.16338e-11	-7.39038e-10	-2.25476
56081469	chr1:56081469:C:T	1.23617e-22	-7.39038e-10	-2.31381	4.96781e-20	-7.39038e-10	-2.33006	2.01007e-11	-7.39038e-10	-2.32826
56081483	chr1:56081483:C:T	1.2588e-22	-7.39038e-10	-2.29567	5.6314e-20	-7.39038e-10	-2.20468	2.47097e-11	-7.39038e-10	-2.12182
56082594	chr1:56082594:T:C	1.5704e-22	-7.39038e-10	-2.0745	5.64711e-20	-7.39038e-10	-2.2019	2.46675e-11	-7.39038e-10	-2.12353
56082739	chr1:56082739:T:C	3.42722e-22	-7.39038e-10	-1.29408	7.14928e-20	-7.39038e-10	-1.96603	2.61001e-11	-7.39038e-10	-2.06707
56083213	chr1:56083213:A:T	7.86514e-23	-2.20034	-0.565637	3.72327e-20	-2.21337	-0.405076	5.86965e-12	-2.20035	-1.35887
56083226	chr1:56083226:A:G	1.25128e-22	-7.39038e-10	-2.30166	5.03449e-20	-7.39038e-10	-2.31673	2.01999e-11	-7.39038e-10	-2.32333
56083451	chr1:56083451:C:T	1.98439e-22	-1.84052	-4.84864e-09	7.75717e-20	-1.88442	-4.84864e-09	3.27346e-11	-1.84058	-4.84864e-09
56083780	chr1:56083780:G:A	1.50608e-22	-7.39038e-10	-2.11632	5.41491e-20	-7.39038e-10	-2.24389	2.07633e-11	-7.39038e-10	-2.29582
56083818	chr1:56083818:G:A	1.39936e-22	-2.18981	-4.84864e-09	5.5864e-20	-2.21271	-4.84864e-09	2.30856e-11	-2.1898	-4.84864e-09
56083962	chr1:56083962:G:A	1.51485e-22	-7.39038e-10	-2.11051	5.43698e-20	-7.39038e-10	-2.23982	2.08176e-11	-7.39038e-10	-2.29321
56084018	chr1:56084018:G:A	1.25277e-22	-7.39038e-10	-2.30047	5.03886e-20	-7.39038e-10	-2.31586	2.02122e-11	-7.39038e-10	-2.32273
56084174	chr1:56084174:GT:G	1.24909e-22	-7.39038e-10	-2.30341	4.95382e-20	-7.39038e-10	-2.33288	2.0226e-11	-7.39038e-10	-2.32205
56084994	chr1:56084994:C:A	1.24703e-22	-7.39038e-10	-2.30507	5.39248e-20	-7.39038e-10	-2.24804	2.0931e-11	-7.39038e-10	-2.28778
56085365	chr1:56085365:C:T	1.38896e-22	-2.19727	-4.84864e-09	5.58036e-20	-2.21379	-4.84864e-09	2.2914e-11	-2.19726	-4.84864e-09
56085564	chr1:56085564:C:G	1.45608e-22	-2.15008	-4.84864e-09	5.5853e-20	-2.2129	-4.84864e-09	2.40202e-11	-2.15012	-4.84864e-09
56086305	chr1:56086305:A:G	1.21221e-22	-7.39038e-10	-2.33339	4.95139e-20	-7.39038e-10	-2.33337	2.0521e-11	-7.39038e-10	-2.30757
56086650	chr1:56086650:AC:A	3.00904e-22	-1.42421	-4.84864e-09	1.02154e-19	-1.60915	-4.84864e-09	4.96422e-11	-1.42417	-4.84864e-09
56086966	chr1:56086966:T:A	1.90227e-23	-2.01171	-2.17366	5.82829e-21	-2.19562	-2.27729	2.73586e-12	-2.01168	-2.31089
56088067	chr1:56088067:T:C	1.24065e-22	-7.39038e-10	-2.31019	5.25511e-20	-7.39038e-10	-2.27384	2.24271e-11	-7.39038e-10	-2.21874
56088163	chr1:56088163:T:C	1.46043e-22	-7.39038e-10	-2.1471	5.31031e-20	-7.39038e-10	-2.26339	2.05162e-11	-7.39038e-10	-2.3078
56088413	chr1:56088413:C:A	1.25783e-22	-7.39038e-10	-2.29644	5.62413e-20	-7.39038e-10	-2.20598	2.46714e-11	-7.39038e-10	-2.12337
56089148	chr1:56089148:G:A	1.66696e-22	-7.39038e-10	-2.01483	7.94754e-20	-7.39038e-10	-1.86018	3.34639e-11	-7.39038e-10	-1.81855
56089240	chr1:56089240:T:TC	1.71077e-22	-7.39038e-10	-1.98889	6.62821e-20	-7.39038e-10	-2.04171	3.07402e-11	-7.39038e-10	-1.90344
56089245	chr1:56089245:A:C	2.54193e-23	-1.62923	-2.26626	8.19232e-21	-1.81266	-2.31977	3.92185e-12	-1.62918	-2.33327
56089274	chr1:56089274:C:T	3.50202e-22	-7.39038e-10	-1.27249	1.48985e-19	-7.39038e-10	-1.23178	5.27371e-11	-7.39038e-10	-1.36369
56089376	chr1:56089376:C:T	2.73343e-21	-7.39038e-10	0.782313	9.36695e-19	-7.39038e-10	0.60673	2.98363e-10	-7.39038e-10	0.369297
56089384	chr1:56089384:G:A	2.95986e-23	-2.04425	-1.69903	1.17252e-20	-2.15462	-1.61927	3.3483e-12	-2.04421	-2.07635
56089531	chr1:56089531:G:A	2.78134e-23	-2.205	-1.60048	2.37494e-20	-2.21381	-0.854265	4.89034e-12	-2.20502	-1.53673
56089819	chr1:56089819:G:A	1.27995e-22	-7.39038e-10	-2.27901	5.0191e-20	-7.39038e-10	-2.31979	2.05456e-11	-7.39038e-10	-2.30637
56089964	chr1:56089964:C:T	5.13189e-22	-7.39038e-10	-0.890355	1.80908e-19	-7.39038e-10	-1.03764	5.97456e-11	-7.39038e-10	-1.23892
56090935	chr1:56090935:G:T	2.2124e-23	-1.76228	-2.27206	1.12466e-20	-1.57861	-2.23694	5.33744e-12	-1.76239	-1.89188
56091178	chr1:56091178:C:T	1.38278e-22	-2.20174	-4.84864e-09	5.79455e-20	-2.17612	-4.84864e-09	2.2812e-11	-2.20173	-4.84864e-09
56091304	chr1:56091304:C:T	1.44128e-22	-7.39038e-10	-2.1603	5.26881e-20	-7.39038e-10	-2.27124	2.04165e-11	-7.39038e-10	-2.31267
56091518	chr1:56091518:T:C	2.44429e-22	-7.39038e-10	-1.63207	1.33332e-19	-7.39038e-10	-1.34278	5.76608e-11	-7.39038e-10	-1.27444
56091643	chr1:56091643:C:A	1.67916e-22	-7.39038e-10	-2.00754	6.482e-20	-7.39038e-10	-2.06401	2.98284e-11	-7.39038e-10	-1.93355
56092070	chr1:56092070:T:A	1.37611e-22	-2.20657	-4.84864e-09	5.60148e-20	-2.21001	-4.84864e-09	2.27019e-11	-2.20656	-4.84864e-09
56092217	chr1:56092217:AC:A	2.27667e-22	-7.39038e-10	-1.70312	9.69015e-20	-7.39038e-10	-1.66193	2.86858e-11	-7.39038e-10	-1.97261
56092291	chr1:56092291:A:G	1.40646e-22	-7.39038e-10	-2.18476	5.46739e-20	-7.39038e-10	-2.23424	2.3069e-11	-7.39038e-10	-2.19053
56092522	chr1:56092522:G:A	1.2133e-22	-7.39038e-10	-2.33249	4.95587e-20	-7.39038e-10	-2.33247	2.0364e-11	-7.39038e-10	-2.31524
56092587	chr1:56092587:A:G	1.33354e-22	-7.39038e-10	-2.23799	5.06804e-20	-7.39038e-10	-2.31009	2.00356e-11	-7.39038e-10	-2.3315
56093080	chr1:56093080:C:A	1.32373e-22	-7.39038e-10	-2.24538	4.98716e-20	-7.39038e-10	-2.32618	2.002e-11	-7.39038e-10	-2.33228
56093110	chr1:56093110:A:G	1.4276e-22	-7.39038e-10	-2.16983	5.88901e-20	-7.39038e-10	-2.15995	2.25112e-11	-7.39038e-10	-2.215
56093281	chr1:56093281:A:C	1.39154e-22	-2.19542	-4.84864e-09	5.62307e-20	-2.20616	-4.84864e-09	2.29566e-11	-2.19541	-4.84864e-09
56093564	chr1:56093564:C:A	1.55932e-22	-7.39038e-10	-2.08158	6.53918e-20	-7.39038e-10	-2.05523	2.46424e-11	-7.39038e-10	-2.12455
56093759	chr1:56093759:A:G	1.77701e-23	-1.93281	-2.32067	5.56952e-21	-2.18525	-2.33307	2.96074e-12	-1.93277	-2.3108
56094354	chr1:56094354:G:T	1.4958e-22	-7.39038e-10	-2.12317	7.44084e-20	-7.39038e-10	-1.92606	3.17949e-11	-7.39038e-10	-1.86971
56094444	chr1:56094444:G:A	1.81088e-23	-2.04969	-2.18492	5.73138e-21	-2.20547	-2.2842	2.6221e-12	-2.04966	-2.31538
56094711	chr1:56094711:A:G	1.43958e-22	-7.39038e-10	-2.16148	5.26355e-20	-7.39038e-10	-2.27224	2.04016e-11	-7.39038e-10	-2.3134
56094817	chr1:56094817:G:A	1.80888e-22	-7.39038e-10	-1.93312	6.04053e-20	-7.39038e-10	-2.13455	2.8463e-11	-7.39038e-10	-1.98041
56095281	chr1:56095281:G:C	1.73078e-22	-7.39038e-10	-1.97726	6.68301e-20	-7.39038e-10	-2.03347	2.93435e-11	-7.39038e-10	-1.94994
56095469	chr1:56095469:T:C	4.00932e-22	-1.13721	-4.84864e-09	1.07684e-19	-1.55642	-4.84864e-09	6.61416e-11	-1.13722	-4.84864e-09
56095478	chr1:56095478:A:G	4.07451e-22	-1.12108	-4.84864e-09	1.08985e-19	-1.54441	-4.84864e-09	6.72171e-11	-1.12109	-4.84864e-09
56095661	chr1:56095661:C:A	1.47344e-22	-7.39038e-10	-2.13823	5.33905e-20	-7.39038e-10	-2.25799	2.05761e-11	-7.39038e-10	-2.30489
56095785	chr1:56095785:T:C	1.49232e-22	-7.39038e-10	-2.1255	5.38717e-20	-7.39038e-10	-2.24902	2.06947e-11	-7.39038e-10	-2.29914
56096179	chr1:56096179:G:A	1.79853e-22	-7.39038e-10	-1.93886	6.91528e-20	-7.39038e-10	-1.99931	3.17914e-11	-7.39038e-10	-1.86982
56096400	chr1:56096400:G:A	1.21978e-22	-7.39038e-10	-2.32716	4.98267e-20	-7.39038e-10	-2.32708	2.01432e-11	-7.39038e-10	-2.32615
56097249	chr1:56097249:G:A	1.98257e-23	-2.17382	-1.97021	8.17142e-21	-2.16973	-1.96525	3.19931e-12	-2.17385	-1.99223
56097370	chr1:56097370:A:G	1.24291e-22	-7.39038e-10	-2.30837	5.46827e-20	-7.39038e-10	-2.23408	2.37294e-11	-7.39038e-10	-2.1623
56097497	chr1:56097497:G:A	1.36865e-22	-2.21201	-4.84864e-09	5.6381e-20	-2.20349	-4.84864e-09	2.25787e-11	-2.21201	-4.84864e-09
56098244	chr1:56098244:G:A	1.24362e-22	-7.39038e-10	-2.3078	5.47502e-20	-7.39038e-10	-2.23285	2.37654e-11	-7.39038e-10	-2.16078
56098357	chr1:56098357:A:G	1.52177e-22	-7.39038e-10	-2.10596	8.68845e-20	-7.39038e-10	-1.77105	3.06743e-11	-7.39038e-10	-1.90559
56098673	chr1:56098673:G:A	1.24971e-22	-7.39038e-10	-2.30292	5.32352e-20	-7.39038e-10	-2.26091	2.28045e-11	-7.39038e-10	-2.20206
56098723	chr1:56098723:G:A	1.9189e-22	-7.39038e-10	-1.87408	8.03232e-20	-7.39038e-10	-1.84957	2.48684e-11	-7.39038e-10	-2.11542
56099009	chr1:56099009:T:C	1.45125e-22	-7.39038e-10	-2.15341	5.62265e-20	-7.39038e-10	-2.20624	2.38473e-11	-7.39038e-10	-2.15734
56099044	chr1:56099044:A:G	2.49185e-23	-2.21229	-1.7031	2.0418e-20	-2.21132	-1.00789	4.35856e-12	-2.21229	-1.64458
56099204	chr1:56099204:AC:A	1.2194e-22	-7.39038e-10	-2.32747	5.01597e-20	-7.39038e-10	-2.32042	1.9998e-11	-7.39038e-10	-2.33338
56099375	chr1:56099375:T:G	1.22551e-22	-7.39038e-10	-2.32247	5.07514e-20	-7.39038e-10	-2.30869	2.01036e-11	-7.39038e-10	-2.32811
56099493	chr1:56099493:T:A	1.25353e-22	-7.39038e-10	-2.29986	5.33974e-20	-7.39038e-10	-2.25786	2.29214e-11	-7.39038e-10	-2.19694
56100544	chr1:56100544:A:G	9.06344e-22	-7.39038e-10	-0.32158	5.9392e-19	-7.39038e-10	0.151118	2.18007e-10	-7.39038e-10	0.0555149
56100659	chr1:56100659:A:G	3.03723e-22	-7.39038e-10	-1.41488	1.00254e-19	-7.39038e-10	-1.62792	3.33272e-11	-7.39038e-10	-1.82264
56100680	chr1:56100680:G:A	3.4178e-22	-0.631664	-0.665169	1.11321e-19	-1.11717	-0.406042	4.05968e-11	-0.631492	-0.993831
56100758	chr1:56100758:T:A	1.36198e-22	-7.39038e-10	-2.21689	5.69138e-20	-7.39038e-10	-2.19409	2.19133e-11	-7.39038e-10	-2.24192
56101106	chr1:56101106:A:G	1.36626e-22	-2.21376	-4.84864e-09	5.63407e-20	-2.20421	-4.84864e-09	2.25393e-11	-2.21375	-4.84864e-09
56101422	chr1:56101422:A:G	1.88496e-22	-7.39038e-10	-1.89193	7.16649e-20	-7.39038e-10	-1.96363	2.67902e-11	-7.39038e-10	-2.04098
56101669	chr1:56101669:T:C	1.45586e-22	-7.39038e-10	-2.15023	5.63815e-20	-7.39038e-10	-2.20349	2.39353e-11	-7.39038e-10	-2.15366
56102845	chr1:56102845:C:A	1.31474e-22	-7.39038e-10	-2.25219	5.5137e-20	-7.39038e-10	-2.22581	2.13095e-11	-7.39038e-10	-2.26986
56102864	chr1:56102864:A:G	1.98045e-22	-7.39038e-10	-1.8425	6.69638e-20	-7.39038e-10	-2.03147	2.47891e-11	-7.39038e-10	-2.11861
56102991	chr1:56102991:CT:C	1.21279e-22	-7.39038e-10	-2.33291	4.96918e-20	-7.39038e-10	-2.32979	2.0184e-11	-7.39038e-10	-2.32412
56103195	chr1:56103195:T:G	1.37912e-22	-2.20439	-4.84864e-09	5.58338e-20	-2.21325	-4.84864e-09	2.27515e-11	-2.20438	-4.84864e-09
56103407	chr1:56103407:T:A	1.3589e-23	-2.1977	-2.32404	5.48431e-21	-2.20783	-2.3259	2.23502e-12	-2.19771	-2.32705
56103537	chr1:56103537:G:A	4.20285e-23	-2.01111	-1.38154	1.59381e-20	-2.13547	-1.33144	4.2254e-12	-2.01107	-1.87683
56103692	chr1:56103692:T:C	2.34277e-23	-1.66874	-2.30834	1.21913e-20	-1.45421	-2.2807	4.8076e-12	-1.66886	-2.08995
56103722	chr1:56103722:T:C	1.6944e-22	-7.39038e-10	-1.9985	6.53332e-20	-7.39038e-10	-2.05613	3.01211e-11	-7.39038e-10	-1.92379
56103765	chr1:56103765:C:T	1.53185e-22	-7.39038e-10	-2.09935	6.43713e-20	-7.39038e-10	-2.07096	2.44062e-11	-7.39038e-10	-2.13418
56103935	chr1:56103935:A:G	3.50741e-22	-7.39038e-10	-1.27095	1.16229e-19	-7.39038e-10	-1.48006	3.77404e-11	-7.39038e-10	-1.69828
56103950	chr1:56103950:A:G	1.92594e-23	-1.91519	-2.25781	5.7314e-21	-2.17827	-2.3114	2.94901e-12	-1.91515	-2.33239
56104068	chr1:56104068:G:A	1.78444e-23	-2.05291	-2.1964	6.3383e-21	-2.1	-2.28902	2.78547e-12	-2.05296	-2.25164
56104111	chr1:56104111:A:G	1.39102e-22	-7.39038e-10	-2.19579	5.0925e-20	-7.39038e-10	-2.30527	2.0748e-11	-7.39038e-10	-2.29657
56104629	chr1:56104629:T:C	1.74837e-23	-1.95011	-2.31962	8.02081e-21	-1.85377	-2.29982	2.84823e-12	-1.95019	-2.33212
56104809	chr1:56104809:G:A	1.4184e-22	-7.39038e-10	-2.1763	5.51552e-20	-7.39038e-10	-2.22548	2.33094e-11	-7.39038e-10	-2.18016
56104956	chr1:56104956:C:T	1.2357e-22	-7.39038e-10	-2.31419	5.19972e-20	-7.39038e-10	-2.28444	2.16756e-11	-7.39038e-10	-2.25283
56105559	chr1:56105559:A:G	1.58574e-23	-2.18917	-2.17819	6.61784e-21	-2.19091	-2.15495	2.58772e-12	-2.1892	-2.18904
56106064	chr1:56106064:G:T	1.86322e-22	-7.39038e-10	-1.90352	6.30586e-20	-7.39038e-10	-2.09156	2.3541e-11	-7.39038e-10	-2.17027
56106166	chr1:56106166:C:A	2.13566e-23	-1.90148	-2.16816	7.3171e-21	-2.04906	-2.19635	3.23844e-12	-1.90154	-2.25239
56106334	chr1:56106334:C:A	1.26172e-22	-7.39038e-10	-2.29336	6.26324e-20	-7.39038e-10	-2.09834	2.33391e-11	-7.39038e-10	-2.17888
56106347	chr1:56106347:C:G	1.83736e-22	-7.39038e-10	-1.9175	6.23719e-20	-7.39038e-10	-2.10251	2.33357e-11	-7.39038e-10	-2.17903
56106527	chr1:56106527:G:A	1.38049e-22	-2.20339	-4.84864e-09	5.58219e-20	-2.21346	-4.84864e-09	2.27743e-11	-2.20338	-4.84864e-09
56106561	chr1:56106561:G:A	7.2953e-22	-0.538599	-4.84864e-09	2.89881e-19	-0.566158	-4.84864e-09	1.20366e-10	-0.538473	-4.84864e-09
56106655	chr1:56106655:G:A	1.69284e-22	-7.39038e-10	-1.99942	6.53001e-20	-7.39038e-10	-2.05663	3.00975e-11	-7.39038e-10	-1.92457
56106956	chr1:56106956:T:C	1.37892e-22	-2.20453	-4.84864e-09	5.58372e-20	-2.21319	-4.84864e-09	2.27483e-11	-2.20452	-4.84864e-09
56107420	chr1:56107420:CT:C	1.37696e-22	-2.20595	-4.84864e-09	5.58571e-20	-2.21283	-4.84864e-09	2.2716e-11	-2.20594	-4.84864e-09
56107423	chr1:56107423:T:C	1.37706e-22	-2.20588	-4.84864e-09	5.58591e-20	-2.2128	-4.84864e-09	2.27176e-11	-2.20588	-4.84864e-09
56107650	chr1:56107650:T:A	2.84462e-23	-2.01057	-1.77242	1.10697e-20	-2.13179	-1.69962	3.30498e-12	-2.01053	-2.12305
56108244	chr1:56108244:T:C	1.51215e-22	-7.39038e-10	-2.11229	6.99437e-20	-7.39038e-10	-1.98794	2.59116e-11	-7.39038e-10	-2.07432
56108312	chr1:56108312:G:A	1.38611e-22	-2.19933	-4.84864e-09	5.58031e-20	-2.2138	-4.84864e-09	2.2867e-11	-2.19932	-4.84864e-09
56108494	chr1:56108494:G:A	2.68037e-23	-2.03906	-1.8034	1.05199e-20	-2.152	-1.73036	3.15495e-12	-2.03902	-2.14102
56108548	chr1:56108548:A:C	1.36976e-22	-2.2112	-4.84864e-09	5.60653e-20	-2.20911	-4.84864e-09	2.25971e-11	-2.21119	-4.84864e-09
56108679	chr1:56108679:G:A	1.36804e-22	-2.21245	-4.84864e-09	5.72362e-20	-2.18844	-4.84864e-09	2.25687e-11	-2.21245	-4.84864e-09
56108684	chr1:56108684:T:C	1.4118e-23	-2.15153	-2.33202	5.53815e-21	-2.19117	-2.3328	2.36716e-12	-2.15156	-2.31576
56108723	chr1:56108723:C:T	1.56814e-23	-2.06941	-2.30912	6.80323e-21	-2.04909	-2.26914	2.79126e-12	-2.06946	-2.23306
56108776	chr1:56108776:G:T	1.23078e-22	-7.39038e-10	-2.31818	5.01114e-20	-7.39038e-10	-2.32138	2.00343e-11	-7.39038e-10	-2.33157
56108906	chr1:56108906:T:C	2.23895e-22	-1.71982	-4.84864e-09	9.61828e-20	-1.66938	-4.84864e-09	3.69363e-11	-1.71982	-4.84864e-09
56108967	chr1:56108967:C:T	1.33741e-22	-7.39038e-10	-2.2351	6.32583e-20	-7.39038e-10	-2.0884	2.66484e-11	-7.39038e-10	-2.04628
56109376	chr1:56109376:C:T	1.52794e-22	-7.39038e-10	-2.10191	5.87021e-20	-7.39038e-10	-2.16315	2.51474e-11	-7.39038e-10	-2.10426
56109542	chr1:56109542:C:T	1.22014e-22	-7.39038e-10	-2.32687	5.03801e-20	-7.39038e-10	-2.31603	1.99993e-11	-7.39038e-10	-2.33332
56109647	chr1:56109647:T:G	2.01072e-23	-2.00473	-2.12519	7.90057e-21	-2.04562	-2.12308	3.09778e-12	-2.00479	-2.19353
56109717	chr1:56109717:G:A	1.22072e-22	-7.39038e-10	-2.32639	4.95475e-20	-7.39038e-10	-2.3327	2.00011e-11	-7.39038e-10	-2.33323
56109727	chr1:56109727:C:T	1.2189e-22	-7.39038e-10	-2.32788	5.40836e-20	-7.39038e-10	-2.2451	2.28606e-11	-7.39038e-10	-2.1996
56109973	chr1:56109973:A:G	1.88926e-22	-1.88965	-4.84864e-09	6.42212e-20	-2.07329	-4.84864e-09	3.11669e-11	-1.88966	-4.84864e-09
56110013	chr1:56110013:C:T	1.21486e-22	-7.39038e-10	-2.3312	4.96919e-20	-7.39038e-10	-2.32978	2.05699e-11	-7.39038e-10	-2.30519
56110034	chr1:56110034:A:G	1.92393e-23	-1.89362	-2.28043	7.3948e-21	-1.91492	-2.31993	3.01695e-12	-1.8937	-2.33107
56110280	chr1:56110280:C:T	1.4351e-22	-7.39038e-10	-2.16459	5.58422e-20	-7.39038e-10	-2.2131	2.05782e-11	-7.39038e-10	-2.30478
56110949	chr1:56110949:C:A	1.22098e-22	-7.39038e-10	-2.32618	4.95443e-20	-7.39038e-10	-2.33276	2.00004e-11	-7.39038e-10	-2.33326
56111313	chr1:56111313:TG:T	1.39492e-22	-7.39038e-10	-2.19299	5.56603e-20	-7.39038e-10	-2.21636	2.0963e-11	-7.39038e-10	-2.28626
56111398	chr1:56111398:C:T	1.21673e-22	-7.39038e-10	-2.32966	4.9536e-20	-7.39038e-10	-2.33293	2.00912e-11	-7.39038e-10	-2.32873
56111585	chr1:56111585:G:A	1.64294e-23	-2.02519	-2.30674	6.92904e-21	-1.96963	-2.33027	2.65672e-12	-2.02526	-2.32667
56111740	chr1:56111740:A:C	3.68341e-23	-2.15738	-1.3672	1.54749e-20	-2.19514	-1.30127	3.74413e-12	-2.15736	-1.85147
56111793	chr1:56111793:G:A	1.42987e-22	-7.39038e-10	-2.16825	5.5645e-20	-7.39038e-10	-2.21663	2.05399e-11	-7.39038e-10	-2.30664
56112769	chr1:56112769:A:G	1.23989e-22	-7.39038e-10	-2.31081	5.23259e-20	-7.39038e-10	-2.27814	2.23251e-11	-7.39038e-10	-2.2233
56113136	chr1:56113136:G:A	1.99809e-23	-2.03628	-2.09994	7.83436e-21	-2.0731	-2.104	3.05467e-12	-2.03634	-2.176
56113536	chr1:56113536:C:A	2.0069e-23	-2.03663	-2.0952	7.86254e-21	-2.0731	-2.10041	3.06079e-12	-2.03669	-2.17365
56113658	chr1:56113658:A:G	3.82632e-23	-2.16423	-1.32228	1.61563e-20	-2.19852	-1.25479	3.83948e-12	-2.16421	-1.81946
56113681	chr1:56113681:C:T	1.10505e-21	-7.39038e-10	-0.123351	4.10988e-19	-7.39038e-10	-0.217064	1.24054e-10	-7.39038e-10	-0.508297
56113785	chr1:56113785:C:T	4.22678e-22	-1.08439	-4.84864e-09	1.28266e-19	-1.38152	-4.84864e-09	6.97293e-11	-1.08439	-4.84864e-09
56113832	chr1:56113832:A:T	1.54838e-22	-7.39038e-10	-2.08862	5.93914e-20	-7.39038e-10	-2.15148	2.54875e-11	-7.39038e-10	-2.09083
56113911	chr1:56113911:G:A	1.37976e-23	-2.18255	-2.32395	5.53065e-21	-2.19676	-2.32856	2.25502e-12	-2.18258	-2.33327
56114531	chr1:56114531:T:G	1.5165e-23	-2.10347	-2.30854	6.31173e-21	-2.06235	-2.33087	2.45906e-12	-2.10352	-2.32571
56114815	chr1:56114815:T:C	1.58858e-23	-2.05216	-2.31341	6.70396e-21	-2.0007	-2.33223	2.59652e-12	-2.05222	-2.32262
56115063	chr1:56115063:G:A	3.24368e-23	-2.09995	-1.55175	1.33675e-20	-2.16061	-1.48218	3.50816e-12	-2.09992	-1.974
56115080	chr1:56115080:T:C	1.45949e-22	-7.39038e-10	-2.14774	5.77939e-20	-7.39038e-10	-2.17874	2.15585e-11	-7.39038e-10	-2.25824
56115381	chr1:56115381:C:A	1.40077e-22	-7.39038e-10	-2.18881	5.5707e-20	-7.39038e-10	-2.21552	2.09935e-11	-7.39038e-10	-2.2848
56115725	chr1:56115725:A:G	2.40385e-22	-7.39038e-10	-1.64876	7.70885e-20	-7.39038e-10	-1.89067	3.82844e-11	-7.39038e-10	-1.68397
56115730	chr1:56115730:G:A	2.05599e-23	-2.02878	-2.07888	8.06885e-21	-2.06637	-2.08124	3.13623e-12	-2.02884	-2.15715
56115927	chr1:56115927:G:T	2.06992e-23	-2.02175	-2.07915	8.11155e-21	-2.06014	-2.0822	3.15678e-12	-2.02182	-2.15765
56116036	chr1:56116036:CAACAACAAT:C	1.72632e-21	-7.39038e-10	0.322747	6.25098e-19	-7.39038e-10	0.202282	1.8284e-10	-7.39038e-10	-0.120404
56116135	chr1:56116135:GAAATT:G	2.02774e-23	-2.03272	-2.08878	7.96127e-21	-2.07008	-2.09096	3.09896e-12	-2.03278	-2.16517
56116300	chr1:56116300:C:T	1.33477e-23	-2.21131	-2.32835	5.46753e-21	-2.20759	-2.32921	2.21371e-12	-2.21132	-2.32303
56116612	chr1:56116612:A:G	1.2132e-22	-7.39038e-10	-2.33257	4.98232e-20	-7.39038e-10	-2.32715	2.00868e-11	-7.39038e-10	-2.32895
56116812	chr1:56116812:A:T	2.02069e-22	-7.39038e-10	-1.82239	7.07695e-20	-7.39038e-10	-1.9762	2.29013e-11	-7.39038e-10	-2.19782
56117306	chr1:56117306:T:A	4.04381e-23	-2.14624	-1.28499	1.67719e-20	-2.1886	-1.22732	3.96056e-12	-2.14621	-1.80642
56117438	chr1:56117438:C:T	1.41932e-23	-2.14912	-2.32912	6.10522e-21	-2.0982	-2.32828	2.59636e-12	-2.14915	-2.22576
56117602	chr1:56117602:A:G	1.80127e-23	-2.09918	-2.14075	7.03712e-21	-2.15334	-2.13109	2.84285e-12	-2.09921	-2.185
56117706	chr1:56117706:G:A	1.8259e-22	-1.92375	-4.84864e-09	6.27834e-20	-2.09594	-4.84864e-09	3.01218e-11	-1.92376	-4.84864e-09
56117858	chr1:56117858:G:A	1.64416e-22	-7.39038e-10	-2.0286	6.25245e-20	-7.39038e-10	-2.10007	2.70043e-11	-7.39038e-10	-2.03302
56118641	chr1:56118641:A:G	3.04475e-23	-2.16513	-1.54987	1.28393e-20	-2.19932	-1.4838	3.29106e-12	-2.16511	-1.9727
56118665	chr1:56118665:G:A	1.21374e-22	-7.39038e-10	-2.33212	4.95167e-20	-7.39038e-10	-2.33332	2.00497e-11	-7.39038e-10	-2.3308
56120384	chr1:56120384:C:T	3.1038e-23	-1.92253	-1.77326	1.19535e-20	-1.97016	-1.78444	3.71393e-12	-1.92244	-2.09448
56120955	chr1:56120955:T:C	2.02644e-23	-1.83052	-2.29161	1.03022e-20	-1.63725	-2.26601	4.6458e-12	-1.83062	-1.96243
56121033	chr1:56121033:A:G	1.92808e-22	-7.39038e-10	-1.86931	6.74512e-20	-7.39038e-10	-2.02422	2.49409e-11	-7.39038e-10	-2.1125
56121454	chr1:56121454:C:T	2.02948e-22	-7.39038e-10	-1.81805	1.04802e-19	-7.39038e-10	-1.58355	4.61627e-11	-7.39038e-10	-1.49684
56121634	chr1:56121634:T:C	4.00013e-22	-7.39038e-10	-1.1395	1.25683e-19	-7.39038e-10	-1.40187	6.33355e-11	-7.39038e-10	-1.18057
56121791	chr1:56121791:G:A	3.09773e-21	-7.39038e-10	0.907426	1.15103e-18	-7.39038e-10	0.812782	3.05447e-10	-7.39038e-10	0.392761
56121867	chr1:56121867:A:G	1.6327e-23	-2.08079	-2.25739	6.43227e-21	-2.14117	-2.23313	2.65906e-12	-2.08083	-2.27021
56121991	chr1:56121991:C:T	1.78206e-23	-2.03145	-2.21919	8.3996e-21	-1.93859	-2.16885	2.74741e-12	-2.03143	-2.28693
56122061	chr1:56122061:ATTTG:A	1.38244e-22	-2.20198	-4.84864e-09	5.58037e-20	-2.21379	-4.84864e-09	2.28063e-11	-2.20198	-4.84864e-09
56122462	chr1:56122462:C:A	1.97311e-23	-1.87677	-2.27203	9.94742e-21	-1.69553	-2.24278	4.73609e-12	-1.87687	-1.89693
56122874	chr1:56122874:T:C	1.21225e-22	-7.39038e-10	-2.33335	4.96675e-20	-7.39038e-10	-2.33028	1.99994e-11	-7.39038e-10	-2.33331
56123635	chr1:56123635:T:C	1.39668e-22	-2.19173	-4.84864e-09	5.58699e-20	-2.2126	-4.84864e-09	2.30413e-11	-2.19173	-4.84864e-09
56123678	chr1:56123678:T:C	1.66768e-23	-2.10501	-2.21197	6.63485e-21	-2.159	-2.18429	2.70147e-12	-2.10504	-2.23018
56123703	chr1:56123703:G:A	1.37694e-22	-7.39038e-10	-2.20597	5.23998e-20	-7.39038e-10	-2.27672	2.00396e-11	-7.39038e-10	-2.3313
56123781	chr1:56123781:T:TC	1.21252e-22	-7.39038e-10	-2.33313	4.97192e-20	-7.39038e-10	-2.32924	2.00045e-11	-7.39038e-10	-2.33305
56123965	chr1:56123965:A:C	1.21398e-22	-7.39038e-10	-2.33192	4.98054e-20	-7.39038e-10	-2.3275	2.00191e-11	-7.39038e-10	-2.33232
56124066	chr1:56124066:G:A	1.54372e-21	-7.39038e-10	0.210954	6.97291e-19	-7.39038e-10	0.311576	2.0455e-10	-7.39038e-10	-0.00820136
56124384	chr1:56124384:T:C	1.32457e-22	-7.39038e-10	-2.24474	6.763e-20	-7.39038e-10	-2.02158	2.46441e-11	-7.39038e-10	-2.12448
56124468	chr1:56124468:C:T	1.21373e-22	-7.39038e-10	-2.33213	4.97705e-20	-7.39038e-10	-2.3282	2.09156e-11	-7.39038e-10	-2.28852
56124741	chr1:56124741:A:G	1.2335e-22	-7.39038e-10	-2.31597	5.94553e-20	-7.39038e-10	-2.1504	2.19905e-11	-7.39038e-10	-2.2384
56124868	chr1:56124868:T:C	1.2448e-21	-7.39038e-10	-0.00427059	4.92868e-19	-7.39038e-10	-0.035386	1.39498e-10	-7.39038e-10	-0.390964
56124880	chr1:56124880:A:G	6.77175e-22	-7.39038e-10	-0.613069	3.94027e-19	-7.39038e-10	-0.259207	1.20061e-10	-7.39038e-10	-0.541012
56125058	chr1:56125058:G:C	1.82919e-22	-7.39038e-10	-1.92196	9.91451e-20	-7.39038e-10	-1.63904	4.35262e-11	-7.39038e-10	-1.55565
56125072	chr1:56125072:G:C	1.09846e-21	-7.39038e-10	-0.129333	4.43821e-19	-7.39038e-10	-0.140205	1.25254e-10	-7.39038e-10	-0.498666
56125958	chr1:56125958:T:C	1.62674e-23	-2.11651	-2.22532	6.48867e-21	-2.16644	-2.19913	2.63799e-12	-2.11654	-2.24245
56126545	chr1:56126545:A:C	2.93458e-23	-2.14471	-1.60714	1.21979e-20	-2.18863	-1.54573	3.19315e-12	-2.14469	-2.02332
56126626	chr1:56126626:T:C	1.54287e-23	-2.11573	-2.27904	5.98008e-21	-2.11561	-2.33158	2.44679e-12	-2.11576	-2.31848
56126655	chr1:56126655:C:T	5.44619e-22	-7.39038e-10	-0.830913	1.6376e-19	-7.39038e-10	-1.13723	6.36877e-11	-7.39038e-10	-1.17502
56126742	chr1:56126742:G:A	1.49904e-23	-2.13687	-2.28672	5.85013e-21	-2.13639	-2.33277	2.40634e-12	-2.1369	-2.31401
56126799	chr1:56126799:C:T	1.21416e-22	-7.39038e-10	-2.33178	4.97881e-20	-7.39038e-10	-2.32785	2.09469e-11	-7.39038e-10	-2.28702
56126910	chr1:56126910:T:G	1.24599e-22	-7.39038e-10	-2.3059	4.96501e-20	-7.39038e-10	-2.33063	2.00803e-11	-7.39038e-10	-2.32927
56126952	chr1:56126952:A:C	1.34533e-22	-7.39038e-10	-2.22919	4.9841e-20	-7.39038e-10	-2.32679	2.00243e-11	-7.39038e-10	-2.33207
56127331	chr1:56127331:C:T	1.38257e-22	-2.20189	-4.84864e-09	5.58033e-20	-2.21379	-4.84864e-09	2.28084e-11	-2.20188	-4.84864e-09
56127376	chr1:56127376:C:T	1.94183e-23	-1.8736	-2.29118	1.01788e-20	-1.69622	-2.2191	4.65876e-12	-1.8737	-1.91657
56128439	chr1:56128439:C:A	2.92344e-23	-2.14746	-1.60819	1.21379e-20	-2.19011	-1.54918	3.18034e-12	-2.14744	-2.02459
56129484	chr1:56129484:A:G	1.38094e-22	-2.20307	-4.84864e-09	5.58071e-20	-2.21373	-4.84864e-09	2.27815e-11	-2.20306	-4.84864e-09
56129831	chr1:56129831:T:C	1.26907e-22	-7.39038e-10	-2.28755	5.51182e-20	-7.39038e-10	-2.22615	2.35391e-11	-7.39038e-10	-2.17035
56129961	chr1:56129961:G:A	1.7172e-22	-7.39038e-10	-1.98514	6.41186e-20	-7.39038e-10	-2.07489	2.15528e-11	-7.39038e-10	-2.25851
56130152	chr1:56130152:C:T	1.21485e-22	-7.39038e-10	-2.33121	4.99267e-20	-7.39038e-10	-2.32507	2.00425e-11	-7.39038e-10	-2.33116
56130483	chr1:56130483:T:C	1.50842e-22	-7.39038e-10	-2.11477	5.79778e-20	-7.39038e-10	-2.17557	2.47284e-11	-7.39038e-10	-2.12106
56130615	chr1:56130615:T:A	1.81576e-22	-7.39038e-10	-1.92933	6.30756e-20	-7.39038e-10	-2.09129	2.12956e-11	-7.39038e-10	-2.27051
56130745	chr1:56130745:C:T	1.93111e-23	-2.15311	-2.01721	8.832e-21	-2.14355	-1.91369	3.59361e-12	-2.15313	-1.89673
56130793	chr1:56130793:A:C	1.2231e-21	-7.39038e-10	-0.0218558	4.7485e-19	-7.39038e-10	-0.0726288	1.34635e-10	-7.39038e-10	-0.426445
56131592	chr1:56131592:G:C	1.64107e-22	-7.39038e-10	-2.03048	7.92096e-20	-7.39038e-10	-1.86353	2.85458e-11	-7.39038e-10	-1.9775
56131866	chr1:56131866:C:CT	1.21224e-22	-7.39038e-10	-2.33336	4.96834e-20	-7.39038e-10	-2.32996	2.00004e-11	-7.39038e-10	-2.33326
56132052	chr1:56132052:T:C	1.80186e-23	-2.02822	-2.21137	6.96704e-21	-2.14116	-2.15327	2.92755e-12	-2.02826	-2.22658
56132851	chr1:56132851:C:T	1.83625e-22	-7.39038e-10	-1.9181	6.34957e-20	-7.39038e-10	-2.08465	2.13938e-11	-7.39038e-10	-2.26591
56132877	chr1:56132877:G:T	1.66167e-22	-7.39038e-10	-2.018	6.27831e-20	-7.39038e-10	-2.09594	2.48474e-11	-7.39038e-10	-2.11626
56132952	chr1:56132952:C:A	1.41139e-23	-2.15598	-2.32786	5.96088e-21	-2.13064	-2.31977	2.4623e-12	-2.15601	-2.27191
56133773	chr1:56133773:T:C	1.53709e-22	-2.09594	-4.84864e-09	6.33779e-20	-2.08651	-4.84864e-09	2.53568e-11	-2.09596	-4.84864e-09
56133801	chr1:56133801:G:A	1.36761e-22	-2.21276	-4.84864e-09	5.70026e-20	-2.19253	-4.84864e-09	2.25616e-11	-2.21276	-4.84864e-09
56133964	chr1:56133964:G:A	1.7006e-22	-7.39038e-10	-1.99485	5.91372e-20	-7.39038e-10	-2.15577	2.13439e-11	-7.39038e-10	-2.26825
56134190	chr1:56134190:G:A	1.30776e-21	0.0450694	-4.84864e-09	4.67596e-19	-0.088023	-4.84864e-09	2.15782e-10	0.0452531	-4.84864e-09
56134934	chr1:56134934:C:T	2.45301e-22	-7.39038e-10	-1.62851	5.02471e-20	-7.39038e-10	-2.31867	2.00128e-11	-7.39038e-10	-2.33264
56134944	chr1:56134944:G:A	1.35253e-22	-7.39038e-10	-2.22385	5.20722e-20	-7.39038e-10	-2.283	2.00207e-11	-7.39038e-10	-2.33225
56135722	chr1:56135722:T:C	1.71437e-22	-7.39038e-10	-1.98678	6.01871e-20	-7.39038e-10	-2.13817	2.08011e-11	-7.39038e-10	-2.29401
56136525	chr1:56136525:C:A	1.22246e-22	-7.39038e-10	-2.32496	4.98539e-20	-7.39038e-10	-2.32653	2.01064e-11	-7.39038e-10	-2.32797
56136685	chr1:56136685:G:A	1.22026e-22	-7.39038e-10	-2.32677	4.99487e-20	-7.39038e-10	-2.32463	2.01404e-11	-7.39038e-10	-2.32629
56137035	chr1:56137035:T:C	1.44554e-22	-7.39038e-10	-2.15735	6.34047e-20	-7.39038e-10	-2.08609	2.8346e-11	-7.39038e-10	-1.98453
56137529	chr1:56137529:G:A	1.8781e-23	-1.90066	-2.29749	9.76835e-21	-1.72694	-2.22954	4.44637e-12	-1.90076	-1.93617
56138145	chr1:56138145:G:A	1.71723e-22	-1.98512	-4.84864e-09	7.99017e-20	-1.85483	-4.84864e-09	2.83299e-11	-1.9851	-4.84864e-09
56138196	chr1:56138196:C:T	1.21222e-22	-7.39038e-10	-2.33338	4.96683e-20	-7.39038e-10	-2.33026	2.00075e-11	-7.39038e-10	-2.33291
56138277	chr1:56138277:C:T	1.84616e-23	-2.1981	-2.01721	8.4116e-21	-2.19232	-1.91369	3.43555e-12	-2.1981	-1.89673
56138851	chr1:56138851:T:C	2.86933e-23	-2.14942	-1.62492	1.19126e-20	-2.19038	-1.56765	3.1394e-12	-2.14939	-2.03559
56139602	chr1:56139602:A:G	1.90564e-23	-1.89411	-2.28948	9.96399e-21	-1.72017	-2.21648	4.59618e-12	-1.89421	-1.90958
56139650	chr1:56139650:G:A	1.58738e-22	-2.06375	-4.84864e-09	5.78978e-20	-2.17695	-4.84864e-09	2.61871e-11	-2.06374	-4.84864e-09
56139950	chr1:56139950:C:T	1.85321e-23	-2.19435	-2.01714	8.45093e-21	-2.18747	-1.91388	3.44786e-12	-2.19436	-1.8969
56140074	chr1:56140074:A:G	2.06493e-23	-2.18289	-1.92043	7.46528e-21	-2.19202	-2.03334	2.62024e-12	-2.18288	-2.18287
56140395	chr1:56140395:T:A	1.28375e-22	-7.39038e-10	-2.27604	5.42023e-20	-7.39038e-10	-2.2429	2.11828e-11	-7.39038e-10	-2.27582
56140534	chr1:56140534:G:A	1.33477e-23	-2.21186	-2.3278	5.49099e-21	-2.19938	-2.33313	2.19011e-12	-2.21185	-2.33321
56140594	chr1:56140594:T:C	1.41001e-22	-2.18223	-4.84864e-09	5.86311e-20	-2.16436	-4.84864e-09	2.3261e-11	-2.18224	-4.84864e-09
56140639	chr1:56140639:A:G	1.26651e-21	-7.39038e-10	0.0130247	4.90471e-19	-7.39038e-10	-0.0402607	1.38373e-10	-7.39038e-10	-0.399063
56140977	chr1:56140977:G:A	2.85208e-23	-2.15211	-1.62826	1.18735e-20	-2.19177	-1.56955	3.1275e-12	-2.15208	-2.03669
56141397	chr1:56141397:C:T	2.83338e-23	-2.15729	-1.62965	1.1823e-20	-2.19483	-1.57075	3.10852e-12	-2.15727	-2.0376
56141771	chr1:56141771:G:A	1.25337e-22	-7.39038e-10	-2.29999	4.96466e-20	-7.39038e-10	-2.3307	2.00996e-11	-7.39038e-10	-2.32831
56141833	chr1:56141833:A:G	1.69478e-22	-7.39038e-10	-1.99828	5.87495e-20	-7.39038e-10	-2.16235	2.12504e-11	-7.39038e-10	-2.27264
56141914	chr1:56141914:T:C	4.31619e-22	-7.39038e-10	-1.06346	1.29051e-19	-7.39038e-10	-1.37542	6.45073e-11	-7.39038e-10	-1.16224
56142415	chr1:56142415:C:T	2.26039e-22	-1.71029	-4.84864e-09	8.61796e-20	-1.77919	-4.84864e-09	3.72874e-11	-1.71036	-4.84864e-09
56142821	chr1:56142821:C:T	2.87333e-23	-2.15046	-1.62248	1.20129e-20	-2.19094	-1.55871	3.14623e-12	-2.15044	-2.03237
56142862	chr1:56142862:T:G	1.6412e-22	-7.39038e-10	-2.0304	8.57348e-20	-7.39038e-10	-1.78437	3.88228e-11	-7.39038e-10	-1.67001
56142875	chr1:56142875:T:C	1.85797e-22	-7.39038e-10	-1.90635	7.44517e-20	-7.39038e-10	-1.92548	2.69699e-11	-7.39038e-10	-2.03429
56142977	chr1:56142977:C:T	1.456e-21	-7.39038e-10	0.152448	5.68195e-19	-7.39038e-10	0.106837	1.57776e-10	-7.39038e-10	-0.267836
56143308	chr1:56143308:C:A	1.2197e-22	-7.39038e-10	-2.32723	5.08068e-20	-7.39038e-10	-2.3076	2.14069e-11	-7.39038e-10	-2.2653
56143624	chr1:56143624:C:T	3.06352e-23	-2.15457	-1.55428	1.29073e-20	-2.19359	-1.48424	3.2925e-12	-2.15455	-1.98282
56143721	chr1:56143721:C:G	1.2295e-22	-7.39038e-10	-2.31923	5.07117e-20	-7.39038e-10	-2.30947	2.18232e-11	-7.39038e-10	-2.24604
56144335	chr1:56144335:A:G	2.03655e-23	-2.15486	-1.9623	9.51045e-21	-2.14295	-1.84029	3.87187e-12	-2.15487	-1.82041
56144449	chr1:56144449:A:G	1.25667e-22	-7.39038e-10	-2.29736	5.21553e-20	-7.39038e-10	-2.2814	2.2938e-11	-7.39038e-10	-2.19622
56144469	chr1:56144469:C:T	1.25079e-22	-7.39038e-10	-2.30205	5.34735e-20	-7.39038e-10	-2.25644	2.14696e-11	-7.39038e-10	-2.26238
56144644	chr1:56144644:C:T	1.96964e-22	-7.39038e-10	-1.84798	7.96641e-20	-7.39038e-10	-1.85781	3.68794e-11	-7.39038e-10	-1.72136
56145195	chr1:56145195:C:A	1.22479e-22	-7.39038e-10	-2.32306	5.05423e-20	-7.39038e-10	-2.31282	2.16783e-11	-7.39038e-10	-2.2527
56145305	chr1:56145305:C:T	1.27849e-22	-7.39038e-10	-2.28015	5.42108e-20	-7.39038e-10	-2.24275	2.28645e-11	-7.39038e-10	-2.19943
56145513	chr1:56145513:C:T	1.88104e-22	-7.39038e-10	-1.89401	1.02373e-19	-7.39038e-10	-1.607	4.49477e-11	-7.39038e-10	-1.52351
56145552	chr1:56145552:A:T	1.35132e-23	-2.21075	-2.31658	6.66324e-21	-2.01435	-2.32467	2.20761e-12	-2.21075	-2.32635
56145599	chr1:56145599:T:A	1.25069e-22	-7.39038e-10	-2.30213	4.95135e-20	-7.39038e-10	-2.33338	2.00005e-11	-7.39038e-10	-2.33326
56145792	chr1:56145792:A:C	1.77511e-22	-1.95197	-4.84864e-09	8.32692e-20	-1.81355	-4.84864e-09	2.92848e-11	-1.95194	-4.84864e-09
56146214	chr1:56146214:A:C	3.18979e-23	-2.07202	-1.59644	1.30753e-20	-2.13748	-1.52742	3.48687e-12	-2.07199	-2.00802
56146411	chr1:56146411:C:T	1.32015e-22	-7.39038e-10	-2.24808	5.02204e-20	-7.39038e-10	-2.31921	2.04668e-11	-7.39038e-10	-2.31021
56146950	chr1:56146950:T:C	1.80752e-23	-1.91053	-2.32593	9.18954e-21	-1.73809	-2.27947	3.94581e-12	-1.91062	-2.04573
56147181	chr1:56147181:T:C	2.76306e-22	-7.39038e-10	-1.50949	1.52298e-19	-7.39038e-10	-1.20979	6.95674e-11	-7.39038e-10	-1.08672
56147227	chr1:56147227:T:C	1.56788e-23	-2.20994	-2.16875	6.1699e-21	-2.17047	-2.24548	2.3634e-12	-2.20995	-2.25897
56147232	chr1:56147232:C:A	1.23247e-22	-7.39038e-10	-2.31681	4.98318e-20	-7.39038e-10	-2.32697	2.22171e-11	-7.39038e-10	-2.22815
56147284	chr1:56147284:A:G	4.19344e-23	-2.16707	-1.22783	4.51311e-20	-2.06478	-0.361277	7.34774e-12	-2.16704	-1.16758
56147306	chr1:56147306:G:A	1.34369e-23	-2.20182	-2.33117	5.81572e-21	-2.14645	-2.32862	2.21189e-12	-2.20181	-2.33335
56147376	chr1:56147376:A:C	9.76819e-22	-7.39038e-10	-0.246698	3.89956e-19	-7.39038e-10	-0.269594	1.07232e-10	-7.39038e-10	-0.654022
56147380	chr1:56147380:G:A	2.13765e-23	-2.07209	-1.99662	1.14136e-20	-1.96961	-1.83122	7.28136e-12	-2.07214	-1.27155
56147533	chr1:56147533:AAGTTCTTAGAAATTGAG:A	1.87612e-23	-1.87457	-2.32464	9.64751e-21	-1.69302	-2.27591	4.124e-12	-1.87466	-2.03753
56147547	chr1:56147547:T:C	1.21801e-22	-7.39038e-10	-2.32861	5.0757e-20	-7.39038e-10	-2.30858	2.04816e-11	-7.39038e-10	-2.30949
56147775	chr1:56147775:G:A	1.27317e-22	-7.39038e-10	-2.28432	5.12821e-20	-7.39038e-10	-2.29828	2.03442e-11	-7.39038e-10	-2.31622
56147876	chr1:56147876:TCAGAAAA:T	2.23539e-22	-7.39038e-10	-1.72142	6.42236e-20	-7.39038e-10	-2.07326	2.33266e-11	-7.39038e-10	-2.17942
56147886	chr1:56147886:C:T	1.54003e-22	-2.09403	-4.84864e-09	6.84461e-20	-2.00958	-4.84864e-09	2.54052e-11	-2.09406	-4.84864e-09
56147950	chr1:56147950:A:G	1.27321e-22	-7.39038e-10	-2.28429	4.95353e-20	-7.39038e-10	-2.33294	2.06585e-11	-7.39038e-10	-2.30089
56147972	chr1:56147972:C:T	2.97218e-23	-2.21284	-1.52628	1.49298e-20	-2.19725	-1.33501	4.11448e-12	-2.21284	-1.70166
56148544	chr1:56148544:C:G	1.7447e-22	-7.39038e-10	-1.96925	6.20726e-20	-7.39038e-10	-2.10732	2.49127e-11	-7.39038e-10	-2.11363
56149003	chr1:56149003:G:A	2.05419e-23	-2.14826	-1.96027	9.59871e-21	-2.13606	-1.83794	3.9068e-12	-2.14828	-1.81802
56149090	chr1:56149090:C:T	1.34379e-23	-2.20382	-2.32909	5.80462e-21	-2.15134	-2.32563	2.20858e-12	-2.20382	-2.33285
56149332	chr1:56149332:G:T	2.05982e-23	-2.14488	-1.96092	9.62952e-21	-2.132	-1.83879	3.91687e-12	-2.14489	-1.81883
56149718	chr1:56149718:C:T	1.31813e-22	-7.39038e-10	-2.24961	5.68289e-20	-7.39038e-10	-2.19558	2.49779e-11	-7.39038e-10	-2.11102
56149894	chr1:56149894:G:A	1.61506e-23	-2.20511	-2.14394	6.39272e-21	-2.15719	-2.22328	2.42262e-12	-2.20511	-2.23905
56150137	chr1:56150137:G:A	1.39121e-23	-2.19658	-2.30166	6.03464e-21	-2.18677	-2.25134	2.61364e-12	-2.19657	-2.1717
56150488	chr1:56150488:G:A	2.01459e-21	-7.39038e-10	0.477172	7.83552e-19	-7.39038e-10	0.42821	2.05529e-10	-7.39038e-10	-0.00342684
56150811	chr1:56150811:A:G	1.22638e-22	-7.39038e-10	-2.32176	5.05756e-20	-7.39038e-10	-2.31216	2.16962e-11	-7.39038e-10	-2.25188
56150845	chr1:56150845:C:T	2.15503e-22	-7.39038e-10	-1.75803	1.15686e-19	-7.39038e-10	-1.48475	5.07462e-11	-7.39038e-10	-1.40218
56151040	chr1:56151040:C:G	3.02137e-23	-2.15536	-1.56735	1.27224e-20	-2.19432	-1.49794	3.26019e-12	-2.15533	-1.99189
56151289	chr1:56151289:G:A	2.90401e-23	-2.12458	-1.63775	1.20082e-20	-2.17469	-1.57534	3.22124e-12	-2.12455	-2.0347
56151309	chr1:56151309:A:C	2.90916e-23	-2.21292	-1.54763	1.45473e-20	-2.1966	-1.36162	4.02789e-12	-2.21293	-1.72284
56151557	chr1:56151557:G:A	1.25264e-22	-7.39038e-10	-2.30058	4.96043e-20	-7.39038e-10	-2.33155	2.05929e-11	-7.39038e-10	-2.30407
56151606	chr1:56151606:T:TA	1.21343e-22	-7.39038e-10	-2.33238	4.95185e-20	-7.39038e-10	-2.33328	2.00371e-11	-7.39038e-10	-2.33143
56151629	chr1:56151629:CAG:C	1.22669e-22	-7.39038e-10	-2.32151	4.99708e-20	-7.39038e-10	-2.32419	2.24778e-11	-7.39038e-10	-2.21649
56151652	chr1:56151652:C:T	1.49811e-22	-7.39038e-10	-2.12163	7.69384e-20	-7.39038e-10	-1.89262	3.44418e-11	-7.39038e-10	-1.78974
56151923	chr1:56151923:C:G	1.84948e-21	-7.39038e-10	0.391659	7.26217e-19	-7.39038e-10	0.352222	1.90903e-10	-7.39038e-10	-0.0772453
56152104	chr1:56152104:A:T	3.27258e-23	-2.15094	-1.4919	1.37748e-20	-2.19117	-1.42161	3.4339e-12	-2.15091	-1.9444
56152122	chr1:56152122:G:A	1.75894e-22	-7.39038e-10	-1.96112	6.20851e-20	-7.39038e-10	-2.10712	2.26556e-11	-7.39038e-10	-2.20861
56152183	chr1:56152183:C:T	1.52799e-22	-7.39038e-10	-2.10187	5.24636e-20	-7.39038e-10	-2.27551	2.0588e-11	-7.39038e-10	-2.3043
56152275	chr1:56152275:T:G	1.53016e-23	-2.07171	-2.33133	7.59507e-21	-1.87816	-2.32997	2.65318e-12	-2.0717	-2.28156
56152335	chr1:56152335:G:A	1.38927e-22	-7.39038e-10	-2.19705	5.08238e-20	-7.39038e-10	-2.30726	2.00173e-11	-7.39038e-10	-2.33242
56152837	chr1:56152837:T:C	1.24128e-22	-7.39038e-10	-2.30968	5.07539e-20	-7.39038e-10	-2.30864	2.00463e-11	-7.39038e-10	-2.33097
56153175	chr1:56153175:G:T	1.26025e-22	-7.39038e-10	-2.29452	4.97896e-20	-7.39038e-10	-2.32782	2.01727e-11	-7.39038e-10	-2.32468
56153207	chr1:56153207:T:G	1.21649e-22	-7.39038e-10	-2.32986	4.95822e-20	-7.39038e-10	-2.332	2.03739e-11	-7.39038e-10	-2.31476
56153219	chr1:56153219:G:T	4.94735e-22	-7.39038e-10	-0.926977	1.79696e-19	-7.39038e-10	-1.04436	5.97073e-11	-7.39038e-10	-1.23956
56153385	chr1:56153385:A:G	2.7625e-22	-7.39038e-10	-1.50969	1.52267e-19	-7.39038e-10	-1.20999	6.9555e-11	-7.39038e-10	-1.0869
56153419	chr1:56153419:C:A	1.39935e-22	-7.39038e-10	-2.18982	5.04882e-20	-7.39038e-10	-2.31389	2.00101e-11	-7.39038e-10	-2.33278
56153544	chr1:56153544:C:T	1.21252e-22	-7.39038e-10	-2.33313	5.05411e-20	-7.39038e-10	-2.31284	2.17087e-11	-7.39038e-10	-2.2513
56153904	chr1:56153904:A:C	2.60148e-23	-2.21177	-1.66057	1.33075e-20	-2.16936	-1.47794	3.682e-12	-2.21176	-1.8138
56154131	chr1:56154131:A:C	1.21412e-22	-7.39038e-10	-2.33181	5.20397e-20	-7.39038e-10	-2.28362	2.12043e-11	-7.39038e-10	-2.27481
56154348	chr1:56154348:G:T	3.37441e-22	-1.30961	-4.84864e-09	1.55493e-19	-1.18903	-4.84864e-09	5.56689e-11	-1.30959	-4.84864e-09
56154362	chr1:56154362:T:G	1.97907e-21	-7.39038e-10	0.459382	7.86716e-19	-7.39038e-10	0.43224	2.04871e-10	-7.39038e-10	-0.00663105
56154451	chr1:56154451:T:A	1.25269e-22	-7.39038e-10	-2.30054	5.13196e-20	-7.39038e-10	-2.29755	2.01235e-11	-7.39038e-10	-2.32713
56154485	chr1:56154485:C:T	1.27536e-22	-7.39038e-10	-2.2826	4.99844e-20	-7.39038e-10	-2.32392	2.02147e-11	-7.39038e-10	-2.3226
56154540	chr1:56154540:T:A	3.16924e-22	-1.37234	-4.84864e-09	1.4534e-19	-1.25655	-4.84864e-09	5.22842e-11	-1.37232	-4.84864e-09
56154596	chr1:56154596:T:C	1.73471e-23	-2.07451	-2.20306	7.62787e-21	-1.96458	-2.23924	2.64041e-12	-2.07449	-2.28359
56155066	chr1:56155066:A:C	1.23539e-22	-7.39038e-10	-2.31444	5.08466e-20	-7.39038e-10	-2.30681	2.00791e-11	-7.39038e-10	-2.32933
56155096	chr1:56155096:A:G	1.23539e-22	-7.39038e-10	-2.31444	5.08466e-20	-7.39038e-10	-2.30681	2.00791e-11	-7.39038e-10	-2.32933
56155102	chr1:56155102:A:G	1.21387e-22	-7.39038e-10	-2.33202	5.18618e-20	-7.39038e-10	-2.28704	2.37597e-11	-7.39038e-10	-2.16102
56155231	chr1:56155231:CT:C	1.87569e-22	-7.39038e-10	-1.89685	4.9697e-20	-7.39038e-10	-2.32968	1.99998e-11	-7.39038e-10	-2.33329
56155417	chr1:56155417:C:T	1.84695e-23	-2.21284	-2.00204	9.41486e-21	-2.17353	-1.81981	2.7295e-12	-2.21283	-2.11206
56155506	chr1:56155506:G:A	1.42503e-23	-2.18444	-2.28979	8.97072e-21	-1.72838	-2.31328	2.25214e-12	-2.18446	-2.33267
56155595	chr1:56155595:A:AAAGT	1.23539e-22	-7.39038e-10	-2.31444	5.08466e-20	-7.39038e-10	-2.30681	2.00791e-11	-7.39038e-10	-2.32933
56155974	chr1:56155974:GAGA:G	1.50896e-23	-2.21286	-2.20413	5.9204e-21	-2.18561	-2.27161	2.30473e-12	-2.21286	-2.28119
56156015	chr1:56156015:C:T	2.14749e-22	-7.39038e-10	-1.76153	1.24847e-19	-7.39038e-10	-1.40853	4.87642e-11	-7.39038e-10	-1.44202
56156019	chr1:56156019:T:C	2.7106e-23	-2.11044	-1.72081	1.08583e-20	-2.17705	-1.67365	3.03785e-12	-2.1104	-2.10746
56156043	chr1:56156043:A:C	1.24188e-22	-7.39038e-10	-2.30921	4.99299e-20	-7.39038e-10	-2.32501	2.00494e-11	-7.39038e-10	-2.33081
56156234	chr1:56156234:T:C	1.21475e-22	-7.39038e-10	-2.33129	5.20927e-20	-7.39038e-10	-2.2826	2.39479e-11	-7.39038e-10	-2.15313
56156568	chr1:56156568:T:C	6.5902e-22	-0.640246	-4.84864e-09	2.56531e-19	-0.68838	-4.84864e-09	1.08732e-10	-0.640128	-4.84864e-09
56156587	chr1:56156587:T:C	2.29187e-23	-2.21158	-1.78746	1.1357e-20	-2.16891	-1.63689	3.26828e-12	-2.21157	-1.93317
56156806	chr1:56156806:C:T	1.38999e-23	-2.20966	-2.28946	7.74007e-21	-1.87622	-2.313	2.19668e-12	-2.20967	-2.3324
56156851	chr1:56156851:G:A	1.21305e-22	-7.39038e-10	-2.33269	5.05418e-20	-7.39038e-10	-2.31283	2.176e-11	-7.39038e-10	-2.24894
56156911	chr1:56156911:T:C	1.21338e-22	-7.39038e-10	-2.33242	5.04612e-20	-7.39038e-10	-2.31442	2.16948e-11	-7.39038e-10	-2.25194
56157928	chr1:56157928:A:T	1.26367e-22	-7.39038e-10	-2.29181	4.98387e-20	-7.39038e-10	-2.32684	2.01952e-11	-7.39038e-10	-2.32357
56158203	chr1:56158203:T:C	1.42983e-22	-2.16828	-4.84864e-09	6.27313e-20	-2.09677	-4.84864e-09	2.3588e-11	-2.16828	-4.84864e-09
56158243	chr1:56158243:A:G	1.6045e-23	-2.13926	-2.21635	6.90757e-21	-2.00887	-2.29414	2.35501e-12	-2.13924	-2.33323
56158342	chr1:56158342:C:T	4.25177e-23	-2.11719	-1.26389	1.71684e-20	-2.17989	-1.21266	4.01566e-12	-2.11715	-1.82166
56158807	chr1:56158807:G:A	1.21232e-22	-7.39038e-10	-2.33329	5.01768e-20	-7.39038e-10	-2.32007	2.10333e-11	-7.39038e-10	-2.28291
56158884	chr1:56158884:A:C	1.32178e-22	-7.39038e-10	-2.24685	5.27439e-20	-7.39038e-10	-2.27018	2.04063e-11	-7.39038e-10	-2.31317
56158995	chr1:56158995:G:T	1.23975e-22	-7.39038e-10	-2.31092	5.13724e-20	-7.39038e-10	-2.29653	2.23759e-11	-7.39038e-10	-2.22103
56159453	chr1:56159453:G:GA	1.26358e-22	-7.39038e-10	-2.29188	4.98375e-20	-7.39038e-10	-2.32686	2.01947e-11	-7.39038e-10	-2.32359
56159679	chr1:56159679:G:A	9.87716e-22	-7.39038e-10	-0.235605	3.85047e-19	-7.39038e-10	-0.282263	1.05309e-10	-7.39038e-10	-0.672119
56159687	chr1:56159687:A:T	1.37162e-22	-2.20984	-4.84864e-09	5.59685e-20	-2.21084	-4.84864e-09	2.26277e-11	-2.20984	-4.84864e-09
56159723	chr1:56159723:G:A	1.71644e-22	-1.98558	-4.84864e-09	6.1031e-20	-2.12425	-4.84864e-09	2.83163e-11	-1.98558	-4.84864e-09
56159894	chr1:56159894:G:T	1.26426e-22	-7.39038e-10	-2.29134	5.15189e-20	-7.39038e-10	-2.29368	2.01066e-11	-7.39038e-10	-2.32797
56160406	chr1:56160406:C:A	4.36004e-22	-1.05335	-4.84864e-09	1.15013e-19	-1.49058	-4.84864e-09	7.19267e-11	-1.05337	-4.84864e-09
56160409	chr1:56160409:T:C	3.07217e-23	-2.20953	-1.4965	1.13408e-20	-2.04556	-1.76166	3.05382e-12	-2.20952	-2.0031
56160457	chr1:56160457:C:G	1.21814e-22	-7.39038e-10	-2.32851	5.05441e-20	-7.39038e-10	-2.31278	2.01787e-11	-7.39038e-10	-2.32439
56160754	chr1:56160754:A:G	3.00037e-23	-2.20872	-1.52096	1.10457e-20	-2.05034	-1.78324	3.00621e-12	-2.20871	-2.01962
56160898	chr1:56160898:C:T	1.21842e-22	-7.39038e-10	-2.32827	5.05463e-20	-7.39038e-10	-2.31274	2.11327e-11	-7.39038e-10	-2.27819
56161243	chr1:56161243:G:A	1.2761e-22	-7.39038e-10	-2.28202	4.95348e-20	-7.39038e-10	-2.33295	2.02576e-11	-7.39038e-10	-2.32049
56161271	chr1:56161271:T:G	1.85723e-22	-7.39038e-10	-1.90674	6.62871e-20	-7.39038e-10	-2.04163	2.4224e-11	-7.39038e-10	-2.14167
56161414	chr1:56161414:T:C	2.81572e-22	-7.39038e-10	-1.49061	8.26754e-20	-7.39038e-10	-1.82071	3.51136e-11	-7.39038e-10	-1.77043
56161452	chr1:56161452:G:A	2.76144e-22	-7.39038e-10	-1.51008	1.12439e-19	-7.39038e-10	-1.51322	4.15315e-11	-7.39038e-10	-1.60256
56161683	chr1:56161683:T:C	1.53443e-22	-7.39038e-10	-2.09767	5.2679e-20	-7.39038e-10	-2.27141	2.06718e-11	-7.39038e-10	-2.30024
56161950	chr1:56161950:A:C	1.2329e-22	-7.39038e-10	-2.31646	5.09114e-20	-7.39038e-10	-2.30554	2.20013e-11	-7.39038e-10	-2.23791
56162233	chr1:56162233:G:A	1.35537e-23	-2.19273	-2.33162	6.13835e-21	-2.17951	-2.24156	2.69093e-12	-2.19274	-2.14638
56162406	chr1:56162406:A:G	4.02311e-22	-7.39038e-10	-1.13377	2.3681e-19	-7.39038e-10	-0.768368	1.12496e-10	-7.39038e-10	-0.606092
56162584	chr1:56162584:T:C	4.01179e-21	-7.39038e-10	1.16599	1.00623e-18	-7.39038e-10	0.678335	2.36284e-10	-7.39038e-10	0.13602
56162700	chr1:56162700:T:A	3.12066e-23	-2.2094	-1.48097	1.14468e-20	-2.0463	-1.75162	3.07817e-12	-2.20939	-1.99528
56162713	chr1:56162713:T:C	3.05756e-23	-2.2089	-1.5019	1.12409e-20	-2.04932	-1.76675	3.0445e-12	-2.20889	-2.00679
56162797	chr1:56162797:C:T	1.40776e-22	-7.39038e-10	-2.18383	5.729e-20	-7.39038e-10	-2.1875	2.10176e-11	-7.39038e-10	-2.28365
56162876	chr1:56162876:A:C	1.60854e-22	-7.39038e-10	-2.05051	6.15428e-20	-7.39038e-10	-2.11589	2.66768e-11	-7.39038e-10	-2.04522
56162878	chr1:56162878:A:AAAGC	1.554e-22	-7.39038e-10	-2.085	5.97176e-20	-7.39038e-10	-2.146	2.57638e-11	-7.39038e-10	-2.08004
56162880	chr1:56162880:G:A	1.5524e-22	-7.39038e-10	-2.08602	5.96581e-20	-7.39038e-10	-2.147	2.57357e-11	-7.39038e-10	-2.08113
56162882	chr1:56162882:TTCCCCTCC:T	1.55483e-22	-7.39038e-10	-2.08446	5.97438e-20	-7.39038e-10	-2.14556	2.57763e-11	-7.39038e-10	-2.07956
56163195	chr1:56163195:G:A	3.06378e-23	-2.21072	-1.49805	1.14107e-20	-2.03753	-1.76354	3.04451e-12	-2.21071	-2.00496
56163507	chr1:56163507:T:C	1.57616e-23	-2.05798	-2.31544	6.95411e-21	-1.96863	-2.32767	2.73348e-12	-2.05804	-2.2654
56163624	chr1:56163624:A:C	1.88221e-22	-1.89338	-4.84864e-09	8.76273e-20	-1.76254	-4.84864e-09	3.10494e-11	-1.89343	-4.84864e-09
56163748	chr1:56163748:C:T	3.96595e-22	-7.39038e-10	-1.14808	1.3758e-19	-7.39038e-10	-1.31142	4.21069e-11	-7.39038e-10	-1.5888
56163763	chr1:56163763:A:T	1.52681e-23	-2.16984	-2.2354	6.48413e-21	-2.06292	-2.30335	2.28729e-12	-2.16982	-2.33182
56164537	chr1:56164537:GAA:G	3.18723e-23	-2.20671	-1.46255	1.14882e-20	-2.06136	-1.73294	3.12719e-12	-2.2067	-1.98218
56164661	chr1:56164661:A:G	1.45718e-23	-2.21375	-2.23817	6.98825e-21	-1.99296	-2.29844	2.19166e-12	-2.21375	-2.33061
56165464	chr1:56165464:G:T	1.22402e-22	-7.39038e-10	-2.32369	5.14355e-20	-7.39038e-10	-2.2953	2.31546e-11	-7.39038e-10	-2.18682
56165746	chr1:56165746:G:T	1.74815e-22	-1.96727	-4.84864e-09	1.00659e-19	-1.62389	-4.84864e-09	2.88394e-11	-1.96727	-4.84864e-09
56165910	chr1:56165910:C:T	1.49559e-22	-7.39038e-10	-2.12331	7.29027e-20	-7.39038e-10	-1.9465	2.66452e-11	-7.39038e-10	-2.0464
56166106	chr1:56166106:C:T	1.65384e-22	-7.39038e-10	-2.02273	6.29457e-20	-7.39038e-10	-2.09336	2.72804e-11	-7.39038e-10	-2.02284
56166152	chr1:56166152:G:A	1.41199e-22	-2.18083	-4.84864e-09	5.61687e-20	-2.20727	-4.84864e-09	2.32938e-11	-2.18082	-4.84864e-09
56166244	chr1:56166244:T:C	1.99377e-22	-7.39038e-10	-1.8358	7.72146e-20	-7.39038e-10	-1.88904	2.79872e-11	-7.39038e-10	-1.99727
56166360	chr1:56166360:G:A	1.27188e-22	-7.39038e-10	-2.28533	4.95238e-20	-7.39038e-10	-2.33317	2.02691e-11	-7.39038e-10	-2.31992
56166470	chr1:56166470:G:A	2.39565e-23	-1.64276	-2.312	2.05757e-20	-0.918939	-2.29258	4.44376e-12	-1.64277	-2.19475
56166511	chr1:56166511:A:G	1.76407e-22	-1.9582	-4.84864e-09	6.8711e-20	-2.00572	-4.84864e-09	2.91008e-11	-1.95825	-4.84864e-09
56166649	chr1:56166649:T:C	1.39917e-23	-2.2125	-2.28004	5.56243e-21	-2.21326	-2.30634	2.35509e-12	-2.2125	-2.25993
56166735	chr1:56166735:A:G	1.39181e-23	-2.17829	-2.31952	5.75478e-21	-2.16134	-2.32425	2.31852e-12	-2.17831	-2.30978
56166863	chr1:56166863:C:T	1.42526e-23	-2.16701	-2.30705	5.79376e-21	-2.14818	-2.33066	2.31795e-12	-2.16703	-2.32129
56166878	chr1:56166878:T:A	1.44693e-22	-2.15639	-4.84864e-09	5.68863e-20	-2.19457	-4.84864e-09	2.38702e-11	-2.15638	-4.84864e-09
56167944	chr1:56167944:T:C	1.2445e-22	-7.39038e-10	-2.3071	5.06511e-20	-7.39038e-10	-2.31067	2.0135e-11	-7.39038e-10	-2.32655
56168034	chr1:56168034:G:C	1.30337e-22	-7.39038e-10	-2.26088	5.3676e-20	-7.39038e-10	-2.25266	2.39122e-11	-7.39038e-10	-2.15462
56168102	chr1:56168102:A:G	3.96077e-22	-7.39038e-10	-1.14939	1.3736e-19	-7.39038e-10	-1.31302	4.20465e-11	-7.39038e-10	-1.59024
56168149	chr1:56168149:A:G	1.66142e-23	-2.21082	-2.10993	7.15252e-21	-2.05343	-2.21474	2.30064e-12	-2.21081	-2.28502
56168256	chr1:56168256:T:C	1.23264e-22	-7.39038e-10	-2.31667	5.13797e-20	-7.39038e-10	-2.29638	2.16839e-11	-7.39038e-10	-2.25244
56168633	chr1:56168633:A:G	3.00229e-22	-1.42645	-4.84864e-09	2.18748e-19	-0.847708	-4.84864e-09	4.95299e-11	-1.42644	-4.84864e-09
56169025	chr1:56169025:G:A	7.30259e-21	-7.39038e-10	1.76499	1.7521e-18	-7.39038e-10	1.23295	4.12148e-10	-7.39038e-10	0.692368
56169065	chr1:56169065:G:C	1.6862e-22	-7.39038e-10	-2.00335	8.49045e-20	-7.39038e-10	-1.7941	3.70105e-11	-7.39038e-10	-1.71781
56169128	chr1:56169128:G:A	1.96865e-21	-7.39038e-10	0.454102	7.75e-19	-7.39038e-10	0.417236	2.10958e-10	-7.39038e-10	0.0226439
56169251	chr1:56169251:C:T	2.44032e-22	-1.6337	-4.84864e-09	1.0225e-19	-1.6082	-4.84864e-09	4.02558e-11	-1.63376	-4.84864e-09
56169255	chr1:56169255:C:A	2.36042e-22	-1.66699	-4.84864e-09	9.88047e-20	-1.64248	-4.84864e-09	3.89378e-11	-1.66705	-4.84864e-09
56169260	chr1:56169260:C:T	2.06387e-22	-7.39038e-10	-1.80125	7.26988e-20	-7.39038e-10	-1.9493	2.61385e-11	-7.39038e-10	-2.06561
56170066	chr1:56170066:A:C	1.38712e-22	-2.1986	-4.84864e-09	5.60394e-20	-2.20957	-4.84864e-09	2.28836e-11	-2.19859	-4.84864e-09
56170164	chr1:56170164:CT:C	1.37958e-22	-2.20405	-4.84864e-09	5.58514e-20	-2.21293	-4.84864e-09	2.2759e-11	-2.20405	-4.84864e-09
56170320	chr1:56170320:A:G	1.30337e-22	-7.39038e-10	-2.26088	5.36761e-20	-7.39038e-10	-2.25266	2.39123e-11	-7.39038e-10	-2.15462
56170577	chr1:56170577:G:A	2.17748e-22	-7.39038e-10	-1.74766	1.1692e-19	-7.39038e-10	-1.47413	5.12452e-11	-7.39038e-10	-1.39239
56170583	chr1:56170583:T:C	1.21861e-22	-7.39038e-10	-2.32812	4.95274e-20	-7.39038e-10	-2.3331	2.05066e-11	-7.39038e-10	-2.30827
56170722	chr1:56170722:A:T	1.27885e-22	-7.39038e-10	-2.27987	5.15048e-20	-7.39038e-10	-2.29395	2.02868e-11	-7.39038e-10	-2.31905
56170733	chr1:56170733:A:C	2.98258e-23	-2.13394	-1.60169	1.2193e-20	-2.1756	-1.55916	3.22954e-12	-2.1339	-2.02277
56170853	chr1:56170853:G:A	1.36633e-22	-7.39038e-10	-2.2137	6.2728e-20	-7.39038e-10	-2.09682	2.44168e-11	-7.39038e-10	-2.13374
56170955	chr1:56170955:T:C	1.43888e-22	-2.16196	-4.84864e-09	5.73923e-20	-2.18572	-4.84864e-09	2.37374e-11	-2.16196	-4.84864e-09
56171069	chr1:56171069:A:C	1.34275e-22	-7.39038e-10	-2.23111	5.53799e-20	-7.39038e-10	-2.22141	2.50211e-11	-7.39038e-10	-2.10929
56171157	chr1:56171157:C:T	5.23039e-23	-2.04557	-1.12836	1.29244e-20	-2.20998	-1.46653	4.68143e-12	-2.0455	-1.73991
56171356	chr1:56171356:G:A	1.84131e-22	-7.39038e-10	-1.91535	6.73011e-20	-7.39038e-10	-2.02645	2.49048e-11	-7.39038e-10	-2.11395
56171663	chr1:56171663:A:G	1.57933e-22	-7.39038e-10	-2.06883	7.49866e-20	-7.39038e-10	-1.91832	3.13138e-11	-7.39038e-10	-1.88495
56171926	chr1:56171926:G:A	2.01398e-22	-7.39038e-10	-1.82572	1.02203e-19	-7.39038e-10	-1.60866	4.23812e-11	-7.39038e-10	-1.58231
56172038	chr1:56172038:G:A	4.61001e-23	-2.05718	-1.24301	1.16623e-20	-2.20799	-1.57127	4.2616e-12	-2.05711	-1.82226
56173045	chr1:56173045:A:G	1.5521e-22	-7.39038e-10	-2.08622	7.61989e-20	-7.39038e-10	-1.90228	3.02537e-11	-7.39038e-10	-1.9194
56173585	chr1:56173585:AT:A	1.43752e-22	-7.39038e-10	-2.16291	6.3513e-20	-7.39038e-10	-2.08438	2.34118e-11	-7.39038e-10	-2.17578
56173881	chr1:56173881:A:T	1.49195e-22	-2.12575	-4.84864e-09	6.02138e-20	-2.13772	-4.84864e-09	2.46133e-11	-2.12572	-4.84864e-09
56174332	chr1:56174332:A:G	6.08202e-22	-0.720493	-4.84864e-09	2.50161e-19	-0.713521	-4.84864e-09	1.00351e-10	-0.720338	-4.84864e-09
56174519	chr1:56174519:T:C	1.30372e-22	-7.39038e-10	-2.26061	5.77465e-20	-7.39038e-10	-2.17956	2.37263e-11	-7.39038e-10	-2.16243
56174917	chr1:56174917:A:G	1.46977e-22	-7.39038e-10	-2.14073	5.58921e-20	-7.39038e-10	-2.2122	2.13913e-11	-7.39038e-10	-2.26603
56175036	chr1:56175036:G:C	1.44653e-22	-2.15666	-4.84864e-09	5.7673e-20	-2.18084	-4.84864e-09	2.38637e-11	-2.15666	-4.84864e-09
56175830	chr1:56175830:T:A	6.83958e-23	-2.04714	-0.858553	2.8261e-20	-2.19495	-0.699193	7.50143e-12	-2.04714	-1.26678
56175876	chr1:56175876:T:C	1.23475e-22	-7.39038e-10	-2.31496	5.04716e-20	-7.39038e-10	-2.31422	2.00059e-11	-7.39038e-10	-2.33299
56175881	chr1:56175881:T:C	7.43377e-23	-1.99794	-0.824445	2.98248e-20	-2.17668	-0.663609	8.11511e-12	-1.99794	-1.23734
56175911	chr1:56175911:C:A	2.22572e-21	-7.39038e-10	0.576837	8.90946e-19	-7.39038e-10	0.556657	2.43365e-10	-7.39038e-10	0.165549
56175997	chr1:56175997:T:C	3.71373e-22	-7.39038e-10	-1.21379	1.357e-19	-7.39038e-10	-1.32518	5.91628e-11	-7.39038e-10	-1.24872
56176031	chr1:56176031:A:T	6.58849e-23	-2.03821	-0.904876	2.69787e-20	-2.19173	-0.748851	7.29664e-12	-2.03822	-1.30338
56176209	chr1:56176209:G:A	4.02873e-23	-2.00331	-1.43166	1.00141e-20	-2.20309	-1.72855	4.05734e-12	-2.00325	-1.92524
56176410	chr1:56176410:G:A	6.99829e-23	-2.03081	-0.851936	2.85253e-20	-2.18914	-0.695694	7.6771e-12	-2.03082	-1.25995
56176562	chr1:56176562:T:A	6.94369e-23	-2.0359	-0.854678	2.84451e-20	-2.19096	-0.696692	7.62564e-12	-2.03591	-1.26159
56176629	chr1:56176629:GC:G	1.23204e-22	-7.39038e-10	-2.31716	5.0325e-20	-7.39038e-10	-2.31713	2.00002e-11	-7.39038e-10	-2.33327
56176891	chr1:56176891:AT:A	1.50448e-23	-2.0872	-2.33276	6.40578e-21	-2.11871	-2.25972	2.63333e-12	-2.08723	-2.27353
56177326	chr1:56177326:T:C	1.41392e-23	-2.15951	-2.32254	6.01612e-21	-2.13923	-2.30196	2.53214e-12	-2.15953	-2.24042
56177471	chr1:56177471:A:G	1.47628e-22	-2.13631	-4.84864e-09	5.86041e-20	-2.16482	-4.84864e-09	2.43544e-11	-2.1363	-4.84864e-09
56177524	chr1:56177524:A:T	1.25215e-22	-7.39038e-10	-2.30097	5.22172e-20	-7.39038e-10	-2.28022	2.22499e-11	-7.39038e-10	-2.22668
56177572	chr1:56177572:A:G	1.227e-22	-7.39038e-10	-2.32125	5.09511e-20	-7.39038e-10	-2.30476	2.14466e-11	-7.39038e-10	-2.26345
56177772	chr1:56177772:T:C	1.63277e-22	-7.39038e-10	-2.03555	6.65992e-20	-7.39038e-10	-2.03693	2.87335e-11	-7.39038e-10	-1.97095
56177908	chr1:56177908:C:G	1.42013e-22	-2.17508	-4.84864e-09	5.79231e-20	-2.17651	-4.84864e-09	2.34279e-11	-2.17508	-4.84864e-09
56177968	chr1:56177968:T:C	1.30766e-22	-7.39038e-10	-2.25759	6.8779e-20	-7.39038e-10	-2.00473	2.46501e-11	-7.39038e-10	-2.12423
56178103	chr1:56178103:A:G	3.37334e-22	-7.39038e-10	-1.30993	1.13421e-19	-7.39038e-10	-1.50452	5.09468e-11	-7.39038e-10	-1.39823
56178336	chr1:56178336:G:A	1.40894e-22	-2.18299	-4.84864e-09	5.58889e-20	-2.21226	-4.84864e-09	2.32437e-11	-2.18298	-4.84864e-09
56178475	chr1:56178475:A:G	7.37428e-23	-2.04073	-0.789685	3.00841e-20	-2.19268	-0.638952	7.93597e-12	-2.04074	-1.21687
56178895	chr1:56178895:T:C	7.92455e-23	-2.01145	-0.747003	3.17539e-20	-2.18142	-0.596191	8.46812e-12	-2.01145	-1.18125
56179013	chr1:56179013:A:G	7.99518e-23	-2.00257	-0.747003	3.1867e-20	-2.17787	-0.596191	8.54359e-12	-2.00258	-1.18125
56179157	chr1:56179157:A:G	1.22752e-22	-7.39038e-10	-2.32084	5.0984e-20	-7.39038e-10	-2.30412	2.14684e-11	-7.39038e-10	-2.26243
56179377	chr1:56179377:AT:A	1.60227e-22	-7.39038e-10	-2.05441	7.52843e-20	-7.39038e-10	-1.91435	2.72766e-11	-7.39038e-10	-2.02298
56179626	chr1:56179626:A:T	1.24616e-22	-7.39038e-10	-2.30576	4.98392e-20	-7.39038e-10	-2.32682	2.00403e-11	-7.39038e-10	-2.33127
56179892	chr1:56179892:C:T	2.58799e-22	-7.39038e-10	-1.57495	1.32892e-19	-7.39038e-10	-1.34609	5.87514e-11	-7.39038e-10	-1.2557
56179955	chr1:56179955:A:G	2.5415e-22	-7.39038e-10	-1.59307	1.3017e-19	-7.39038e-10	-1.36679	5.74944e-11	-7.39038e-10	-1.27733
56180041	chr1:56180041:T:C	1.61132e-22	-7.39038e-10	-2.04878	5.99422e-20	-7.39038e-10	-2.14225	2.28493e-11	-7.39038e-10	-2.20009
56180099	chr1:56180099:T:C	2.55011e-22	-7.39038e-10	-1.58969	1.30669e-19	-7.39038e-10	-1.36296	5.77231e-11	-7.39038e-10	-1.27336
56180346	chr1:56180346:A:G	6.9357e-22	-7.39038e-10	-0.589148	1.03155e-19	-7.39038e-10	-1.5994	3.54244e-11	-7.39038e-10	-1.76161
56180420	chr1:56180420:AT:A	7.66358e-23	-1.98428	-0.807654	2.8752e-20	-2.16974	-0.707183	7.55862e-12	-1.98429	-1.32204
56180508	chr1:56180508:A:G	1.52091e-22	-2.10652	-4.84864e-09	6.13843e-20	-2.11847	-4.84864e-09	2.509e-11	-2.10654	-4.84864e-09
56181526	chr1:56181526:C:T	2.17268e-22	-7.39038e-10	-1.74987	9.05659e-20	-7.39038e-10	-1.72955	3.73769e-11	-7.39038e-10	-1.70796
56181787	chr1:56181787:G:A	5.385e-23	-2.21198	-0.932821	3.06762e-20	-2.15882	-0.653325	7.62305e-12	-2.21197	-1.08587
56181887	chr1:56181887:C:T	1.84136e-23	-2.01296	-2.20495	7.90356e-21	-2.02129	-2.14703	3.29172e-12	-2.01299	-2.12462
56182144	chr1:56182144:C:A	1.53487e-22	-2.09739	-4.84864e-09	6.0622e-20	-2.13097	-4.84864e-09	2.5321e-11	-2.09738	-4.84864e-09
56182242	chr1:56182242:T:G	7.34197e-23	-1.56831	-1.2665	6.03892e-20	-0.863218	-1.2716	8.43665e-12	-1.56835	-1.62808
56182304	chr1:56182304:C:T	5.7011e-23	-2.21109	-0.876662	3.26331e-20	-2.15464	-0.595659	7.98937e-12	-2.21108	-1.03982
56182329	chr1:56182329:A:G	5.68053e-23	-2.212	-0.879373	3.23964e-20	-2.15896	-0.59862	7.96178e-12	-2.21199	-1.04237
56182533	chr1:56182533:C:A	2.02369e-23	-2.10923	-2.01427	1.00047e-20	-2.03604	-1.89653	2.97865e-12	-2.1092	-2.12835
56182570	chr1:56182570:G:A	1.23881e-22	-7.39038e-10	-2.31167	5.16791e-20	-7.39038e-10	-2.29057	2.18178e-11	-7.39038e-10	-2.24629
56182589	chr1:56182589:G:A	7.53189e-23	-1.59162	-1.21765	6.13421e-20	-0.896495	-1.22267	8.57947e-12	-1.59166	-1.58798
56182626	chr1:56182626:G:A	1.2711e-22	-7.39038e-10	-2.28594	5.23676e-20	-7.39038e-10	-2.27734	2.01653e-11	-7.39038e-10	-2.32505
56182704	chr1:56182704:G:A	1.47667e-22	-2.13604	-4.84864e-09	5.95022e-20	-2.14961	-4.84864e-09	2.43609e-11	-2.13603	-4.84864e-09
56183035	chr1:56183035:G:T	1.99413e-23	-2.12226	-2.01595	9.81492e-21	-2.05348	-1.89824	2.93862e-12	-2.12223	-2.12884
56183136	chr1:56183136:C:T	1.21224e-22	-7.39038e-10	-2.33336	4.9946e-20	-7.39038e-10	-2.32468	2.04576e-11	-7.39038e-10	-2.31066
56183280	chr1:56183280:G:C	1.84796e-23	-2.00927	-2.20506	7.92832e-21	-2.01796	-2.14722	3.30331e-12	-2.0093	-2.12479
56183337	chr1:56183337:C:T	1.22651e-22	-7.39038e-10	-2.32166	5.03136e-20	-7.39038e-10	-2.31735	2.00416e-11	-7.39038e-10	-2.3312
56183376	chr1:56183376:T:G	1.55511e-22	-2.08428	-4.84864e-09	6.12976e-20	-2.11989	-4.84864e-09	2.5655e-11	-2.08427	-4.84864e-09
56183430	chr1:56183430:G:C	7.43218e-23	-1.57088	-1.25172	6.08002e-20	-0.866925	-1.26111	8.48762e-12	-1.57092	-1.61948
56183485	chr1:56183485:C:T	2.16292e-22	-7.39038e-10	-1.75437	8.85217e-20	-7.39038e-10	-1.75238	3.43301e-11	-7.39038e-10	-1.79299
56183962	chr1:56183962:A:G	1.27516e-22	-7.39038e-10	-2.28276	5.04574e-20	-7.39038e-10	-2.3145	2.11064e-11	-7.39038e-10	-2.27944
56184156	chr1:56184156:G:A	1.8609e-23	-2.00354	-2.20381	7.98879e-21	-2.01176	-2.14583	3.32711e-12	-2.00357	-2.12333
56184205	chr1:56184205:G:T	2.79365e-22	-7.39038e-10	-1.49848	1.23114e-19	-7.39038e-10	-1.42252	3.85834e-11	-7.39038e-10	-1.67619
56184398	chr1:56184398:C:T	1.56957e-22	-7.39038e-10	-2.07503	7.19043e-20	-7.39038e-10	-1.96029	2.63425e-11	-7.39038e-10	-2.05783
56185275	chr1:56185275:G:C	2.4241e-23	-2.08967	-1.85329	1.24012e-20	-2.01227	-1.70557	3.53008e-12	-2.08964	-1.97806
56185349	chr1:56185349:T:A	6.93015e-23	-1.54836	-1.34417	5.77069e-20	-0.834453	-1.3458	8.07003e-12	-1.54841	-1.69245
56185604	chr1:56185604:T:C	1.47319e-22	-7.39038e-10	-2.1384	7.12346e-20	-7.39038e-10	-1.96965	3.02396e-11	-7.39038e-10	-1.91986
56185733	chr1:56185733:A:G	3.19586e-23	-1.73579	-1.93077	1.05112e-20	-1.72979	-2.15339	4.11415e-12	-1.73589	-2.17869
56186021	chr1:56186021:C:T	1.67371e-23	-2.08632	-2.22705	7.58797e-21	-1.97119	-2.23787	2.70326e-12	-2.08627	-2.24829
56186219	chr1:56186219:G:T	1.21315e-22	-7.39038e-10	-2.33261	4.97617e-20	-7.39038e-10	-2.32838	2.02229e-11	-7.39038e-10	-2.3222
56186313	chr1:56186313:A:G	2.15873e-22	-7.39038e-10	-1.75631	8.83451e-20	-7.39038e-10	-1.75438	3.42625e-11	-7.39038e-10	-1.79496
56186390	chr1:56186390:G:A	3.53808e-22	-1.26224	-4.84864e-09	1.1794e-19	-1.46545	-4.84864e-09	5.83666e-11	-1.26227	-4.84864e-09
56186992	chr1:56186992:TAAGTA:T	1.21346e-22	-7.39038e-10	-2.33235	4.96117e-20	-7.39038e-10	-2.3314	2.02223e-11	-7.39038e-10	-2.32223
56187097	chr1:56187097:A:G	1.25956e-22	-7.39038e-10	-2.29507	5.2689e-20	-7.39038e-10	-2.27122	2.24657e-11	-7.39038e-10	-2.21702
56187910	chr1:56187910:T:C	1.21314e-22	-7.39038e-10	-2.33261	4.9875e-20	-7.39038e-10	-2.32611	2.03672e-11	-7.39038e-10	-2.31509
56187939	chr1:56187939:A:T	2.00164e-23	-2.20326	-1.93119	1.03464e-20	-2.20168	-1.69731	3.35493e-12	-2.20328	-1.9153
56188395	chr1:56188395:G:A	3.42489e-22	-7.39038e-10	-1.29476	1.06662e-19	-7.39038e-10	-1.56596	3.72152e-11	-7.39038e-10	-1.7123
56188519	chr1:56188519:G:A	1.97165e-23	-2.13217	-2.01737	9.66715e-21	-2.06697	-1.89992	2.90618e-12	-2.13215	-2.13003
56188553	chr1:56188553:G:A	1.25832e-22	-7.39038e-10	-2.29605	5.26246e-20	-7.39038e-10	-2.27244	2.24274e-11	-7.39038e-10	-2.21873
56188693	chr1:56188693:C:CCA	1.67623e-23	-2.07366	-2.23821	7.6577e-21	-1.95109	-2.24882	2.71129e-12	-2.07361	-2.25798
56189369	chr1:56189369:A:T	1.53448e-22	-2.09764	-4.84864e-09	6.06084e-20	-2.13119	-4.84864e-09	2.53145e-11	-2.09763	-4.84864e-09
56189406	chr1:56189406:C:T	3.70258e-22	-7.39038e-10	-1.2168	1.6582e-19	-7.39038e-10	-1.12472	4.65178e-11	-7.39038e-10	-1.48918
56189440	chr1:56189440:G:GTGTT	1.30399e-22	-7.39038e-10	-2.2604	5.00631e-20	-7.39038e-10	-2.32234	2.02478e-11	-7.39038e-10	-2.32097
56189444	chr1:56189444:TTG:T	1.21224e-22	-7.39038e-10	-2.33336	4.98503e-20	-7.39038e-10	-2.3266	2.04115e-11	-7.39038e-10	-2.31292
56189478	chr1:56189478:G:A	1.21223e-22	-7.39038e-10	-2.33337	4.98423e-20	-7.39038e-10	-2.32676	2.04076e-11	-7.39038e-10	-2.31311
56189930	chr1:56189930:T:C	3.20369e-23	-2.20159	-1.46252	1.66216e-20	-2.20237	-1.22256	4.73606e-12	-2.20161	-1.5722
56190035	chr1:56190035:TTC:T	3.53114e-22	-7.39038e-10	-1.26421	6.29529e-20	-7.39038e-10	-2.09324	2.3621e-11	-7.39038e-10	-2.16688
56190090	chr1:56190090:C:T	1.25872e-22	-7.39038e-10	-2.29573	5.26484e-20	-7.39038e-10	-2.27199	2.24406e-11	-7.39038e-10	-2.21814
56190194	chr1:56190194:C:T	1.22804e-22	-7.39038e-10	-2.32041	5.65803e-20	-7.39038e-10	-2.19997	2.34364e-11	-7.39038e-10	-2.17472
56190199	chr1:56190199:T:C	1.87742e-23	-2.01455	-2.18396	8.31875e-21	-2.09345	-2.02367	3.17689e-12	-2.0146	-2.15851
56190383	chr1:56190383:G:A	1.22045e-22	-7.39038e-10	-2.32661	4.99927e-20	-7.39038e-10	-2.32375	2.01564e-11	-7.39038e-10	-2.32549
56190509	chr1:56190509:A:G	1.30925e-22	-7.39038e-10	-2.25638	5.12352e-20	-7.39038e-10	-2.2992	2.14828e-11	-7.39038e-10	-2.26176
56191360	chr1:56191360:G:A	6.66167e-23	-1.66553	-1.26652	5.28445e-20	-1.00697	-1.26131	7.68074e-12	-1.66557	-1.62473
56191364	chr1:56191364:T:A	1.86846e-23	-2.13745	-2.06584	8.08953e-21	-2.02435	-2.12071	2.86381e-12	-2.13742	-2.13944
56191398	chr1:56191398:T:C	1.29251e-22	-7.39038e-10	-2.26924	5.12334e-20	-7.39038e-10	-2.29923	2.13914e-11	-7.39038e-10	-2.26602
56191727	chr1:56191727:G:A	4.08958e-23	-2.18803	-1.23194	2.17824e-20	-2.20959	-0.944931	6.10557e-12	-2.18807	-1.33174
56191884	chr1:56191884:GGTGAA:G	1.84267e-22	-7.39038e-10	-1.91461	7.56643e-20	-7.39038e-10	-1.90932	3.13208e-11	-7.39038e-10	-1.88473
56191932	chr1:56191932:G:A	1.21235e-22	-7.39038e-10	-2.33327	4.96159e-20	-7.39038e-10	-2.33132	2.32726e-11	-7.39038e-10	-2.18174
56191954	chr1:56191954:A:G	1.4066e-22	-7.39038e-10	-2.18465	4.98333e-20	-7.39038e-10	-2.32694	2.04148e-11	-7.39038e-10	-2.31276
56192641	chr1:56192641:C:T	1.58809e-22	-2.0633	-4.84864e-09	6.26974e-20	-2.09731	-4.84864e-09	2.61989e-11	-2.0633	-4.84864e-09
56193037	chr1:56193037:T:C	2.16038e-23	-2.19999	-1.85814	9.38723e-21	-2.20956	-1.78672	3.11374e-12	-2.20001	-1.99318
56193045	chr1:56193045:A:G	1.22651e-22	-7.39038e-10	-2.32166	5.03136e-20	-7.39038e-10	-2.31735	2.00416e-11	-7.39038e-10	-2.3312
56193255	chr1:56193255:T:C	1.21222e-22	-7.39038e-10	-2.33338	4.98309e-20	-7.39038e-10	-2.32699	2.03996e-11	-7.39038e-10	-2.3135
56193392	chr1:56193392:A:G	2.18532e-23	-2.18992	-1.85673	9.38129e-21	-2.21298	-1.78393	3.15041e-12	-2.18994	-1.99154
56193735	chr1:56193735:G:A	1.37543e-22	-7.39038e-10	-2.20706	5.49197e-20	-7.39038e-10	-2.22975	2.1218e-11	-7.39038e-10	-2.27416
56194817	chr1:56194817:T:C	1.84695e-23	-2.00981	-2.20506	7.92743e-21	-2.01807	-2.14722	3.3015e-12	-2.00984	-2.12479
56194968	chr1:56194968:G:A	2.39185e-23	-2.10306	-1.85329	1.21744e-20	-2.03073	-1.70557	3.4831e-12	-2.10303	-1.97806
56195307	chr1:56195307:T:C	1.84175e-23	-1.88559	-2.3321	8.40254e-21	-1.82481	-2.28229	3.42242e-12	-1.88568	-2.21299
56195720	chr1:56195720:T:G	1.94621e-23	-2.0386	-2.12393	6.9905e-21	-2.00294	-2.28814	2.80538e-12	-2.03852	-2.25895
56195784	chr1:56195784:A:G	2.44192e-22	-7.39038e-10	-1.63304	1.07251e-19	-7.39038e-10	-1.56045	3.42857e-11	-7.39038e-10	-1.79428
56195923	chr1:56195923:T:C	1.21311e-22	-7.39038e-10	-2.33264	4.96737e-20	-7.39038e-10	-2.33015	2.01843e-11	-7.39038e-10	-2.32411
56196160	chr1:56196160:T:G	2.69065e-23	-2.19415	-1.64448	1.17296e-20	-2.21197	-1.56154	3.74375e-12	-2.19417	-1.81476
56196328	chr1:56196328:A:G	1.37927e-22	-7.39038e-10	-2.20428	6.46536e-20	-7.39038e-10	-2.06658	2.77349e-11	-7.39038e-10	-2.00632
56197674	chr1:56197674:A:G	1.3466e-22	-7.39038e-10	-2.22825	6.31095e-20	-7.39038e-10	-2.09076	2.70771e-11	-7.39038e-10	-2.03033
56197798	chr1:56197798:AACAC:A	1.8569e-23	-2.00444	-2.20506	7.97057e-21	-2.01265	-2.14722	3.31929e-12	-2.00447	-2.12479
56197828	chr1:56197828:CACAT:C	1.48401e-22	-7.39038e-10	-2.13108	7.21945e-20	-7.39038e-10	-1.95626	3.1283e-11	-7.39038e-10	-1.88594
56198379	chr1:56198379:T:C	1.21713e-22	-7.39038e-10	-2.32934	5.04478e-20	-7.39038e-10	-2.31469	2.08366e-11	-7.39038e-10	-2.2923
56198547	chr1:56198547:G:A	2.18651e-23	-2.18906	-1.85705	9.35765e-21	-2.21324	-1.78619	3.14825e-12	-2.18908	-1.99309
56198755	chr1:56198755:C:A	1.47246e-23	-2.10849	-2.33299	5.56251e-21	-2.20987	-2.30971	2.44571e-12	-2.10845	-2.32623
56199622	chr1:56199622:A:G	2.29625e-23	-2.19121	-1.80593	9.90417e-21	-2.21285	-1.72982	3.28388e-12	-2.19123	-1.94876
56199662	chr1:56199662:C:T	1.26499e-22	-7.39038e-10	-2.29076	5.00829e-20	-7.39038e-10	-2.32195	2.05809e-11	-7.39038e-10	-2.30465
56199714	chr1:56199714:C:A	1.22792e-22	-7.39038e-10	-2.32051	4.98332e-20	-7.39038e-10	-2.32695	2.0002e-11	-7.39038e-10	-2.33318
56199800	chr1:56199800:G:A	1.5216e-22	-7.39038e-10	-2.10606	6.18719e-20	-7.39038e-10	-2.11056	2.4019e-11	-7.39038e-10	-2.15017
56200015	chr1:56200015:G:A	2.9722e-22	-7.39038e-10	-1.43653	1.18014e-19	-7.39038e-10	-1.46482	4.25543e-11	-7.39038e-10	-1.57823
56200127	chr1:56200127:T:G	3.11794e-22	-7.39038e-10	-1.38866	6.56452e-20	-7.39038e-10	-2.05136	2.40478e-11	-7.39038e-10	-2.14897
56200446	chr1:56200446:A:G	1.48179e-23	-2.11159	-2.32357	5.41393e-21	-2.21367	-2.33298	2.43771e-12	-2.11156	-2.3264
56200466	chr1:56200466:G:A	1.37855e-22	-7.39038e-10	-2.2048	6.46035e-20	-7.39038e-10	-2.06736	2.77105e-11	-7.39038e-10	-2.0072
56200765	chr1:56200765:A:G	1.88695e-23	-2.05835	-2.1351	8.55925e-21	-1.92373	-2.16488	2.97025e-12	-2.05829	-2.18208
56200968	chr1:56200968:C:G	2.52644e-22	-7.39038e-10	-1.59902	1.10806e-19	-7.39038e-10	-1.52784	3.55076e-11	-7.39038e-10	-1.75927
56201083	chr1:56201083:A:C	1.24215e-22	-7.39038e-10	-2.30899	5.34229e-20	-7.39038e-10	-2.25739	2.37316e-11	-7.39038e-10	-2.16221
56201137	chr1:56201137:G:A	2.10205e-23	-1.96969	-2.11581	9.17237e-21	-2.05485	-1.96458	3.54408e-12	-1.96975	-2.09398
56201440	chr1:56201440:G:A	1.37747e-22	-7.39038e-10	-2.20558	5.78768e-20	-7.39038e-10	-2.17731	2.17634e-11	-7.39038e-10	-2.24878
56201572	chr1:56201572:T:G	2.07104e-23	-1.98554	-2.11482	9.12853e-21	-2.07103	-1.95319	3.48449e-12	-1.9856	-2.09509
56201867	chr1:56201867:T:C	2.25584e-23	-2.18674	-1.82815	9.56452e-21	-2.21348	-1.76408	3.20967e-12	-2.18676	-1.97608
56202491	chr1:56202491:G:A	6.2688e-23	-1.67229	-1.32054	4.92845e-20	-1.01669	-1.32132	7.13553e-12	-1.67233	-1.6916
56202800	chr1:56202800:C:T	1.67194e-23	-2.0473	-2.26713	7.82106e-21	-1.9069	-2.27191	2.7278e-12	-2.04724	-2.27828
56203906	chr1:56203906:A:C	1.23058e-22	-7.39038e-10	-2.31834	5.25061e-20	-7.39038e-10	-2.2747	2.0026e-11	-7.39038e-10	-2.33198
56204018	chr1:56204018:G:A	1.85537e-23	-2.03495	-2.17538	7.95997e-21	-2.04824	-2.11297	3.35065e-12	-2.03498	-2.08488
56204153	chr1:56204153:A:G	1.21592e-22	-7.39038e-10	-2.33033	4.95767e-20	-7.39038e-10	-2.33211	2.01016e-11	-7.39038e-10	-2.32821
56204421	chr1:56204421:T:C	2.09463e-23	-2.19837	-1.89067	9.04296e-21	-2.21025	-1.82339	3.02705e-12	-2.19839	-2.02304
56204428	chr1:56204428:G:A	1.94042e-23	-1.91563	-2.24987	8.38939e-21	-1.81735	-2.29131	2.9836e-12	-1.91572	-2.32017
56204568	chr1:56204568:T:C	2.36927e-23	-2.11255	-1.85329	1.20427e-20	-2.0416	-1.70557	3.45022e-12	-2.11252	-1.97806
56204661	chr1:56204661:A:G	1.30458e-22	-7.39038e-10	-2.25995	5.97965e-20	-7.39038e-10	-2.14468	2.54661e-11	-7.39038e-10	-2.09166
56204766	chr1:56204766:T:C	1.21291e-22	-7.39038e-10	-2.33281	5.00913e-20	-7.39038e-10	-2.32178	2.04062e-11	-7.39038e-10	-2.31317
56205554	chr1:56205554:T:G	3.2769e-22	-7.39038e-10	-1.33893	6.74165e-20	-7.39038e-10	-2.02474	2.42796e-11	-7.39038e-10	-2.13938
56205714	chr1:56205714:A:G	1.21221e-22	-7.39038e-10	-2.33339	4.99496e-20	-7.39038e-10	-2.32461	2.03286e-11	-7.39038e-10	-2.31699
56206434	chr1:56206434:G:A	2.39575e-23	-2.10364	-1.85108	1.22223e-20	-2.02965	-1.70271	3.4888e-12	-2.10361	-1.97585
56206464	chr1:56206464:G:A	2.39536e-23	-2.10117	-1.85371	1.22185e-20	-2.02659	-1.70608	3.48823e-12	-2.10114	-1.97848
56206716	chr1:56206716:A:C	1.22258e-22	-7.39038e-10	-2.32486	5.03781e-20	-7.39038e-10	-2.31607	2.03098e-11	-7.39038e-10	-2.31791
56207778	chr1:56207778:A:G	3.11506e-23	-2.19501	-1.49716	1.5851e-20	-2.20684	-1.26555	4.97524e-12	-2.19504	-1.5295
56207873	chr1:56207873:C:G	1.21255e-22	-7.39038e-10	-2.3331	5.00141e-20	-7.39038e-10	-2.32332	2.03639e-11	-7.39038e-10	-2.31525
56208078	chr1:56208078:T:C	1.72184e-22	-1.98244	-4.84864e-09	7.74284e-20	-1.88627	-4.84864e-09	2.84053e-11	-1.98244	-4.84864e-09
56208146	chr1:56208146:G:T	1.2181e-22	-7.39038e-10	-2.32854	4.95381e-20	-7.39038e-10	-2.33288	2.0109e-11	-7.39038e-10	-2.32785
56208622	chr1:56208622:A:G	2.41679e-23	-2.08931	-1.85666	1.23705e-20	-2.01059	-1.70972	3.5207e-12	-2.08928	-1.98107
56208762	chr1:56208762:T:C	1.21539e-22	-7.39038e-10	-2.33077	4.95925e-20	-7.39038e-10	-2.33179	2.01139e-11	-7.39038e-10	-2.3276
56209092	chr1:56209092:A:G	2.54618e-23	-2.0929	-1.80093	1.31065e-20	-2.01541	-1.64711	3.67688e-12	-2.09286	-1.93409
56209148	chr1:56209148:G:A	1.33516e-22	-7.39038e-10	-2.23677	5.50387e-20	-7.39038e-10	-2.22759	2.42854e-11	-7.39038e-10	-2.13914
56209282	chr1:56209282:T:C	1.21672e-22	-7.39038e-10	-2.32967	4.95725e-20	-7.39038e-10	-2.33219	2.00955e-11	-7.39038e-10	-2.32852
56209329	chr1:56209329:A:G	2.00235e-23	-2.11922	-2.01487	9.88023e-21	-2.04799	-1.89711	2.94999e-12	-2.11919	-2.12802
56209917	chr1:56209917:A:G	1.31429e-22	-7.39038e-10	-2.25254	5.25404e-20	-7.39038e-10	-2.27405	2.12497e-11	-7.39038e-10	-2.27267
56210404	chr1:56210404:C:T	1.8617e-23	-2.03186	-2.17506	8.0154e-21	-2.04169	-2.11257	3.36248e-12	-2.03189	-2.08445
56210506	chr1:56210506:T:C	2.02123e-23	-2.19978	-1.92493	8.7063e-21	-2.20198	-1.8696	2.90579e-12	-2.1998	-2.06251
56210975	chr1:56210975:G:A	1.31919e-22	-7.39038e-10	-2.24881	5.35914e-20	-7.39038e-10	-2.25424	2.29535e-11	-7.39038e-10	-2.19554
56211236	chr1:56211236:A:G	2.40225e-23	-2.09873	-1.85329	1.22759e-20	-2.02242	-1.70557	3.49825e-12	-2.09869	-1.97806
56211298	chr1:56211298:A:C	1.26357e-22	-7.39038e-10	-2.29189	5.20286e-20	-7.39038e-10	-2.28383	2.0117e-11	-7.39038e-10	-2.32745
56211500	chr1:56211500:G:GA	1.70166e-23	-2.21073	-2.08608	7.49608e-21	-2.17669	-2.04456	2.48647e-12	-2.21073	-2.20742
56211709	chr1:56211709:T:C	2.39002e-22	-7.39038e-10	-1.65453	1.22824e-19	-7.39038e-10	-1.42487	3.51017e-11	-7.39038e-10	-1.77076
56211723	chr1:56211723:C:T	1.35902e-22	-7.39038e-10	-2.21907	5.29428e-20	-7.39038e-10	-2.26642	2.26433e-11	-7.39038e-10	-2.20915
56212136	chr1:56212136:G:C	1.4616e-22	-7.39038e-10	-2.1463	5.59369e-20	-7.39038e-10	-2.2114	2.4294e-11	-7.39038e-10	-2.13879
56212460	chr1:56212460:G:A	1.90665e-22	-1.88048	-4.84864e-09	7.66104e-20	-1.89689	-4.84864e-09	3.14533e-11	-1.88051	-4.84864e-09
56213166	chr1:56213166:C:T	1.21228e-22	-7.39038e-10	-2.33333	4.99667e-20	-7.39038e-10	-2.32427	2.03331e-11	-7.39038e-10	-2.31676
56213252	chr1:56213252:T:C	1.63101e-22	-7.39038e-10	-2.03663	8.07367e-20	-7.39038e-10	-1.84443	2.84437e-11	-7.39038e-10	-1.98109
56214432	chr1:56214432:C:A	1.59071e-22	-2.06165	-4.84864e-09	6.24313e-20	-2.10156	-4.84864e-09	2.62423e-11	-2.06164	-4.84864e-09
56215352	chr1:56215352:T:C	1.60508e-23	-2.1822	-2.17304	6.31196e-21	-2.21378	-2.1794	2.55599e-12	-2.18223	-2.20835
56215421	chr1:56215421:C:T	2.76938e-22	-7.39038e-10	-1.50721	1.21353e-19	-7.39038e-10	-1.43692	3.83161e-11	-7.39038e-10	-1.68314
56215709	chr1:56215709:G:A	1.6562e-22	-2.0213	-4.84864e-09	6.46529e-20	-2.06659	-4.84864e-09	2.73227e-11	-2.02129	-4.84864e-09
56215833	chr1:56215833:C:T	1.36101e-22	-7.39038e-10	-2.2176	5.35253e-20	-7.39038e-10	-2.25547	2.28527e-11	-7.39038e-10	-2.19994
56215873	chr1:56215873:G:A	1.59984e-23	-2.02513	-2.33338	5.55332e-21	-2.19849	-2.32274	2.69991e-12	-2.02508	-2.31072
56216398	chr1:56216398:TC:T	1.62571e-23	-2.21353	-2.12895	7.29752e-21	-2.21227	-2.03583	2.45274e-12	-2.21353	-2.21828
56216443	chr1:56216443:A:C	2.16311e-22	-7.39038e-10	-1.75428	8.84161e-20	-7.39038e-10	-1.75357	3.42781e-11	-7.39038e-10	-1.79451
56216918	chr1:56216918:T:G	1.65243e-22	-2.02358	-4.84864e-09	6.45518e-20	-2.06816	-4.84864e-09	2.72606e-11	-2.02357	-4.84864e-09
56217602	chr1:56217602:G:A	1.35408e-22	-7.39038e-10	-2.22271	5.10192e-20	-7.39038e-10	-2.30342	2.0779e-11	-7.39038e-10	-2.29507
56217814	chr1:56217814:C:T	1.46932e-22	-2.14103	-4.84864e-09	6.27669e-20	-2.0962	-4.84864e-09	2.42397e-11	-2.14102	-4.84864e-09
56218303	chr1:56218303:A:G	2.15393e-23	-2.02194	-2.03918	9.33422e-21	-2.03568	-1.96626	3.93219e-12	-2.02197	-1.93785
56218423	chr1:56218423:G:C	1.65554e-22	-7.39038e-10	-2.0217	7.5117e-20	-7.39038e-10	-1.91658	2.63739e-11	-7.39038e-10	-2.05664
56218565	chr1:56218565:G:C	1.61502e-22	-7.39038e-10	-2.04648	6.31045e-20	-7.39038e-10	-2.09083	2.44481e-11	-7.39038e-10	-2.13246
56218579	chr1:56218579:A:G	1.87612e-22	-1.89662	-4.84864e-09	9.11719e-20	-1.72288	-4.84864e-09	3.09504e-11	-1.89663	-4.84864e-09
56218595	chr1:56218595:G:A	2.51404e-21	-7.39038e-10	0.698648	7.31646e-19	-7.39038e-10	0.35967	3.43036e-10	-7.39038e-10	0.508823
56218785	chr1:56218785:G:T	1.61502e-22	-7.39038e-10	-2.04648	6.31045e-20	-7.39038e-10	-2.09083	2.44481e-11	-7.39038e-10	-2.13246
56219018	chr1:56219018:A:C	1.22909e-22	-7.39038e-10	-2.31955	5.72195e-20	-7.39038e-10	-2.18873	2.35502e-11	-7.39038e-10	-2.16988
56219166	chr1:56219166:G:A	5.47137e-23	-1.72376	-1.40513	5.69524e-20	-0.961614	-1.2318	7.16651e-12	-1.72379	-1.6358
56219668	chr1:56219668:G:A	1.66659e-23	-1.98455	-2.33309	5.65325e-21	-2.18522	-2.31818	2.82989e-12	-1.98448	-2.30429
56219761	chr1:56219761:T:C	1.5572e-23	-2.09804	-2.28749	6.55079e-21	-2.04082	-2.31522	2.56972e-12	-2.09799	-2.28722
56219962	chr1:56219962:T:C	2.5021e-22	-7.39038e-10	-1.6087	6.28673e-20	-7.39038e-10	-2.0946	2.3731e-11	-7.39038e-10	-2.16223
56220243	chr1:56220243:C:T	2.65809e-22	-7.39038e-10	-1.54822	1.20662e-19	-7.39038e-10	-1.44263	5.29919e-11	-7.39038e-10	-1.35888
56220371	chr1:56220371:C:T	1.69484e-22	-1.99824	-4.84864e-09	5.93739e-20	-2.15177	-4.84864e-09	2.79597e-11	-1.99825	-4.84864e-09
56220538	chr1:56220538:T:G	1.9393e-22	-7.39038e-10	-1.8635	7.89409e-20	-7.39038e-10	-1.86693	3.07973e-11	-7.39038e-10	-1.90159
56220626	chr1:56220626:C:T	1.63384e-23	-2.2112	-2.12628	7.30834e-21	-2.2138	-2.03281	2.4631e-12	-2.2112	-2.21639
56220638	chr1:56220638:A:G	1.3262e-22	-7.39038e-10	-2.24351	5.25219e-20	-7.39038e-10	-2.2744	2.12049e-11	-7.39038e-10	-2.27478
```
