## Supplementary material for "Characterization of shared and ancestry-specific signals driving complex traits using multi-ancestry fine-mapping": susiex_nc3.cs80.snp (part 2 of 2)

```
56220950	chr1:56220950:A:G	1.6173e-23	-2.01509	-2.33257	5.60771e-21	-2.19623	-2.31526	2.7557e-12	-2.01504	-2.30031
56221097	chr1:56221097:T:C	1.63246e-23	-2.21205	-2.12628	7.30955e-21	-2.21364	-2.03281	2.46102e-12	-2.21205	-2.21639
56221561	chr1:56221561:T:C	1.23561e-22	-7.39038e-10	-2.31426	5.09072e-20	-7.39038e-10	-2.30562	2.00452e-11	-7.39038e-10	-2.33102
56221838	chr1:56221838:C:A	1.59994e-23	-2.02507	-2.33338	5.54913e-21	-2.1993	-2.32268	2.70018e-12	-2.02502	-2.31068
56222670	chr1:56222670:A:G	2.51464e-23	-2.17362	-1.73267	9.76777e-21	-2.21343	-1.74311	3.84155e-12	-2.17365	-1.80948
56223362	chr1:56223362:T:C	3.69565e-23	-1.54281	-1.97845	1.50458e-20	-1.70975	-1.81478	6.38153e-12	-1.54292	-1.93269
56223533	chr1:56223533:T:C	1.60082e-23	-2.19688	-2.16102	6.43436e-21	-2.21281	-2.16116	2.55675e-12	-2.1969	-2.19338
56223575	chr1:56223575:T:C	1.40619e-22	-2.18494	-4.84864e-09	5.86797e-20	-2.16353	-4.84864e-09	2.31982e-11	-2.18494	-4.84864e-09
56223618	chr1:56223618:A:T	1.21437e-22	-7.39038e-10	-2.3316	5.02067e-20	-7.39038e-10	-2.31948	2.04564e-11	-7.39038e-10	-2.31072
56223638	chr1:56223638:C:A	1.44565e-22	-7.39038e-10	-2.15727	5.76261e-20	-7.39038e-10	-2.18165	2.68313e-11	-7.39038e-10	-2.03945
56223693	chr1:56223693:A:G	3.8419e-23	-1.5162	-1.96625	1.56191e-20	-1.68655	-1.80059	6.64126e-12	-1.51631	-1.91941
56223738	chr1:56223738:A:T	1.68111e-23	-1.99814	-2.31081	7.42611e-21	-1.89732	-2.33331	2.73056e-12	-1.9981	-2.32641
56224126	chr1:56224126:C:T	1.8495e-22	-1.79949	-0.111423	1.06292e-19	-1.66297	0.0935402	1.66158e-11	-1.79945	-0.719203
56224166	chr1:56224166:C:T	1.24907e-22	-7.39038e-10	-2.30343	6.10001e-20	-7.39038e-10	-2.12475	2.51294e-11	-7.39038e-10	-2.10498
56224167	chr1:56224167:G:A	1.39203e-22	-7.39038e-10	-2.19506	5.56307e-20	-7.39038e-10	-2.21689	2.55033e-11	-7.39038e-10	-2.09021
56224213	chr1:56224213:C:T	1.77806e-22	-7.39038e-10	-1.9503	7.17083e-20	-7.39038e-10	-1.96302	3.03191e-11	-7.39038e-10	-1.91724
56224255	chr1:56224255:C:T	4.37177e-23	-1.94118	-1.41207	3.88243e-20	-1.29817	-1.27841	5.51739e-12	-1.94121	-1.6799
56224344	chr1:56224344:A:G	1.30072e-22	-7.39038e-10	-2.26291	5.00718e-20	-7.39038e-10	-2.32217	2.02676e-11	-7.39038e-10	-2.31999
56224379	chr1:56224379:T:C	1.95421e-22	-7.39038e-10	-1.85584	8.0301e-20	-7.39038e-10	-1.84985	3.11855e-11	-7.39038e-10	-1.88906
56224409	chr1:56224409:G:A	3.74632e-23	-1.55434	-1.9533	1.53228e-20	-1.72085	-1.78544	6.47699e-12	-1.55444	-1.90632
56224449	chr1:56224449:A:G	2.03906e-23	-2.04458	-2.07134	8.83708e-21	-2.0577	-1.99897	3.70819e-12	-2.04461	-1.97386
56224499	chr1:56224499:A:T	3.62096e-22	-1.23909	-4.84864e-09	2.59088e-19	-0.67846	-4.84864e-09	5.97378e-11	-1.23905	-4.84864e-09
56224600	chr1:56224600:C:T	1.61418e-22	-2.04701	-4.84864e-09	5.66461e-20	-2.1988	-4.84864e-09	2.66285e-11	-2.04703	-4.84864e-09
56224647	chr1:56224647:T:C	2.20436e-23	-2.18479	-1.85318	8.84226e-21	-2.2136	-1.84249	3.35217e-12	-2.18483	-1.93458
56224752	chr1:56224752:A:G	2.28718e-23	-2.17889	-1.8222	9.08397e-21	-2.21381	-1.8153	3.4972e-12	-2.17893	-1.89813
56225202	chr1:56225202:C:G	2.11764e-23	-2.1042	-1.97391	8.34506e-21	-2.19321	-1.92075	3.41537e-12	-2.10426	-1.99647
56225421	chr1:56225421:A:G	1.61522e-22	-2.04636	-4.84864e-09	6.32595e-20	-2.08838	-4.84864e-09	2.66467e-11	-2.04635	-4.84864e-09
56225671	chr1:56225671:CT:C	3.20986e-23	-1.66807	-1.99411	1.3307e-20	-1.81446	-1.83288	5.54502e-12	-1.66817	-1.94794
56226249	chr1:56226249:GAC:G	1.6578e-23	-2.19881	-2.12411	7.36223e-21	-2.2092	-2.03007	2.49822e-12	-2.19882	-2.21461
56226381	chr1:56226381:T:A	2.01019e-23	-2.06623	-2.06396	8.74866e-21	-2.07615	-1.99057	3.66028e-12	-2.06625	-1.96522
56226404	chr1:56226404:C:A	4.13786e-23	-1.94029	-1.46795	3.67813e-20	-1.29626	-1.33437	5.28729e-12	-1.94032	-1.72339
56226876	chr1:56226876:C:T	4.89789e-23	-1.76015	-1.47946	4.95652e-20	-1.01988	-1.31246	6.49418e-12	-1.76018	-1.69792
56226886	chr1:56226886:A:T	1.23097e-22	-7.39038e-10	-2.31803	4.96153e-20	-7.39038e-10	-2.33133	1.99984e-11	-7.39038e-10	-2.33336
56227072	chr1:56227072:A:G	1.21947e-22	-7.39038e-10	-2.32741	4.96372e-20	-7.39038e-10	-2.33089	2.10487e-11	-7.39038e-10	-2.28217
56227773	chr1:56227773:C:T	1.23589e-22	-7.39038e-10	-2.31404	4.98166e-20	-7.39038e-10	-2.32728	2.05699e-11	-7.39038e-10	-2.30518
56227883	chr1:56227883:ACACACACACACACACACAGAGG:A	1.48807e-23	-2.10022	-2.33071	5.53621e-21	-2.21344	-2.31087	2.55222e-12	-2.10018	-2.29187
56227994	chr1:56227994:G:A	1.43075e-22	-7.39038e-10	-2.16763	6.3192e-20	-7.39038e-10	-2.08945	2.32871e-11	-7.39038e-10	-2.18111
56228071	chr1:56228071:C:G	2.01624e-23	-2.21143	-1.91575	8.3079e-21	-2.21373	-1.90469	3.15399e-12	-2.21143	-1.96891
56228227	chr1:56228227:T:C	2.17915e-23	-1.74519	-2.30429	9.67624e-21	-1.64399	-2.32196	3.66621e-12	-1.74529	-2.28456
56228507	chr1:56228507:C:T	2.02176e-23	-2.19036	-1.93409	8.14825e-21	-2.21309	-1.92474	3.12407e-12	-2.19039	-1.99949
56228788	chr1:56228788:C:A	1.981e-23	-2.1921	-1.95271	8.03693e-21	-2.21282	-1.93876	3.05255e-12	-2.19212	-2.02091
56229281	chr1:56229281:T:C	1.21979e-22	-7.39038e-10	-2.32715	4.96457e-20	-7.39038e-10	-2.33071	2.10662e-11	-7.39038e-10	-2.28135
56229371	chr1:56229371:C:T	2.05855e-23	-1.80092	-2.3055	9.05369e-21	-1.70981	-2.32265	3.47248e-12	-1.80101	-2.28313
56229376	chr1:56229376:C:T	1.61447e-23	-2.10027	-2.24914	7.80092e-21	-2.11909	-2.06229	2.78165e-12	-2.10022	-2.20575
56229502	chr1:56229502:A:G	1.61566e-22	-2.04609	-4.84864e-09	7.68724e-20	-1.89348	-4.84864e-09	2.66536e-11	-2.04609	-4.84864e-09
56229596	chr1:56229596:T:A	1.66375e-23	-2.10817	-2.21116	6.85714e-21	-2.04545	-2.26489	2.75821e-12	-2.10814	-2.20629
56229932	chr1:56229932:G:A	2.94776e-22	-1.44478	-4.84864e-09	7.60717e-20	-1.90395	-4.84864e-09	4.8627e-11	-1.44483	-4.84864e-09
56230026	chr1:56230026:G:A	1.32751e-22	-7.39038e-10	-2.24253	5.94281e-20	-7.39038e-10	-2.15086	2.54715e-11	-7.39038e-10	-2.09145
56230235	chr1:56230235:A:G	1.67314e-23	-2.0615	-2.25222	8.01675e-21	-2.08478	-2.06932	2.87926e-12	-2.06143	-2.21005
56230485	chr1:56230485:G:A	1.92531e-23	-2.19497	-1.97836	7.78589e-21	-2.21209	-1.97123	2.97897e-12	-2.19499	-2.04244
56230569	chr1:56230569:T:G	1.97404e-23	-1.95094	-2.19739	7.13686e-21	-1.9535	-2.31685	2.9502e-12	-1.95086	-2.29629
56230701	chr1:56230701:T:A	4.17636e-23	-1.77337	-1.6256	4.17879e-20	-1.04078	-1.46224	5.69431e-12	-1.77341	-1.81614
56231573	chr1:56231573:T:G	1.9486e-23	-2.19269	-1.96861	7.86522e-21	-2.21268	-1.9605	3.02693e-12	-2.19272	-2.02875
56231724	chr1:56231724:T:A	1.64039e-23	-2.07823	-2.25525	6.82328e-21	-2.02113	-2.29416	2.70562e-12	-2.07818	-2.25551
56231744	chr1:56231744:G:A	1.9515e-23	-2.19787	-1.96195	7.91701e-21	-2.21106	-1.95556	3.01375e-12	-2.19789	-2.02794
56232004	chr1:56232004:T:C	3.01359e-23	-1.65854	-2.06675	1.21857e-20	-1.80739	-1.92798	5.14765e-12	-1.65863	-2.03184
56232470	chr1:56232470:TA:T	1.97225e-23	-1.97618	-2.17306	7.02429e-21	-1.97837	-2.30788	2.91442e-12	-1.9761	-2.28324
56232623	chr1:56232623:T:C	1.95021e-23	-2.20445	-1.95602	8.00906e-21	-2.20709	-1.94797	3.01321e-12	-2.20447	-2.02154
56232649	chr1:56232649:C:T	1.65865e-23	-1.99235	-2.33007	7.47625e-21	-1.89554	-2.32835	2.72739e-12	-1.9923	-2.33336
56232782	chr1:56232782:A:C	1.21857e-22	-7.39038e-10	-2.32815	4.96121e-20	-7.39038e-10	-2.33139	2.09952e-11	-7.39038e-10	-2.28472
56233024	chr1:56233024:C:T	2.8822e-23	-1.68929	-2.08057	1.16593e-20	-1.83593	-1.94359	4.92619e-12	-1.68938	-2.04506
56233121	chr1:56233121:C:T	1.2123e-22	-7.39038e-10	-2.33331	4.95493e-20	-7.39038e-10	-2.33266	2.04313e-11	-7.39038e-10	-2.31194
56233471	chr1:56233471:T:A	2.42377e-23	-1.75591	-2.18718	1.00646e-20	-1.68072	-2.24588	3.51097e-12	-1.75601	-2.31712
56233518	chr1:56233518:A:G	1.99575e-23	-2.20075	-1.93664	8.15695e-21	-2.2096	-1.92716	3.07233e-12	-2.20077	-2.0058
56234310	chr1:56234310:G:A	1.5917e-23	-2.03347	-2.33014	7.32617e-21	-1.93467	-2.3095	2.65882e-12	-2.03344	-2.3177
56234379	chr1:56234379:T:C	1.69186e-22	-7.39038e-10	-2	7.01409e-20	-7.39038e-10	-1.98512	3.16429e-11	-7.39038e-10	-1.8745
56234440	chr1:56234440:T:G	1.48003e-22	-7.39038e-10	-2.13377	6.99082e-20	-7.39038e-10	-1.98844	3.0315e-11	-7.39038e-10	-1.91737
56234559	chr1:56234559:A:T	1.2591e-22	-7.39038e-10	-2.29543	4.95857e-20	-7.39038e-10	-2.33193	2.0041e-11	-7.39038e-10	-2.33123
56234646	chr1:56234646:T:C	1.21821e-22	-7.39038e-10	-2.32845	4.95174e-20	-7.39038e-10	-2.3333	2.00124e-11	-7.39038e-10	-2.33266
56234702	chr1:56234702:G:T	1.33795e-23	-2.21134	-2.32594	5.57344e-21	-2.21381	-2.3038	2.19221e-12	-2.21135	-2.33276
56234895	chr1:56234895:G:A	2.10825e-23	-2.19708	-1.88548	1.11065e-20	-2.07592	-1.75218	3.02665e-12	-2.19707	-2.02449
56234932	chr1:56234932:T:C	2.04451e-23	-1.80895	-2.30431	8.98214e-21	-1.71852	-2.32187	3.43985e-12	-1.80904	-2.28454
56235035	chr1:56235035:A:T	6.75586e-21	1.68717	-4.84864e-09	6.94927e-18	2.61077	-4.84864e-09	1.11494e-09	1.68755	-4.84864e-09
56235207	chr1:56235207:T:C	1.21381e-22	-7.39038e-10	-2.33206	4.98143e-20	-7.39038e-10	-2.32732	2.00699e-11	-7.39038e-10	-2.32979
56235286	chr1:56235286:C:T	1.53047e-23	-2.1049	-2.29794	6.50786e-21	-2.04325	-2.31937	2.55294e-12	-2.10487	-2.2869
56235495	chr1:56235495:T:C	2.00484e-23	-2.20025	-1.9326	8.18816e-21	-2.20987	-1.92307	3.08519e-12	-2.20027	-2.00213
56236479	chr1:56236479:A:T	1.27555e-22	-7.39038e-10	-2.28245	5.1223e-20	-7.39038e-10	-2.29944	2.06658e-11	-7.39038e-10	-2.30054
56236563	chr1:56236563:G:A	1.32967e-23	-2.21281	-2.33067	5.51758e-21	-2.2135	-2.31419	2.18785e-12	-2.21281	-2.33328
56236569	chr1:56236569:G:A	1.32928e-23	-2.21228	-2.3315	5.50314e-21	-2.21371	-2.31659	2.18959e-12	-2.21228	-2.33301
56236772	chr1:56236772:A:T	2.0355e-23	-2.19778	-1.91989	8.28869e-21	-2.21095	-1.90979	3.12923e-12	-2.19781	-1.99042
56236806	chr1:56236806:A:G	2.009e-23	-1.81014	-2.32064	8.72926e-21	-1.74186	-2.32709	3.29213e-12	-1.81023	-2.32725
56236905	chr1:56236905:T:A	2.01625e-23	-1.83062	-2.29655	8.80639e-21	-1.74318	-2.31696	3.33587e-12	-1.83072	-2.29356
56236941	chr1:56236941:T:C	1.9795e-23	-2.20342	-1.94215	8.13791e-21	-2.20771	-1.93139	3.05046e-12	-2.20344	-2.01028
56236987	chr1:56236987:T:G	1.21234e-22	-7.39038e-10	-2.33327	4.98516e-20	-7.39038e-10	-2.32658	2.02719e-11	-7.39038e-10	-2.31978
56237075	chr1:56237075:C:G	1.21231e-22	-7.39038e-10	-2.3333	4.98409e-20	-7.39038e-10	-2.32679	2.0266e-11	-7.39038e-10	-2.32007
56237095	chr1:56237095:G:A	1.74713e-23	-1.93709	-2.33335	5.73102e-21	-2.16653	-2.32321	2.94592e-12	-1.93703	-2.31156
56237113	chr1:56237113:A:G	1.93574e-23	-2.20233	-1.9656	7.93062e-21	-2.20844	-1.95646	2.988e-12	-2.20235	-2.03206
56237353	chr1:56237353:G:A	1.33494e-22	-7.39038e-10	-2.23694	5.39593e-20	-7.39038e-10	-2.2474	2.0895e-11	-7.39038e-10	-2.2895
56237508	chr1:56237508:C:T	1.93983e-23	-1.84371	-2.32211	8.40424e-21	-1.7787	-2.32819	3.18713e-12	-1.8438	-2.3261
56237724	chr1:56237724:A:G	1.3394e-23	-2.21116	-2.32503	5.57937e-21	-2.2138	-2.30275	2.19312e-12	-2.21117	-2.33252
56237741	chr1:56237741:A:G	1.88872e-23	-2.19475	-1.99777	7.67269e-21	-2.21204	-1.98592	2.90737e-12	-2.19477	-2.06699
56237774	chr1:56237774:A:G	1.36529e-22	-7.39038e-10	-2.21446	6.17911e-20	-7.39038e-10	-2.11187	2.66334e-11	-7.39038e-10	-2.04685
56237822	chr1:56237822:T:C	1.58078e-22	-2.06791	-4.84864e-09	6.2095e-20	-2.10696	-4.84864e-09	2.60784e-11	-2.06791	-4.84864e-09
56238161	chr1:56238161:T:C	1.71219e-23	-1.96463	-2.32601	7.01135e-21	-1.96851	-2.31958	2.81093e-12	-1.96455	-2.33095
56238203	chr1:56238203:G:T	1.4552e-22	-7.39038e-10	-2.15069	6.6285e-20	-7.39038e-10	-2.04166	2.95752e-11	-7.39038e-10	-1.94208
56238214	chr1:56238214:C:T	1.65142e-23	-2.20225	-2.12453	7.34203e-21	-2.21121	-2.0308	2.48843e-12	-2.20226	-2.2151
56238243	chr1:56238243:G:A	1.72724e-23	-1.95365	-2.32824	7.11461e-21	-1.95738	-2.31609	2.84645e-12	-1.95357	-2.32937
56238278	chr1:56238278:GCCT:G	1.49301e-23	-2.09816	-2.32946	6.53275e-21	-2.02561	-2.33319	2.46259e-12	-2.09813	-2.32967
56238431	chr1:56238431:C:T	1.21947e-22	-7.39038e-10	-2.32741	4.96372e-20	-7.39038e-10	-2.33089	2.10487e-11	-7.39038e-10	-2.28217
56238564	chr1:56238564:G:A	1.69072e-23	-1.97311	-2.33015	7.00479e-21	-1.97759	-2.31145	2.79792e-12	-1.97303	-2.32711
56238805	chr1:56238805:A:G	1.42419e-22	-2.17222	-4.84864e-09	5.69527e-20	-2.19341	-4.84864e-09	2.3495e-11	-2.17222	-4.84864e-09
56239145	chr1:56239145:G:A	1.24086e-22	-7.39038e-10	-2.31002	4.99712e-20	-7.39038e-10	-2.32418	2.0282e-11	-7.39038e-10	-2.31928
56239197	chr1:56239197:A:T	3.05321e-23	-2.212	-1.50022	1.31051e-20	-2.20391	-1.45872	4.9712e-12	-2.21201	-1.51334
56239350	chr1:56239350:T:C	8.98088e-22	-0.330732	-4.84864e-09	4.64917e-19	-0.0937678	-4.84864e-09	1.48166e-10	-0.330678	-4.84864e-09
56239619	chr1:56239619:C:T	1.21222e-22	-7.39038e-10	-2.33338	4.98251e-20	-7.39038e-10	-2.32711	2.02525e-11	-7.39038e-10	-2.32074
56239743	chr1:56239743:C:A	1.76295e-22	-7.39038e-10	-1.95884	8.55956e-20	-7.39038e-10	-1.78599	3.89247e-11	-7.39038e-10	-1.66738
56239841	chr1:56239841:C:T	1.84108e-22	-7.39038e-10	-1.91548	9.01649e-20	-7.39038e-10	-1.73399	4.12221e-11	-7.39038e-10	-1.61004
56239913	chr1:56239913:G:A	2.01568e-23	-2.20605	-1.92141	8.34861e-21	-2.21183	-1.90171	3.14066e-12	-2.20605	-1.97853
56240091	chr1:56240091:T:TA	2.08298e-22	-7.39038e-10	-1.79203	8.62301e-20	-7.39038e-10	-1.77861	3.33435e-11	-7.39038e-10	-1.82215
56240499	chr1:56240499:G:A	1.49125e-23	-2.2004	-2.22841	8.29723e-21	-2.11892	-2.00079	2.4784e-12	-2.20038	-2.22102
56240602	chr1:56240602:C:T	2.2059e-23	-2.20055	-1.83673	9.05314e-21	-2.20968	-1.82284	3.34152e-12	-2.20057	-1.92202
56241237	chr1:56241237:C:T	2.11916e-22	-7.39038e-10	-1.77481	8.75078e-20	-7.39038e-10	-1.7639	3.38788e-11	-7.39038e-10	-1.80622
56241240	chr1:56241240:C:A	1.67371e-22	-2.01079	-4.84864e-09	6.51646e-20	-2.05871	-4.84864e-09	2.76115e-11	-2.01078	-4.84864e-09
56241371	chr1:56241371:C:A	4.11484e-22	-1.11123	-4.84864e-09	5.47328e-19	0.0694205	-4.84864e-09	6.78956e-11	-1.11104	-4.84864e-09
56241668	chr1:56241668:A:G	1.41117e-22	-2.18141	-4.84864e-09	5.63227e-20	-2.20453	-4.84864e-09	2.32804e-11	-2.1814	-4.84864e-09
56241699	chr1:56241699:G:A	1.23798e-22	-7.39038e-10	-2.31235	4.99386e-20	-7.39038e-10	-2.32483	2.02641e-11	-7.39038e-10	-2.32016
56241795	chr1:56241795:T:G	1.83629e-22	-7.39038e-10	-1.91808	8.98991e-20	-7.39038e-10	-1.73694	4.10844e-11	-7.39038e-10	-1.61338
56241832	chr1:56241832:C:T	1.71407e-22	-7.39038e-10	-1.98696	8.42876e-20	-7.39038e-10	-1.80139	3.69777e-11	-7.39038e-10	-1.7187
56241947	chr1:56241947:G:T	1.6012e-22	-2.05507	-4.84864e-09	7.19944e-20	-1.95904	-4.84864e-09	2.64158e-11	-2.05505	-4.84864e-09
56241965	chr1:56241965:T:G	3.54542e-23	-1.55789	-2.00487	1.30656e-20	-1.88475	-1.7809	6.65824e-12	-1.55801	-1.87515
56242190	chr1:56242190:A:G	1.92184e-23	-2.20294	-1.97219	7.92025e-21	-2.20823	-1.95797	2.99277e-12	-2.20296	-2.02985
56242353	chr1:56242353:T:C	2.0078e-22	-7.39038e-10	-1.82879	1.01593e-19	-7.39038e-10	-1.61465	4.70242e-11	-7.39038e-10	-1.47835
56242481	chr1:56242481:A:G	1.53488e-22	-7.39038e-10	-2.09738	6.42574e-20	-7.39038e-10	-2.07273	2.76843e-11	-7.39038e-10	-2.00815
56242538	chr1:56242538:T:C	1.37588e-23	-2.21323	-2.29609	5.73479e-21	-2.1954	-2.29368	2.2295e-12	-2.21323	-2.314
56242593	chr1:56242593:C:T	1.21236e-22	-7.39038e-10	-2.33326	4.98559e-20	-7.39038e-10	-2.32649	2.02745e-11	-7.39038e-10	-2.31965
56242646	chr1:56242646:T:C	2.08006e-23	-1.80128	-2.29473	9.34668e-21	-1.72106	-2.27955	4.04216e-12	-1.80138	-2.13085
56242810	chr1:56242810:G:A	1.71407e-22	-7.39038e-10	-1.98696	8.42876e-20	-7.39038e-10	-1.80139	3.69777e-11	-7.39038e-10	-1.7187
56243044	chr1:56243044:C:T	1.82435e-22	-7.39038e-10	-1.92461	8.88088e-20	-7.39038e-10	-1.74914	4.05749e-11	-7.39038e-10	-1.62586
56243248	chr1:56243248:C:T	1.77311e-23	-2.18811	-2.06756	8.55725e-21	-2.2009	-1.88795	3.11471e-12	-2.18812	-2.00475
56243278	chr1:56243278:T:G	4.60467e-23	-1.74852	-1.55283	4.72731e-20	-0.997577	-1.38211	6.31809e-12	-1.74855	-1.73705
56243367	chr1:56243367:G:GT	1.83629e-22	-7.39038e-10	-1.91808	8.98991e-20	-7.39038e-10	-1.73694	4.10844e-11	-7.39038e-10	-1.61338
56243416	chr1:56243416:G:A	1.23004e-22	-7.39038e-10	-2.31878	5.72027e-20	-7.39038e-10	-2.18903	2.35757e-11	-7.39038e-10	-2.1688
56243995	chr1:56243995:C:T	2.59611e-23	-2.21375	-1.66066	1.55298e-20	-2.0896	-1.40326	4.03152e-12	-2.21375	-1.72112
56244136	chr1:56244136:T:G	2.05615e-22	-7.39038e-10	-1.805	1.02799e-19	-7.39038e-10	-1.60285	4.75932e-11	-7.39038e-10	-1.46632
56244162	chr1:56244162:T:A	1.63396e-23	-2.00555	-2.33185	5.59146e-21	-2.19716	-2.31723	2.76162e-12	-2.0055	-2.3077
56244485	chr1:56244485:G:A	1.33145e-22	-7.39038e-10	-2.23956	5.24843e-20	-7.39038e-10	-2.27511	2.22509e-11	-7.39038e-10	-2.22663
56244490	chr1:56244490:CT:C	1.21971e-22	-7.39038e-10	-2.32721	4.96434e-20	-7.39038e-10	-2.33076	2.10603e-11	-7.39038e-10	-2.28162
56244567	chr1:56244567:G:A	1.558e-22	-7.39038e-10	-2.08243	6.40084e-20	-7.39038e-10	-2.07661	2.47719e-11	-7.39038e-10	-2.1193
56244579	chr1:56244579:A:G	1.70694e-23	-1.96307	-2.33063	7.07383e-21	-1.96813	-2.3111	2.82745e-12	-1.96299	-2.32664
56244637	chr1:56244637:A:C	2.18792e-22	-7.39038e-10	-1.74288	1.10635e-19	-7.39038e-10	-1.52939	5.15905e-11	-7.39038e-10	-1.38568
56244782	chr1:56244782:T:C	1.82816e-22	-7.39038e-10	-1.92252	8.87903e-20	-7.39038e-10	-1.74935	4.06831e-11	-7.39038e-10	-1.6232
56245002	chr1:56245002:C:T	1.7541e-22	-7.39038e-10	-1.96387	8.04979e-20	-7.39038e-10	-1.8474	3.72863e-11	-7.39038e-10	-1.71039
56245003	chr1:56245003:G:A	2.43514e-23	-1.8459	-2.09251	9.40877e-21	-2.05854	-1.93544	4.14086e-12	-1.84593	-2.06218
56245387	chr1:56245387:T:A	1.36068e-22	-7.39038e-10	-2.21785	5.34786e-20	-7.39038e-10	-2.25635	2.28102e-11	-7.39038e-10	-2.20181
56245429	chr1:56245429:T:C	2.05098e-23	-2.07405	-2.03605	8.92113e-21	-2.08425	-1.96295	3.74566e-12	-2.07407	-1.93434
56245550	chr1:56245550:C:G	1.76862e-23	-1.92588	-2.33233	5.84382e-21	-2.16355	-2.30669	3.0381e-12	-1.92582	-2.29196
56245588	chr1:56245588:AC:A	1.48278e-22	-7.39038e-10	-2.13191	7.00624e-20	-7.39038e-10	-1.98624	3.03928e-11	-7.39038e-10	-1.91481
56245730	chr1:56245730:A:T	1.87825e-22	-7.39038e-10	-1.89549	9.24472e-20	-7.39038e-10	-1.70899	4.24024e-11	-7.39038e-10	-1.58181
56245793	chr1:56245793:A:G	1.21947e-22	-7.39038e-10	-2.32741	4.96372e-20	-7.39038e-10	-2.33089	2.10487e-11	-7.39038e-10	-2.28217
56246091	chr1:56246091:T:C	2.47002e-23	-2.21124	-1.71295	1.31453e-20	-2.09123	-1.56833	3.55867e-12	-2.21125	-1.84838
56246119	chr1:56246119:T:G	3.34309e-22	-1.31893	-4.84864e-09	1.31152e-19	-1.35927	-4.84864e-09	5.51565e-11	-1.31884	-4.84864e-09
56246314	chr1:56246314:C:T	1.43498e-23	-2.15666	-2.31061	5.62492e-21	-2.1834	-2.32502	2.31788e-12	-2.15666	-2.3317
56246608	chr1:56246608:G:A	1.84024e-23	-2.04151	-2.177	7.79098e-21	-1.97344	-2.20922	3.02677e-12	-2.04147	-2.18005
56246828	chr1:56246828:T:C	2.21773e-22	-7.39038e-10	-1.72935	9.18333e-20	-7.39038e-10	-1.71565	3.54219e-11	-7.39038e-10	-1.76168
56247165	chr1:56247165:C:T	1.75559e-22	-7.39038e-10	-1.96303	7.28875e-20	-7.39038e-10	-1.94671	2.83344e-11	-7.39038e-10	-1.98494
56247571	chr1:56247571:A:C	1.41505e-22	-7.39038e-10	-2.17867	5.13903e-20	-7.39038e-10	-2.29618	2.04869e-11	-7.39038e-10	-2.30923
56247650	chr1:56247650:A:G	1.41324e-22	-7.39038e-10	-2.17995	5.13601e-20	-7.39038e-10	-2.29677	2.04768e-11	-7.39038e-10	-2.30972
56247888	chr1:56247888:T:C	2.45864e-23	-2.13489	-1.79392	1.24555e-20	-1.96619	-1.74728	3.53798e-12	-2.13486	-1.9306
56247961	chr1:56247961:T:C	1.87313e-23	-2.0481	-2.15271	7.80998e-21	-2.05027	-2.12996	3.17468e-12	-2.04812	-2.12569
56247972	chr1:56247972:C:A	2.42167e-23	-2.14009	-1.80386	1.22304e-20	-1.9758	-1.7559	3.49516e-12	-2.14006	-1.93757
56248022	chr1:56248022:C:T	1.21499e-22	-7.39038e-10	-2.33109	4.95306e-20	-7.39038e-10	-2.33304	1.99979e-11	-7.39038e-10	-2.33339
56248088	chr1:56248088:G:A	4.57428e-23	-1.75269	-1.55528	4.69556e-20	-1.00419	-1.38223	6.32578e-12	-1.75272	-1.73166
56248126	chr1:56248126:T:C	1.47645e-22	-7.39038e-10	-2.13619	6.96779e-20	-7.39038e-10	-1.99174	3.02075e-11	-7.39038e-10	-1.92092
56248165	chr1:56248165:T:C	2.46743e-23	-2.12838	-1.79686	1.25236e-20	-1.95501	-1.75301	3.54834e-12	-2.12835	-1.93419
56248251	chr1:56248251:A:G	1.7299e-22	-7.39038e-10	-1.97777	7.28741e-20	-7.39038e-10	-1.94689	2.83803e-11	-7.39038e-10	-1.98332
56248413	chr1:56248413:T:G	1.82123e-23	-2.21028	-2.01862	1.10812e-20	-1.90708	-1.9233	2.71715e-12	-2.21028	-2.11915
56248797	chr1:56248797:T:C	2.04809e-22	-7.39038e-10	-1.80892	5.88684e-20	-7.39038e-10	-2.16032	2.40076e-11	-7.39038e-10	-2.15064
56249138	chr1:56249138:A:G	1.80837e-23	-2.17225	-2.06374	8.16554e-21	-2.19497	-1.94073	2.6962e-12	-2.17226	-2.16491
56249161	chr1:56249161:C:T	1.56966e-22	-2.07497	-4.84864e-09	6.23591e-20	-2.10272	-4.84864e-09	2.58951e-11	-2.07496	-4.84864e-09
56249200	chr1:56249200:T:TC	1.79285e-23	-2.20607	-2.03854	1.11277e-20	-1.8782	-1.94798	2.66573e-12	-2.20607	-2.14246
56249252	chr1:56249252:T:C	2.56044e-23	-2.09799	-1.79025	1.32317e-20	-1.90643	-1.74658	3.67034e-12	-2.09795	-1.93078
56249411	chr1:56249411:C:A	2.61349e-22	-7.39038e-10	-1.56514	1.13654e-19	-7.39038e-10	-1.50247	3.61605e-11	-7.39038e-10	-1.74105
56249845	chr1:56249845:A:T	2.0932e-22	-7.39038e-10	-1.78713	8.56416e-20	-7.39038e-10	-1.78546	3.27855e-11	-7.39038e-10	-1.83903
56249968	chr1:56249968:C:T	1.55247e-22	-2.08598	-4.84864e-09	6.91894e-20	-1.99878	-4.84864e-09	2.56118e-11	-2.08596	-4.84864e-09
56250039	chr1:56250039:A:G	1.51108e-23	-2.13806	-2.27753	6.34401e-21	-2.08943	-2.29869	2.48541e-12	-2.13802	-2.28056
56250083	chr1:56250083:G:T	2.34336e-23	-2.14224	-1.83459	1.20143e-20	-1.97677	-1.77276	3.53967e-12	-2.14222	-1.92276
56250181	chr1:56250181:G:C	1.36965e-22	-2.21127	-4.84864e-09	5.62166e-20	-2.20642	-4.84864e-09	2.25951e-11	-2.21128	-4.84864e-09
56250195	chr1:56250195:G:C	2.45496e-23	-2.18114	-1.74917	1.0163e-20	-2.19792	-1.71896	3.79111e-12	-2.18115	-1.81521
56250735	chr1:56250735:A:G	1.82448e-23	-2.08027	-2.14685	9.17875e-21	-1.89326	-2.12548	2.88593e-12	-2.08024	-2.18893
56250754	chr1:56250754:T:C	3.02607e-23	-2.03178	-1.68937	1.64243e-20	-1.81489	-1.62197	4.32558e-12	-2.03174	-1.83273
56250850	chr1:56250850:T:C	1.80574e-22	-7.39038e-10	-1.93486	8.21764e-20	-7.39038e-10	-1.82676	2.84413e-11	-7.39038e-10	-1.98117
56250899	chr1:56250899:T:G	1.74353e-22	-7.39038e-10	-1.96992	8.77499e-20	-7.39038e-10	-1.76114	2.92344e-11	-7.39038e-10	-1.95367
56250914	chr1:56250914:G:C	1.21947e-22	-7.39038e-10	-2.32741	4.96372e-20	-7.39038e-10	-2.33089	2.10487e-11	-7.39038e-10	-2.28217
56251037	chr1:56251037:C:T	1.73626e-23	-1.95833	-2.31835	6.9984e-21	-1.96393	-2.32601	2.82247e-12	-1.95825	-2.33315
56251109	chr1:56251109:A:C	1.73615e-23	-1.95157	-2.32518	7.08971e-21	-1.95695	-2.32003	2.84704e-12	-1.95148	-2.33125
56252057	chr1:56252057:G:A	1.77288e-23	-1.97725	-2.27855	6.84631e-21	-1.97894	-2.33298	2.78388e-12	-1.97717	-2.32799
56252125	chr1:56252125:G:C	2.70674e-22	-1.53009	-4.84864e-09	9.94335e-20	-1.63614	-4.84864e-09	4.46613e-11	-1.52991	-4.84864e-09
56252250	chr1:56252250:G:C	1.42693e-23	-2.13996	-2.33293	6.25059e-21	-2.07825	-2.3247	2.35728e-12	-2.13993	-2.33157
56252265	chr1:56252265:A:AGAG	2.14847e-23	-2.19144	-1.87222	8.84353e-21	-2.20499	-1.85095	3.3043e-12	-2.19145	-1.94234
56253018	chr1:56253018:G:A	1.22839e-22	-7.39038e-10	-2.32013	5.01474e-20	-7.39038e-10	-2.32066	2.15645e-11	-7.39038e-10	-2.25796
56253538	chr1:56253538:C:T	2.14477e-23	-2.02667	-2.03871	8.66663e-21	-2.02812	-2.04803	3.46671e-12	-2.0267	-2.05911
56254265	chr1:56254265:G:C	1.41801e-22	-7.39038e-10	-2.17657	5.14442e-20	-7.39038e-10	-2.29513	2.05045e-11	-7.39038e-10	-2.30837
56254410	chr1:56254410:A:C	1.21236e-22	-7.39038e-10	-2.33326	4.98559e-20	-7.39038e-10	-2.32649	2.02745e-11	-7.39038e-10	-2.31965
56254507	chr1:56254507:A:G	1.50517e-22	-7.39038e-10	-2.11693	6.06716e-20	-7.39038e-10	-2.13015	2.24532e-11	-7.39038e-10	-2.21758
56254692	chr1:56254692:A:G	1.62714e-22	-2.03901	-4.84864e-09	6.37417e-20	-2.08079	-4.84864e-09	2.68432e-11	-2.039	-4.84864e-09
56254832	chr1:56254832:G:C	1.33386e-22	-7.39038e-10	-2.23775	5.35552e-20	-7.39038e-10	-2.25491	2.0967e-11	-7.39038e-10	-2.28606
56255390	chr1:56255390:T:A	2.66483e-22	-7.39038e-10	-1.54569	1.04676e-19	-7.39038e-10	-1.58476	3.96777e-11	-7.39038e-10	-1.64822
56255395	chr1:56255395:T:C	1.44873e-22	-2.15514	-4.84864e-09	5.76663e-20	-2.18095	-4.84864e-09	2.38998e-11	-2.15514	-4.84864e-09
56256057	chr1:56256057:C:A	1.64062e-22	-7.39038e-10	-2.03075	7.06942e-20	-7.39038e-10	-1.97726	2.54137e-11	-7.39038e-10	-2.09372
56256539	chr1:56256539:C:CA	1.87769e-23	-2.19033	-2.00804	8.12154e-21	-2.21382	-1.92729	3.18239e-12	-2.19036	-1.98102
56256678	chr1:56256678:CTGAG:C	1.32758e-23	-2.2117	-2.33336	5.47067e-21	-2.20294	-2.33328	2.19094e-12	-2.21171	-2.33297
56256791	chr1:56256791:A:G	2.02231e-22	-7.39038e-10	-1.82159	1.08364e-19	-7.39038e-10	-1.55014	4.81024e-11	-7.39038e-10	-1.45568
56256876	chr1:56256876:A:AG	1.42624e-23	-2.1873	-2.28608	5.67277e-21	-2.19208	-2.30787	2.48247e-12	-2.18733	-2.23243
56257093	chr1:56257093:G:A	3.07697e-22	-7.39038e-10	-1.40188	1.22843e-19	-7.39038e-10	-1.42472	4.73641e-11	-7.39038e-10	-1.47115
56257106	chr1:56257106:G:A	2.44068e-23	-2.09836	-1.83777	1.13959e-20	-2.08896	-1.71341	4.11747e-12	-2.09839	-1.81539
56257226	chr1:56257226:T:C	2.74214e-22	-7.39038e-10	-1.51709	1.10438e-19	-7.39038e-10	-1.53117	4.25344e-11	-7.39038e-10	-1.5787
56257514	chr1:56257514:C:T	1.50216e-22	-7.39038e-10	-2.11893	6.78009e-20	-7.39038e-10	-2.01905	2.37179e-11	-7.39038e-10	-2.16278
56257799	chr1:56257799:T:C	1.21374e-22	-7.39038e-10	-2.33212	5.00792e-20	-7.39038e-10	-2.32202	2.03936e-11	-7.39038e-10	-2.31379
56257802	chr1:56257802:C:T	1.57245e-22	-7.39038e-10	-2.07319	6.82534e-20	-7.39038e-10	-2.0124	2.47077e-11	-7.39038e-10	-2.1219
56258094	chr1:56258094:T:C	1.4088e-22	-2.18309	-4.84864e-09	5.69499e-20	-2.19345	-4.84864e-09	2.32414e-11	-2.18308	-4.84864e-09
56258096	chr1:56258096:T:C	1.45867e-23	-2.12113	-2.32976	6.21851e-21	-2.07512	-2.33297	2.40212e-12	-2.12109	-2.33158
56258179	chr1:56258179:C:G	2.80552e-23	-1.98899	-1.80783	1.30202e-20	-1.95824	-1.71088	5.34526e-12	-1.98904	-1.66376
56258560	chr1:56258560:G:A	1.53373e-23	-2.06849	-2.33222	5.54408e-21	-2.20892	-2.31398	2.61696e-12	-2.06845	-2.29855
56259704	chr1:56259704:C:T	2.19315e-23	-2.17059	-1.87248	8.69978e-21	-2.18851	-1.88381	3.61904e-12	-2.1706	-1.8722
56259860	chr1:56259860:C:A	2.0412e-23	-2.17461	-1.94026	8.11355e-21	-2.19153	-1.95056	3.36822e-12	-2.17463	-1.94
56259952	chr1:56259952:A:G	1.65762e-23	-1.98966	-2.33337	5.6306e-21	-2.18084	-2.32657	2.81004e-12	-1.9896	-2.30621
56259972	chr1:56259972:T:C	2.17563e-23	-2.18036	-1.87074	8.65656e-21	-2.1954	-1.88191	3.59014e-12	-2.18037	-1.87046
56260154	chr1:56260154:T:C	2.0065e-23	-2.19985	-1.93217	6.87563e-21	-2.2138	-2.09384	2.54265e-12	-2.19987	-2.19594
56260316	chr1:56260316:A:G	1.70139e-23	-1.96382	-2.33316	5.70415e-21	-2.17081	-2.32362	2.90178e-12	-1.96375	-2.29994
56260772	chr1:56260772:T:C	2.2774e-23	-2.1946	-1.81078	9.03358e-21	-2.20584	-1.82884	3.74778e-12	-2.19461	-1.81324
56260863	chr1:56260863:T:C	2.76318e-23	-1.65067	-2.16137	9.6437e-21	-1.6695	-2.29983	3.87473e-12	-1.65074	-2.32379
56261659	chr1:56261659:C:T	1.89386e-22	-7.39038e-10	-1.88721	8.60791e-20	-7.39038e-10	-1.78036	2.8827e-11	-7.39038e-10	-1.9677
56261676	chr1:56261676:C:T	2.16667e-23	-2.1974	-1.85782	8.65643e-21	-2.20734	-1.86998	3.56948e-12	-2.19741	-1.85918
56261756	chr1:56261756:T:C	1.2252e-22	-7.39038e-10	-2.32272	5.28273e-20	-7.39038e-10	-2.2686	2.66798e-11	-7.39038e-10	-2.04511
56261887	chr1:56261887:T:C	2.27524e-23	-1.97662	-2.02971	1.12266e-20	-1.78597	-2.03137	3.62821e-12	-1.97657	-2.0637
56262066	chr1:56262066:G:A	1.49878e-23	-2.09039	-2.33338	6.44749e-21	-2.04435	-2.32759	2.47393e-12	-2.09034	-2.33286
56262212	chr1:56262212:T:C	2.05131e-23	-2.20501	-1.90493	6.59955e-21	-2.21264	-2.13599	2.44763e-12	-2.20502	-2.22887
56262266	chr1:56262266:A:G	1.77989e-23	-1.9186	-2.33326	7.7329e-21	-1.895	-2.29514	3.17644e-12	-1.91862	-2.25463
56262574	chr1:56262574:G:A	2.83602e-23	-1.62229	-2.16372	9.88109e-21	-1.64246	-2.30255	3.97407e-12	-1.62237	-2.32685
56262579	chr1:56262579:G:C	2.3572e-23	-2.19885	-1.77209	9.44488e-21	-2.20814	-1.78202	3.89734e-12	-2.19886	-1.76986
56262748	chr1:56262748:A:G	2.25043e-23	-2.19796	-1.81934	9.01942e-21	-2.20759	-1.82866	3.72003e-12	-2.19796	-1.81732
56263086	chr1:56263086:A:G	1.88532e-23	-2.197	-1.99732	8.10203e-21	-2.20878	-1.93473	2.98638e-12	-2.197	-2.03795
56263737	chr1:56263737:G:A	5.70872e-22	-7.39038e-10	-0.783835	2.65255e-19	-7.39038e-10	-0.654937	1.54097e-10	-7.39038e-10	-0.29143
56263819	chr1:56263819:T:C	1.70546e-23	-1.96801	-2.32657	5.63991e-21	-2.17242	-2.33334	2.82105e-12	-1.96795	-2.32396
56263951	chr1:56263951:C:A	2.2263e-23	-2.03346	-1.99461	9.32326e-21	-1.99819	-2.00493	3.3291e-12	-2.03349	-2.09282
56264002	chr1:56264002:C:G	1.21278e-22	-7.39038e-10	-2.33291	4.97019e-20	-7.39038e-10	-2.32958	2.00118e-11	-7.39038e-10	-2.33269
56264165	chr1:56264165:T:C	2.24517e-23	-2.1969	-1.82274	8.99548e-21	-2.20693	-1.83197	3.71213e-12	-2.1969	-1.8205
56264194	chr1:56264194:C:G	3.50283e-23	-1.73339	-1.84145	1.05498e-20	-1.67449	-2.20504	4.27606e-12	-1.7335	-2.14249
56264837	chr1:56264837:G:A	2.08798e-23	-1.79786	-2.29436	9.10837e-21	-1.71056	-2.31587	3.43929e-12	-1.79795	-2.29579
56265121	chr1:56265121:T:C	1.30253e-22	-7.39038e-10	-2.26152	6.6176e-20	-7.39038e-10	-2.04331	2.7429e-11	-7.39038e-10	-2.01741
56265229	chr1:56265229:T:C	1.51301e-23	-2.08272	-2.3316	5.52463e-21	-2.19506	-2.33135	2.54058e-12	-2.08269	-2.31393
56265306	chr1:56265306:G:A	2.34411e-23	-2.19036	-1.78615	9.3496e-21	-2.20253	-1.79777	3.87237e-12	-2.19036	-1.78478
56265439	chr1:56265439:C:G	2.76581e-22	-7.39038e-10	-1.5085	6.05686e-20	-7.39038e-10	-2.13185	2.17242e-11	-7.39038e-10	-2.25059
56265526	chr1:56265526:C:G	2.06473e-22	-7.39038e-10	-1.80083	1.06107e-19	-7.39038e-10	-1.57118	3.4505e-11	-7.39038e-10	-1.78791
56265570	chr1:56265570:G:C	2.31891e-23	-2.19161	-1.79571	9.20038e-21	-2.20343	-1.81296	3.81001e-12	-2.19162	-1.79976
56265586	chr1:56265586:A:G	2.18201e-23	-2.0198	-2.02837	1.00785e-20	-2.00748	-1.91775	3.67306e-12	-2.01982	-2.00816
56265780	chr1:56265780:T:C	2.24067e-23	-2.1989	-1.82274	8.98424e-21	-2.20818	-1.83197	3.7047e-12	-2.19891	-1.8205
56265910	chr1:56265910:G:A	2.24182e-23	-2.19534	-1.82578	8.97719e-21	-2.2059	-1.83504	3.70617e-12	-2.19535	-1.82366
56265989	chr1:56265989:C:A	1.88483e-22	-7.39038e-10	-1.89199	8.59633e-20	-7.39038e-10	-1.78171	2.87957e-11	-7.39038e-10	-1.96879
56266008	chr1:56266008:T:C	1.82288e-23	-2.20632	-2.02167	6.12001e-21	-2.21232	-2.21175	2.31823e-12	-2.20634	-2.28187
56266382	chr1:56266382:G:A	2.25318e-23	-2.19868	-1.81739	9.03309e-21	-2.20801	-1.82673	3.7246e-12	-2.19869	-1.81537
56266543	chr1:56266543:CAAT:C	2.20423e-23	-2.21364	-1.8244	7.29975e-21	-2.19413	-2.05365	2.51758e-12	-2.21364	-2.19208
56266807	chr1:56266807:G:A	2.07316e-23	-2.21116	-1.88818	6.80731e-21	-2.21191	-2.10572	2.47265e-12	-2.21117	-2.21255
56266912	chr1:56266912:G:A	2.2591e-23	-2.19071	-1.82274	9.0337e-21	-2.20269	-1.83197	3.73517e-12	-2.19072	-1.8205
56266983	chr1:56266983:C:T	1.23808e-22	-7.39038e-10	-2.31227	4.95135e-20	-7.39038e-10	-2.33338	2.00257e-11	-7.39038e-10	-2.332
56267209	chr1:56267209:G:A	1.36878e-22	-7.39038e-10	-2.21191	5.38505e-20	-7.39038e-10	-2.24942	2.31188e-11	-7.39038e-10	-2.18837
56267407	chr1:56267407:A:C	2.24784e-23	-2.19393	-1.82451	8.99612e-21	-2.20505	-1.83378	3.71612e-12	-2.19394	-1.82239
56267483	chr1:56267483:C:T	1.45187e-22	-7.39038e-10	-2.15298	5.65714e-20	-7.39038e-10	-2.20012	2.47584e-11	-7.39038e-10	-2.11985
56267493	chr1:56267493:A:T	2.24707e-23	-2.19605	-1.82274	9.00042e-21	-2.20638	-1.83197	3.71528e-12	-2.19606	-1.8205
56268462	chr1:56268462:T:G	1.74994e-23	-1.95054	-2.3183	7.0249e-21	-1.96055	-2.32561	2.84788e-12	-1.95046	-2.33198
56268982	chr1:56268982:T:C	1.97693e-22	-7.39038e-10	-1.84429	9.10871e-20	-7.39038e-10	-1.72381	3.02751e-11	-7.39038e-10	-1.91869
56269007	chr1:56269007:G:A	7.88266e-22	-7.39038e-10	-0.461164	2.34029e-19	-7.39038e-10	-0.780183	1.04531e-10	-7.39038e-10	-0.679528
56269168	chr1:56269168:T:G	1.30649e-22	-7.39038e-10	-2.25849	5.15418e-20	-7.39038e-10	-2.29323	2.28842e-11	-7.39038e-10	-2.19857
56269681	chr1:56269681:A:C	3.08543e-22	-7.39038e-10	-1.39914	6.42027e-20	-7.39038e-10	-2.07358	2.25735e-11	-7.39038e-10	-2.21224
56269758	chr1:56269758:T:G	1.47942e-22	-2.13418	-4.84864e-09	5.85613e-20	-2.16555	-4.84864e-09	2.44063e-11	-2.13417	-4.84864e-09
56269816	chr1:56269816:G:A	1.55319e-22	-7.39038e-10	-2.08552	5.88275e-20	-7.39038e-10	-2.16102	2.17654e-11	-7.39038e-10	-2.24869
56270283	chr1:56270283:C:T	1.48194e-22	-2.13248	-4.84864e-09	5.87383e-20	-2.16254	-4.84864e-09	2.44478e-11	-2.13247	-4.84864e-09
56270341	chr1:56270341:C:T	3.93072e-23	-2.02966	-1.42993	1.13985e-20	-1.87367	-1.92847	3.51974e-12	-2.0296	-2.04102
56270379	chr1:56270379:T:C	1.21394e-22	-7.39038e-10	-2.33196	5.01078e-20	-7.39038e-10	-2.32145	2.03902e-11	-7.39038e-10	-2.31396
56271073	chr1:56271073:A:T	1.24825e-22	-7.39038e-10	-2.30409	4.95807e-20	-7.39038e-10	-2.33203	2.00059e-11	-7.39038e-10	-2.33299
56271430	chr1:56271430:A:G	1.75147e-23	-2.2034	-2.06456	5.88093e-21	-2.21038	-2.25353	2.33428e-12	-2.20341	-2.2779
56271545	chr1:56271545:A:C	1.74518e-23	-2.20882	-2.06273	5.90402e-21	-2.20574	-2.25425	2.32253e-12	-2.20883	-2.27752
56271961	chr1:56271961:G:C	2.86282e-22	-7.39038e-10	-1.47402	1.19683e-19	-7.39038e-10	-1.45078	6.84641e-11	-7.39038e-10	-1.1027
56272008	chr1:56272008:T:A	4.5223e-23	-2.21364	-1.10576	1.22324e-20	-2.20776	-1.52378	5.07495e-12	-2.21363	-1.49106
56272049	chr1:56272049:CAAAT:C	1.2474e-22	-7.39038e-10	-2.30477	4.9574e-20	-7.39038e-10	-2.33216	2.0007e-11	-7.39038e-10	-2.33293
56272154	chr1:56272154:G:A	3.91401e-23	-1.62318	-1.84067	1.18987e-20	-1.55783	-2.20137	4.78757e-12	-1.62329	-2.1397
56272306	chr1:56272306:C:T	1.75297e-23	-2.20621	-2.06089	5.89867e-21	-2.20845	-2.25245	2.3328e-12	-2.20623	-2.27572
56272421	chr1:56272421:G:A	1.73463e-22	-0.486158	-1.48888	1.20864e-19	-0.223289	-1.21767	4.37585e-11	-0.486114	-1.06421
56272473	chr1:56272473:CT:C	4.02623e-23	-2.20833	-1.22725	9.47473e-21	-2.21345	-1.77355	3.95544e-12	-2.20835	-1.74557
56272717	chr1:56272717:A:C	4.37964e-23	-2.2128	-1.13865	1.09178e-20	-2.20398	-1.64125	4.46217e-12	-2.21279	-1.62059
56273026	chr1:56273026:T:C	1.39326e-22	-2.19419	-4.84864e-09	6.09824e-20	-2.12504	-4.84864e-09	2.29848e-11	-2.19418	-4.84864e-09
56273149	chr1:56273149:A:AC	1.45147e-22	-2.15325	-4.84864e-09	5.77507e-20	-2.17949	-4.84864e-09	2.39452e-11	-2.15325	-4.84864e-09
56273363	chr1:56273363:G:T	1.38358e-22	-2.20115	-4.84864e-09	5.59471e-20	-2.21122	-4.84864e-09	2.28251e-11	-2.20115	-4.84864e-09
56273504	chr1:56273504:C:T	1.8411e-23	-2.0992	-2.11885	7.93728e-21	-2.12004	-2.04402	2.88429e-12	-2.09927	-2.17046
56273517	chr1:56273517:C:T	2.31529e-23	-2.19266	-1.79622	9.26305e-21	-2.20393	-1.80567	3.82965e-12	-2.19267	-1.79357
56273523	chr1:56273523:A:G	2.26349e-23	-2.18889	-1.82262	9.05155e-21	-2.20134	-1.83135	3.74456e-12	-2.1889	-1.81981
56273758	chr1:56273758:A:G	1.46929e-22	-2.14105	-4.84864e-09	5.82548e-20	-2.1708	-4.84864e-09	2.42391e-11	-2.14105	-4.84864e-09
56273819	chr1:56273819:G:A	1.52168e-22	-7.39038e-10	-2.10602	7.22101e-20	-7.39038e-10	-1.95605	2.59027e-11	-7.39038e-10	-2.07466
56274118	chr1:56274118:A:G	1.3738e-22	-7.39038e-10	-2.20825	5.401e-20	-7.39038e-10	-2.24646	2.32093e-11	-7.39038e-10	-2.18446
56274346	chr1:56274346:G:A	5.91254e-23	-1.91214	-1.1392	1.5402e-20	-2.02176	-1.47937	6.50396e-12	-1.91221	-1.54439
56274752	chr1:56274752:C:A	3.8639e-22	-7.39038e-10	-1.17415	1.13367e-19	-7.39038e-10	-1.50499	5.2065e-11	-7.39038e-10	-1.37652
56274869	chr1:56274869:A:G	2.15928e-22	-7.39038e-10	-1.75605	1.14993e-19	-7.39038e-10	-1.49076	5.01004e-11	-7.39038e-10	-1.41498
56275020	chr1:56275020:G:A	6.58244e-23	-1.84505	-1.09896	1.87893e-20	-1.96286	-1.33948	8.04965e-12	-1.84512	-1.39826
56275051	chr1:56275051:T:C	5.67395e-23	-2.1647	-0.927827	3.32773e-20	-1.54617	-1.18458	5.31598e-12	-2.16472	-1.49357
56275308	chr1:56275308:TA:T	1.74663e-22	-7.39038e-10	-1.96814	6.72908e-20	-7.39038e-10	-2.0266	2.40855e-11	-7.39038e-10	-2.1474
56275692	chr1:56275692:G:A	1.74543e-23	-1.94357	-2.32784	5.69928e-21	-2.16203	-2.33326	2.89456e-12	-1.94351	-2.32268
56275921	chr1:56275921:A:G	3.87486e-22	-7.39038e-10	-1.17132	1.13623e-19	-7.39038e-10	-1.50274	5.21958e-11	-7.39038e-10	-1.37401
56276020	chr1:56276020:A:C	2.11914e-22	-7.39038e-10	-1.77482	1.0866e-19	-7.39038e-10	-1.5474	3.51028e-11	-7.39038e-10	-1.77073
56276032	chr1:56276032:G:A	6.24399e-23	-1.75933	-1.23746	1.72328e-20	-1.91421	-1.47461	8.00425e-12	-1.7594	-1.48964
56277094	chr1:56277094:T:C	1.25381e-22	-7.39038e-10	-2.29964	5.90688e-20	-7.39038e-10	-2.15692	2.43281e-11	-7.39038e-10	-2.13738
56277134	chr1:56277134:G:A	2.00149e-23	-2.19886	-1.93567	8.65356e-21	-2.20961	-1.86804	3.15853e-12	-2.19886	-1.98004
56277229	chr1:56277229:C:G	2.6449e-22	-7.39038e-10	-1.55319	7.06242e-20	-7.39038e-10	-1.97825	2.92116e-11	-7.39038e-10	-1.95445
56277345	chr1:56277345:G:A	1.64411e-23	-2.0237	-2.30752	6.5347e-21	-2.02651	-2.33199	2.6435e-12	-2.02363	-2.33328
56277451	chr1:56277451:G:A	6.85157e-23	-1.84901	-1.05493	1.94829e-20	-1.96824	-1.29785	8.32064e-12	-1.84908	-1.3612
56277673	chr1:56277673:A:T	1.84777e-23	-2.19771	-2.01673	7.93125e-21	-2.20906	-1.95576	2.93147e-12	-2.19772	-2.05579
56278136	chr1:56278136:T:C	1.23574e-22	-7.39038e-10	-2.31416	5.78476e-20	-7.39038e-10	-2.17781	2.35299e-11	-7.39038e-10	-2.17074
56278244	chr1:56278244:T:C	1.56081e-22	-2.08063	-4.84864e-09	6.14372e-20	-2.11761	-4.84864e-09	2.5749e-11	-2.08062	-4.84864e-09
56278334	chr1:56278334:C:T	2.06534e-23	-2.20996	-1.89316	6.6844e-21	-2.20184	-2.13401	2.52797e-12	-2.20997	-2.19162
56278440	chr1:56278440:G:A	1.27835e-22	-7.39038e-10	-2.28026	4.99667e-20	-7.39038e-10	-2.32427	2.00268e-11	-7.39038e-10	-2.33194
56278449	chr1:56278449:T:C	5.6784e-23	-2.19793	-0.893817	2.87635e-20	-1.69858	-1.17794	5.23113e-12	-2.19794	-1.47645
56278800	chr1:56278800:A:G	1.89986e-22	-7.39038e-10	-1.88405	7.47346e-20	-7.39038e-10	-1.92168	3.21684e-11	-7.39038e-10	-1.85803
56278855	chr1:56278855:G:T	7.66098e-23	-1.82456	-0.967718	2.14441e-20	-1.94823	-1.22195	9.16283e-12	-1.82463	-1.28923
56279332	chr1:56279332:C:T	1.58214e-23	-2.07585	-2.29378	6.18692e-21	-2.09822	-2.31497	2.60181e-12	-2.07589	-2.29692
56279540	chr1:56279540:C:T	6.01786e-23	-1.80799	-1.22569	1.50185e-20	-1.95889	-1.56745	6.92249e-12	-1.80806	-1.58618
56279618	chr1:56279618:C:T	2.7812e-22	-7.39038e-10	-1.50295	1.13402e-19	-7.39038e-10	-1.50469	6.2842e-11	-7.39038e-10	-1.18839
56279758	chr1:56279758:T:C	1.51011e-22	-2.11365	-4.84864e-09	5.96376e-20	-2.14734	-4.84864e-09	2.49125e-11	-2.11364	-4.84864e-09
56280389	chr1:56280389:G:A	1.21308e-22	-7.39038e-10	-2.33267	4.99208e-20	-7.39038e-10	-2.32519	2.00019e-11	-7.39038e-10	-2.33318
56280651	chr1:56280651:G:A	6.32771e-23	-1.86888	-1.1146	1.6085e-20	-1.98844	-1.46929	6.85494e-12	-1.86895	-1.53509
56280761	chr1:56280761:C:T	6.37071e-23	-1.8908	-1.0859	1.6293e-20	-2.00723	-1.43766	6.94396e-12	-1.89087	-1.50027
56280807	chr1:56280807:C:T	1.51974e-22	-2.10729	-4.84864e-09	5.99791e-20	-2.14163	-4.84864e-09	2.50715e-11	-2.10728	-4.84864e-09
56280964	chr1:56280964:A:G	1.30392e-22	-7.39038e-10	-2.26045	5.59196e-20	-7.39038e-10	-2.21171	2.11731e-11	-7.39038e-10	-2.27628
56281014	chr1:56281014:G:A	1.26486e-22	-7.39038e-10	-2.29087	4.97197e-20	-7.39038e-10	-2.32923	1.99984e-11	-7.39038e-10	-2.33336
56281018	chr1:56281018:G:A	2.30888e-23	-1.69859	-2.29306	1.01502e-20	-1.6031	-2.31504	3.79369e-12	-1.69869	-2.29698
56281028	chr1:56281028:T:A	6.57798e-23	-1.88003	-1.06466	1.67163e-20	-1.99824	-1.42101	7.1377e-12	-1.8801	-1.48352
56281056	chr1:56281056:G:A	5.56419e-23	-1.88123	-1.23083	1.46191e-20	-2.00006	-1.55323	6.25789e-12	-1.8813	-1.61387
56281200	chr1:56281200:G:T	2.23744e-23	-2.00567	-2.01742	1.04211e-20	-1.99269	-1.89911	3.78822e-12	-2.0057	-1.99142
56281201	chr1:56281201:A:G	2.27754e-23	-2.01248	-1.99284	1.06447e-20	-1.99964	-1.87093	3.859e-12	-2.01251	-1.96609
56281372	chr1:56281372:G:A	1.38046e-22	-2.20341	-4.84864e-09	5.71435e-20	-2.19006	-4.84864e-09	2.27735e-11	-2.20342	-4.84864e-09
56281411	chr1:56281411:C:T	6.35242e-23	-1.89604	-1.08354	1.63071e-20	-2.01183	-1.4322	6.9481e-12	-1.8961	-1.49444
56281419	chr1:56281419:T:C	6.42203e-22	-7.39038e-10	-0.666095	2.912e-19	-7.39038e-10	-0.561615	1.75572e-10	-7.39038e-10	-0.160966
56281503	chr1:56281503:C:T	1.81033e-23	-1.92442	-2.31048	7.25001e-21	-1.92866	-2.32597	2.97495e-12	-1.92447	-2.31432
56281614	chr1:56281614:A:T	1.77797e-23	-1.93246	-2.32049	5.73989e-21	-2.15579	-2.3324	2.90717e-12	-1.93239	-2.32944
56281659	chr1:56281659:A:T	6.15407e-23	-1.85768	-1.15362	1.58511e-20	-1.97953	-1.49286	6.81353e-12	-1.85775	-1.55235
56281697	chr1:56281697:T:A	1.71689e-23	-2.19015	-2.09775	7.37002e-21	-2.15456	-2.08364	2.50244e-12	-2.19015	-2.2216
56282267	chr1:56282267:T:C	1.6346e-23	-2.20963	-2.12739	5.78579e-21	-2.20258	-2.27765	2.26898e-12	-2.20964	-2.30004
56282286	chr1:56282286:A:T	1.28095e-22	-7.39038e-10	-2.27823	6.04816e-20	-7.39038e-10	-2.13329	2.50034e-11	-7.39038e-10	-2.11
56282603	chr1:56282603:C:T	1.21639e-22	-7.39038e-10	-2.32994	5.20487e-20	-7.39038e-10	-2.28345	2.06624e-11	-7.39038e-10	-2.3007
56282651	chr1:56282651:C:T	1.53705e-23	-2.2065	-2.19205	5.5718e-21	-2.20809	-2.30981	2.22361e-12	-2.20651	-2.32337
56282765	chr1:56282765:C:G	1.27086e-22	-7.39038e-10	-2.28613	4.98878e-20	-7.39038e-10	-2.32585	2.00079e-11	-7.39038e-10	-2.33289
56283229	chr1:56283229:A:T	1.38576e-22	-2.19958	-4.84864e-09	5.59984e-20	-2.2103	-4.84864e-09	2.2861e-11	-2.19958	-4.84864e-09
56283259	chr1:56283259:T:C	6.53314e-23	-2.06902	-0.882511	4.61008e-20	-1.2553	-1.14949	6.09583e-12	-2.06905	-1.45236
56283374	chr1:56283374:A:G	1.28896e-22	-7.39038e-10	-2.27199	4.99564e-20	-7.39038e-10	-2.32448	2.02029e-11	-7.39038e-10	-2.32319
56283578	chr1:56283578:C:T	1.44259e-22	-7.39038e-10	-2.15939	5.05602e-20	-7.39038e-10	-2.31246	2.02819e-11	-7.39038e-10	-2.31928
56283712	chr1:56283712:G:A	1.47908e-22	-7.39038e-10	-2.13441	5.10744e-20	-7.39038e-10	-2.30234	2.04474e-11	-7.39038e-10	-2.31116
56283782	chr1:56283782:A:G	5.98479e-22	-7.39038e-10	-0.736608	2.70929e-19	-7.39038e-10	-0.633772	1.62067e-10	-7.39038e-10	-0.241005
56284018	chr1:56284018:C:A	1.47783e-22	-7.39038e-10	-2.13525	5.10578e-20	-7.39038e-10	-2.30267	2.04419e-11	-7.39038e-10	-2.31143
56284123	chr1:56284123:C:T	1.36962e-22	-7.39038e-10	-2.2113	5.38742e-20	-7.39038e-10	-2.24898	2.31231e-11	-7.39038e-10	-2.18818
56284409	chr1:56284409:T:C	3.28261e-23	-1.48311	-2.15666	9.9206e-21	-1.70993	-2.23109	4.82821e-12	-1.4832	-2.27134
56284569	chr1:56284569:T:C	3.30444e-23	-1.46101	-2.17214	9.94903e-21	-1.6907	-2.24745	4.86984e-12	-1.4611	-2.28486
56284615	chr1:56284615:T:C	1.32818e-22	-7.39038e-10	-2.24202	4.95839e-20	-7.39038e-10	-2.33196	1.99992e-11	-7.39038e-10	-2.33332
56284643	chr1:56284643:A:T	9.78756e-23	-1.79025	-0.757052	9.55178e-20	-0.683178	-0.993136	9.22895e-12	-1.79031	-1.31636
56284657	chr1:56284657:G:A	1.93339e-22	-7.39038e-10	-1.86656	8.5644e-20	-7.39038e-10	-1.78543	2.8455e-11	-7.39038e-10	-1.98069
56284694	chr1:56284694:C:T	1.39469e-23	-2.16484	-2.33091	5.78778e-21	-2.17441	-2.30547	2.32716e-12	-2.1648	-2.31956
56284704	chr1:56284704:A:G	1.60469e-22	-2.0529	-4.84864e-09	6.27746e-20	-2.09608	-4.84864e-09	2.6473e-11	-2.05289	-4.84864e-09
56285249	chr1:56285249:A:G	1.24891e-22	-7.39038e-10	-2.30356	5.22139e-20	-7.39038e-10	-2.28028	2.00683e-11	-7.39038e-10	-2.32987
56285479	chr1:56285479:A:G	2.39107e-23	-2.20886	-1.74781	1.03886e-20	-2.21368	-1.68124	3.24509e-12	-2.20887	-1.943
56285545	chr1:56285545:C:T	2.77768e-22	-1.50421	-4.84864e-09	8.7034e-20	-1.76933	-4.84864e-09	4.58271e-11	-1.50414	-4.84864e-09
56285708	chr1:56285708:C:T	2.95821e-23	-1.83992	-1.90392	9.25431e-21	-1.87794	-2.1326	3.76131e-12	-1.84001	-2.16424
56285827	chr1:56285827:C:T	1.28689e-22	-7.39038e-10	-2.2736	5.04598e-20	-7.39038e-10	-2.31445	2.05037e-11	-7.39038e-10	-2.30841
56285857	chr1:56285857:G:A	1.21357e-22	-7.39038e-10	-2.33226	4.99301e-20	-7.39038e-10	-2.325	2.18184e-11	-7.39038e-10	-2.24626
56285945	chr1:56285945:G:A	2.00422e-23	-1.86971	-2.26345	8.18498e-21	-1.84416	-2.28917	3.13001e-12	-1.8698	-2.31818
56286064	chr1:56286064:T:G	1.39545e-22	-7.39038e-10	-2.19261	6.07129e-20	-7.39038e-10	-2.12947	2.26844e-11	-7.39038e-10	-2.20733
56286167	chr1:56286167:A:C	1.35432e-23	-2.21	-2.31511	5.52886e-21	-2.21105	-2.3146	2.23786e-12	-2.21	-2.31349
56286183	chr1:56286183:T:C	4.01812e-22	-7.39038e-10	-1.13502	1.92537e-19	-7.39038e-10	-0.975338	6.05369e-11	-7.39038e-10	-1.22576
56286371	chr1:56286371:T:A	1.64707e-22	-2.02683	-4.84864e-09	6.03323e-20	-2.13576	-4.84864e-09	2.71704e-11	-2.02689	-4.84864e-09
56286639	chr1:56286639:G:C	1.47025e-22	-2.1404	-4.84864e-09	5.66482e-20	-2.19877	-4.84864e-09	2.42547e-11	-2.1404	-4.84864e-09
56286932	chr1:56286932:C:T	1.5756e-23	-2.1922	-2.18158	7.87419e-21	-2.17617	-1.99587	4.5824e-12	-2.19222	-1.61457
56287080	chr1:56287080:C:T	1.66989e-23	-2.0888	-2.22685	6.85061e-21	-2.06889	-2.2424	2.85264e-12	-2.08883	-2.19194
56287316	chr1:56287316:C:G	1.46226e-22	-2.14584	-4.84864e-09	5.64631e-20	-2.20204	-4.84864e-09	2.41229e-11	-2.14585	-4.84864e-09
56287354	chr1:56287354:A:C	1.5484e-22	-2.08861	-4.84864e-09	5.90894e-20	-2.15658	-4.84864e-09	2.55446e-11	-2.08859	-4.84864e-09
56287533	chr1:56287533:C:T	1.2872e-22	-7.39038e-10	-2.27336	5.54162e-20	-7.39038e-10	-2.22075	2.73844e-11	-7.39038e-10	-2.01904
56287967	chr1:56287967:C:T	1.24455e-22	-7.39038e-10	-2.30706	5.25166e-20	-7.39038e-10	-2.2745	2.03688e-11	-7.39038e-10	-2.31501
56288030	chr1:56288030:A:G	1.57592e-23	-2.1433	-2.23028	6.02678e-21	-2.12869	-2.31072	2.36822e-12	-2.14334	-2.32354
56288053	chr1:56288053:G:A	1.222e-22	-7.39038e-10	-2.32534	5.21785e-20	-7.39038e-10	-2.28096	2.16331e-11	-7.39038e-10	-2.25479
56288339	chr1:56288339:T:C	1.79931e-23	-2.19253	-2.04849	5.73752e-21	-2.18915	-2.29945	2.39047e-12	-2.19255	-2.26497
56288865	chr1:56288865:G:A	3.27179e-23	-1.35554	-2.28754	1.46415e-20	-1.37656	-2.17521	6.58826e-12	-1.35567	-2.08806
56288960	chr1:56288960:T:C	1.22615e-22	-7.39038e-10	-2.32195	4.98081e-20	-7.39038e-10	-2.32745	2.04952e-11	-7.39038e-10	-2.30882
56289158	chr1:56289158:G:A	1.23887e-22	-7.39038e-10	-2.31163	4.95439e-20	-7.39038e-10	-2.33277	2.12008e-11	-7.39038e-10	-2.27497
56289440	chr1:56289440:A:G	1.74586e-22	-7.39038e-10	-1.96858	9.5428e-20	-7.39038e-10	-1.67726	4.93209e-11	-7.39038e-10	-1.43067
56290101	chr1:56290101:C:T	1.71348e-22	-7.39038e-10	-1.9873	9.32929e-20	-7.39038e-10	-1.69988	4.79662e-11	-7.39038e-10	-1.45852
56290787	chr1:56290787:C:T	1.24485e-21	-0.00422555	-4.84864e-09	6.204e-19	0.194738	-4.84864e-09	2.05382e-10	-0.00414327	-4.84864e-09
56290819	chr1:56290819:G:A	1.59676e-23	-2.1153	-2.24513	6.47154e-21	-2.12682	-2.2414	2.81143e-12	-2.11533	-2.17999
56290858	chr1:56290858:G:A	4.45299e-22	-7.39038e-10	-1.03225	6.2887e-20	-7.39038e-10	-2.09429	2.33331e-11	-7.39038e-10	-2.17914
56291613	chr1:56291613:G:A	6.56713e-21	-7.39038e-10	1.65883	2.25973e-18	-7.39038e-10	1.48737	2.32973e-09	-7.39038e-10	2.4245
56291619	chr1:56291619:C:T	1.8573e-23	-1.94988	-2.25941	6.57308e-21	-2.03182	-2.32082	2.84937e-12	-1.94984	-2.33207
56291778	chr1:56291778:C:A	1.82534e-23	-1.95039	-2.27625	6.54955e-21	-2.02976	-2.32648	2.84418e-12	-1.95036	-2.33338
56291992	chr1:56291992:A:C	1.52751e-22	-2.10219	-4.84864e-09	6.38724e-20	-2.07874	-4.84864e-09	2.51997e-11	-2.10218	-4.84864e-09
56292296	chr1:56292296:A:G	3.48719e-23	-1.24733	-2.33198	1.40944e-20	-1.2745	-2.31535	6.32673e-12	-1.24747	-2.23675
56292360	chr1:56292360:A:G	1.22408e-22	-7.39038e-10	-2.32364	5.31649e-20	-7.39038e-10	-2.26223	2.1326e-11	-7.39038e-10	-2.26909
56292574	chr1:56292574:T:C	1.62755e-23	-2.04969	-2.29165	6.76563e-21	-2.03965	-2.28412	2.82258e-12	-2.04972	-2.24164
56292726	chr1:56292726:C:A	2.58252e-22	-7.39038e-10	-1.57706	1.21562e-19	-7.39038e-10	-1.4352	3.91018e-11	-7.39038e-10	-1.66284
56292934	chr1:56292934:A:G	1.88405e-23	-2.12843	-2.06656	6.34065e-21	-2.17783	-2.21081	2.69093e-12	-2.12839	-2.21073
56293195	chr1:56293195:C:T	1.51525e-22	-2.11025	-4.84864e-09	5.80916e-20	-2.17361	-4.84864e-09	2.4997e-11	-2.11026	-4.84864e-09
56293301	chr1:56293301:T:G	2.07307e-23	-1.79752	-2.30187	7.62342e-21	-1.93858	-2.26582	3.41133e-12	-1.79752	-2.30439
56293312	chr1:56293312:C:T	1.38577e-22	-7.39038e-10	-2.19957	6.02969e-20	-7.39038e-10	-2.13635	2.26785e-11	-7.39038e-10	-2.2076
56293359	chr1:56293359:C:A	3.04913e-23	-1.42545	-2.28811	1.13446e-20	-1.5619	-2.24498	4.93082e-12	-1.42554	-2.30797
56293596	chr1:56293596:C:T	1.79229e-23	-2.21377	-2.03115	5.65473e-21	-2.21369	-2.28944	2.38254e-12	-2.21377	-2.24708
56294124	chr1:56294124:C:T	1.27656e-22	-7.39038e-10	-2.28166	4.99035e-20	-7.39038e-10	-2.32554	2.03731e-11	-7.39038e-10	-2.3148
56294131	chr1:56294131:C:A	1.225e-22	-7.39038e-10	-2.32289	5.10984e-20	-7.39038e-10	-2.30187	2.38016e-11	-7.39038e-10	-2.15926
56294257	chr1:56294257:T:C	1.50949e-23	-2.18267	-2.23397	5.64608e-21	-2.17135	-2.33332	2.2706e-12	-2.1827	-2.32627
56294505	chr1:56294505:C:T	2.22041e-23	-1.90956	-2.12116	8.36874e-21	-1.87011	-2.24102	2.98261e-12	-1.90967	-2.32655
56294527	chr1:56294527:T:C	1.62256e-23	-2.13294	-2.21147	6.96071e-21	-2.16827	-2.12707	2.54463e-12	-2.13296	-2.26207
56294757	chr1:56294757:A:G	3.03564e-23	-1.68246	-2.03554	9.05727e-21	-1.78935	-2.24271	3.73396e-12	-1.68242	-2.32913
56294780	chr1:56294780:T:C	1.9215e-23	-2.21149	-1.96382	7.16138e-21	-2.20249	-2.06443	2.38575e-12	-2.21149	-2.248
56294797	chr1:56294797:A:G	1.76418e-23	-2.14015	-2.12058	6.10791e-21	-2.18396	-2.24208	2.54323e-12	-2.14012	-2.25546
56294944	chr1:56294944:G:A	1.88011e-23	-2.13926	-2.05783	6.37213e-21	-2.18345	-2.20024	2.64539e-12	-2.13922	-2.21698
56295080	chr1:56295080:G:A	1.50676e-23	-2.14874	-2.26971	6.15555e-21	-2.1581	-2.26017	2.64555e-12	-2.14876	-2.20737
56295436	chr1:56295436:A:G	1.58745e-23	-2.20337	-2.16292	5.52548e-21	-2.19664	-2.32962	2.25719e-12	-2.20338	-2.31151
56295562	chr1:56295562:G:A	1.97407e-23	-2.03311	-2.1152	6.71232e-21	-2.09319	-2.23849	2.84624e-12	-2.03305	-2.24996
56295690	chr1:56295690:A:C	1.85712e-23	-2.12912	-2.08027	6.31746e-21	-2.17752	-2.21479	2.63801e-12	-2.12908	-2.22991
56295766	chr1:56295766:A:T	1.36323e-22	-7.39038e-10	-2.21597	6.92611e-20	-7.39038e-10	-1.99774	3.25393e-11	-7.39038e-10	-1.84657
56295877	chr1:56295877:C:T	3.65292e-23	-1.26233	-2.27056	1.62957e-20	-1.29442	-2.15031	7.54024e-12	-1.26247	-2.04629
56295959	chr1:56295959:T:G	2.1388e-23	-1.77711	-2.29106	7.80127e-21	-1.94035	-2.24099	3.51932e-12	-1.77711	-2.29364
56296049	chr1:56296049:C:T	1.32433e-22	-7.39038e-10	-2.24492	4.97682e-20	-7.39038e-10	-2.32825	2.04228e-11	-7.39038e-10	-2.31236
56296251	chr1:56296251:G:A	3.74145e-23	-1.23838	-2.27056	1.67107e-20	-1.26927	-2.15031	7.72297e-12	-1.23852	-2.04629
56296621	chr1:56296621:C:A	2.32633e-22	-7.39038e-10	-1.68154	1.09007e-19	-7.39038e-10	-1.54422	3.56607e-11	-7.39038e-10	-1.75497
56296719	chr1:56296719:C:T	1.71591e-23	-2.12611	-2.16236	6.51685e-21	-2.11443	-2.24681	2.40212e-12	-2.12612	-2.32654
56296771	chr1:56296771:C:T	1.74672e-23	-2.2045	-2.06618	5.66348e-21	-2.19854	-2.30305	2.35331e-12	-2.20451	-2.26868
56296816	chr1:56296816:C:G	1.36735e-22	-2.21296	-4.84864e-09	5.80346e-20	-2.17459	-4.84864e-09	2.25572e-11	-2.21296	-4.84864e-09
56296885	chr1:56296885:TC:T	1.65951e-23	-2.01473	-2.30716	6.90252e-21	-2.00517	-2.29857	2.8598e-12	-2.01477	-2.26349
56296922	chr1:56296922:T:TG	1.83231e-23	-2.129	-2.09384	6.26196e-21	-2.177	-2.22414	2.61516e-12	-2.12896	-2.23873
56297015	chr1:56297015:T:C	2.27901e-21	0.600497	-4.84864e-09	2.28653e-18	1.49916	-4.84864e-09	3.76097e-10	0.600833	-4.84864e-09
56297038	chr1:56297038:C:T	1.83049e-23	-2.12593	-2.0979	6.25659e-21	-2.17512	-2.22687	2.61652e-12	-2.12589	-2.24128
56297116	chr1:56297116:G:A	1.40684e-22	-7.39038e-10	-2.18448	5.57565e-20	-7.39038e-10	-2.21463	2.62553e-11	-7.39038e-10	-2.06115
56297447	chr1:56297447:T:G	1.53692e-22	-7.39038e-10	-2.09605	5.71613e-20	-7.39038e-10	-2.18975	2.79712e-11	-7.39038e-10	-1.99784
56297469	chr1:56297469:C:T	1.36624e-22	-2.21377	-4.84864e-09	5.65379e-20	-2.20072	-4.84864e-09	2.2539e-11	-2.21377	-4.84864e-09
56297523	chr1:56297523:G:A	1.24465e-22	-7.39038e-10	-2.30697	5.13433e-20	-7.39038e-10	-2.29709	2.04986e-11	-7.39038e-10	-2.30866
56297918	chr1:56297918:T:C	2.20436e-23	-1.75966	-2.27832	8.07331e-21	-1.9256	-2.22146	3.62586e-12	-1.75966	-2.28126
56298233	chr1:56298233:T:C	1.26549e-22	-7.39038e-10	-2.29037	4.97499e-20	-7.39038e-10	-2.32862	2.04976e-11	-7.39038e-10	-2.30871
56298257	chr1:56298257:T:C	1.31139e-22	-7.39038e-10	-2.25474	5.29221e-20	-7.39038e-10	-2.26681	2.37311e-11	-7.39038e-10	-2.16223
56298628	chr1:56298628:G:C	1.63459e-23	-2.10858	-2.22844	6.79741e-21	-2.09852	-2.22056	2.89488e-12	-2.10861	-2.15746
56298728	chr1:56298728:A:G	1.91964e-23	-2.12221	-2.05407	6.46979e-21	-2.17274	-2.19575	2.70205e-12	-2.12217	-2.21283
56298770	chr1:56298770:G:A	1.66542e-23	-2.2025	-2.11584	5.5947e-21	-2.19578	-2.31803	2.30577e-12	-2.20252	-2.29108
56298820	chr1:56298820:A:T	1.26953e-22	-7.39038e-10	-2.28718	4.9807e-20	-7.39038e-10	-2.32747	2.04505e-11	-7.39038e-10	-2.31101
56299191	chr1:56299191:C:T	1.6882e-23	-2.15609	-2.14867	6.17654e-21	-2.14426	-2.27061	2.31532e-12	-2.15612	-2.33334
56299266	chr1:56299266:T:A	1.84212e-23	-2.12829	-2.08921	6.29658e-21	-2.17685	-2.21877	2.62766e-12	-2.12825	-2.23467
56299341	chr1:56299341:A:G	1.54714e-23	-2.18981	-2.2022	5.61227e-21	-2.18015	-2.33052	2.27841e-12	-2.18983	-2.31571
56299504	chr1:56299504:T:G	1.96455e-23	-2.10636	-2.04679	6.56862e-21	-2.16302	-2.1903	2.75798e-12	-2.10631	-2.2082
56299617	chr1:56299617:C:T	2.82129e-23	-1.48095	-2.31027	1.25301e-20	-1.53016	-2.17733	5.51923e-12	-1.48103	-2.13974
56299647	chr1:56299647:A:C	1.92891e-23	-2.09491	-2.07655	6.48327e-21	-2.15452	-2.21188	2.73624e-12	-2.09487	-2.22756
56299714	chr1:56299714:G:T	1.39242e-22	-7.39038e-10	-2.19478	6.78472e-20	-7.39038e-10	-2.01837	2.43763e-11	-7.39038e-10	-2.1354
56299939	chr1:56299939:C:T	2.82335e-23	-1.49289	-2.2976	1.27248e-20	-1.54068	-2.15139	5.60022e-12	-1.49298	-2.11323
56300328	chr1:56300328:G:A	1.64831e-23	-2.18239	-2.14627	6.01029e-21	-2.17219	-2.26997	2.25522e-12	-2.18242	-2.33335
56300629	chr1:56300629:T:A	1.58307e-23	-2.16677	-2.20228	5.75256e-21	-2.20074	-2.28524	2.37839e-12	-2.16674	-2.29585
56300921	chr1:56300921:G:T	2.61731e-23	-1.6641	-2.20217	9.6257e-21	-1.84806	-2.12313	4.28515e-12	-1.6641	-2.20976
56300954	chr1:56300954:C:T	2.20297e-23	-2.06897	-1.96964	6.87558e-21	-2.11116	-2.19649	2.63501e-12	-2.06892	-2.29121
56301006	chr1:56301006:G:A	1.39329e-23	-2.16336	-2.33338	5.59574e-21	-2.18944	-2.32418	2.30405e-12	-2.16338	-2.33096
56301055	chr1:56301055:C:T	1.2551e-22	-7.39038e-10	-2.29862	4.96185e-20	-7.39038e-10	-2.33126	2.06478e-11	-7.39038e-10	-2.3014
56301061	chr1:56301061:CAT:C	1.31981e-22	-7.39038e-10	-2.24834	5.47703e-20	-7.39038e-10	-2.23248	2.17176e-11	-7.39038e-10	-2.25089
56301158	chr1:56301158:T:A	3.02903e-23	-1.40939	-2.31079	1.34267e-20	-1.4579	-2.18048	5.9125e-12	-1.40947	-2.14247
56301179	chr1:56301179:A:G	1.54328e-22	-2.09192	-4.84864e-09	5.75862e-20	-2.18234	-4.84864e-09	2.54607e-11	-2.09188	-4.84864e-09
56301285	chr1:56301285:G:A	1.60418e-23	-2.17584	-2.17997	5.88992e-21	-2.16139	-2.301	2.31322e-12	-2.17586	-2.31451
56301322	chr1:56301322:A:G	1.24936e-22	-7.39038e-10	-2.3032	5.00003e-20	-7.39038e-10	-2.3236	2.11181e-11	-7.39038e-10	-2.27888
56301722	chr1:56301722:A:C	1.48666e-23	-2.21284	-2.21904	5.44311e-21	-2.20923	-2.33204	2.21695e-12	-2.21285	-2.32003
56301800	chr1:56301800:G:A	1.27218e-22	-7.39038e-10	-2.2851	4.98176e-20	-7.39038e-10	-2.32726	2.04306e-11	-7.39038e-10	-2.31198
56301813	chr1:56301813:G:C	1.78549e-22	-7.39038e-10	-1.94614	1.00164e-19	-7.39038e-10	-1.62882	5.18934e-11	-7.39038e-10	-1.37982
56301825	chr1:56301825:A:T	1.28467e-22	-7.39038e-10	-2.27533	5.00059e-20	-7.39038e-10	-2.32349	2.03133e-11	-7.39038e-10	-2.31774
56301900	chr1:56301900:A:G	1.72806e-23	-2.21328	-2.06813	8.25298e-21	-2.20782	-1.91723	4.08717e-12	-2.21329	-1.70787
56301971	chr1:56301971:G:C	1.33412e-23	-2.20789	-2.33225	5.5258e-21	-2.2034	-2.3228	2.20134e-12	-2.2079	-2.33205
56302213	chr1:56302213:A:G	1.51903e-22	-2.10776	-4.84864e-09	5.81241e-20	-2.17305	-4.84864e-09	2.50593e-11	-2.10777	-4.84864e-09
56302256	chr1:56302256:C:A	1.21221e-22	-7.39038e-10	-2.33339	4.97214e-20	-7.39038e-10	-2.32919	2.00323e-11	-7.39038e-10	-2.33167
56302617	chr1:56302617:G:A	3.34658e-22	-7.39038e-10	-1.31789	5.53782e-20	-7.39038e-10	-2.22144	2.11879e-11	-7.39038e-10	-2.27558
56302777	chr1:56302777:G:A	1.52511e-22	-2.10376	-4.84864e-09	5.82736e-20	-2.17048	-4.84864e-09	2.51596e-11	-2.10377	-4.84864e-09
56302844	chr1:56302844:G:A	1.62498e-23	-2.18427	-2.15865	5.97116e-21	-2.1741	-2.27459	2.25172e-12	-2.18429	-2.33302
56302879	chr1:56302879:C:T	1.57848e-23	-2.18285	-2.1891	5.87115e-21	-2.17236	-2.29321	2.26139e-12	-2.18287	-2.33016
56303000	chr1:56303000:G:A	3.67997e-23	-1.24329	-2.28222	1.62508e-20	-1.27627	-2.17121	7.46806e-12	-1.24343	-2.07495
56303014	chr1:56303014:T:C	1.98676e-23	-2.07723	-2.06468	6.61973e-21	-2.1433	-2.20227	2.80472e-12	-2.07718	-2.22053
56303209	chr1:56303209:A:G	2.15144e-23	-2.059	-2.00327	6.78157e-21	-2.10296	-2.21846	2.63023e-12	-2.05895	-2.30299
56303437	chr1:56303437:C:T	1.78656e-22	-7.39038e-10	-1.94554	9.97262e-20	-7.39038e-10	-1.6332	5.17807e-11	-7.39038e-10	-1.382
56304184	chr1:56304184:T:C	1.52427e-23	-2.21251	-2.19438	7.04069e-21	-2.20979	-2.07414	2.46477e-12	-2.21252	-2.2144
56304368	chr1:56304368:AG:A	1.37132e-23	-2.1809	-2.33174	5.93695e-21	-2.14618	-2.30826	2.94817e-12	-2.18092	-2.06691
56304483	chr1:56304483:A:T	2.11712e-23	-2.15403	-1.92432	1.14853e-20	-2.04892	-1.74564	3.81092e-12	-2.15406	-1.83708
56304546	chr1:56304546:G:A	1.41867e-23	-2.18846	-2.29024	5.73357e-21	-2.15603	-2.33326	2.40541e-12	-2.18847	-2.26282
56304597	chr1:56304597:G:A	7.0346e-23	-1.4086	-1.46897	2.27106e-20	-1.43435	-1.67845	1.10377e-11	-1.40879	-1.51891
56304701	chr1:56304701:C:A	2.34654e-23	-2.21121	-1.76426	7.22509e-21	-2.19495	-2.06311	2.33025e-12	-2.21122	-2.27182
56305488	chr1:56305488:A:G	1.21375e-22	-7.39038e-10	-2.33212	4.95183e-20	-7.39038e-10	-2.33329	2.00996e-11	-7.39038e-10	-2.32831
56305813	chr1:56305813:C:T	5.34785e-23	-0.960182	-2.19154	2.46574e-20	-0.759501	-2.27105	8.79604e-12	-0.960049	-2.19466
56306037	chr1:56306037:C:T	1.3684e-23	-2.20825	-2.30652	6.26401e-21	-2.17909	-2.22172	2.48675e-12	-2.20826	-2.20977
56306344	chr1:56306344:T:C	1.43536e-22	-2.16441	-4.84864e-09	7.29953e-20	-1.94523	-4.84864e-09	2.36795e-11	-2.16441	-4.84864e-09
56306381	chr1:56306381:A:G	5.91401e-22	-0.748505	-4.84864e-09	4.24643e-19	-0.184378	-4.84864e-09	9.75646e-11	-0.748498	-4.84864e-09
56306441	chr1:56306441:C:T	1.57991e-22	-7.39038e-10	-2.06846	5.07129e-20	-7.39038e-10	-2.30945	2.06474e-11	-7.39038e-10	-2.30143
56306512	chr1:56306512:G:T	1.22384e-22	-7.39038e-10	-2.32384	5.22739e-20	-7.39038e-10	-2.27913	2.18932e-11	-7.39038e-10	-2.24284
56306582	chr1:56306582:T:C	1.55111e-22	-7.39038e-10	-2.08686	5.79812e-20	-7.39038e-10	-2.17551	2.38847e-11	-7.39038e-10	-2.15577
56306753	chr1:56306753:C:T	1.43044e-22	-7.39038e-10	-2.16784	4.9865e-20	-7.39038e-10	-2.32631	2.02236e-11	-7.39038e-10	-2.32217
56306809	chr1:56306809:G:A	4.68617e-22	-0.981215	-4.84864e-09	2.3483e-19	-0.776766	-4.84864e-09	7.73082e-11	-0.981214	-4.84864e-09
56307400	chr1:56307400:T:C	1.31846e-22	-7.39038e-10	-2.24937	5.18479e-20	-7.39038e-10	-2.28731	2.0384e-11	-7.39038e-10	-2.31427
56307447	chr1:56307447:C:T	4.65255e-23	-1.03777	-2.25323	2.19736e-20	-0.83682	-2.30897	7.6724e-12	-1.03764	-2.25375
56307798	chr1:56307798:C:T	3.10635e-23	-1.9497	-1.74527	7.70244e-21	-2.14538	-2.04871	3.35913e-12	-1.94977	-2.16756
56308220	chr1:56308220:G:GA	1.46321e-23	-2.11447	-2.33331	6.44692e-21	-2.03896	-2.33306	2.47766e-12	-2.11447	-2.30723
56308718	chr1:56308718:G:A	1.41434e-22	-7.39038e-10	-2.17917	5.21285e-20	-7.39038e-10	-2.28192	2.10665e-11	-7.39038e-10	-2.28133
56308731	chr1:56308731:G:T	1.42313e-22	-7.39038e-10	-2.17297	6.85161e-20	-7.39038e-10	-2.00856	3.25057e-11	-7.39038e-10	-1.8476
56309174	chr1:56309174:A:G	1.55602e-23	-2.13692	-2.24936	1.11216e-20	-1.84405	-1.98269	3.58136e-12	-2.13691	-1.91636
56309230	chr1:56309230:C:T	1.35373e-22	-1.36286	-0.86011	6.17414e-20	-1.47666	-0.636008	2.14072e-11	-1.36292	-0.902365
56309608	chr1:56309608:A:G	8.11678e-23	-1.94699	-0.78749	2.28454e-20	-1.96597	-1.14091	5.93109e-12	-1.94706	-1.60175
56309648	chr1:56309648:T:C	2.62232e-22	-7.39038e-10	-1.56177	6.20365e-20	-7.39038e-10	-2.1079	2.12743e-11	-7.39038e-10	-2.27152
56309755	chr1:56309755:G:A	1.33289e-22	-7.39038e-10	-2.23848	5.01187e-20	-7.39038e-10	-2.32123	2.00995e-11	-7.39038e-10	-2.32832
56309907	chr1:56309907:C:T	4.69196e-23	-1.04961	-2.23295	2.19238e-20	-0.852746	-2.29531	7.75972e-12	-1.04948	-2.23058
56310005	chr1:56310005:G:A	1.26376e-22	-7.39038e-10	-2.29174	5.49806e-20	-7.39038e-10	-2.22865	2.12496e-11	-7.39038e-10	-2.27268
56310098	chr1:56310098:A:G	1.26376e-22	-7.39038e-10	-2.29174	5.49806e-20	-7.39038e-10	-2.22865	2.12496e-11	-7.39038e-10	-2.27268
56310129	chr1:56310129:G:A	1.88913e-22	-7.39038e-10	-1.88971	8.32314e-20	-7.39038e-10	-1.814	3.21511e-11	-7.39038e-10	-1.85857
56310149	chr1:56310149:T:C	1.77946e-22	0.16119	-2.11071	7.63044e-20	0.416835	-2.31773	2.36453e-11	0.161017	-2.32687
56310154	chr1:56310154:C:T	1.24997e-22	-7.39038e-10	-2.30271	5.40055e-20	-7.39038e-10	-2.24654	2.09662e-11	-7.39038e-10	-2.2861
56310268	chr1:56310268:C:A	1.26376e-22	-7.39038e-10	-2.29174	5.49806e-20	-7.39038e-10	-2.22865	2.12496e-11	-7.39038e-10	-2.27268
56310460	chr1:56310460:A:G	1.4104e-23	-2.15462	-2.32992	5.78344e-21	-2.14797	-2.33266	2.51033e-12	-2.1546	-2.254
56310687	chr1:56310687:A:C	4.73439e-23	-1.03737	-2.23619	2.24694e-20	-0.849115	-2.27436	7.88758e-12	-1.03725	-2.22648
56310697	chr1:56310697:T:C	4.90035e-23	-1.0082	-2.2309	2.32863e-20	-0.817809	-2.26995	8.16908e-12	-1.00808	-2.22058
56310713	chr1:56310713:C:T	1.23154e-22	-7.39038e-10	-2.31757	4.97611e-20	-7.39038e-10	-2.32839	2.06072e-11	-7.39038e-10	-2.30337
56311060	chr1:56311060:G:C	1.31666e-22	-7.39038e-10	-2.25073	6.52314e-20	-7.39038e-10	-2.05769	2.89284e-11	-7.39038e-10	-1.96419
56311687	chr1:56311687:A:G	1.31069e-22	-7.39038e-10	-2.25528	6.46955e-20	-7.39038e-10	-2.06594	2.86511e-11	-7.39038e-10	-1.97382
56312024	chr1:56312024:A:G	1.35437e-22	-7.39038e-10	-2.22249	5.59114e-20	-7.39038e-10	-2.21186	2.20366e-11	-7.39038e-10	-2.23631
56312109	chr1:56312109:G:A	2.87593e-23	-1.51132	-2.26072	1.01539e-20	-1.59493	-2.32284	4.62929e-12	-1.51124	-2.28537
56312281	chr1:56312281:G:C	1.21652e-22	-7.39038e-10	-2.32984	5.1616e-20	-7.39038e-10	-2.2918	2.01737e-11	-7.39038e-10	-2.32463
56312395	chr1:56312395:C:T	1.46098e-22	-2.14672	-4.84864e-09	7.59866e-20	-1.90507	-4.84864e-09	2.41021e-11	-2.14671	-4.84864e-09
56312622	chr1:56312622:G:A	1.67093e-22	-1.16719	-0.845263	7.4967e-20	-1.29778	-0.620801	2.63606e-11	-1.16725	-0.889888
56313191	chr1:56313191:G:A	3.26324e-23	-1.35112	-2.29457	1.1897e-20	-1.44076	-2.31857	5.45103e-12	-1.35103	-2.28218
56313585	chr1:56313585:T:C	1.47376e-22	-2.13801	-4.84864e-09	7.72451e-20	-1.88864	-4.84864e-09	2.4313e-11	-2.138	-4.84864e-09
56313717	chr1:56313717:CT:C	1.26376e-22	-7.39038e-10	-2.29174	5.49806e-20	-7.39038e-10	-2.22865	2.12496e-11	-7.39038e-10	-2.27268
56313728	chr1:56313728:A:C	4.76315e-23	-1.00336	-2.26415	2.26305e-20	-0.803151	-2.31318	7.88069e-12	-1.00323	-2.26137
56313771	chr1:56313771:G:A	1.26376e-22	-7.39038e-10	-2.29174	5.49806e-20	-7.39038e-10	-2.22865	2.12496e-11	-7.39038e-10	-2.27268
56313951	chr1:56313951:G:A	1.43263e-22	-2.16632	-4.84864e-09	7.2688e-20	-1.94945	-4.84864e-09	2.36344e-11	-2.16631	-4.84864e-09
56314052	chr1:56314052:G:A	1.31716e-22	-7.39038e-10	-2.25036	6.52835e-20	-7.39038e-10	-2.05689	2.89529e-11	-7.39038e-10	-1.96334
56314113	chr1:56314113:T:C	1.26376e-22	-7.39038e-10	-2.29174	5.49806e-20	-7.39038e-10	-2.22865	2.12496e-11	-7.39038e-10	-2.27268
56314248	chr1:56314248:C:T	1.24139e-22	-7.39038e-10	-2.30959	5.0205e-20	-7.39038e-10	-2.31951	2.10058e-11	-7.39038e-10	-2.28421
56314511	chr1:56314511:G:A	1.49802e-22	-2.12168	-4.84864e-09	8.01642e-20	-1.85155	-4.84864e-09	2.47132e-11	-2.12167	-4.84864e-09
56315103	chr1:56315103:A:G	1.31599e-22	-7.39038e-10	-2.25124	6.51764e-20	-7.39038e-10	-2.05853	2.88972e-11	-7.39038e-10	-1.96527
56315435	chr1:56315435:T:C	1.59044e-22	-2.06182	-4.84864e-09	8.94669e-20	-1.74176	-4.84864e-09	2.6238e-11	-2.06181	-4.84864e-09
56315474	chr1:56315474:TGGA:T	5.22603e-23	-0.908641	-2.26612	2.51427e-20	-0.697267	-2.31379	8.65409e-12	-0.908508	-2.26247
56315657	chr1:56315657:C:CTT	1.34993e-22	-7.39038e-10	-2.22577	5.27785e-20	-7.39038e-10	-2.26952	2.063e-11	-7.39038e-10	-2.30227
56315679	chr1:56315679:A:G	1.11486e-22	-1.19085	-1.22625	4.98388e-20	-1.30905	-1.01778	1.78451e-11	-1.19092	-1.25637
56315838	chr1:56315838:G:T	1.31716e-22	-7.39038e-10	-2.25036	6.52835e-20	-7.39038e-10	-2.05689	2.89529e-11	-7.39038e-10	-1.96334
56315872	chr1:56315872:T:G	1.30321e-22	-7.39038e-10	-2.261	5.71327e-20	-7.39038e-10	-2.19025	2.13942e-11	-7.39038e-10	-2.26589
56315958	chr1:56315958:C:T	2.04046e-23	-1.99248	-2.12275	7.0094e-21	-2.03085	-2.25752	2.96832e-12	-1.99243	-2.24859
56316082	chr1:56316082:C:T	1.52801e-22	-2.10186	-4.84864e-09	8.32012e-20	-1.81437	-4.84864e-09	2.52079e-11	-2.10186	-4.84864e-09
56316123	chr1:56316123:G:A	1.27756e-22	-7.39038e-10	-2.28088	4.96044e-20	-7.39038e-10	-2.33155	2.03816e-11	-7.39038e-10	-2.31438
56316667	chr1:56316667:A:G	1.90455e-23	-2.15399	-2.03018	7.48778e-21	-2.20947	-2.01288	2.7498e-12	-2.154	-2.16349
56316907	chr1:56316907:G:A	1.57705e-22	-2.07027	-4.84864e-09	8.73426e-20	-1.76579	-4.84864e-09	2.6017e-11	-2.07026	-4.84864e-09
56317171	chr1:56317171:T:C	2.10412e-22	-1.78193	-4.84864e-09	8.77558e-20	-1.76107	-4.84864e-09	3.47116e-11	-1.78194	-4.84864e-09
56317690	chr1:56317690:T:G	2.3163e-23	-2.14829	-1.84015	9.59308e-21	-2.12577	-1.84881	3.09752e-12	-2.14827	-2.05014
56317832	chr1:56317832:C:T	1.27946e-22	-7.39038e-10	-2.27939	4.95634e-20	-7.39038e-10	-2.33237	2.04034e-11	-7.39038e-10	-2.31331
56317853	chr1:56317853:T:G	2.62992e-22	-7.39038e-10	-1.55887	1.08973e-19	-7.39038e-10	-1.54453	3.47136e-11	-7.39038e-10	-1.78188
56318046	chr1:56318046:C:T	1.2432e-22	-7.39038e-10	-2.30814	4.96146e-20	-7.39038e-10	-2.33134	2.19435e-11	-7.39038e-10	-2.24054
56318273	chr1:56318273:G:A	1.52472e-22	-2.10402	-4.84864e-09	8.18775e-20	-1.8304	-4.84864e-09	2.51537e-11	-2.10401	-4.84864e-09
56318303	chr1:56318303:C:T	1.21343e-22	-7.39038e-10	-2.33238	4.95158e-20	-7.39038e-10	-2.33334	2.01162e-11	-7.39038e-10	-2.32749
56318468	chr1:56318468:T:C	4.17547e-23	-1.15608	-2.24311	1.93184e-20	-0.971655	-2.30291	6.50767e-12	-1.15595	-2.30008
56318890	chr1:56318890:C:T	1.53692e-22	-2.09605	-4.84864e-09	8.33745e-20	-1.81229	-4.84864e-09	2.5355e-11	-2.09604	-4.84864e-09
56319397	chr1:56319397:G:C	1.6913e-22	-7.39038e-10	-2.00033	6.22121e-20	-7.39038e-10	-2.10508	2.20651e-11	-7.39038e-10	-2.23501
56319465	chr1:56319465:C:T	2.79113e-23	-1.51259	-2.28938	9.93512e-21	-1.62113	-2.31842	4.47135e-12	-1.5125	-2.31883
56319567	chr1:56319567:C:T	2.75063e-23	-1.52927	-2.28731	9.79428e-21	-1.63667	-2.31716	4.40302e-12	-1.52918	-2.31754
56319684	chr1:56319684:G:A	2.74458e-23	-1.53019	-2.28859	9.77985e-21	-1.6376	-2.31771	4.3968e-12	-1.5301	-2.31803
56319780	chr1:56319780:A:G	1.39384e-22	-7.39038e-10	-2.19377	6.17487e-20	-7.39038e-10	-2.11255	2.31599e-11	-7.39038e-10	-2.18659
56320159	chr1:56320159:A:G	1.71031e-23	-2.04783	-2.2439	6.59642e-21	-2.07953	-2.26957	2.72807e-12	-2.04778	-2.27764
56320217	chr1:56320217:T:G	1.73947e-23	-2.02046	-2.25437	6.69406e-21	-2.05654	-2.27787	2.78149e-12	-2.0204	-2.28562
56320283	chr1:56320283:T:G	1.25571e-22	-7.39038e-10	-2.29813	4.95136e-20	-7.39038e-10	-2.33338	2.06852e-11	-7.39038e-10	-2.29959
56320682	chr1:56320682:C:T	2.69783e-23	-2.20258	-1.63339	1.18582e-20	-2.21142	-1.55119	3.52235e-12	-2.20259	-1.86729
56320923	chr1:56320923:C:T	2.13734e-23	-1.76973	-2.29912	1.02299e-20	-1.59464	-2.31568	3.55479e-12	-1.76963	-2.29108
56321424	chr1:56321424:G:A	2.03207e-23	-1.89216	-2.2272	9.05337e-21	-1.7589	-2.27359	3.1854e-12	-1.89207	-2.27836
56321603	chr1:56321603:G:C	1.63833e-21	-7.39038e-10	0.270434	4.16172e-19	-7.39038e-10	-0.204529	1.60181e-10	-7.39038e-10	-0.252712
56321622	chr1:56321622:A:G	2.10981e-23	-2.08922	-1.9926	1.10565e-20	-2.13566	-1.69695	4.00093e-12	-2.08917	-1.85331
56321706	chr1:56321706:C:T	1.98072e-23	-1.81393	-2.33103	9.46391e-21	-1.65476	-2.33338	3.28074e-12	-1.81383	-2.32711
56321712	chr1:56321712:G:T	2.16606e-23	-1.96506	-2.09045	7.28379e-21	-2.00695	-2.24303	3.00205e-12	-1.96499	-2.26473
56321862	chr1:56321862:C:T	5.38737e-23	-0.811806	-2.33255	2.58034e-20	-0.656379	-2.32874	8.98695e-12	-0.81165	-2.32159
56321894	chr1:56321894:C:T	1.79413e-22	-7.39038e-10	-1.94131	7.70058e-20	-7.39038e-10	-1.89175	2.75942e-11	-7.39038e-10	-2.01141
56321949	chr1:56321949:G:A	2.15146e-23	-1.96692	-2.09535	7.23431e-21	-2.00868	-2.24811	2.98136e-12	-1.96685	-2.26978
56322045	chr1:56322045:C:A	1.52816e-23	-2.21316	-2.19119	7.73235e-21	-2.16543	-2.02478	2.93433e-12	-2.21316	-2.03937
56322488	chr1:56322488:T:C	1.21221e-22	-7.39038e-10	-2.33339	5.3924e-20	-7.39038e-10	-2.24805	2.15469e-11	-7.39038e-10	-2.25878
56322503	chr1:56322503:A:G	2.47896e-23	-1.99402	-1.92655	7.63077e-21	-2.04499	-2.15845	2.99554e-12	-1.99396	-2.23793
56322733	chr1:56322733:G:A	1.36133e-22	-7.39038e-10	-2.21737	5.63074e-20	-7.39038e-10	-2.2048	2.21421e-11	-7.39038e-10	-2.23153
56322918	chr1:56322918:T:C	1.92167e-22	-7.39038e-10	-1.87264	6.94001e-20	-7.39038e-10	-1.99574	3.05309e-11	-7.39038e-10	-1.91027
56322955	chr1:56322955:T:A	2.80141e-23	-1.98501	-1.81328	8.18523e-21	-2.03904	-2.09426	3.1884e-12	-1.98495	-2.18455
56323011	chr1:56323011:T:C	1.59093e-22	-7.39038e-10	-2.06151	6.07832e-20	-7.39038e-10	-2.12831	2.41612e-11	-7.39038e-10	-2.14427
56323062	chr1:56323062:T:C	2.65871e-23	-1.99728	-1.85329	7.90701e-21	-2.04963	-2.11825	3.092e-12	-1.99722	-2.20297
56323273	chr1:56323273:C:T	1.54064e-22	-2.09363	-4.84864e-09	8.33725e-20	-1.81231	-4.84864e-09	2.54163e-11	-2.09362	-4.84864e-09
56323298	chr1:56323298:T:C	1.75002e-22	-7.39038e-10	-1.9662	6.46257e-20	-7.39038e-10	-2.06702	2.27727e-11	-7.39038e-10	-2.20345
56323399	chr1:56323399:C:A	1.58234e-22	-7.39038e-10	-2.06692	5.95388e-20	-7.39038e-10	-2.149	2.50139e-11	-7.39038e-10	-2.10958
56323540	chr1:56323540:G:C	2.78907e-23	-2.20221	-1.6005	1.22831e-20	-2.21115	-1.51626	3.60534e-12	-2.20222	-1.84438
56324564	chr1:56324564:T:C	1.62027e-22	-2.04324	-4.84864e-09	9.07219e-20	-1.72783	-4.84864e-09	2.673e-11	-2.04323	-4.84864e-09
56324602	chr1:56324602:A:G	4.35781e-22	-7.39038e-10	-1.05386	1.09665e-19	-7.39038e-10	-1.53819	2.85487e-11	-7.39038e-10	-1.9774
56324621	chr1:56324621:A:G	2.63437e-23	-1.97731	-1.88246	7.91259e-21	-2.03078	-2.13639	3.10878e-12	-1.97724	-2.21754
56324711	chr1:56324711:T:C	1.77231e-23	-1.92611	-2.33002	6.70719e-21	-2.04012	-2.29233	3.00012e-12	-1.9261	-2.30426
56324928	chr1:56324928:A:C	3.28092e-22	-7.39038e-10	-1.33771	8.72366e-20	-7.39038e-10	-1.767	2.45931e-11	-7.39038e-10	-2.12655
56325101	chr1:56325101:C:T	1.90304e-23	-2.20808	-1.97688	6.40019e-21	-2.21351	-2.16579	2.54085e-12	-2.20809	-2.18843
56325113	chr1:56325113:T:A	1.6166e-23	-2.21379	-2.1343	7.43441e-21	-2.1992	-2.0303	3.01174e-12	-2.21379	-2.0127
56325179	chr1:56325179:T:C	2.49419e-23	-1.72344	-2.19101	8.95387e-21	-1.7277	-2.31584	3.65315e-12	-1.72343	-2.31
56325509	chr1:56325509:G:A	1.87515e-22	-7.39038e-10	-1.89714	9.34366e-20	-7.39038e-10	-1.69834	4.20496e-11	-7.39038e-10	-1.59016
56325807	chr1:56325807:T:C	2.20498e-23	-1.80621	-2.23149	8.69565e-21	-1.75522	-2.31758	3.54295e-12	-1.8062	-2.25786
56325822	chr1:56325822:A:G	1.80054e-23	-1.90708	-2.33325	6.98948e-21	-2.01873	-2.27249	3.07266e-12	-1.90707	-2.2994
56325937	chr1:56325937:C:T	1.57259e-23	-2.21329	-2.16241	5.74172e-21	-2.21048	-2.27739	2.42964e-12	-2.21329	-2.22798
56326018	chr1:56326018:A:G	1.50385e-22	-2.1178	-4.84864e-09	7.9555e-20	-1.85918	-4.84864e-09	2.48094e-11	-2.11779	-4.84864e-09
56326223	chr1:56326223:A:G	1.5865e-23	-2.20667	-2.16021	5.71705e-21	-2.21381	-2.27837	2.44457e-12	-2.20668	-2.22846
56326237	chr1:56326237:G:A	1.39346e-22	-7.39038e-10	-2.19404	5.21326e-20	-7.39038e-10	-2.28184	2.18079e-11	-7.39038e-10	-2.24674
56326522	chr1:56326522:G:A	1.44693e-22	-7.39038e-10	-2.15638	6.14116e-20	-7.39038e-10	-2.11803	2.32714e-11	-7.39038e-10	-2.18179
56326611	chr1:56326611:C:A	1.55063e-23	-2.21381	-2.17594	5.71808e-21	-2.20737	-2.28463	2.40424e-12	-2.21381	-2.23797
56326618	chr1:56326618:A:G	1.57844e-23	-2.21332	-2.15866	5.76561e-21	-2.21028	-2.27344	2.44252e-12	-2.21332	-2.22267
56326691	chr1:56326691:C:G	4.18097e-22	-7.39038e-10	-1.09529	1.29022e-19	-7.39038e-10	-1.37565	4.08509e-11	-7.39038e-10	-1.61908
56326853	chr1:56326853:T:C	4.15566e-22	-1.10136	-4.84864e-09	2.5487e-19	-0.694874	-4.84864e-09	6.85628e-11	-1.10126	-4.84864e-09
56327006	chr1:56327006:C:T	1.32889e-22	-7.39038e-10	-2.24148	5.39312e-20	-7.39038e-10	-2.24792	2.1757e-11	-7.39038e-10	-2.24908
56327054	chr1:56327054:C:T	1.45183e-23	-2.21216	-2.24343	7.22174e-21	-2.14615	-2.11239	2.61176e-12	-2.21215	-2.15684
56327138	chr1:56327138:C:G	1.764e-23	-1.92808	-2.33275	6.8496e-21	-2.0376	-2.27384	3.00602e-12	-1.92808	-2.30032
56327529	chr1:56327529:G:T	4.39403e-22	-7.39038e-10	-1.04558	2.13437e-19	-7.39038e-10	-0.872284	6.83647e-11	-7.39038e-10	-1.10416
56327697	chr1:56327697:G:A	1.49914e-22	-7.39038e-10	-2.12094	6.38137e-20	-7.39038e-10	-2.07966	2.40336e-11	-7.39038e-10	-2.14956
56327728	chr1:56327728:G:T	3.76721e-22	-7.39038e-10	-1.19949	1.59782e-19	-7.39038e-10	-1.16182	7.93862e-11	-7.39038e-10	-0.954689
56328202	chr1:56328202:C:T	3.76078e-22	-1.2012	-4.84864e-09	1.85481e-19	-1.01267	-4.84864e-09	6.2042e-11	-1.2012	-4.84864e-09
56328584	chr1:56328584:A:G	1.97775e-22	-7.39038e-10	-1.84387	7.28058e-20	-7.39038e-10	-1.94783	2.47694e-11	-7.39038e-10	-2.11941
56328671	chr1:56328671:C:T	2.86048e-23	-1.44735	-2.33007	1.31287e-20	-1.3952	-2.26563	5.02873e-12	-1.44744	-2.2664
56329109	chr1:56329109:A:G	1.59848e-23	-2.21332	-2.14604	6.02641e-21	-2.16494	-2.27453	2.52396e-12	-2.21331	-2.18987
56329293	chr1:56329293:A:G	1.77829e-23	-1.91984	-2.33292	7.20202e-21	-1.99194	-2.26932	2.96575e-12	-1.91984	-2.32204
56329325	chr1:56329325:C:T	2.00185e-23	-1.83103	-2.30331	1.04779e-20	-1.64422	-2.24214	3.29255e-12	-1.83098	-2.30638
56329345	chr1:56329345:A:T	1.58945e-23	-2.21212	-2.15291	6.0479e-21	-2.15828	-2.27763	2.5346e-12	-2.21212	-2.18686
56329359	chr1:56329359:G:A	1.58352e-22	-7.39038e-10	-2.06618	6.61756e-20	-7.39038e-10	-2.04332	3.10394e-11	-7.39038e-10	-1.89376
56329375	chr1:56329375:A:G	1.56604e-23	-2.21092	-2.16894	6.02993e-21	-2.15222	-2.28667	2.50316e-12	-2.21092	-2.20054
56329507	chr1:56329507:A:G	1.51178e-23	-2.21382	-2.20131	5.81495e-21	-2.17605	-2.29914	2.40217e-12	-2.21382	-2.23883
56329535	chr1:56329535:G:A	1.50039e-22	-7.39038e-10	-2.12011	5.31082e-20	-7.39038e-10	-2.2633	2.20646e-11	-7.39038e-10	-2.23504
56329820	chr1:56329820:C:T	1.36751e-22	-7.39038e-10	-2.21284	6.18572e-20	-7.39038e-10	-2.1108	2.70317e-11	-7.39038e-10	-2.032
56329898	chr1:56329898:A:G	1.62755e-22	-2.03875	-4.84864e-09	5.93557e-20	-2.15208	-4.84864e-09	2.68496e-11	-2.03876	-4.84864e-09
56329920	chr1:56329920:C:A	1.90348e-23	-1.95438	-2.23035	8.31684e-21	-2.02617	-2.09117	3.13222e-12	-1.95438	-2.23289
56330153	chr1:56330153:G:A	1.76851e-23	-2.01173	-2.24655	7.96506e-21	-2.07434	-2.08623	2.92184e-12	-2.01173	-2.24507
56330183	chr1:56330183:A:G	1.65309e-23	-2.05813	-2.26763	8.02551e-21	-1.93461	-2.21839	2.60122e-12	-2.05808	-2.31495
56330265	chr1:56330265:T:G	1.69934e-23	-2.00662	-2.29156	7.10164e-21	-2.0844	-2.1909	2.86052e-12	-2.00661	-2.27139
56330413	chr1:56330413:A:G	1.50221e-23	-2.09436	-2.32711	6.04588e-21	-2.13072	-2.30553	2.46533e-12	-2.09441	-2.33228
56330573	chr1:56330573:C:CT	1.68226e-22	-2.00569	-4.84864e-09	7.77371e-20	-1.88229	-4.84864e-09	2.77519e-11	-2.00571	-4.84864e-09
56330743	chr1:56330743:A:G	1.55799e-23	-2.1045	-2.28052	9.02231e-21	-1.79384	-2.24209	2.67861e-12	-2.10449	-2.23923
56330807	chr1:56330807:T:C	1.52458e-23	-2.11749	-2.2892	8.70097e-21	-1.81841	-2.25378	2.61267e-12	-2.11749	-2.25115
56331767	chr1:56331767:G:A	1.56421e-22	-2.07845	-4.84864e-09	8.57632e-20	-1.78404	-4.84864e-09	2.58052e-11	-2.07844	-4.84864e-09
56331886	chr1:56331886:T:C	2.10557e-23	-1.76956	-2.31427	1.28916e-20	-1.40429	-2.27476	3.51385e-12	-1.76959	-2.30271
56332125	chr1:56332125:A:G	4.43778e-23	-1.00492	-2.33334	1.93687e-20	-0.947589	-2.32438	7.62849e-12	-1.00495	-2.29218
56332128	chr1:56332128:C:G	1.15148e-22	-0.199868	-2.18492	6.97439e-20	0.338585	-2.32938	1.67242e-11	-0.199952	-2.3122
56332238	chr1:56332238:T:A	3.28847e-23	-1.3145	-2.32349	1.43592e-20	-1.24003	-2.33121	6.16294e-12	-1.31452	-2.19594
56332256	chr1:56332256:G:A	1.49854e-22	-2.12134	-4.84864e-09	6.1424e-20	-2.11783	-4.84864e-09	2.47215e-11	-2.12134	-4.84864e-09
56332309	chr1:56332309:G:C	7.71479e-23	-0.876302	-1.90897	2.85859e-20	-0.734979	-2.14773	1.15288e-11	-0.876311	-2.00785
56332325	chr1:56332325:C:T	5.40459e-23	-1.39423	-1.74693	3.09963e-20	-0.948216	-1.85354	8.59275e-12	-1.39423	-1.78386
56332412	chr1:56332412:AAG:A	3.56579e-22	-0.850264	-0.40418	1.67291e-19	-0.60759	-0.5083	4.63466e-11	-0.8502	-0.642665
56332421	chr1:56332421:A:T	4.312e-23	-1.39108	-1.97593	1.41593e-20	-1.3991	-2.18615	6.12989e-12	-1.3911	-2.12474
56332451	chr1:56332451:G:T	4.46263e-23	-1.53598	-1.7967	2.64909e-20	-1.15581	-1.80302	7.55123e-12	-1.53597	-1.77134
56332511	chr1:56332511:A:G	5.45204e-23	-1.42559	-1.70684	3.39103e-20	-0.99536	-1.71655	9.26764e-12	-1.42557	-1.67691
56332567	chr1:56332567:T:C	1.21615e-22	-7.39038e-10	-2.33014	4.95825e-20	-7.39038e-10	-2.33199	2.00071e-11	-7.39038e-10	-2.33293
56332765	chr1:56332765:G:A	4.28305e-23	-1.21495	-2.1588	2.78252e-20	-0.750952	-2.15873	7.33386e-12	-1.21493	-2.12158
56332835	chr1:56332835:G:A	2.22971e-22	-7.39038e-10	-1.72396	8.65009e-20	-7.39038e-10	-1.77547	3.4787e-11	-7.39038e-10	-1.77977
56332953	chr1:56332953:T:A	1.33952e-22	-7.39038e-10	-2.23351	5.55447e-20	-7.39038e-10	-2.21844	2.17585e-11	-7.39038e-10	-2.24901
56333030	chr1:56333030:T:C	1.86845e-23	-1.92864	-2.27466	1.13075e-20	-1.56837	-2.24179	2.99426e-12	-1.9286	-2.30371
56333417	chr1:56333417:T:C	3.41516e-23	-1.41154	-2.18865	2.13478e-20	-0.99777	-2.17691	5.76818e-12	-1.41152	-2.16514
56333802	chr1:56333802:A:T	1.61548e-23	-2.16572	-2.18306	8.13118e-21	-1.99625	-2.14367	2.5031e-12	-2.1657	-2.24578
56333970	chr1:56333970:G:A	1.31789e-22	-7.39038e-10	-2.2498	5.82035e-20	-7.39038e-10	-2.17168	2.54662e-11	-7.39038e-10	-2.09166
56334240	chr1:56334240:C:T	1.61289e-23	-2.11648	-2.2339	6.09773e-21	-2.11543	-2.31228	2.43019e-12	-2.11645	-2.3246
56334462	chr1:56334462:C:T	1.31801e-22	-7.39038e-10	-2.24971	5.36016e-20	-7.39038e-10	-2.25405	2.16125e-11	-7.39038e-10	-2.25574
56334508	chr1:56334508:C:T	2.96002e-23	-1.44938	-2.29384	1.08141e-20	-1.52693	-2.32785	4.77662e-12	-1.44943	-2.31585
56334742	chr1:56334742:T:C	3.68139e-22	-1.22254	-4.84864e-09	1.72639e-19	-1.08443	-4.84864e-09	6.07353e-11	-1.22249	-4.84864e-09
56334815	chr1:56334815:A:G	1.79846e-23	-2.07318	-2.16831	7.05607e-21	-2.06267	-2.21907	3.14362e-12	-2.07322	-2.11042
56334829	chr1:56334829:G:A	1.07045e-22	-0.397313	-2.06044	9.45135e-20	0.406931	-2.09382	1.8748e-11	-0.397275	-2.00065
56334961	chr1:56334961:G:A	1.47626e-22	-2.13632	-4.84864e-09	6.09651e-20	-2.12533	-4.84864e-09	2.43541e-11	-2.13631	-4.84864e-09
56335013	chr1:56335013:G:A	3.06757e-22	-0.235302	-1.16964	2.94352e-19	1.03439	-1.58524	4.16791e-11	-0.23534	-1.36367
56335064	chr1:56335064:G:A	6.06858e-22	0.691981	-1.41469	6.85528e-19	2.19147	-1.89691	6.84602e-11	0.691952	-1.79471
56335424	chr1:56335424:C:T	1.56541e-21	-7.39038e-10	0.224904	5.99771e-19	-7.39038e-10	0.160922	2.67531e-10	-7.39038e-10	0.260223
56335544	chr1:56335544:A:G	1.21227e-22	-7.39038e-10	-2.33334	5.39946e-20	-7.39038e-10	-2.24674	2.01276e-11	-7.39038e-10	-2.32692
56335570	chr1:56335570:A:G	2.26808e-22	-7.39038e-10	-1.7069	1.01889e-19	-7.39038e-10	-1.61174	3.59433e-11	-7.39038e-10	-1.74707
56336014	chr1:56336014:G:A	1.79151e-23	-1.9667	-2.27866	9.66794e-21	-1.69401	-2.2728	2.88707e-12	-1.96673	-2.30204
56336116	chr1:56336116:A:G	1.55644e-22	-7.39038e-10	-2.08343	6.2437e-20	-7.39038e-10	-2.10147	2.5906e-11	-7.39038e-10	-2.07454
56336121	chr1:56336121:A:C	1.23546e-22	-7.39038e-10	-2.31439	4.9528e-20	-7.39038e-10	-2.33309	2.00475e-11	-7.39038e-10	-2.33091
56336201	chr1:56336201:G:C	2.98338e-23	-2.20703	-1.52833	7.95522e-21	-2.20507	-1.95673	3.39909e-12	-2.20703	-1.89848
56336440	chr1:56336440:A:T	1.215e-22	-7.39038e-10	-2.33109	4.96837e-20	-7.39038e-10	-2.32995	1.99988e-11	-7.39038e-10	-2.33334
56336581	chr1:56336581:T:C	1.43058e-22	-7.39038e-10	-2.16775	5.47552e-20	-7.39038e-10	-2.23275	2.2144e-11	-7.39038e-10	-2.23145
56336607	chr1:56336607:T:C	6.90761e-23	-1.07293	-1.82286	2.16337e-20	-1.08695	-2.07443	1.10057e-11	-1.073	-1.8576
56336622	chr1:56336622:G:A	1.3137e-22	-7.39038e-10	-2.25298	5.12777e-20	-7.39038e-10	-2.29837	2.10835e-11	-7.39038e-10	-2.28052
56337031	chr1:56337031:A:T	3.12265e-23	-1.45849	-2.23124	1.14131e-20	-1.50477	-2.2961	5.3718e-12	-1.45855	-2.1893
56337055	chr1:56337055:T:C	1.38021e-22	-7.39038e-10	-2.20359	5.34181e-20	-7.39038e-10	-2.25748	2.20197e-11	-7.39038e-10	-2.23707
56337156	chr1:56337156:C:T	1.34837e-22	-7.39038e-10	-2.22693	5.03726e-20	-7.39038e-10	-2.31618	2.00242e-11	-7.39038e-10	-2.33207
56337302	chr1:56337302:C:T	4.53982e-23	-1.36227	-1.95325	1.5e-20	-1.36468	-2.1629	7.20713e-12	-1.36233	-1.99161
56337319	chr1:56337319:A:T	4.59861e-23	-1.36559	-1.93707	1.51374e-20	-1.36815	-2.15031	7.30313e-12	-1.36565	-1.97506
56337490	chr1:56337490:C:A	4.69756e-23	-1.23449	-2.04688	1.55882e-20	-1.28991	-2.19921	7.88017e-12	-1.23455	-2.03011
56338060	chr1:56338060:T:C	2.92591e-22	-7.39038e-10	-1.45222	1.92392e-19	-7.39038e-10	-0.97609	8.00092e-11	-7.39038e-10	-0.946872
56338091	chr1:56338091:A:C	4.43126e-23	-1.22524	-2.11449	1.5061e-20	-1.275	-2.24852	7.36943e-12	-1.22531	-2.10637
56338125	chr1:56338125:C:T	1.75688e-23	-2.03615	-2.22873	7.01137e-21	-1.95994	-2.32815	2.76147e-12	-2.03617	-2.27708
56338175	chr1:56338175:T:A	4.41421e-23	-1.23985	-2.10374	1.50264e-20	-1.29786	-2.22796	7.5003e-12	-1.23991	-2.07416
56338325	chr1:56338325:C:T	1.82181e-21	-7.39038e-10	0.376587	7.34384e-19	-7.39038e-10	0.363405	2.33175e-10	-7.39038e-10	0.122774
56338401	chr1:56338401:A:G	2.60004e-23	-1.98485	-1.88803	8.07451e-21	-1.9935	-2.15342	3.34453e-12	-1.98481	-2.13688
56338631	chr1:56338631:A:C	4.67323e-23	-1.32609	-1.96048	1.54345e-20	-1.3322	-2.16683	7.42661e-12	-1.32614	-1.9978
56338686	chr1:56338686:G:A	1.51517e-23	-2.17963	-2.23325	5.59993e-21	-2.21367	-2.2992	2.33811e-12	-2.17965	-2.30002
56338774	chr1:56338774:A:G	4.76689e-23	-1.31176	-1.95496	1.56958e-20	-1.31898	-2.16325	7.57215e-12	-1.31182	-1.99271
56338923	chr1:56338923:G:C	4.51289e-23	-1.24154	-2.07994	1.5132e-20	-1.2997	-2.21912	7.58817e-12	-1.2416	-2.06082
56339012	chr1:56339012:C:T	1.42802e-22	-7.39038e-10	-2.16954	5.46755e-20	-7.39038e-10	-2.23421	2.21123e-11	-7.39038e-10	-2.23288
56339547	chr1:56339547:C:T	4.43267e-23	-1.37337	-1.96604	1.45437e-20	-1.38029	-2.17818	6.95703e-12	-1.37343	-2.01583
56339653	chr1:56339653:A:G	4.68394e-23	-1.31172	-1.97255	1.5416e-20	-1.31782	-2.1824	7.35478e-12	-1.31178	-2.02188
56340121	chr1:56340121:T:C	1.48815e-22	-7.39038e-10	-2.1283	5.64333e-20	-7.39038e-10	-2.20257	2.27688e-11	-7.39038e-10	-2.20362
56340298	chr1:56340298:C:A	4.56658e-23	-1.3371	-1.97255	1.50383e-20	-1.34262	-2.1824	7.1705e-12	-1.33715	-2.02188
56340452	chr1:56340452:A:C	1.2045e-21	-7.39038e-10	-0.0371772	4.82635e-19	-7.39038e-10	-0.0563666	1.49353e-10	-7.39038e-10	-0.322703
56340481	chr1:56340481:C:T	6.54734e-22	-0.646771	-4.84864e-09	3.98618e-19	-0.247625	-4.84864e-09	1.0801e-10	-0.646793	-4.84864e-09
56340537	chr1:56340537:T:C	4.81572e-23	-1.28398	-1.97255	1.58698e-20	-1.28881	-2.1824	7.56168e-12	-1.28404	-2.02188
56340743	chr1:56340743:T:C	1.75886e-22	-0.239452	-1.72171	4.9486e-20	-0.330009	-2.00393	2.64139e-11	-0.239633	-1.81549
56341514	chr1:56341514:G:A	5.11001e-23	-1.22791	-1.96931	1.67829e-20	-1.23576	-2.17951	8.02955e-12	-1.22797	-2.01792
56341601	chr1:56341601:G:A	4.55083e-23	-1.32614	-1.98696	1.51571e-20	-1.32697	-2.19019	7.16322e-12	-1.3262	-2.03385
56341802	chr1:56341802:A:G	4.99549e-23	-1.31552	-1.90436	1.62006e-20	-1.31784	-2.13274	7.79431e-12	-1.31558	-1.96004
56341989	chr1:56341989:G:C	2.14419e-23	-1.8002	-2.26546	7.16427e-21	-1.99503	-2.27149	4.861e-12	-1.80011	-1.94766
56342435	chr1:56342435:A:G	1.34009e-22	-7.39038e-10	-2.2331	5.07724e-20	-7.39038e-10	-2.30827	2.06059e-11	-7.39038e-10	-2.30344
56342526	chr1:56342526:C:A	1.5333e-22	-2.0984	-4.84864e-09	5.84871e-20	-2.16682	-4.84864e-09	2.52946e-11	-2.09842	-4.84864e-09
56342531	chr1:56342531:C:T	7.13272e-22	-0.561136	-4.84864e-09	2.58903e-19	-0.679175	-4.84864e-09	1.17663e-10	-0.561188	-4.84864e-09
56342660	chr1:56342660:G:A	2.8689e-23	-1.95913	-1.81536	7.75212e-21	-2.01541	-2.17225	3.19674e-12	-1.95906	-2.20782
56342703	chr1:56342703:C:A	2.51202e-23	-2.15474	-1.75259	8.68699e-21	-2.04397	-2.02983	3.58719e-12	-2.15472	-1.89692
56342787	chr1:56342787:TGA:T	1.28515e-22	-7.39038e-10	-2.27495	5.5128e-20	-7.39038e-10	-2.22597	2.01572e-11	-7.39038e-10	-2.32545
56343199	chr1:56343199:C:T	2.84452e-23	-1.97813	-1.80489	7.64041e-21	-2.03237	-2.1698	3.13543e-12	-1.97806	-2.20818
56343344	chr1:56343344:T:C	2.82274e-23	-1.99012	-1.80059	7.59235e-21	-2.04323	-2.16525	3.11159e-12	-1.99006	-2.20382
56343477	chr1:56343477:C:T	1.99418e-22	-7.39038e-10	-1.8356	7.43336e-20	-7.39038e-10	-1.92706	3.10661e-11	-7.39038e-10	-1.8929
56344144	chr1:56344144:G:A	3.27816e-22	-7.39038e-10	-1.33855	1.05467e-19	-7.39038e-10	-1.57723	3.65517e-11	-7.39038e-10	-1.73029
56344148	chr1:56344148:C:T	1.26796e-22	-7.39038e-10	-2.28842	4.98213e-20	-7.39038e-10	-2.32718	2.16778e-11	-7.39038e-10	-2.25272
56344459	chr1:56344459:G:A	1.37523e-23	-2.20501	-2.30478	5.44177e-21	-2.20823	-2.3333	2.25272e-12	-2.205	-2.31187
56344617	chr1:56344617:A:G	1.59984e-23	-2.1691	-2.18942	6.95319e-21	-2.04249	-2.25393	2.43364e-12	-2.16908	-2.27055
56344725	chr1:56344725:T:C	5.93407e-22	-7.39038e-10	-0.745119	1.99396e-19	-7.39038e-10	-0.940335	7.2782e-11	-7.39038e-10	-1.04155
56344867	chr1:56344867:G:C	2.74644e-23	-1.98422	-1.83388	7.48852e-21	-2.03803	-2.18423	3.0639e-12	-1.98416	-2.22517
56344927	chr1:56344927:A:C	1.98356e-22	-7.39038e-10	-1.84094	7.27288e-20	-7.39038e-10	-1.94889	3.06116e-11	-7.39038e-10	-1.90764
56344936	chr1:56344936:A:C	1.80142e-23	-2.06439	-2.17545	7.2506e-21	-2.11363	-2.14091	3.21261e-12	-2.06442	-2.09751
56345149	chr1:56345149:C:A	2.90419e-23	-1.97988	-1.78238	7.74166e-21	-2.03346	-2.15555	3.16891e-12	-1.97982	-2.19581
56345199	chr1:56345199:C:T	1.34967e-23	-2.20135	-2.3272	5.44752e-21	-2.20976	-2.33071	2.3246e-12	-2.20134	-2.28412
56345580	chr1:56345580:A:T	1.40426e-22	-7.39038e-10	-2.18632	5.09811e-20	-7.39038e-10	-2.30417	2.01221e-11	-7.39038e-10	-2.32719
56345638	chr1:56345638:A:G	2.81977e-23	-1.99366	-1.7981	7.57435e-21	-2.04552	-2.16534	3.10046e-12	-1.99359	-2.20387
56345717	chr1:56345717:A:G	2.76375e-23	-2.00726	-1.80457	7.44764e-21	-2.05759	-2.17014	3.04531e-12	-2.0072	-2.20821
56345731	chr1:56345731:G:A	1.37244e-23	-2.20592	-2.3059	5.44606e-21	-2.20738	-2.33336	2.25318e-12	-2.20591	-2.31076
56345732	chr1:56345732:T:G	1.374e-23	-2.20795	-2.30273	5.45842e-21	-2.20532	-2.33315	2.24239e-12	-2.20795	-2.31352
56345895	chr1:56345895:T:C	2.8433e-23	-2.00258	-1.78087	7.58468e-21	-2.05331	-2.15618	3.09878e-12	-2.00252	-2.19548
56345933	chr1:56345933:A:G	2.81903e-23	-1.98836	-1.80366	7.57571e-21	-2.04104	-2.16964	3.10479e-12	-1.98829	-2.20777
56346182	chr1:56346182:G:T	1.68262e-22	-1.76416	-0.241318	8.72413e-20	-1.5608	-0.20615	1.58953e-11	-1.76414	-0.798844
56346461	chr1:56346461:T:C	2.84581e-23	-1.97856	-1.804	7.64343e-21	-2.03181	-2.16997	3.13414e-12	-1.9785	-2.20817
56346692	chr1:56346692:A:T	2.83207e-23	-1.98204	-1.80536	7.60593e-21	-2.03612	-2.17058	3.12188e-12	-1.98198	-2.2086
56346836	chr1:56346836:G:A	2.97774e-23	-1.98542	-1.75183	8.98981e-21	-2.00263	-2.0369	3.73322e-12	-1.98536	-2.02638
56346912	chr1:56346912:T:C	1.68817e-22	-2.00218	-4.84864e-09	5.92159e-20	-2.15444	-4.84864e-09	2.78501e-11	-2.00218	-4.84864e-09
56346934	chr1:56346934:A:G	2.02327e-22	-7.39038e-10	-1.82111	9.81551e-20	-7.39038e-10	-1.64908	3.34785e-11	-7.39038e-10	-1.81811
56347211	chr1:56347211:C:T	1.93643e-22	-7.39038e-10	-1.86498	7.22347e-20	-7.39038e-10	-1.95571	3.01868e-11	-7.39038e-10	-1.92161
56347252	chr1:56347252:G:A	2.89154e-23	-1.97871	-1.78792	7.70385e-21	-2.03184	-2.16206	3.15483e-12	-1.97864	-2.20144
56347273	chr1:56347273:T:C	1.30819e-22	-7.39038e-10	-2.25718	5.05219e-20	-7.39038e-10	-2.31322	2.2567e-11	-7.39038e-10	-2.21253
56347394	chr1:56347394:G:C	6.02554e-23	-1.4881	-1.54431	1.40694e-20	-1.59287	-1.99876	5.84272e-12	-1.48799	-2.07583
56347505	chr1:56347505:C:T	2.93273e-23	-1.99264	-1.75984	8.87165e-21	-2.00971	-2.04305	3.68188e-12	-1.99258	-2.03301
56347934	chr1:56347934:C:T	2.58459e-23	-2.13505	-1.7438	8.89635e-21	-2.01017	-2.03982	3.64739e-12	-2.13503	-1.89997
56348269	chr1:56348269:C:T	1.73022e-22	-1.97758	-4.84864e-09	9.41131e-20	-1.69113	-4.84864e-09	2.85449e-11	-1.97754	-4.84864e-09
56348475	chr1:56348475:C:T	1.73883e-23	-2.12369	-2.15152	7.91313e-21	-2.1937	-1.9734	4.67031e-12	-2.12373	-1.66406
56348487	chr1:56348487:C:T	2.22488e-22	-1.72613	-4.84864e-09	8.68233e-20	-1.77175	-4.84864e-09	3.67035e-11	-1.72614	-4.84864e-09
56348512	chr1:56348512:C:G	1.50473e-22	-7.39038e-10	-2.11722	5.49534e-20	-7.39038e-10	-2.22914	2.64826e-11	-7.39038e-10	-2.05253
56348801	chr1:56348801:A:T	1.57108e-22	-7.39038e-10	-2.07407	7.13399e-20	-7.39038e-10	-1.96817	3.28846e-11	-7.39038e-10	-1.83601
56348858	chr1:56348858:A:T	1.45797e-23	-2.11798	-2.33339	5.61652e-21	-2.19333	-2.31659	2.6394e-12	-2.11795	-2.24051
56348913	chr1:56348913:C:T	2.81178e-23	-2.00331	-1.79128	7.55053e-21	-2.05297	-2.16104	3.07996e-12	-2.00325	-2.20085
56349022	chr1:56349022:G:A	2.86575e-23	-1.97371	-1.80188	7.68691e-21	-2.0272	-2.1689	3.1519e-12	-1.97364	-2.20737
56349042	chr1:56349042:G:A	2.57354e-23	-2.14115	-1.74198	8.95478e-21	-2.02108	-2.02236	3.67034e-12	-2.14114	-1.88759
56349227	chr1:56349227:C:T	1.56426e-22	-2.07841	-4.84864e-09	5.91873e-20	-2.15492	-4.84864e-09	2.58052e-11	-2.07844	-4.84864e-09
56349479	chr1:56349479:A:G	1.45357e-22	-2.15181	-4.84864e-09	5.66867e-20	-2.19809	-4.84864e-09	2.39794e-11	-2.15182	-4.84864e-09
56349573	chr1:56349573:T:A	2.6997e-23	-1.97488	-1.86039	7.4493e-21	-2.02728	-2.20022	3.06306e-12	-1.97482	-2.23478
56349726	chr1:56349726:G:A	2.88001e-23	-1.9874	-1.78322	7.6662e-21	-2.03928	-2.15953	3.1362e-12	-1.98734	-2.19867
56349732	chr1:56349732:C:T	2.18482e-23	-2.20311	-1.84377	7.19778e-21	-2.16455	-2.0973	3.15791e-12	-2.2031	-1.976
56349814	chr1:56349814:T:A	1.63154e-22	-1.93492	-0.101388	7.94518e-20	-1.74314	-0.117339	1.40516e-11	-1.93491	-0.751361
56349823	chr1:56349823:C:T	2.07393e-23	-2.10076	-1.99821	6.76642e-21	-2.17953	-2.14412	2.86941e-12	-2.10079	-2.17412
56349962	chr1:56349962:C:A	2.51017e-23	-1.85382	-2.05424	8.73139e-21	-1.80443	-2.26427	3.51076e-12	-1.85375	-2.21943
56350053	chr1:56350053:T:C	2.85625e-23	-1.98063	-1.79828	7.65994e-21	-2.03326	-2.16637	3.13638e-12	-1.98056	-2.20538
56350370	chr1:56350370:CT:C	1.21722e-22	-7.39038e-10	-2.32926	5.24318e-20	-7.39038e-10	-2.27611	2.24537e-11	-7.39038e-10	-2.21756
56350821	chr1:56350821:C:A	1.21619e-22	-7.39038e-10	-2.33011	4.9628e-20	-7.39038e-10	-2.33107	2.04386e-11	-7.39038e-10	-2.31159
56351268	chr1:56351268:T:C	4.70105e-22	-0.978043	-4.84864e-09	3.07717e-19	-0.506447	-4.84864e-09	7.75541e-11	-0.978038	-4.84864e-09
56351433	chr1:56351433:T:C	1.87549e-23	-2.09343	-2.10611	6.42888e-21	-2.17465	-2.20017	2.75977e-12	-2.09346	-2.2204
56351489	chr1:56351489:C:T	2.5718e-23	-1.84415	-2.03966	8.87796e-21	-1.79454	-2.25752	3.57704e-12	-1.84408	-2.2104
56351709	chr1:56351709:A:T	1.81112e-22	-7.39038e-10	-1.93188	9.5246e-20	-7.39038e-10	-1.67916	4.03816e-11	-7.39038e-10	-1.63064
56351934	chr1:56351934:T:C	2.11122e-23	-2.11098	-1.97016	6.87582e-21	-2.18497	-2.12265	2.89668e-12	-2.11102	-2.15443
56352049	chr1:56352049:A:G	1.33847e-22	-7.39038e-10	-2.2343	4.99992e-20	-7.39038e-10	-2.32362	1.99986e-11	-7.39038e-10	-2.33335
56352532	chr1:56352532:T:C	2.85767e-23	-1.98606	-1.79235	7.66908e-21	-2.03713	-2.1613	3.1329e-12	-1.986	-2.20106
56352968	chr1:56352968:C:A	5.98745e-22	-7.39038e-10	-0.736164	1.94946e-19	-7.39038e-10	-0.962907	7.10399e-11	-7.39038e-10	-1.06577
56352998	chr1:56352998:C:T	1.84413e-23	-2.0923	-2.12411	6.34383e-21	-2.17394	-2.21421	2.7273e-12	-2.09234	-2.23337
56353202	chr1:56353202:G:A	1.29596e-22	-7.39038e-10	-2.26658	5.02859e-20	-7.39038e-10	-2.3179	2.22998e-11	-7.39038e-10	-2.22444
56353351	chr1:56353351:C:T	1.59651e-23	-2.06571	-2.29488	5.79489e-21	-2.14688	-2.33177	2.57332e-12	-2.06567	-2.31814
56353424	chr1:56353424:G:A	1.8741e-22	-1.8977	-4.84864e-09	7.85604e-20	-1.87176	-4.84864e-09	3.09196e-11	-1.89762	-4.84864e-09
56353479	chr1:56353479:T:A	1.57946e-23	-2.06818	-2.30316	5.77751e-21	-2.14858	-2.33307	2.58248e-12	-2.06814	-2.31212
56353500	chr1:56353500:T:C	1.60635e-23	-2.05838	-2.29606	5.82339e-21	-2.14192	-2.33183	2.59286e-12	-2.05834	-2.31791
56353532	chr1:56353532:T:C	1.28649e-22	-7.39038e-10	-2.27391	5.01141e-20	-7.39038e-10	-2.32132	2.20905e-11	-7.39038e-10	-2.23386
56353711	chr1:56353711:C:A	2.83521e-22	-1.48371	-4.84864e-09	1.00413e-19	-1.62633	-4.84864e-09	4.67725e-11	-1.48372	-4.84864e-09
56353961	chr1:56353961:C:T	1.28747e-22	-7.39038e-10	-2.27315	5.00367e-20	-7.39038e-10	-2.32287	2.02762e-11	-7.39038e-10	-2.31956
56355303	chr1:56355303:C:T	4.81843e-22	-7.39038e-10	-0.953381	7.69677e-20	-7.39038e-10	-1.89224	2.56755e-11	-7.39038e-10	-2.08347
56355382	chr1:56355382:A:G	6.2232e-23	-1.96252	-1.03761	1.36354e-20	-2.01196	-1.61099	5.30465e-12	-1.96245	-1.69797
56355704	chr1:56355704:T:C	3.49259e-23	-1.35887	-2.21891	1.1738e-20	-1.54371	-2.22909	8.14019e-12	-1.35875	-1.87345
56356122	chr1:56356122:G:A	1.80329e-22	-7.39038e-10	-1.93622	6.38139e-20	-7.39038e-10	-2.07966	2.34723e-11	-7.39038e-10	-2.17319
56356226	chr1:56356226:A:AT	1.59012e-23	-2.06138	-2.30322	5.80289e-21	-2.14416	-2.33311	2.60114e-12	-2.06134	-2.31172
56356901	chr1:56356901:C:T	1.43584e-21	-7.39038e-10	0.138506	9.00123e-19	-7.39038e-10	0.566904	3.0611e-10	-7.39038e-10	0.39493
56357055	chr1:56357055:G:A	1.62857e-23	-2.05071	-2.29	5.86261e-21	-2.13713	-2.3299	2.60222e-12	-2.05067	-2.32198
56357706	chr1:56357706:C:T	1.80708e-22	-7.39038e-10	-1.93412	6.79382e-20	-7.39038e-10	-2.01703	2.83053e-11	-7.39038e-10	-1.98596
56357925	chr1:56357925:C:T	1.63796e-22	-7.39038e-10	-2.03238	5.69329e-20	-7.39038e-10	-2.19375	2.14332e-11	-7.39038e-10	-2.26407
56358441	chr1:56358441:T:C	1.61397e-23	-2.06666	-2.28306	5.80396e-21	-2.14814	-2.32894	2.55642e-12	-2.06662	-2.32379
56358777	chr1:56358777:T:C	1.53918e-22	-2.09458	-4.84864e-09	5.85829e-20	-2.16518	-4.84864e-09	2.53915e-11	-2.0946	-4.84864e-09
56358880	chr1:56358880:T:C	1.30189e-22	-7.39038e-10	-2.26202	5.04312e-20	-7.39038e-10	-2.31502	2.24706e-11	-7.39038e-10	-2.21681
56358994	chr1:56358994:A:T	2.0254e-22	-1.82006	-4.84864e-09	1.04772e-19	-1.58384	-4.84864e-09	3.34138e-11	-1.82005	-4.84864e-09
56359737	chr1:56359737:A:C	2.70518e-23	-2.04761	-1.78564	8.30968e-21	-2.06056	-2.05765	3.43992e-12	-2.04756	-2.04601
56359855	chr1:56359855:C:T	2.18851e-22	-1.74261	-4.84864e-09	8.52837e-20	-1.78964	-4.84864e-09	3.61036e-11	-1.74262	-4.84864e-09
56359885	chr1:56359885:T:C	1.49205e-22	-2.12568	-4.84864e-09	5.75195e-20	-2.1835	-4.84864e-09	2.46141e-11	-2.12569	-4.84864e-09
56359957	chr1:56359957:A:G	1.6095e-23	-2.07874	-2.27375	5.77615e-21	-2.15619	-2.3257	2.51716e-12	-2.0787	-2.32718
56360532	chr1:56360532:G:A	1.60798e-23	-2.07652	-2.27692	5.779e-21	-2.15484	-2.32655	2.52512e-12	-2.07648	-2.32624
56360547	chr1:56360547:T:C	2.28781e-23	-1.94947	-2.05135	7.91763e-21	-1.90653	-2.26	3.20994e-12	-1.94941	-2.21336
56360628	chr1:56360628:A:G	7.41503e-23	-2.01533	-0.809577	1.64575e-20	-2.06173	-1.37312	6.22161e-12	-2.01527	-1.48572
56360756	chr1:56360756:G:A	1.24259e-22	-7.39038e-10	-2.30863	4.99651e-20	-7.39038e-10	-2.3243	1.9998e-11	-7.39038e-10	-2.33338
56361042	chr1:56361042:G:C	1.29038e-22	-7.39038e-10	-2.2709	5.02292e-20	-7.39038e-10	-2.31903	2.22323e-11	-7.39038e-10	-2.22747
56361443	chr1:56361443:T:C	6.04036e-23	-2.00352	-1.02643	1.49748e-20	-1.98598	-1.54327	6.25576e-12	-2.00347	-1.49205
56361763	chr1:56361763:C:T	1.51652e-22	-7.39038e-10	-2.10941	5.46419e-20	-7.39038e-10	-2.23483	2.20228e-11	-7.39038e-10	-2.23694
56361789	chr1:56361789:C:G	2.39606e-22	-7.39038e-10	-1.652	8.31132e-20	-7.39038e-10	-1.81542	2.87201e-11	-7.39038e-10	-1.97142
56361929	chr1:56361929:C:A	2.91134e-22	-7.39038e-10	-1.45722	1.01633e-19	-7.39038e-10	-1.61426	3.38609e-11	-7.39038e-10	-1.80675
56361932	chr1:56361932:G:A	6.32125e-23	-2.20819	-0.776306	1.89216e-20	-2.17367	-1.12165	9.36635e-12	-2.20819	-0.883702
56362106	chr1:56362106:T:C	1.39171e-22	-7.39038e-10	-2.1953	5.36785e-20	-7.39038e-10	-2.25262	2.20249e-11	-7.39038e-10	-2.23684
56362109	chr1:56362109:A:T	1.39298e-22	-7.39038e-10	-2.19438	5.3719e-20	-7.39038e-10	-2.25186	2.20423e-11	-7.39038e-10	-2.23605
56362353	chr1:56362353:C:T	1.44841e-22	-7.39038e-10	-2.15537	5.56698e-20	-7.39038e-10	-2.21619	2.28659e-11	-7.39038e-10	-2.19937
56362871	chr1:56362871:C:T	1.91433e-22	-7.39038e-10	-1.87646	9.55534e-20	-7.39038e-10	-1.67594	3.41888e-11	-7.39038e-10	-1.79711
56362944	chr1:56362944:T:C	6.34519e-23	-2.20071	-0.780008	1.90453e-20	-2.15658	-1.13223	9.2791e-12	-2.2007	-0.900545
56362994	chr1:56362994:AT:A	1.56534e-23	-2.06889	-2.31142	5.75504e-21	-2.1528	-2.33276	2.58895e-12	-2.06885	-2.30891
56363346	chr1:56363346:G:A	7.69888e-23	-2.00838	-0.77896	1.64029e-20	-2.05428	-1.38389	6.17382e-12	-2.00832	-1.50038
56363405	chr1:56363405:CCA:C	1.63761e-22	-2.03259	-4.84864e-09	6.21261e-20	-2.10646	-4.84864e-09	2.70152e-11	-2.03261	-4.84864e-09
56363581	chr1:56363581:A:C	1.27369e-22	-7.39038e-10	-2.28391	5.07374e-20	-7.39038e-10	-2.30896	2.01505e-11	-7.39038e-10	-2.32578
56363677	chr1:56363677:G:A	1.46578e-22	-7.39038e-10	-2.14344	5.28624e-20	-7.39038e-10	-2.26793	2.03828e-11	-7.39038e-10	-2.31432
56363708	chr1:56363708:G:A	1.50048e-21	-7.39038e-10	0.182539	5.54588e-19	-7.39038e-10	0.0825979	2.46082e-10	-7.39038e-10	0.17665
56363724	chr1:56363724:A:G	6.9964e-23	-2.10723	-0.775792	2.28283e-20	-2.18582	-0.921809	9.04884e-12	-2.10726	-1.01912
56363965	chr1:56363965:A:G	8.02244e-23	-2.02311	-0.72306	1.7376e-20	-2.06741	-1.31312	6.51585e-12	-2.02305	-1.43172
56363976	chr1:56363976:T:C	1.39298e-22	-7.39038e-10	-2.19438	5.3719e-20	-7.39038e-10	-2.25186	2.20423e-11	-7.39038e-10	-2.23605
56364286	chr1:56364286:A:G	1.74156e-22	-7.39038e-10	-1.97105	6.002e-20	-7.39038e-10	-2.14095	2.22237e-11	-7.39038e-10	-2.22785
56364396	chr1:56364396:T:C	3.22728e-22	-7.39038e-10	-1.35419	1.896e-19	-7.39038e-10	-0.990708	5.76134e-11	-7.39038e-10	-1.27526
56364398	chr1:56364398:G:A	8.12385e-23	-2.02556	-0.708051	1.7491e-20	-2.07041	-1.30353	6.55977e-12	-2.0255	-1.42256
56364760	chr1:56364760:C:T	4.39138e-22	-1.04619	-4.84864e-09	2.60555e-19	-0.672813	-4.84864e-09	7.24452e-11	-1.04618	-4.84864e-09
56364896	chr1:56364896:C:T	2.71761e-23	-1.6262	-2.20246	9.80391e-21	-1.66876	-2.28409	4.64247e-12	-1.62626	-2.16751
56369546	chr1:56369546:T:C	1.39862e-22	-7.39038e-10	-2.19035	5.1841e-20	-7.39038e-10	-2.28745	2.37404e-11	-7.39038e-10	-2.16183
56369618	chr1:56369618:A:T	7.10396e-23	-2.08866	-0.7791	2.29261e-20	-2.1759	-0.927451	9.09129e-12	-2.0887	-1.033
56369837	chr1:56369837:T:C	1.79015e-22	-1.94353	-4.84864e-09	1.21148e-19	-1.43861	-4.84864e-09	2.95341e-11	-1.94347	-4.84864e-09
56370302	chr1:56370302:A:C	1.57988e-22	-2.06848	-4.84864e-09	5.95874e-20	-2.14818	-4.84864e-09	2.60629e-11	-2.0685	-4.84864e-09
56370473	chr1:56370473:C:T	1.24332e-22	-7.39038e-10	-2.30804	4.9711e-20	-7.39038e-10	-2.3294	2.158e-11	-7.39038e-10	-2.25725
56370993	chr1:56370993:T:C	1.39195e-22	-7.39038e-10	-2.19512	5.36878e-20	-7.39038e-10	-2.25244	2.20281e-11	-7.39038e-10	-2.23669
56371229	chr1:56371229:C:T	1.71904e-23	-2.08052	-2.20613	5.9314e-21	-2.15841	-2.29696	2.49844e-12	-2.08048	-2.33287
56371537	chr1:56371537:C:T	1.3031e-22	-7.39038e-10	-2.26108	5.04504e-20	-7.39038e-10	-2.31464	2.25477e-11	-7.39038e-10	-2.21338
56371639	chr1:56371639:C:T	1.47298e-23	-2.19661	-2.24452	8.01241e-21	-2.20198	-1.95265	2.61525e-12	-2.19661	-2.17104
56371840	chr1:56371840:G:A	1.50074e-22	-2.11987	-4.84864e-09	5.76931e-20	-2.18049	-4.84864e-09	2.47575e-11	-2.11989	-4.84864e-09
56371877	chr1:56371877:T:C	8.06659e-23	-2.01309	-0.727599	1.70615e-20	-2.05862	-1.34018	6.47313e-12	-2.01303	-1.44833
56371915	chr1:56371915:A:G	3.46179e-23	-2.06613	-1.5205	9.28669e-21	-2.09096	-1.91609	3.71748e-12	-2.06608	-1.94989
56371975	chr1:56371975:G:A	1.21424e-22	-7.39038e-10	-2.33171	4.9518e-20	-7.39038e-10	-2.33329	2.09848e-11	-7.39038e-10	-2.28521
56372507	chr1:56372507:A:T	1.72057e-23	-2.05611	-2.22965	6.05027e-21	-2.15283	-2.2827	2.66716e-12	-2.05615	-2.29185
56372511	chr1:56372511:T:C	1.52877e-22	-2.10136	-4.84864e-09	5.8317e-20	-2.16973	-4.84864e-09	2.52198e-11	-2.10138	-4.84864e-09
56372693	chr1:56372693:G:A	2.04556e-23	-2.07072	-2.04202	6.89806e-21	-2.16332	-2.14106	2.95974e-12	-2.07076	-2.17315
56373121	chr1:56373121:T:C	1.25294e-22	-7.39038e-10	-2.30034	4.98692e-20	-7.39038e-10	-2.32622	2.18552e-11	-7.39038e-10	-2.24458
56373342	chr1:56373342:C:T	1.5575e-22	-2.08274	-4.84864e-09	5.90276e-20	-2.15762	-4.84864e-09	2.56937e-11	-2.08277	-4.84864e-09
56373437	chr1:56373437:G:A	2.07744e-22	-1.79469	-4.84864e-09	8.17835e-20	-1.83155	-4.84864e-09	3.42714e-11	-1.7947	-4.84864e-09
56373472	chr1:56373472:C:T	2.20717e-22	-7.39038e-10	-1.73412	9.41877e-20	-7.39038e-10	-1.69034	3.51735e-11	-7.39038e-10	-1.76872
56374005	chr1:56374005:T:C	1.99641e-22	-1.83448	-4.84864e-09	7.26618e-20	-1.94981	-4.84864e-09	3.29369e-11	-1.83442	-4.84864e-09
56374787	chr1:56374787:T:A	2.10409e-23	-2.11169	-1.97284	7.13208e-21	-2.18686	-2.08417	2.99336e-12	-2.11172	-2.1209
56375357	chr1:56375357:T:C	1.84225e-23	-2.09791	-2.11952	6.15958e-21	-2.17124	-2.24637	2.48939e-12	-2.09787	-2.3191
56375997	chr1:56375997:A:G	1.43682e-22	-7.39038e-10	-2.1634	6.04319e-20	-7.39038e-10	-2.13411	2.61561e-11	-7.39038e-10	-2.06493
56376440	chr1:56376440:G:A	1.98356e-22	-1.84093	-4.84864e-09	8.2797e-20	-1.81923	-4.84864e-09	3.27209e-11	-1.841	-4.84864e-09
56376500	chr1:56376500:G:A	1.66043e-23	-2.11678	-2.20456	5.91175e-21	-2.18825	-2.27044	2.53148e-12	-2.11681	-2.2834
56376596	chr1:56376596:C:A	1.77295e-23	-2.09958	-2.15619	6.07004e-21	-2.17018	-2.26208	2.47842e-12	-2.09955	-2.32184
56376718	chr1:56376718:C:T	7.59677e-23	-2.01635	-0.784337	1.62861e-20	-2.0628	-1.38251	6.21778e-12	-2.01629	-1.48531
56376832	chr1:56376832:C:T	1.3017e-22	-7.39038e-10	-2.26216	5.05463e-20	-7.39038e-10	-2.31274	2.25529e-11	-7.39038e-10	-2.21315
56376837	chr1:56376837:A:G	1.68879e-23	-2.10945	-2.19496	5.83498e-21	-2.17612	-2.29564	2.42889e-12	-2.10942	-2.33217
56376972	chr1:56376972:G:A	2.06816e-22	-7.39038e-10	-1.79917	7.38162e-20	-7.39038e-10	-1.93405	3.09003e-11	-7.39038e-10	-1.89825
56377317	chr1:56377317:G:C	1.29411e-22	-7.39038e-10	-2.268	5.02799e-20	-7.39038e-10	-2.31802	2.229e-11	-7.39038e-10	-2.22488
56377457	chr1:56377457:T:C	1.82248e-23	-2.04195	-2.18626	6.21416e-21	-2.1353	-2.27349	2.60856e-12	-2.04191	-2.3283
56377642	chr1:56377642:A:G	3.99088e-22	-7.39038e-10	-1.14182	2.42969e-19	-7.39038e-10	-0.742692	7.52379e-11	-7.39038e-10	-1.00836
56377911	chr1:56377911:A:G	1.72006e-22	-7.39038e-10	-1.98347	6.2882e-20	-7.39038e-10	-2.09437	2.4823e-11	-7.39038e-10	-2.11724
56378359	chr1:56378359:T:C	1.85403e-22	-1.31756	-0.59091	1.51116e-19	-0.81428	-0.403301	2.01645e-11	-1.31751	-1.00758
56378775	chr1:56378775:T:C	1.37448e-22	-2.20776	-4.84864e-09	5.72743e-20	-2.18778	-4.84864e-09	2.2675e-11	-2.20775	-4.84864e-09
56378980	chr1:56378980:T:C	1.83237e-23	-2.12888	-2.09392	6.40116e-21	-2.19253	-2.18661	2.69317e-12	-2.12891	-2.20938
56379261	chr1:56379261:G:A	1.43047e-22	-7.39038e-10	-2.16783	5.53703e-20	-7.39038e-10	-2.22158	2.26748e-11	-7.39038e-10	-2.20776
56379310	chr1:56379310:G:A	1.37502e-22	-7.39038e-10	-2.20736	5.33473e-20	-7.39038e-10	-2.2588	2.18564e-11	-7.39038e-10	-2.24452
56379369	chr1:56379369:C:A	1.49501e-22	-7.39038e-10	-2.1237	5.3236e-20	-7.39038e-10	-2.26089	2.46721e-11	-7.39038e-10	-2.12334
56379477	chr1:56379477:G:A	1.80936e-22	-1.93286	-4.84864e-09	6.6033e-20	-2.04547	-4.84864e-09	2.98483e-11	-1.93289	-4.84864e-09
56379710	chr1:56379710:T:C	1.3423e-22	-7.39038e-10	-2.23145	5.23591e-20	-7.39038e-10	-2.2775	2.14006e-11	-7.39038e-10	-2.2656
56379914	chr1:56379914:C:T	4.24449e-23	-1.52166	-1.86113	1.21385e-20	-1.66689	-2.07236	5.45393e-12	-1.52158	-2.1111
56380455	chr1:56380455:G:A	1.5547e-22	-7.39038e-10	-2.08455	5.9599e-20	-7.39038e-10	-2.14799	2.40838e-11	-7.39038e-10	-2.14747
56380672	chr1:56380672:G:A	1.55573e-23	-2.21369	-2.17278	6.75857e-21	-2.18817	-2.13665	2.66649e-12	-2.21369	-2.13456
56381055	chr1:56381055:TAGA:T	3.18261e-22	-7.39038e-10	-1.36813	1.07081e-19	-7.39038e-10	-1.56205	3.69826e-11	-7.39038e-10	-1.71857
56381746	chr1:56381746:C:T	2.43141e-22	-7.39038e-10	-1.63736	7.35298e-20	-7.39038e-10	-1.93794	2.54071e-11	-7.39038e-10	-2.09399
56381810	chr1:56381810:A:G	1.64596e-22	-7.39038e-10	-2.0275	6.68551e-20	-7.39038e-10	-2.0331	2.65414e-11	-7.39038e-10	-2.05031
56382072	chr1:56382072:T:TTA	1.52198e-23	-2.13853	-2.26987	7.61479e-21	-1.93924	-2.26629	2.37227e-12	-2.13852	-2.32665
56382152	chr1:56382152:A:C	2.43141e-22	-7.39038e-10	-1.63736	7.35298e-20	-7.39038e-10	-1.93794	2.54071e-11	-7.39038e-10	-2.09399
56382203	chr1:56382203:G:A	2.43994e-22	-7.39038e-10	-1.63386	7.37265e-20	-7.39038e-10	-1.93526	2.54605e-11	-7.39038e-10	-2.09188
56382353	chr1:56382353:A:G	1.89956e-23	-2.1253	-2.06149	9.22761e-21	-1.88844	-2.12498	2.51797e-12	-2.12528	-2.28028
56382442	chr1:56382442:C:T	1.19508e-21	-7.39038e-10	-0.0450287	5.22396e-19	-7.39038e-10	0.0227991	2.87027e-10	-7.39038e-10	0.330562
56382669	chr1:56382669:A:G	1.42974e-22	-7.39038e-10	-2.16834	5.53387e-20	-7.39038e-10	-2.22215	2.26602e-11	-7.39038e-10	-2.2084
56382809	chr1:56382809:A:G	4.65622e-23	-2.13691	-1.1533	1.95054e-20	-2.07684	-1.18809	4.74172e-12	-2.13692	-1.6357
56383015	chr1:56383015:G:A	1.56766e-22	-2.07624	-4.84864e-09	5.94992e-20	-2.14967	-4.84864e-09	2.58614e-11	-2.07626	-4.84864e-09
56383044	chr1:56383044:T:C	7.45468e-22	-0.516987	-4.84864e-09	5.40155e-19	0.0562295	-4.84864e-09	1.22984e-10	-0.516957	-4.84864e-09
56383282	chr1:56383282:C:T	3.76305e-23	-1.26105	-2.24214	2.62332e-20	-0.908266	-2.06034	6.2057e-12	-1.26093	-2.24262
56383971	chr1:56383971:A:G	1.92442e-22	-1.8712	-4.84864e-09	1.40902e-19	-1.28756	-4.84864e-09	3.17498e-11	-1.87113	-4.84864e-09
56383981	chr1:56383981:C:T	1.37658e-22	-2.20623	-4.84864e-09	5.6778e-20	-2.19648	-4.84864e-09	2.27096e-11	-2.20623	-4.84864e-09
56384141	chr1:56384141:A:G	1.6025e-22	-7.39038e-10	-2.05427	5.92149e-20	-7.39038e-10	-2.15445	2.45979e-11	-7.39038e-10	-2.12635
56384303	chr1:56384303:G:A	2.43141e-22	-7.39038e-10	-1.63736	7.35298e-20	-7.39038e-10	-1.93794	2.54071e-11	-7.39038e-10	-2.09399
56384427	chr1:56384427:C:T	2.5247e-23	-1.58308	-2.31921	1.02179e-20	-1.65357	-2.25792	4.72725e-12	-1.58299	-2.19268
56384644	chr1:56384644:GAATA:G	1.63666e-22	-2.03317	-4.84864e-09	6.74632e-20	-2.02404	-4.84864e-09	2.69998e-11	-2.03319	-4.84864e-09
56385287	chr1:56385287:T:C	6.80363e-23	-1.5744	-1.33656	2.41673e-20	-1.58643	-1.4642	1.44214e-11	-1.57445	-1.08585
56385333	chr1:56385333:C:T	3.0079e-23	-1.45296	-2.27422	1.54304e-20	-1.17606	-2.32322	5.05783e-12	-1.45285	-2.25522
56385528	chr1:56385528:G:A	1.34926e-23	-2.2	-2.32886	5.5095e-21	-2.19843	-2.33072	2.21613e-12	-2.20001	-2.33324
56386016	chr1:56386016:A:G	1.55646e-22	-7.39038e-10	-2.08341	5.77869e-20	-7.39038e-10	-2.17886	2.3974e-11	-7.39038e-10	-2.15204
56386054	chr1:56386054:G:A	2.42428e-22	-7.39038e-10	-1.64029	7.33775e-20	-7.39038e-10	-1.94001	2.53646e-11	-7.39038e-10	-2.09566
56386299	chr1:56386299:G:A	1.33087e-22	-7.39038e-10	-2.24	5.09698e-20	-7.39038e-10	-2.30439	2.32107e-11	-7.39038e-10	-2.1844
56386454	chr1:56386454:C:G	1.40948e-23	-2.15387	-2.33133	7.07475e-21	-1.95786	-2.32123	2.60958e-12	-2.15386	-2.21596
56386595	chr1:56386595:T:C	1.58518e-23	-2.14558	-2.22214	7.66457e-21	-1.96083	-2.23819	2.97305e-12	-2.14557	-2.09386
56386676	chr1:56386676:C:T	1.54039e-23	-2.18474	-2.21164	6.15076e-21	-2.20304	-2.21601	2.43212e-12	-2.18476	-2.25549
56386716	chr1:56386716:G:C	1.50949e-23	-2.14748	-2.26916	7.19657e-21	-1.97244	-2.28959	2.7538e-12	-2.14747	-2.16856
56386744	chr1:56386744:C:T	2.44545e-22	-7.39038e-10	-1.6316	7.38523e-20	-7.39038e-10	-1.93356	2.54944e-11	-7.39038e-10	-2.09056
56386782	chr1:56386782:T:A	1.63814e-22	-7.39038e-10	-2.03227	5.93787e-20	-7.39038e-10	-2.15169	2.43814e-11	-7.39038e-10	-2.13519
56387348	chr1:56387348:C:T	1.63769e-22	-7.39038e-10	-2.03254	6.80043e-20	-7.39038e-10	-2.01606	2.72414e-11	-7.39038e-10	-2.02428
56387635	chr1:56387635:G:T	1.23502e-22	-7.39038e-10	-2.31474	5.18239e-20	-7.39038e-10	-2.28778	2.08179e-11	-7.39038e-10	-2.2932
56387910	chr1:56387910:A:G	1.56167e-22	-7.39038e-10	-2.08007	5.79154e-20	-7.39038e-10	-2.17664	2.40901e-11	-7.39038e-10	-2.14721
56388168	chr1:56388168:C:T	3.0338e-21	-2.04118	2.92775	1.93074e-18	-2.11725	3.44729	6.37417e-10	-2.0412	3.16961
56388385	chr1:56388385:G:C	9.76531e-22	-7.39038e-10	-0.246994	5.79501e-19	-7.39038e-10	0.126541	2.00028e-10	-7.39038e-10	-0.030558
56388564	chr1:56388564:T:C	1.92982e-22	-7.39038e-10	-1.8684	9.64105e-20	-7.39038e-10	-1.66701	3.44295e-11	-7.39038e-10	-1.7901
56388739	chr1:56388739:T:A	1.577e-22	-2.07031	-4.84864e-09	5.97362e-20	-2.14569	-4.84864e-09	2.60154e-11	-2.07033	-4.84864e-09
56388754	chr1:56388754:G:A	1.21251e-22	-7.39038e-10	-2.33314	5.06225e-20	-7.39038e-10	-2.31123	2.03237e-11	-7.39038e-10	-2.31723
56388807	chr1:56388807:A:C	1.8971e-22	-7.39038e-10	-1.8855	7.83675e-20	-7.39038e-10	-1.87422	3.01177e-11	-7.39038e-10	-1.9239
56389021	chr1:56389021:G:A	1.42579e-23	-2.14656	-2.32713	5.46453e-21	-2.21278	-2.32457	2.34585e-12	-2.14659	-2.32978
56389176	chr1:56389176:T:C	1.51816e-22	-2.10833	-4.84864e-09	5.82889e-20	-2.17022	-4.84864e-09	2.50447e-11	-2.10835	-4.84864e-09
56389554	chr1:56389554:T:C	1.47949e-22	-7.39038e-10	-2.13413	6.80238e-20	-7.39038e-10	-2.01577	3.05455e-11	-7.39038e-10	-1.9098
56389791	chr1:56389791:A:C	1.39568e-22	-7.39038e-10	-2.19245	5.32956e-20	-7.39038e-10	-2.25977	2.19547e-11	-7.39038e-10	-2.24003
56390017	chr1:56390017:G:A	1.32233e-22	-7.39038e-10	-2.24643	5.07477e-20	-7.39038e-10	-2.30876	2.27884e-11	-7.39038e-10	-2.20276
56390104	chr1:56390104:C:T	2.43646e-21	-1.85189	2.51919	1.46442e-18	-1.97217	3.02576	4.651e-10	-1.85192	2.66516
56390117	chr1:56390117:T:C	1.21651e-22	-7.39038e-10	-2.32984	4.96082e-20	-7.39038e-10	-2.33147	2.00004e-11	-7.39038e-10	-2.33326
56390142	chr1:56390142:G:A	2.68303e-21	-2.04404	2.80775	1.7448e-18	-2.1182	3.34696	5.74598e-10	-2.04407	3.06873
56390216	chr1:56390216:A:G	2.93136e-22	-7.39038e-10	-1.45036	1.3327e-19	-7.39038e-10	-1.34325	4.7042e-11	-7.39038e-10	-1.47797
56390405	chr1:56390405:G:T	1.21223e-22	-7.39038e-10	-2.33336	5.13838e-20	-7.39038e-10	-2.29631	1.99991e-11	-7.39038e-10	-2.33332
56390417	chr1:56390417:A:G	1.53855e-23	-2.21136	-2.18621	7.66801e-21	-2.18377	-2.0148	2.69407e-12	-2.21136	-2.1266
56390592	chr1:56390592:G:T	9.90742e-21	-7.39038e-10	2.07004	3.93621e-18	-7.39038e-10	2.04235	2.18715e-09	-7.39038e-10	2.36134
56390658	chr1:56390658:A:G	1.53815e-22	-7.39038e-10	-2.09525	5.63593e-20	-7.39038e-10	-2.20388	2.24255e-11	-7.39038e-10	-2.21882
56390956	chr1:56390956:T:C	1.22082e-22	-7.39038e-10	-2.3263	4.95285e-20	-7.39038e-10	-2.33308	2.01857e-11	-7.39038e-10	-2.32404
56391046	chr1:56391046:C:T	3.34466e-22	-1.31846	-4.84864e-09	3.30875e-19	-0.433887	-4.84864e-09	5.51836e-11	-1.31835	-4.84864e-09
56391846	chr1:56391846:C:T	1.36736e-22	-7.39038e-10	-2.21295	5.78428e-20	-7.39038e-10	-2.1779	2.14385e-11	-7.39038e-10	-2.26382
56392022	chr1:56392022:A:AC	1.50923e-22	-7.39038e-10	-2.11423	6.11853e-20	-7.39038e-10	-2.12172	2.16945e-11	-7.39038e-10	-2.25196
56392170	chr1:56392170:C:T	1.25123e-22	-7.39038e-10	-2.3017	4.95471e-20	-7.39038e-10	-2.3327	2.02783e-11	-7.39038e-10	-2.31946
56392273	chr1:56392273:T:C	4.21464e-22	-7.39038e-10	-1.08727	1.53082e-19	-7.39038e-10	-1.20465	4.9454e-11	-7.39038e-10	-1.42797
56392360	chr1:56392360:A:C	1.88713e-22	-1.89077	-4.84864e-09	8.351e-20	-1.81066	-4.84864e-09	3.1133e-11	-1.89074	-4.84864e-09
56392379	chr1:56392379:A:C	1.39896e-22	-7.39038e-10	-2.1901	6.47781e-20	-7.39038e-10	-2.06466	2.31791e-11	-7.39038e-10	-2.18576
56392437	chr1:56392437:C:A	1.92603e-22	-7.39038e-10	-1.87037	8.45052e-20	-7.39038e-10	-1.79881	3.0325e-11	-7.39038e-10	-1.91704
56392600	chr1:56392600:G:A	1.8489e-22	-1.91124	-4.84864e-09	8.15898e-20	-1.83392	-4.84864e-09	3.05022e-11	-1.91122	-4.84864e-09
56392679	chr1:56392679:A:G	2.75676e-23	-2.14801	-1.66634	1.8982e-20	-1.71461	-1.57752	4.40934e-12	-2.14805	-1.69724
56393075	chr1:56393075:T:A	1.49939e-22	-7.39038e-10	-2.12077	6.55269e-20	-7.39038e-10	-2.05317	2.88065e-11	-7.39038e-10	-1.96841
56393100	chr1:56393100:A:G	2.94471e-23	-1.602	-2.1464	1.53233e-20	-1.4136	-2.09265	4.87069e-12	-1.60195	-2.14383
56393109	chr1:56393109:G:A	6.54001e-23	-1.12508	-1.8254	2.02895e-20	-1.15173	-2.0738	9.43849e-12	-1.12507	-1.95915
56393288	chr1:56393288:A:G	1.43319e-22	-7.39038e-10	-2.16593	6.37902e-20	-7.39038e-10	-2.08003	2.19547e-11	-7.39038e-10	-2.24003
56393355	chr1:56393355:G:A	1.21225e-22	-7.39038e-10	-2.33335	5.00106e-20	-7.39038e-10	-2.32339	2.10127e-11	-7.39038e-10	-2.28389
56393555	chr1:56393555:T:C	2.21679e-22	-7.39038e-10	-1.72977	8.38958e-20	-7.39038e-10	-1.80605	2.84755e-11	-7.39038e-10	-1.97997
56393685	chr1:56393685:A:AG	2.24524e-22	-7.39038e-10	-1.71702	9.93091e-20	-7.39038e-10	-1.63739	3.57149e-11	-7.39038e-10	-1.75345
56393958	chr1:56393958:G:A	1.4764e-22	-7.39038e-10	-2.13622	6.43719e-20	-7.39038e-10	-2.07095	2.82266e-11	-7.39038e-10	-1.98875
56394310	chr1:56394310:C:T	1.50056e-22	-7.39038e-10	-2.11999	5.49396e-20	-7.39038e-10	-2.22939	2.20771e-11	-7.39038e-10	-2.23447
56394474	chr1:56394474:A:G	1.48776e-22	-7.39038e-10	-2.12856	6.48621e-20	-7.39038e-10	-2.06336	2.84958e-11	-7.39038e-10	-1.97926
56394476	chr1:56394476:C:T	1.56778e-22	-7.39038e-10	-2.07617	5.66041e-20	-7.39038e-10	-2.19955	2.27001e-11	-7.39038e-10	-2.20665
56394493	chr1:56394493:C:T	1.21221e-22	-7.39038e-10	-2.33339	4.99089e-20	-7.39038e-10	-2.32543	2.09346e-11	-7.39038e-10	-2.28761
56394544	chr1:56394544:T:C	7.24105e-23	-2.18594	-0.66271	2.09922e-20	-2.21372	-0.977754	9.24178e-12	-2.18595	-0.919328
56394552	chr1:56394552:G:A	1.51133e-22	-7.39038e-10	-2.11284	6.80409e-20	-7.39038e-10	-2.01552	2.27299e-11	-7.39038e-10	-2.20533
56394607	chr1:56394607:G:T	1.29293e-22	-7.39038e-10	-2.26892	4.95727e-20	-7.39038e-10	-2.33219	2.02133e-11	-7.39038e-10	-2.32267
56394776	chr1:56394776:C:T	1.52709e-22	-7.39038e-10	-2.10247	7.20497e-20	-7.39038e-10	-1.95827	2.43305e-11	-7.39038e-10	-2.13728
56394784	chr1:56394784:C:T	7.41502e-23	-2.17252	-0.652384	2.12788e-20	-2.21171	-0.966209	9.48092e-12	-2.17254	-0.907193
56394872	chr1:56394872:G:A	1.26388e-22	-7.39038e-10	-2.29164	5.54039e-20	-7.39038e-10	-2.22098	2.32454e-11	-7.39038e-10	-2.1829
56394909	chr1:56394909:T:C	1.49667e-22	-7.39038e-10	-2.12259	6.52779e-20	-7.39038e-10	-2.05697	2.87024e-11	-7.39038e-10	-1.97203
56394913	chr1:56394913:G:A	1.43464e-23	-2.20437	-2.26313	5.8128e-21	-2.19977	-2.27579	2.26022e-12	-2.20436	-2.30919
56395337	chr1:56395337:A:G	1.37257e-22	-7.39038e-10	-2.20915	5.78064e-20	-7.39038e-10	-2.17853	2.06995e-11	-7.39038e-10	-2.2989
56395406	chr1:56395406:A:G	1.2191e-22	-7.39038e-10	-2.32772	4.95253e-20	-7.39038e-10	-2.33314	2.01537e-11	-7.39038e-10	-2.32562
56395563	chr1:56395563:T:G	1.48776e-22	-7.39038e-10	-2.12856	6.48621e-20	-7.39038e-10	-2.06336	2.84958e-11	-7.39038e-10	-1.97926
56395567	chr1:56395567:G:T	1.49365e-22	-7.39038e-10	-2.12461	6.51118e-20	-7.39038e-10	-2.05952	2.86297e-11	-7.39038e-10	-1.97457
56395635	chr1:56395635:G:A	1.44454e-22	-7.39038e-10	-2.15804	6.3499e-20	-7.39038e-10	-2.0846	2.76754e-11	-7.39038e-10	-2.00847
56395726	chr1:56395726:A:G	1.50056e-22	-7.39038e-10	-2.11999	5.49396e-20	-7.39038e-10	-2.22939	2.20771e-11	-7.39038e-10	-2.23447
56396240	chr1:56396240:T:C	1.50042e-22	-7.39038e-10	-2.12008	5.49388e-20	-7.39038e-10	-2.22941	2.20761e-11	-7.39038e-10	-2.23452
56396412	chr1:56396412:C:T	1.48776e-22	-7.39038e-10	-2.12856	6.48621e-20	-7.39038e-10	-2.06336	2.84958e-11	-7.39038e-10	-1.97926
56396550	chr1:56396550:C:T	2.28162e-22	-7.39038e-10	-1.70095	7.84893e-20	-7.39038e-10	-1.87266	2.74049e-11	-7.39038e-10	-2.01829
56396845	chr1:56396845:C:T	1.21566e-22	-7.39038e-10	-2.33055	5.08527e-20	-7.39038e-10	-2.30669	2.0915e-11	-7.39038e-10	-2.28855
56396966	chr1:56396966:C:T	1.67477e-22	-7.39038e-10	-2.01015	6.99737e-20	-7.39038e-10	-1.98751	3.12627e-11	-7.39038e-10	-1.88659
56397185	chr1:56397185:C:T	1.24137e-22	-7.39038e-10	-2.30961	4.96411e-20	-7.39038e-10	-2.33081	2.03202e-11	-7.39038e-10	-2.3174
56397257	chr1:56397257:C:A	1.68118e-22	-7.39038e-10	-2.00634	7.02324e-20	-7.39038e-10	-1.98382	3.13991e-11	-7.39038e-10	-1.88223
56397258	chr1:56397258:A:G	1.85889e-22	-7.39038e-10	-1.90585	7.63043e-20	-7.39038e-10	-1.9009	2.75602e-11	-7.39038e-10	-2.01264
56397263	chr1:56397263:G:A	1.21247e-22	-7.39038e-10	-2.33317	5.0008e-20	-7.39038e-10	-2.32344	2.09617e-11	-7.39038e-10	-2.28632
56397272	chr1:56397272:C:T	1.71691e-22	-7.39038e-10	-1.9853	7.17945e-20	-7.39038e-10	-1.96182	3.21869e-11	-7.39038e-10	-1.85745
56397900	chr1:56397900:A:G	1.70752e-22	-7.39038e-10	-1.99079	7.06793e-20	-7.39038e-10	-1.97747	2.58561e-11	-7.39038e-10	-2.07647
56398161	chr1:56398161:A:G	1.36792e-22	-2.21253	-4.84864e-09	5.62442e-20	-2.20592	-4.84864e-09	2.25667e-11	-2.21254	-4.84864e-09
56398170	chr1:56398170:A:G	1.76961e-22	-1.95507	-4.84864e-09	1.25738e-19	-1.40143	-4.84864e-09	2.91951e-11	-1.95501	-4.84864e-09
56398408	chr1:56398408:T:C	2.07117e-23	-2.1739	-1.92641	1.28374e-20	-1.76618	-1.91709	3.10448e-12	-2.17392	-2.02225
56398604	chr1:56398604:C:T	1.32759e-22	-7.39038e-10	-2.24247	5.75836e-20	-7.39038e-10	-2.18239	2.09313e-11	-7.39038e-10	-2.28777
56398634	chr1:56398634:CT:AT	1.53083e-22	-7.39038e-10	-2.10002	6.34111e-20	-7.39038e-10	-2.08599	2.78974e-11	-7.39038e-10	-2.00048
56398753	chr1:56398753:A:T	1.5752e-22	-7.39038e-10	-2.07145	6.53347e-20	-7.39038e-10	-2.0561	2.89974e-11	-7.39038e-10	-1.96181
56398797	chr1:56398797:T:C	1.87434e-22	-7.39038e-10	-1.89757	6.12247e-20	-7.39038e-10	-2.12108	2.61864e-11	-7.39038e-10	-2.06377
56399108	chr1:56399108:G:A	1.3568e-22	-7.39038e-10	-2.2207	5.12019e-20	-7.39038e-10	-2.29985	2.41469e-11	-7.39038e-10	-2.14486
56399208	chr1:56399208:TACCAAGTAGGTTCCAGAA:T	8.28501e-23	-0.752926	-1.96104	2.81721e-20	-0.687829	-2.20947	1.17195e-11	-0.752906	-2.11485
56399285	chr1:56399285:C:T	1.35878e-22	-7.39038e-10	-2.21924	5.72027e-20	-7.39038e-10	-2.18903	2.05549e-11	-7.39038e-10	-2.30591
56399530	chr1:56399530:A:G	1.31219e-22	-1.86049	-0.393641	4.91922e-20	-1.59103	-0.748856	1.50442e-11	-1.86042	-0.757598
56400116	chr1:56400116:C:T	1.23704e-22	-7.39038e-10	-2.31311	4.96885e-20	-7.39038e-10	-2.32985	2.00138e-11	-7.39038e-10	-2.33259
56400398	chr1:56400398:ACT:A	2.43463e-23	-1.60949	-2.32913	1.12428e-20	-1.48504	-2.33086	4.00181e-12	-1.60946	-2.3328
56400436	chr1:56400436:G:A	1.36825e-22	-7.39038e-10	-2.2123	6.04935e-20	-7.39038e-10	-2.13309	2.16509e-11	-7.39038e-10	-2.25397
56400511	chr1:56400511:T:G	7.34065e-23	-2.1724	-0.662589	2.52907e-20	-2.07417	-0.931018	9.39467e-12	-2.17238	-0.916495
56400539	chr1:56400539:C:T	1.2973e-22	-7.39038e-10	-2.26554	4.95922e-20	-7.39038e-10	-2.33179	2.02392e-11	-7.39038e-10	-2.32139
56400577	chr1:56400577:G:T	1.22042e-22	-7.39038e-10	-2.32663	4.9531e-20	-7.39038e-10	-2.33303	2.03829e-11	-7.39038e-10	-2.31432
56400730	chr1:56400730:A:G	1.27641e-22	-7.39038e-10	-2.28177	5.04394e-20	-7.39038e-10	-2.31486	2.02191e-11	-7.39038e-10	-2.32239
56400850	chr1:56400850:C:T	1.2335e-22	-7.39038e-10	-2.31597	4.95483e-20	-7.39038e-10	-2.33268	2.01728e-11	-7.39038e-10	-2.32468
56400885	chr1:56400885:C:T	1.2335e-22	-7.39038e-10	-2.31597	4.95483e-20	-7.39038e-10	-2.33268	2.01728e-11	-7.39038e-10	-2.32468
56401187	chr1:56401187:C:T	6.64875e-23	-0.917851	-2.01613	2.19485e-20	-0.95296	-2.19397	1.01854e-11	-0.917829	-2.09023
56401190	chr1:56401190:C:T	1.29813e-22	-7.39038e-10	-2.26491	5.09255e-20	-7.39038e-10	-2.30526	2.14865e-11	-7.39038e-10	-2.26159
56401459	chr1:56401459:C:T	1.58041e-22	-7.39038e-10	-2.06815	5.73992e-20	-7.39038e-10	-2.1856	2.37235e-11	-7.39038e-10	-2.16255
56401508	chr1:56401508:T:C	1.86593e-22	-7.39038e-10	-1.90207	7.69446e-20	-7.39038e-10	-1.89254	2.62409e-11	-7.39038e-10	-2.06169
56401686	chr1:56401686:T:A	2.87963e-22	-7.39038e-10	-1.46817	1.07163e-19	-7.39038e-10	-1.56128	3.56347e-11	-7.39038e-10	-1.75569
56401688	chr1:56401688:T:TAATGGA	2.87318e-22	-7.39038e-10	-1.47041	1.06932e-19	-7.39038e-10	-1.56343	3.55751e-11	-7.39038e-10	-1.75737
56401719	chr1:56401719:C:G	1.6282e-22	-7.39038e-10	-2.03836	7.03854e-20	-7.39038e-10	-1.98164	2.6067e-11	-7.39038e-10	-2.06834
56401851	chr1:56401851:C:T	1.60826e-23	-2.08406	-2.2692	6.34695e-21	-2.08471	-2.30294	2.49457e-12	-2.08408	-2.33082
56401904	chr1:56401904:G:C	1.9872e-23	-1.80944	-2.33225	8.77106e-21	-1.7401	-2.32406	3.36608e-12	-1.80937	-2.3059
56402124	chr1:56402124:C:T	1.69587e-22	-7.39038e-10	-1.99763	7.1989e-20	-7.39038e-10	-1.95911	2.88821e-11	-7.39038e-10	-1.96579
56402317	chr1:56402317:C:T	1.97738e-23	-1.81372	-2.33293	8.90944e-21	-1.74233	-2.30619	3.46222e-12	-1.81365	-2.27346
56402604	chr1:56402604:T:C	1.45863e-23	-2.11753	-2.33339	6.32011e-21	-2.05851	-2.33338	2.41179e-12	-2.11753	-2.33111
56402751	chr1:56402751:T:C	4.78504e-23	-1.95623	-1.30669	1.30233e-20	-2.01746	-1.65143	5.8032e-12	-1.95621	-1.61439
56402863	chr1:56402863:T:G	1.24479e-22	-7.39038e-10	-2.30686	5.5779e-20	-7.39038e-10	-2.21423	2.2355e-11	-7.39038e-10	-2.22196
56402989	chr1:56402989:C:T	4.76092e-23	-1.95157	-1.3164	1.29678e-20	-2.01327	-1.65989	5.7769e-12	-1.95156	-1.62359
56403222	chr1:56403222:T:G	2.8744e-23	-1.817	-1.95557	9.95742e-21	-1.82576	-2.11155	4.13577e-12	-1.81699	-2.09235
56403401	chr1:56403401:C:G	5.06128e-23	-1.95347	-1.25332	1.51629e-20	-2.00821	-1.50857	6.6902e-12	-1.95346	-1.47491
56403412	chr1:56403412:T:A	2.84698e-23	-1.82116	-1.96099	9.8701e-21	-1.83013	-2.11599	4.10194e-12	-1.82115	-2.0964
56403494	chr1:56403494:C:T	1.27252e-22	-7.39038e-10	-2.28483	5.03138e-20	-7.39038e-10	-2.31735	2.10432e-11	-7.39038e-10	-2.28243
56403579	chr1:56403579:C:T	2.0397e-23	-1.78292	-2.33269	9.25005e-21	-1.70647	-2.30453	3.58211e-12	-1.78285	-2.27021
56403624	chr1:56403624:T:TA	1.22645e-22	-7.39038e-10	-2.3217	5.16468e-20	-7.39038e-10	-2.2912	2.03022e-11	-7.39038e-10	-2.31828
56403696	chr1:56403696:T:C	4.89642e-23	-2.05169	-1.18822	1.33603e-20	-2.08398	-1.55935	6.71157e-12	-2.05171	-1.37347
56403778	chr1:56403778:C:T	2.06198e-23	-1.77657	-2.32817	9.47164e-21	-1.70046	-2.28687	3.69318e-12	-1.7765	-2.24602
56403814	chr1:56403814:C:T	6.79007e-23	-0.60591	-2.30704	3.61522e-20	-0.315146	-2.33274	1.11309e-11	-0.605811	-2.31348
56403830	chr1:56403830:A:G	4.85869e-23	-1.91987	-1.32778	1.32517e-20	-1.98263	-1.66887	5.96934e-12	-1.91985	-1.62253
56403924	chr1:56403924:G:A	5.19003e-23	-1.94234	-1.23933	1.39328e-20	-2.0034	-1.59798	6.28201e-12	-1.94233	-1.549
56403945	chr1:56403945:A:G	1.44226e-23	-2.1932	-2.269	5.69151e-21	-2.20668	-2.28997	2.233e-12	-2.19322	-2.33245
56404040	chr1:56404040:T:C	1.29684e-22	-7.39038e-10	-2.2659	5.98117e-20	-7.39038e-10	-2.14443	2.33962e-11	-7.39038e-10	-2.17644
56404155	chr1:56404155:C:T	5.12759e-23	-1.95736	-1.23642	1.36599e-20	-2.01734	-1.60382	6.11088e-12	-1.95734	-1.56161
56404450	chr1:56404450:C:T	1.26358e-22	-7.39038e-10	-2.29188	5.07442e-20	-7.39038e-10	-2.30883	2.17641e-11	-7.39038e-10	-2.24875
56404565	chr1:56404565:G:A	1.25247e-22	-7.39038e-10	-2.30071	5.04263e-20	-7.39038e-10	-2.31511	2.14971e-11	-7.39038e-10	-2.2611
56404613	chr1:56404613:C:G	1.40231e-22	-7.39038e-10	-2.18771	5.3302e-20	-7.39038e-10	-2.25965	2.21507e-11	-7.39038e-10	-2.23114
56405063	chr1:56405063:T:C	3.58788e-23	-1.72362	-1.82723	1.10825e-20	-1.77832	-2.05194	5.17734e-12	-1.7236	-1.96112
56405079	chr1:56405079:A:G	1.23335e-22	-7.39038e-10	-2.3161	5.02317e-20	-7.39038e-10	-2.31898	2.03719e-11	-7.39038e-10	-2.31486
56405106	chr1:56405106:G:C	1.57711e-23	-2.07951	-2.29331	6.40698e-21	-2.0745	-2.30374	2.50578e-12	-2.07953	-2.33088
56405162	chr1:56405162:G:A	3.42287e-23	-1.75417	-1.84376	1.07648e-20	-1.79616	-2.06318	4.97865e-12	-1.75415	-1.9697
56405392	chr1:56405392:C:T	6.03746e-23	-1.62786	-1.40257	1.76996e-20	-1.64915	-1.71294	6.94733e-12	-1.62785	-1.76281
56405634	chr1:56405634:G:A	4.87074e-23	-1.6356	-1.60957	1.44927e-20	-1.67567	-1.88632	5.92009e-12	-1.63559	-1.91507
56405714	chr1:56405714:G:A	1.29199e-22	-7.39038e-10	-2.26965	5.50214e-20	-7.39038e-10	-2.2279	2.37915e-11	-7.39038e-10	-2.15968
56405755	chr1:56405755:C:T	5.00602e-22	-7.39038e-10	-0.915188	1.87763e-19	-7.39038e-10	-1.00045	5.86484e-11	-7.39038e-10	-1.25745
56405796	chr1:56405796:T:C	1.36256e-22	-7.39038e-10	-2.21646	5.9332e-20	-7.39038e-10	-2.15248	2.47504e-11	-7.39038e-10	-2.12017
56405854	chr1:56405854:C:T	1.27215e-22	-7.39038e-10	-2.28512	5.39343e-20	-7.39038e-10	-2.24786	2.31801e-11	-7.39038e-10	-2.18572
56405868	chr1:56405868:T:C	5.71983e-23	-1.6704	-1.41407	1.60589e-20	-1.69224	-1.76713	6.48183e-12	-1.67039	-1.78962
56406051	chr1:56406051:G:A	5.37044e-22	-7.39038e-10	-0.844919	2.04732e-19	-7.39038e-10	-0.913925	6.3259e-11	-7.39038e-10	-1.18178
56406054	chr1:56406054:C:T	1.67025e-22	-7.39038e-10	-2.01285	6.24328e-20	-7.39038e-10	-2.10154	2.54726e-11	-7.39038e-10	-2.09141
56406111	chr1:56406111:A:G	3.43038e-23	-1.27822	-2.31752	1.44718e-20	-1.28476	-2.27867	6.14876e-12	-1.27815	-2.23462
56406178	chr1:56406178:A:AT	1.40695e-22	-7.39038e-10	-2.1844	5.25103e-20	-7.39038e-10	-2.27462	2.07916e-11	-7.39038e-10	-2.29446
56406220	chr1:56406220:C:G	2.00066e-22	-7.39038e-10	-1.83235	7.41449e-20	-7.39038e-10	-1.92961	3.06003e-11	-7.39038e-10	-1.908
56406225	chr1:56406225:G:A	3.49692e-23	-1.25199	-2.32455	1.45957e-20	-1.25896	-2.29594	6.15241e-12	-1.25191	-2.26026
56406259	chr1:56406259:G:A	1.55636e-23	-2.21207	-2.174	6.25884e-21	-2.21207	-2.18956	2.55354e-12	-2.21207	-2.17947
56406272	chr1:56406272:G:A	1.26931e-22	-7.39038e-10	-2.28735	5.37985e-20	-7.39038e-10	-2.25038	2.31283e-11	-7.39038e-10	-2.18795
56406339	chr1:56406339:C:A	3.02767e-23	-1.40504	-2.31558	1.29332e-20	-1.38614	-2.28969	5.31531e-12	-1.40497	-2.25345
56406631	chr1:56406631:A:C	3.2884e-23	-1.31331	-2.3247	1.37422e-20	-1.31925	-2.29591	5.78393e-12	-1.31324	-2.26069
56406685	chr1:56406685:C:T	2.90592e-23	-1.64074	-2.12093	9.3536e-21	-1.80271	-2.19716	4.31345e-12	-1.64068	-2.22659
56406721	chr1:56406721:TA:T	1.34387e-23	-2.21245	-2.32041	5.9756e-21	-2.13051	-2.31743	2.36269e-12	-2.21245	-2.25677
56406936	chr1:56406936:G:A	1.72101e-23	-2.21327	-2.07223	6.82638e-21	-2.2134	-2.10143	2.41974e-12	-2.21327	-2.23208
56406957	chr1:56406957:T:A	1.26963e-22	-7.39038e-10	-2.2871	5.38258e-20	-7.39038e-10	-2.24987	2.31429e-11	-7.39038e-10	-2.18733
56406978	chr1:56406978:T:C	1.28202e-22	-7.39038e-10	-2.27739	5.3553e-20	-7.39038e-10	-2.25496	2.0663e-11	-7.39038e-10	-2.30067
56407211	chr1:56407211:C:T	1.25867e-22	-7.39038e-10	-2.29578	4.99796e-20	-7.39038e-10	-2.32401	2.00271e-11	-7.39038e-10	-2.33193
56407450	chr1:56407450:T:C	5.77426e-22	-7.39038e-10	-0.77242	2.17151e-19	-7.39038e-10	-0.855033	6.68474e-11	-7.39038e-10	-1.1266
56407602	chr1:56407602:G:A	1.55885e-23	-2.16492	-2.21955	6.57592e-21	-2.10834	-2.24387	2.49874e-12	-2.16492	-2.24831
56407852	chr1:56407852:G:A	1.80391e-23	-2.21365	-2.02481	7.19054e-21	-2.2137	-2.04916	2.50699e-12	-2.21365	-2.19628
56407877	chr1:56407877:A:G	2.23837e-22	-1.72008	-4.84864e-09	9.81196e-20	-1.64944	-4.84864e-09	3.69295e-11	-1.72	-4.84864e-09
56407902	chr1:56407902:G:A	1.28406e-22	-7.39038e-10	-2.27581	5.05785e-20	-7.39038e-10	-2.3121	2e-11	-7.39038e-10	-2.33328
56408100	chr1:56408100:A:G	1.9117e-22	-1.87784	-4.84864e-09	8.32068e-20	-1.8143	-4.84864e-09	3.1536e-11	-1.87788	-4.84864e-09
56408260	chr1:56408260:A:G	6.18123e-23	-0.898079	-2.10882	2.08784e-20	-0.919492	-2.27742	9.22373e-12	-0.898053	-2.20918
56408345	chr1:56408345:C:T	6.13005e-22	-7.39038e-10	-0.712626	2.3836e-19	-7.39038e-10	-0.761844	7.36854e-11	-7.39038e-10	-1.02921
56408538	chr1:56408538:C:T	6.32258e-22	-7.39038e-10	-0.681702	2.33973e-19	-7.39038e-10	-0.78042	7.21402e-11	-7.39038e-10	-1.0504
56408618	chr1:56408618:G:T	1.22889e-22	-7.39038e-10	-2.31972	4.98826e-20	-7.39038e-10	-2.32596	2.01157e-11	-7.39038e-10	-2.32751
56408715	chr1:56408715:T:G	1.40892e-22	-7.39038e-10	-2.183	5.25551e-20	-7.39038e-10	-2.27377	2.08071e-11	-7.39038e-10	-2.29372
56408839	chr1:56408839:G:C	1.67008e-23	-2.21294	-2.1026	6.6762e-21	-2.21273	-2.12435	2.37948e-12	-2.21294	-2.24919
56409083	chr1:56409083:C:T	1.95685e-22	-7.39038e-10	-1.8545	6.33393e-20	-7.39038e-10	-2.08712	2.75166e-11	-7.39038e-10	-2.01423
56409130	chr1:56409130:C:T	1.60137e-22	-7.39038e-10	-2.05497	6.00899e-20	-7.39038e-10	-2.13979	2.45151e-11	-7.39038e-10	-2.12972
56409145	chr1:56409145:A:G	1.44132e-22	-2.16027	-4.84864e-09	6.05693e-20	-2.13184	-4.84864e-09	2.37777e-11	-2.16027	-4.84864e-09
56409185	chr1:56409185:A:G	1.21928e-22	-7.39038e-10	-2.32757	5.09885e-20	-7.39038e-10	-2.30403	2.02368e-11	-7.39038e-10	-2.32151
56409202	chr1:56409202:G:A	1.76054e-22	-1.96021	-4.84864e-09	7.52862e-20	-1.91433	-4.84864e-09	2.90443e-11	-1.96019	-4.84864e-09
56409219	chr1:56409219:C:A	1.57718e-23	-2.1928	-2.17998	6.28755e-21	-2.18023	-2.21683	2.47847e-12	-2.1928	-2.22857
56409220	chr1:56409220:C:A	1.76205e-22	-1.95935	-4.84864e-09	7.53579e-20	-1.91338	-4.84864e-09	2.90693e-11	-1.95933	-4.84864e-09
56409270	chr1:56409270:C:T	1.87243e-23	-1.89151	-2.30967	7.86503e-21	-1.83996	-2.33324	3.04139e-12	-1.89148	-2.32522
56409371	chr1:56409371:G:T	7.67916e-23	-2.19454	-0.595366	2.34484e-20	-2.17123	-0.909601	1.03226e-11	-2.19453	-0.800147
56409897	chr1:56409897:T:C	2.21674e-23	-1.74506	-2.28731	7.87877e-21	-1.83913	-2.33233	3.51084e-12	-1.745	-2.32815
56410097	chr1:56410097:CAT:C	1.55294e-22	-7.39038e-10	-2.08568	7.6834e-20	-7.39038e-10	-1.89398	3.32162e-11	-7.39038e-10	-1.82598
56410503	chr1:56410503:C:T	1.24437e-22	-7.39038e-10	-2.3072	5.36116e-20	-7.39038e-10	-2.25386	2.20277e-11	-7.39038e-10	-2.23671
56410521	chr1:56410521:C:T	3.14936e-22	-7.39038e-10	-1.37863	1.30158e-19	-7.39038e-10	-1.36688	4.73101e-11	-7.39038e-10	-1.47229
56410711	chr1:56410711:A:T	1.21579e-22	-7.39038e-10	-2.33044	4.95224e-20	-7.39038e-10	-2.3332	2.00039e-11	-7.39038e-10	-2.33309
56410826	chr1:56410826:A:G	1.93128e-23	-2.17014	-2.00009	7.39668e-21	-2.20122	-2.03338	3.07677e-12	-2.17014	-2.03499
56410847	chr1:56410847:G:A	1.4785e-23	-2.12953	-2.30785	6.55889e-21	-2.03074	-2.32407	2.39209e-12	-2.12953	-2.32731
56410928	chr1:56410928:G:A	1.13384e-22	-0.606101	-1.79412	3.18641e-20	-0.704748	-2.0694	1.54552e-11	-0.606063	-1.98501
56411145	chr1:56411145:AG:A	1.21225e-22	-7.39038e-10	-2.33335	4.97972e-20	-7.39038e-10	-2.32767	2.02448e-11	-7.39038e-10	-2.32112
56411219	chr1:56411219:A:T	1.40776e-22	-7.39038e-10	-2.18383	6.19813e-20	-7.39038e-10	-2.10879	2.6032e-11	-7.39038e-10	-2.06969
56411225	chr1:56411225:G:A	1.23889e-22	-7.39038e-10	-2.31162	5.31925e-20	-7.39038e-10	-2.26171	2.18374e-11	-7.39038e-10	-2.24539
56411837	chr1:56411837:C:T	2.59365e-23	-1.55413	-2.32122	1.11946e-20	-1.53476	-2.28544	4.57276e-12	-1.55407	-2.25483
56411924	chr1:56411924:T:C	1.23585e-22	-7.39038e-10	-2.31407	4.99325e-20	-7.39038e-10	-2.32495	2.00129e-11	-7.39038e-10	-2.33263
56412850	chr1:56412850:G:A	1.9164e-22	-7.39038e-10	-1.87538	9.02977e-20	-7.39038e-10	-1.73251	3.15845e-11	-7.39038e-10	-1.87635
56412957	chr1:56412957:C:T	1.42482e-23	-2.14529	-2.32908	7.13331e-21	-1.94522	-2.32563	2.46592e-12	-2.14526	-2.28119
56413075	chr1:56413075:T:C	1.78782e-23	-2.1852	-2.06222	6.76313e-21	-2.20792	-2.11622	2.82452e-12	-2.1852	-2.10548
56413150	chr1:56413150:C:T	4.55842e-23	-1.02629	-2.28514	1.89271e-20	-1.05447	-2.24057	7.99587e-12	-1.02621	-2.22388
56413905	chr1:56413905:C:G	1.87547e-22	-7.39038e-10	-1.89697	7.02253e-20	-7.39038e-10	-1.98392	2.86658e-11	-7.39038e-10	-1.97331
56414136	chr1:56414136:C:T	1.84002e-22	-7.39038e-10	-1.91605	8.06802e-20	-7.39038e-10	-1.84513	2.9021e-11	-7.39038e-10	-1.961
56414190	chr1:56414190:T:C	1.65768e-23	-2.01355	-2.30944	6.57725e-21	-2.03318	-2.31883	2.72028e-12	-2.01355	-2.31473
56414400	chr1:56414400:A:G	2.10583e-23	-2.13412	-1.94959	8.28976e-21	-2.13849	-1.98212	2.79021e-12	-2.1341	-2.16879
56414900	chr1:56414900:G:A	3.13627e-22	-1.38279	-4.84864e-09	1.25683e-19	-1.40187	-4.84864e-09	5.17367e-11	-1.38285	-4.84864e-09
56416091	chr1:56416091:A:G	8.89508e-23	-2.18268	-0.460236	2.76796e-20	-2.1739	-0.741031	1.0106e-11	-2.18268	-0.833202
56416382	chr1:56416382:C:CCAG	1.7204e-22	-7.39038e-10	-1.98327	7.36622e-20	-7.39038e-10	-1.93614	2.65192e-11	-7.39038e-10	-2.05114
56417093	chr1:56417093:AG:A	1.61601e-22	-2.04587	-4.84864e-09	6.10699e-20	-2.12361	-4.84864e-09	2.66595e-11	-2.04587	-4.84864e-09
56417290	chr1:56417290:C:A	1.52918e-22	-7.39038e-10	-2.1011	5.87294e-20	-7.39038e-10	-2.16269	2.3901e-11	-7.39038e-10	-2.15509
56417852	chr1:56417852:G:C	6.16727e-23	-0.91406	-2.0951	1.9734e-20	-0.976353	-2.27693	8.81156e-12	-0.914015	-2.23893
56417984	chr1:56417984:T:C	1.22892e-22	-7.39038e-10	-2.31969	5.10622e-20	-7.39038e-10	-2.30258	2.10627e-11	-7.39038e-10	-2.28151
56417991	chr1:56417991:G:A	1.90462e-23	-1.85076	-2.33337	7.88768e-21	-1.88285	-2.28748	3.54092e-12	-1.85072	-2.21391
56418034	chr1:56418034:G:T	1.72111e-22	-7.39038e-10	-1.98286	6.58417e-20	-7.39038e-10	-2.04837	2.83336e-11	-7.39038e-10	-1.98497
56418155	chr1:56418155:C:G	1.85048e-22	-1.91039	-4.84864e-09	7.36856e-20	-1.93582	-4.84864e-09	3.05275e-11	-1.91039	-4.84864e-09
56418157	chr1:56418157:T:G	2.41791e-23	-1.85601	-2.0895	1.21614e-20	-1.86091	-1.87645	5.31791e-12	-1.85597	-1.80196
56418506	chr1:56418506:A:G	1.48478e-23	-2.2072	-2.22595	5.84216e-21	-2.213	-2.25753	2.34801e-12	-2.2072	-2.26824
56418530	chr1:56418530:A:G	1.30408e-22	-7.39038e-10	-2.26034	5.9945e-20	-7.39038e-10	-2.1422	2.45006e-11	-7.39038e-10	-2.13032
56418589	chr1:56418589:C:A	7.47954e-23	-2.07115	-0.74509	1.98597e-20	-2.08558	-1.16136	1.04157e-11	-2.07118	-0.914519
56418646	chr1:56418646:C:T	1.2278e-22	-7.39038e-10	-2.3206	5.03286e-20	-7.39038e-10	-2.31705	2.05224e-11	-7.39038e-10	-2.3075
56418669	chr1:56418669:T:C	5.52837e-23	-2.20368	-0.91484	1.86595e-20	-2.20815	-1.10112	5.92812e-12	-2.20368	-1.34563
56419369	chr1:56419369:C:T	1.57712e-22	-2.07023	-4.84864e-09	6.67865e-20	-2.03413	-4.84864e-09	2.60182e-11	-2.07022	-4.84864e-09
56419439	chr1:56419439:T:C	1.70536e-23	-2.01948	-2.27516	7.77273e-21	-1.90696	-2.27805	3.02871e-12	-2.01949	-2.20139
56419611	chr1:56419611:A:G	1.83163e-23	-2.01368	-2.20953	7.81438e-21	-1.93302	-2.24664	2.88628e-12	-2.01368	-2.25537
56419871	chr1:56419871:C:T	1.42825e-22	-7.39038e-10	-2.16938	6.1548e-20	-7.39038e-10	-2.11581	2.40043e-11	-7.39038e-10	-2.15078
56420202	chr1:56420202:A:G	1.43734e-22	-2.16304	-4.84864e-09	6.35313e-20	-2.08409	-4.84864e-09	2.37121e-11	-2.16303	-4.84864e-09
56420769	chr1:56420769:T:C	1.69782e-23	-2.07398	-2.22509	7.15134e-21	-2.0048	-2.26353	2.69117e-12	-2.07397	-2.26506
56420821	chr1:56420821:C:T	1.63862e-23	-2.05085	-2.28371	7.02955e-21	-1.98459	-2.30092	2.62115e-12	-2.05085	-2.31455
56421138	chr1:56421138:A:G	2.2547e-23	-2.09842	-1.91697	9.27769e-21	-2.03532	-1.9727	3.31815e-12	-2.09841	-2.03119
56421266	chr1:56421266:T:A	2.12909e-23	-2.01288	-2.05984	9.43941e-21	-1.90435	-2.08638	3.80038e-12	-2.01289	-1.98102
56421496	chr1:56421496:G:A	1.69628e-22	-7.39038e-10	-1.99739	6.67732e-20	-7.39038e-10	-2.03433	3.1737e-11	-7.39038e-10	-1.87153
56421598	chr1:56421598:T:A	4.32525e-22	-7.39038e-10	-1.06136	1.90419e-19	-7.39038e-10	-0.986402	7.09922e-11	-7.39038e-10	-1.06644
56421950	chr1:56421950:T:C	1.21223e-22	-7.39038e-10	-2.33337	5.03972e-20	-7.39038e-10	-2.31569	2.0343e-11	-7.39038e-10	-2.31628
56421962	chr1:56421962:A:G	1.63963e-23	-2.10912	-2.22482	6.89189e-21	-2.04872	-2.25657	2.60377e-12	-2.10912	-2.26294
56422494	chr1:56422494:T:G	1.66887e-23	-2.05402	-2.26224	7.19644e-21	-1.9767	-2.28534	2.6707e-12	-2.05402	-2.29266
56422638	chr1:56422638:T:C	1.26519e-22	-7.39038e-10	-2.29061	5.43211e-20	-7.39038e-10	-2.24072	2.08855e-11	-7.39038e-10	-2.28996
56422954	chr1:56422954:T:C	1.69333e-23	-2.06363	-2.23809	7.17755e-21	-1.99157	-2.2731	2.68927e-12	-2.06363	-2.27611
56422969	chr1:56422969:C:T	1.7839e-22	-7.39038e-10	-1.94703	6.74762e-20	-7.39038e-10	-2.02385	2.7744e-11	-7.39038e-10	-2.00599
56423332	chr1:56423332:A:G	2.56411e-23	-1.9543	-1.9325	9.00597e-21	-1.94797	-2.08977	4.01657e-12	-1.95433	-1.98425
56423698	chr1:56423698:T:G	1.21971e-22	-7.39038e-10	-2.32722	5.09776e-20	-7.39038e-10	-2.30424	2.03851e-11	-7.39038e-10	-2.31421
56423975	chr1:56423975:C:T	1.5132e-22	-7.39038e-10	-2.1116	5.48243e-20	-7.39038e-10	-2.23149	2.15761e-11	-7.39038e-10	-2.25743
56424041	chr1:56424041:G:A	4.69907e-23	-0.976147	-2.3049	4.71007e-20	-0.113853	-2.26949	7.65663e-12	-0.976276	-2.31717
56424099	chr1:56424099:A:AC	2.13391e-22	-7.39038e-10	-1.76788	1.02597e-19	-7.39038e-10	-1.60481	3.77658e-11	-7.39038e-10	-1.69761
56424102	chr1:56424102:A:G	5.61373e-23	-2.19639	-0.906808	1.86416e-20	-2.20485	-1.10538	5.93728e-12	-2.19638	-1.35138
56424236	chr1:56424236:G:T	2.48704e-23	-1.98463	-1.9327	8.69289e-21	-1.98237	-2.09075	3.88788e-12	-1.98466	-1.98649
56424533	chr1:56424533:C:G	1.42998e-23	-2.13772	-2.33303	5.76597e-21	-2.17669	-2.30696	2.54375e-12	-2.1377	-2.25768
56424854	chr1:56424854:G:A	1.91977e-23	-2.12285	-2.05336	7.90889e-21	-2.17477	-1.99287	4.86136e-12	-2.12282	-1.62487
56424859	chr1:56424859:T:C	4.09222e-23	-1.12846	-2.29087	1.78474e-20	-1.03743	-2.31634	6.711e-12	-1.12842	-2.29684
56424884	chr1:56424884:A:G	1.31535e-22	-7.39038e-10	-2.25173	5.5482e-20	-7.39038e-10	-2.21957	2.31481e-11	-7.39038e-10	-2.1871
56425047	chr1:56425047:G:A	4.32897e-22	-7.39038e-10	-1.0605	1.90533e-19	-7.39038e-10	-0.985801	7.10446e-11	-7.39038e-10	-1.06571
56425384	chr1:56425384:C:T	1.22973e-22	-7.39038e-10	-2.31903	5.16081e-20	-7.39038e-10	-2.29195	2.05715e-11	-7.39038e-10	-2.30511
56425640	chr1:56425640:A:T	1.68274e-23	-2.02265	-2.28534	7.30642e-21	-1.94764	-2.29923	2.71425e-12	-2.02265	-2.30785
56425713	chr1:56425713:T:C	2.62455e-22	-7.39038e-10	-1.56092	8.89405e-20	-7.39038e-10	-1.74766	3.27203e-11	-7.39038e-10	-1.84102
56425715	chr1:56425715:A:G	1.67497e-23	-2.0157	-2.29692	7.28405e-21	-1.93994	-2.31001	2.70719e-12	-2.01569	-2.31741
56425742	chr1:56425742:A:G	1.70769e-23	-2.0089	-2.28437	7.42877e-21	-1.93136	-2.2989	2.75277e-12	-2.0089	-2.30751
56425920	chr1:56425920:A:G	1.39311e-23	-2.1918	-2.30508	5.74251e-21	-2.17065	-2.31708	2.26868e-12	-2.19179	-2.31802
56426283	chr1:56426283:C:G	1.78067e-23	-1.96469	-2.28673	7.70617e-21	-1.88717	-2.30643	2.85322e-12	-1.96468	-2.31588
56426388	chr1:56426388:C:T	1.75338e-23	-1.97913	-2.28774	7.58046e-21	-1.90371	-2.30634	2.81484e-12	-1.97912	-2.31499
56426648	chr1:56426648:C:T	1.74507e-23	-1.95454	-2.31708	7.64683e-21	-1.87524	-2.3261	2.84009e-12	-1.95453	-2.33065
56426893	chr1:56426893:A:G	1.70783e-23	-1.96117	-2.33202	8.17184e-21	-1.80199	-2.33294	2.8174e-12	-1.96115	-2.33205
56427194	chr1:56427194:C:T	2.18609e-23	-2.07432	-1.97198	7.78463e-21	-2.07188	-2.11159	3.50329e-12	-2.07434	-2.00097
56427326	chr1:56427326:C:T	2.09018e-21	-7.39038e-10	0.514005	1.10733e-18	-7.39038e-10	0.774082	3.5628e-10	-7.39038e-10	0.546703
56427357	chr1:56427357:G:C	3.08455e-22	-7.39038e-10	-1.39942	1.03321e-19	-7.39038e-10	-1.59779	3.71995e-11	-7.39038e-10	-1.71272
56427525	chr1:56427525:A:G	1.67278e-23	-1.98289	-2.33104	7.97477e-21	-1.82937	-2.32998	2.75629e-12	-1.98287	-2.33226
56427908	chr1:56427908:C:T	3.1246e-23	-2.01438	-1.67473	1.2423e-20	-1.99635	-1.71972	4.51003e-12	-2.01436	-1.80835
56427974	chr1:56427974:T:C	1.56435e-22	-7.39038e-10	-2.07836	5.63855e-20	-7.39038e-10	-2.20342	2.20786e-11	-7.39038e-10	-2.23441
56428094	chr1:56428094:A:T	1.81065e-23	-1.9054	-2.32933	8.82558e-21	-1.72916	-2.32881	2.98091e-12	-1.90538	-2.3314
56428127	chr1:56428127:T:C	1.80446e-23	-1.91043	-2.32773	8.78265e-21	-1.73573	-2.32712	2.9694e-12	-1.91041	-2.33025
56428162	chr1:56428162:G:C	1.8598e-23	-1.87945	-2.32849	9.12549e-21	-1.69672	-2.32784	3.06118e-12	-1.87943	-2.33078
56428639	chr1:56428639:T:C	1.72222e-23	-1.97983	-2.30497	8.23226e-21	-1.79669	-2.33088	2.76185e-12	-1.97981	-2.3333
56428641	chr1:56428641:G:A	1.74664e-23	-1.93883	-2.33189	8.39731e-21	-1.77627	-2.33145	2.87817e-12	-1.93882	-2.33304
56428700	chr1:56428700:G:A	1.26249e-22	-7.39038e-10	-2.29274	5.45878e-20	-7.39038e-10	-2.23582	2.37797e-11	-7.39038e-10	-2.16018
56428714	chr1:56428714:A:C	1.56669e-22	-7.39038e-10	-2.07687	6.79893e-20	-7.39038e-10	-2.01628	2.74517e-11	-7.39038e-10	-2.01659
56429205	chr1:56429205:A:T	1.73443e-23	-1.94761	-2.33013	8.30142e-21	-1.78972	-2.32948	2.85611e-12	-1.94759	-2.33196
56429499	chr1:56429499:C:T	1.88204e-23	-1.86599	-2.33007	9.27574e-21	-1.67852	-2.32971	3.09883e-12	-1.86597	-2.33202
56429580	chr1:56429580:G:A	1.84573e-23	-1.8855	-2.33004	8.95813e-21	-1.71375	-2.32932	3.03869e-12	-1.88548	-2.3321
56429725	chr1:56429725:A:G	1.21689e-22	-7.39038e-10	-2.32953	5.06619e-20	-7.39038e-10	-2.31045	2.02737e-11	-7.39038e-10	-2.31969
56430351	chr1:56430351:GCAGAAT:G	1.84013e-23	-1.88904	-2.32954	8.8977e-21	-1.72084	-2.32899	3.02931e-12	-1.88902	-2.33166
56431145	chr1:56431145:T:C	1.81892e-23	-1.90292	-2.32725	8.84746e-21	-1.72841	-2.32708	2.9904e-12	-1.9029	-2.3307
56431296	chr1:56431296:A:G	2.66828e-23	-1.58186	-2.26512	8.16735e-21	-1.80523	-2.33025	4.18688e-12	-1.5818	-2.31525
56431434	chr1:56431434:A:G	1.74032e-23	-1.94928	-2.32506	8.35443e-21	-1.7879	-2.32494	2.85933e-12	-1.94927	-2.32916
56431669	chr1:56431669:G:T	1.79842e-22	-7.39038e-10	-1.93892	7.74939e-20	-7.39038e-10	-1.88543	3.26639e-11	-7.39038e-10	-1.84274
56431701	chr1:56431701:A:AG	1.74608e-23	-1.93771	-2.33333	8.4004e-21	-1.774	-2.33334	2.88128e-12	-1.93769	-2.33308
56431784	chr1:56431784:C:T	1.82166e-23	-1.99361	-2.23506	8.3827e-21	-1.82512	-2.28434	2.85543e-12	-1.9936	-2.28619
56432094	chr1:56432094:A:T	1.34748e-22	-7.39038e-10	-2.22759	4.9823e-20	-7.39038e-10	-2.32715	2.05357e-11	-7.39038e-10	-2.30685
56432502	chr1:56432502:G:T	2.21292e-23	-1.82898	-2.20512	8.17393e-21	-2.00445	-2.13022	3.9374e-12	-1.82897	-2.12953
56432560	chr1:56432560:A:G	1.46081e-22	-7.39038e-10	-2.14684	5.21611e-20	-7.39038e-10	-2.28129	2.1944e-11	-7.39038e-10	-2.24052
56432902	chr1:56432902:G:A	1.50226e-22	-7.39038e-10	-2.11886	6.08593e-20	-7.39038e-10	-2.12706	2.11378e-11	-7.39038e-10	-2.27795
56432919	chr1:56432919:A:G	4.37577e-23	-1.16178	-2.19055	1.76501e-20	-1.22586	-2.13902	6.48294e-12	-1.16175	-2.29809
56433039	chr1:56433039:C:T	1.61139e-22	-2.04873	-4.84864e-09	6.7072e-20	-2.02986	-4.84864e-09	2.65839e-11	-2.04871	-4.84864e-09
56433862	chr1:56433862:C:T	1.28185e-22	-7.39038e-10	-2.27752	5.01261e-20	-7.39038e-10	-2.32108	2.00047e-11	-7.39038e-10	-2.33304
56433903	chr1:56433903:G:T	2.36215e-22	-2.17817	0.511909	9.37708e-20	-2.20051	0.505734	2.37499e-11	-2.17817	0.0167315
56434410	chr1:56434410:G:A	1.31705e-22	-7.39038e-10	-2.25044	5.70633e-20	-7.39038e-10	-2.19147	2.24953e-11	-7.39038e-10	-2.21571
56434598	chr1:56434598:C:T	1.40998e-23	-2.21177	-2.27307	5.68109e-21	-2.2113	-2.28719	2.5027e-12	-2.21177	-2.19988
56434786	chr1:56434786:C:T	1.21379e-22	-7.39038e-10	-2.33208	5.07787e-20	-7.39038e-10	-2.30815	2.00633e-11	-7.39038e-10	-2.33012
56434884	chr1:56434884:T:C	1.21314e-22	-7.39038e-10	-2.33262	4.96807e-20	-7.39038e-10	-2.33001	2.00733e-11	-7.39038e-10	-2.32962
56435395	chr1:56435395:A:G	1.28243e-22	-7.39038e-10	-2.27708	5.04675e-20	-7.39038e-10	-2.3143	2.09279e-11	-7.39038e-10	-2.28793
56435735	chr1:56435735:G:C	1.45518e-23	-2.12292	-2.33036	7.35772e-21	-1.92447	-2.3154	2.44141e-12	-2.12289	-2.31354
56435740	chr1:56435740:T:C	2.08674e-22	-2.09997	0.309745	8.24689e-20	-2.15865	0.335441	2.12708e-11	-2.09998	-0.171699
56435781	chr1:56435781:A:G	1.45588e-23	-2.12828	-2.32452	7.23165e-21	-1.93312	-2.32404	2.40657e-12	-2.12826	-2.32255
56435941	chr1:56435941:TC:T	1.45493e-23	-2.12724	-2.32622	7.22039e-21	-1.93214	-2.32658	2.40075e-12	-2.12721	-2.32602
56436295	chr1:56436295:A:G	1.93242e-23	-2.189	-1.98064	8.49142e-21	-2.20379	-1.89278	2.95512e-12	-2.18902	-2.05646
56436378	chr1:56436378:G:A	1.36907e-22	-2.2117	-4.84864e-09	5.73858e-20	-2.18583	-4.84864e-09	2.25857e-11	-2.2117	-4.84864e-09
56436621	chr1:56436621:A:G	1.21279e-22	-7.39038e-10	-2.33291	5.0108e-20	-7.39038e-10	-2.32145	2.18398e-11	-7.39038e-10	-2.24528
56437053	chr1:56437053:A:G	1.25854e-22	-7.39038e-10	-2.29588	4.97921e-20	-7.39038e-10	-2.32777	2.02414e-11	-7.39038e-10	-2.32128
56437420	chr1:56437420:A:T	2.96545e-22	-1.82108	0.382282	9.17246e-20	-1.64234	-0.0745008	2.61056e-11	-1.8211	-0.245768
56437489	chr1:56437489:A:G	1.23848e-22	-7.39038e-10	-2.31194	5.02958e-20	-7.39038e-10	-2.31771	2.0097e-11	-7.39038e-10	-2.32844
56437619	chr1:56437619:A:AT	2.78561e-23	-2.16811	-1.63584	8.70792e-21	-2.19953	-1.87187	3.78726e-12	-2.16811	-1.82926
56437698	chr1:56437698:G:T	1.49519e-23	-2.09852	-2.32764	6.29658e-21	-2.06827	-2.32735	2.60742e-12	-2.09851	-2.27214
56437714	chr1:56437714:T:TA	1.44317e-22	-7.39038e-10	-2.15899	5.78666e-20	-7.39038e-10	-2.17749	2.42672e-11	-7.39038e-10	-2.13989
56437720	chr1:56437720:C:T	2.69832e-23	-1.70471	-2.13107	1.26547e-20	-1.5199	-2.1777	4.05133e-12	-1.70469	-2.22528
56437763	chr1:56437763:C:A	1.66324e-23	-2.03149	-2.28816	7.23002e-21	-1.98131	-2.27608	3.05852e-12	-2.03148	-2.1796
56437871	chr1:56437871:C:A	7.44263e-23	-1.60257	-1.21862	2.78897e-20	-1.36812	-1.53925	9.03404e-12	-1.60254	-1.52548
56437944	chr1:56437944:A:T	1.62004e-22	-1.74392	-0.299456	7.40538e-20	-1.47506	-0.455779	1.98569e-11	-1.74392	-0.59654
56438017	chr1:56438017:T:A	5.79218e-23	-2.11085	-0.961058	2.12319e-20	-2.02769	-1.15244	8.37999e-12	-2.11085	-1.09232
56438464	chr1:56438464:C:T	9.1689e-23	-0.943476	-1.66912	4.535e-20	-0.786225	-1.63499	1.30707e-11	-0.943431	-1.81521
56438490	chr1:56438490:C:T	2.51178e-23	-1.59108	-2.31634	1.20416e-20	-1.4296	-2.31766	4.08566e-12	-1.59104	-2.33049
56438625	chr1:56438625:G:A	5.4416e-22	-0.831756	-4.84864e-09	1.984e-19	-0.94534	-4.84864e-09	8.97699e-11	-0.831764	-4.84864e-09
56438845	chr1:56438845:G:A	7.02544e-23	-1.72776	-1.15112	3.40197e-20	-1.46413	-1.24456	9.22074e-12	-1.72776	-1.3798
56439018	chr1:56439018:G:T	1.23355e-22	-7.39038e-10	-2.31593	5.05581e-20	-7.39038e-10	-2.3125	2.02733e-11	-7.39038e-10	-2.31971
56439095	chr1:56439095:C:T	7.52844e-23	-1.69433	-1.1154	3.68045e-20	-1.41974	-1.21027	9.84529e-12	-1.69432	-1.3477
56439230	chr1:56439230:G:A	7.14952e-23	-1.73125	-1.13012	3.46033e-20	-1.46727	-1.22441	9.36362e-12	-1.73125	-1.36094
56439400	chr1:56439400:A:G	1.50144e-23	-2.18733	-2.23466	7.5917e-21	-2.11099	-2.09758	3.06571e-12	-2.18733	-2.0214
56439539	chr1:56439539:A:G	2.96715e-23	-1.52763	-2.21319	1.86577e-20	-1.25194	-2.05742	6.50191e-12	-1.52759	-1.92932
56439670	chr1:56439670:G:T	2.29718e-23	-1.67782	-2.31891	1.08758e-20	-1.522	-2.32709	3.73547e-12	-1.67778	-2.33336
56439773	chr1:56439773:T:A	2.05583e-23	-1.79675	-2.31098	1.12482e-20	-1.55882	-2.2566	3.83463e-12	-1.79673	-2.18821
56439786	chr1:56439786:G:A	1.13435e-22	-2.20743	-0.192346	4.35704e-20	-2.21379	-0.247456	1.63716e-11	-2.20743	-0.326039
56439852	chr1:56439852:G:A	1.86025e-23	-1.8798	-2.32791	9.74524e-21	-1.66715	-2.2917	3.34126e-12	-1.87978	-2.24289
56439884	chr1:56439884:T:C	2.07265e-23	-1.79584	-2.30375	1.14224e-20	-1.55767	-2.24238	3.91034e-12	-1.79581	-2.16957
56439887	chr1:56439887:C:T	1.93854e-23	-2.06371	-2.10277	9.2143e-21	-1.97329	-2.04158	2.72666e-12	-2.06369	-2.26225
56439968	chr1:56439968:T:G	3.6996e-23	-2.2007	-1.31949	1.16781e-20	-2.20818	-1.56974	3.77174e-12	-2.20069	-1.80078
56440397	chr1:56440397:C:T	1.54603e-22	-7.39038e-10	-2.09014	6.38572e-20	-7.39038e-10	-2.07898	2.76816e-11	-7.39038e-10	-2.00825
56440602	chr1:56440602:G:A	2.73078e-23	-1.95014	-1.87368	1.17341e-20	-1.82094	-1.95219	3.88624e-12	-1.95012	-2.02145
56440686	chr1:56440686:T:C	3.59594e-23	-2.18305	-1.36556	1.53396e-20	-2.20696	-1.29823	4.68655e-12	-2.18305	-1.60126
56440780	chr1:56440780:C:A	4.14141e-23	-2.19245	-1.21493	1.78204e-20	-2.21118	-1.1441	5.31801e-12	-2.19245	-1.46546
56440786	chr1:56440786:G:C	2.03972e-22	-1.81302	-4.84864e-09	7.75005e-20	-1.88534	-4.84864e-09	3.36498e-11	-1.81301	-4.84864e-09
56440993	chr1:56440993:C:T	2.93017e-23	-1.83842	-1.91494	1.18199e-20	-1.71038	-2.05546	3.84481e-12	-1.83839	-2.1439
56441002	chr1:56441002:G:A	2.01154e-23	-1.96609	-2.16343	1.04407e-20	-1.75878	-2.13113	4.07971e-12	-1.96606	-1.95693
56441022	chr1:56441022:G:A	2.32542e-23	-2.0943	-1.89021	1.10535e-20	-1.82991	-2.00297	2.93627e-12	-2.09429	-2.15758
56441115	chr1:56441115:G:A	7.5038e-22	-1.50599	0.995567	1.91659e-19	-1.49643	0.516522	5.29847e-11	-1.50594	0.146926
56441209	chr1:56441209:G:A	2.20702e-22	-7.39038e-10	-1.73418	7.84124e-20	-7.39038e-10	-1.87365	2.70385e-11	-7.39038e-10	-2.03175
56441351	chr1:56441351:T:G	1.96998e-23	-2.01238	-2.13802	8.0124e-21	-1.92172	-2.23291	2.90874e-12	-2.01236	-2.24893
56441380	chr1:56441380:C:T	1.36702e-22	-2.21319	-4.84864e-09	5.62789e-20	-2.20531	-4.84864e-09	2.25519e-11	-2.2132	-4.84864e-09
56441423	chr1:56441423:CAAAAATAAAA:C	1.23104e-22	-7.39038e-10	-2.31797	5.02791e-20	-7.39038e-10	-2.31804	2.02492e-11	-7.39038e-10	-2.3209
56441615	chr1:56441615:G:A	1.2938e-22	-7.39038e-10	-2.26825	5.50634e-20	-7.39038e-10	-2.22714	2.30859e-11	-7.39038e-10	-2.18979
56441723	chr1:56441723:A:G	3.03215e-22	-7.39038e-10	-1.41656	1.23096e-19	-7.39038e-10	-1.42266	4.7127e-11	-7.39038e-10	-1.47617
56441756	chr1:56441756:T:C	2.50435e-22	-1.6078	-4.84864e-09	9.37896e-20	-1.69457	-4.84864e-09	4.13148e-11	-1.60779	-4.84864e-09
56441891	chr1:56441891:T:C	1.41034e-23	-2.21366	-2.27092	5.74712e-21	-2.18334	-2.30358	2.19247e-12	-2.21366	-2.33033
56442008	chr1:56442008:T:C	2.246e-23	-1.91475	-2.10451	8.88122e-21	-1.81104	-2.24065	3.14981e-12	-1.91473	-2.26694
56442048	chr1:56442048:G:A	1.50801e-23	-2.21283	-2.20479	5.98441e-21	-2.18979	-2.25668	2.22867e-12	-2.21283	-2.31477
56442176	chr1:56442176:A:G	2.21176e-22	-7.39038e-10	-1.73204	9.16163e-20	-7.39038e-10	-1.71802	4.07851e-11	-7.39038e-10	-1.6207
56442417	chr1:56442417:T:C	1.29727e-22	-7.39038e-10	-2.26556	5.11553e-20	-7.39038e-10	-2.30076	2.07668e-11	-7.39038e-10	-2.29566
56442685	chr1:56442685:T:C	1.28836e-22	-7.39038e-10	-2.27246	5.33246e-20	-7.39038e-10	-2.25923	2.09554e-11	-7.39038e-10	-2.28662
56442692	chr1:56442692:G:A	1.21242e-22	-7.39038e-10	-2.33321	4.97878e-20	-7.39038e-10	-2.32786	2.00716e-11	-7.39038e-10	-2.32971
56442822	chr1:56442822:A:G	2.2257e-23	-1.90291	-2.12543	8.88839e-21	-1.79536	-2.25552	3.14172e-12	-1.90289	-2.28136
56443127	chr1:56443127:C:A	1.23109e-22	-7.39038e-10	-2.31793	4.95663e-20	-7.39038e-10	-2.33232	2.00365e-11	-7.39038e-10	-2.33146
56443290	chr1:56443290:G:A	1.32915e-22	-7.39038e-10	-2.24129	5.733e-20	-7.39038e-10	-2.1868	2.38733e-11	-7.39038e-10	-2.15625
56443878	chr1:56443878:G:A	4.72943e-23	-2.19154	-1.08307	1.88456e-20	-2.20239	-1.09696	4.8981e-12	-2.19154	-1.54863
56443960	chr1:56443960:G:T	1.69806e-22	-7.39038e-10	-1.99635	5.80529e-20	-7.39038e-10	-2.17427	2.51784e-11	-7.39038e-10	-2.10303
56443962	chr1:56443962:C:T	2.07904e-22	-7.39038e-10	-1.79392	1.01707e-19	-7.39038e-10	-1.61353	3.14893e-11	-7.39038e-10	-1.87936
56444363	chr1:56444363:A:G	1.42349e-23	-2.14568	-2.32963	7.35248e-21	-1.93231	-2.30828	2.33993e-12	-2.14566	-2.33323
56444909	chr1:56444909:T:G	2.29071e-22	-7.39038e-10	-1.69697	8.18195e-20	-7.39038e-10	-1.83111	2.98798e-11	-7.39038e-10	-1.93183
56445015	chr1:56445015:C:A	5.96216e-23	-2.16923	-0.873748	3.32202e-20	-1.97649	-0.755979	8.12633e-12	-2.16922	-1.06468
56445529	chr1:56445529:A:G	2.65699e-22	-7.39038e-10	-1.54863	7.82531e-20	-7.39038e-10	-1.87568	3.53904e-11	-7.39038e-10	-1.76257
56445627	chr1:56445627:T:C	1.78881e-22	-1.94428	-4.84864e-09	6.32645e-20	-2.0883	-4.84864e-09	2.95096e-11	-1.9443	-4.84864e-09
56446191	chr1:56446191:G:A	5.378e-23	-2.1567	-0.989399	2.84423e-20	-1.9512	-0.936549	7.34571e-12	-2.15668	-1.17821
56446550	chr1:56446550:T:C	1.88712e-23	-1.88395	-2.30942	6.85843e-21	-1.99659	-2.31356	3.08016e-12	-1.88395	-2.32009
56446638	chr1:56446638:C:T	2.57741e-23	-1.89994	-1.98169	1.11444e-20	-1.82023	-2.00446	3.59443e-12	-1.89995	-2.14968
56446886	chr1:56446886:T:A	3.03803e-23	-2.20762	-1.50959	1.27452e-20	-2.19064	-1.49983	4.17792e-12	-2.20762	-1.69158
56447123	chr1:56447123:C:G	4.70281e-22	-7.39038e-10	-0.977669	1.18291e-19	-7.39038e-10	-1.46248	5.65856e-11	-7.39038e-10	-1.29326
56448057	chr1:56448057:G:A	4.00424e-23	-1.54224	-1.89882	2.09239e-20	-1.24297	-1.95177	6.27035e-12	-1.54219	-1.95099
56448669	chr1:56448669:T:C	2.65206e-23	-1.91105	-1.94203	1.43045e-20	-1.61456	-1.96049	4.19178e-12	-1.911	-1.98489
56448930	chr1:56448930:G:A	1.79832e-23	-1.91709	-2.32447	6.94664e-21	-1.97369	-2.32368	2.98948e-12	-1.91708	-2.31683
56449066	chr1:56449066:T:C	1.83848e-23	-1.89677	-2.3227	7.08808e-21	-1.95537	-2.32184	3.05812e-12	-1.89676	-2.31445
56449533	chr1:56449533:A:C	5.93892e-23	-2.11223	-0.934654	2.17741e-20	-2.17829	-0.976615	8.28861e-12	-2.11224	-1.10189
56449551	chr1:56449551:T:C	2.58159e-23	-1.90244	-1.97756	1.4015e-20	-1.60194	-1.99356	4.09165e-12	-1.9024	-2.01767
56449561	chr1:56449561:C:G	2.59563e-23	-1.89702	-1.97756	1.41204e-20	-1.59444	-1.99356	4.1139e-12	-1.89697	-2.01767
56449809	chr1:56449809:A:T	1.81878e-22	-1.92767	-4.84864e-09	6.38724e-20	-2.07874	-4.84864e-09	3.00039e-11	-1.92769	-4.84864e-09
56449921	chr1:56449921:C:T	4.28862e-23	-1.58215	-1.7903	1.42782e-20	-1.75406	-1.82283	6.45314e-12	-1.58214	-1.8823
56450148	chr1:56450148:G:A	1.76342e-23	-1.93638	-2.32478	6.83714e-21	-1.98943	-2.32383	2.93167e-12	-1.93637	-2.31707
56450345	chr1:56450345:G:A	1.80947e-22	-1.9328	-4.84864e-09	6.36388e-20	-2.0824	-4.84864e-09	2.98503e-11	-1.93282	-4.84864e-09
56450414	chr1:56450414:G:A	2.51525e-23	-1.85565	-2.05039	1.42578e-20	-1.52948	-2.04884	4.06719e-12	-1.8556	-2.07046
56450444	chr1:56450444:C:T	1.21237e-22	-7.39038e-10	-2.33325	4.95261e-20	-7.39038e-10	-2.33313	2.00041e-11	-7.39038e-10	-2.33308
56450492	chr1:56450492:T:C	4.28772e-23	-1.64115	-1.73151	1.44258e-20	-1.80588	-1.76073	6.46961e-12	-1.64114	-1.82076
56450827	chr1:56450827:A:G	4.39374e-23	-1.61313	-1.7351	1.47359e-20	-1.77983	-1.76551	6.65373e-12	-1.61312	-1.82072
56451179	chr1:56451179:C:T	1.42726e-23	-2.15362	-2.31903	6.86308e-21	-1.97698	-2.33249	2.34875e-12	-2.1536	-2.32153
56451704	chr1:56451704:C:CAA	1.52933e-23	-2.07505	-2.32854	5.82351e-21	-2.1449	-2.32883	2.52906e-12	-2.07504	-2.32612
56451761	chr1:56451761:G:T	3.99004e-23	-2.10156	-1.34305	1.53012e-20	-2.12706	-1.38064	6.57046e-12	-2.10157	-1.34486
56451857	chr1:56451857:A:G	1.37229e-22	-2.20935	-4.84864e-09	5.58536e-20	-2.21289	-4.84864e-09	2.26387e-11	-2.20935	-4.84864e-09
56452376	chr1:56452376:C:T	1.70379e-23	-2.11588	-2.17968	9.70367e-21	-1.83995	-2.12317	2.56728e-12	-2.11586	-2.2703
56452726	chr1:56452726:G:T	4.00022e-23	-2.17786	-1.2642	1.74014e-20	-2.19826	-1.18082	6.59343e-12	-2.17787	-1.26507
56453660	chr1:56453660:G:A	1.24923e-22	-7.39038e-10	-2.3033	5.11475e-20	-7.39038e-10	-2.30091	2.20796e-11	-7.39038e-10	-2.23436
56454180	chr1:56454180:A:G	1.93766e-23	-2.18308	-1.98386	8.64406e-21	-2.17786	-1.90089	4.56228e-12	-2.18307	-1.62812
56454438	chr1:56454438:A:G	1.40153e-22	-2.18827	-4.84864e-09	5.9404e-20	-2.15127	-4.84864e-09	2.31211e-11	-2.18827	-4.84864e-09
56454901	chr1:56454901:T:G	1.22155e-22	-7.39038e-10	-2.32571	5.08076e-20	-7.39038e-10	-2.30758	2.03141e-11	-7.39038e-10	-2.3177
56455167	chr1:56455167:T:C	1.50658e-23	-2.08567	-2.3329	5.92378e-21	-2.12349	-2.33316	2.48486e-12	-2.08567	-2.33312
56455365	chr1:56455365:C:CA	1.5689e-23	-2.18828	-2.18976	6.03305e-21	-2.19058	-2.24779	2.46721e-12	-2.18828	-2.23764
56455491	chr1:56455491:G:T	1.23395e-22	-7.39038e-10	-2.31561	5.14561e-20	-7.39038e-10	-2.2949	2.05253e-11	-7.39038e-10	-2.30736
56455518	chr1:56455518:C:T	1.25758e-22	-7.39038e-10	-2.29664	5.2884e-20	-7.39038e-10	-2.26753	2.09956e-11	-7.39038e-10	-2.2847
56455562	chr1:56455562:T:C	1.23424e-22	-7.39038e-10	-2.31537	5.1472e-20	-7.39038e-10	-2.29459	2.05308e-11	-7.39038e-10	-2.30709
56455804	chr1:56455804:G:A	1.23435e-22	-7.39038e-10	-2.31529	5.14788e-20	-7.39038e-10	-2.29446	2.05332e-11	-7.39038e-10	-2.30697
56455846	chr1:56455846:C:T	1.21361e-22	-7.39038e-10	-2.33223	4.95428e-20	-7.39038e-10	-2.33279	1.99998e-11	-7.39038e-10	-2.33329
56456298	chr1:56456298:C:A	2.44958e-22	-1.62991	-4.84864e-09	8.35939e-20	-1.80966	-4.84864e-09	4.04103e-11	-1.62993	-4.84864e-09
56456365	chr1:56456365:T:C	1.70064e-22	-1.99482	-4.84864e-09	6.07796e-20	-2.12837	-4.84864e-09	2.8055e-11	-1.99485	-4.84864e-09
56456449	chr1:56456449:C:T	5.09433e-22	-7.39038e-10	-0.897701	1.32602e-19	-7.39038e-10	-1.34827	4.97912e-11	-7.39038e-10	-1.42117
56456450	chr1:56456450:C:A	1.79351e-23	-1.91239	-2.33185	6.90399e-21	-1.97674	-2.32679	2.99942e-12	-1.91238	-2.31821
56456687	chr1:56456687:C:T	1.70141e-22	-1.99437	-4.84864e-09	6.08331e-20	-2.12749	-4.84864e-09	2.80677e-11	-1.99439	-4.84864e-09
56456747	chr1:56456747:G:A	2.68015e-23	-2.18061	-1.66193	1.12543e-20	-2.19966	-1.61522	4.24314e-12	-2.18061	-1.7031
56456904	chr1:56456904:C:T	1.68574e-22	-2.00362	-4.84864e-09	6.04783e-20	-2.13334	-4.84864e-09	2.78092e-11	-2.00365	-4.84864e-09
56457744	chr1:56457744:C:T	1.48296e-23	-2.16302	-2.27136	7.2815e-21	-2.01429	-2.236	2.3947e-12	-2.163	-2.29276
56458063	chr1:56458063:C:T	1.53862e-23	-2.0642	-2.33333	6.04087e-21	-2.10487	-2.33221	2.54182e-12	-2.0642	-2.33193
56458078	chr1:56458078:T:C	1.67182e-22	-2.01192	-4.84864e-09	6.01498e-20	-2.13879	-4.84864e-09	2.75795e-11	-2.01194	-4.84864e-09
56458209	chr1:56458209:C:T	1.67882e-22	-2.00774	-4.84864e-09	6.0318e-20	-2.136	-4.84864e-09	2.7695e-11	-2.00776	-4.84864e-09
56458267	chr1:56458267:A:G	1.66619e-22	-2.01529	-4.84864e-09	6.00841e-20	-2.13988	-4.84864e-09	2.74868e-11	-2.01531	-4.84864e-09
56458371	chr1:56458371:C:T	1.42463e-22	-7.39038e-10	-2.17192	5.82588e-20	-7.39038e-10	-2.17073	2.68755e-11	-7.39038e-10	-2.0378
56458620	chr1:56458620:C:T	1.67514e-22	-2.00993	-4.84864e-09	6.02743e-20	-2.13672	-4.84864e-09	2.76344e-11	-2.00995	-4.84864e-09
56458696	chr1:56458696:G:GA	1.66696e-22	-2.01483	-4.84864e-09	6.0071e-20	-2.1401	-4.84864e-09	2.74994e-11	-2.01485	-4.84864e-09
56458803	chr1:56458803:G:C	1.66715e-22	-2.01471	-4.84864e-09	6.00744e-20	-2.14004	-4.84864e-09	2.75025e-11	-2.01473	-4.84864e-09
56458804	chr1:56458804:G:A	1.66698e-22	-2.01482	-4.84864e-09	6.00703e-20	-2.14011	-4.84864e-09	2.74997e-11	-2.01484	-4.84864e-09
56458985	chr1:56458985:A:G	1.68356e-22	-2.00492	-4.84864e-09	6.04348e-20	-2.13406	-4.84864e-09	2.77732e-11	-2.00494	-4.84864e-09
56459048	chr1:56459048:C:T	1.62876e-23	-2.1509	-2.18969	7.72071e-21	-2.00169	-2.19003	2.54112e-12	-2.15088	-2.24553
56459062	chr1:56459062:C:T	1.87406e-22	-1.89772	-4.84864e-09	6.50915e-20	-2.05983	-4.84864e-09	3.09158e-11	-1.89774	-4.84864e-09
56459162	chr1:56459162:C:A	1.23989e-22	-7.39038e-10	-2.31081	5.03143e-20	-7.39038e-10	-2.31734	2.00398e-11	-7.39038e-10	-2.33129
56459244	chr1:56459244:T:C	1.6861e-22	-2.00341	-4.84864e-09	6.04932e-20	-2.1331	-4.84864e-09	2.78151e-11	-2.00344	-4.84864e-09
56459272	chr1:56459272:T:G	1.69019e-22	-2.00099	-4.84864e-09	6.05928e-20	-2.13145	-4.84864e-09	2.78825e-11	-2.00101	-4.84864e-09
56459559	chr1:56459559:C:T	1.21396e-22	-7.39038e-10	-2.33194	4.95132e-20	-7.39038e-10	-2.33339	2.00588e-11	-7.39038e-10	-2.33035
56459603	chr1:56459603:C:T	1.28025e-22	-7.39038e-10	-2.27877	5.32708e-20	-7.39038e-10	-2.26024	2.22677e-11	-7.39038e-10	-2.22588
56459846	chr1:56459846:G:A	1.66525e-23	-2.1756	-2.14284	6.74204e-21	-2.21049	-2.11678	2.57884e-12	-2.1756	-2.20608
56459971	chr1:56459971:C:A	1.6624e-22	-2.01757	-4.84864e-09	5.99634e-20	-2.14189	-4.84864e-09	2.74242e-11	-2.01759	-4.84864e-09
56460079	chr1:56460079:C:T	1.80202e-23	-1.90708	-2.33243	6.94129e-21	-1.97058	-2.32756	3.00789e-12	-1.90707	-2.3207
56460082	chr1:56460082:T:C	1.65942e-22	-2.01936	-4.84864e-09	5.99007e-20	-2.14294	-4.84864e-09	2.7375e-11	-2.01938	-4.84864e-09
56460197	chr1:56460197:G:A	3.12243e-23	-2.15689	-1.53292	1.24689e-20	-2.18033	-1.53206	5.00717e-12	-2.15689	-1.56125
56460551	chr1:56460551:G:A	1.67645e-23	-2.14799	-2.16375	8.13617e-21	-1.99039	-2.14891	2.61567e-12	-2.14797	-2.21953
56460552	chr1:56460552:C:T	1.63777e-22	-2.0325	-4.84864e-09	5.93865e-20	-2.15156	-4.84864e-09	2.70179e-11	-2.03252	-4.84864e-09
56460931	chr1:56460931:A:AAGAAC	1.72479e-22	-1.98072	-4.84864e-09	6.13569e-20	-2.11892	-4.84864e-09	2.84534e-11	-1.98075	-4.84864e-09
56460966	chr1:56460966:C:T	1.26487e-22	-7.39038e-10	-2.29086	4.96292e-20	-7.39038e-10	-2.33105	2.02783e-11	-7.39038e-10	-2.31946
56460987	chr1:56460987:C:T	3.07168e-23	-2.16454	-1.54165	1.28423e-20	-2.18995	-1.49293	4.89339e-12	-2.16454	-1.57658
56461177	chr1:56461177:TA:T	1.66681e-22	-2.01492	-4.84864e-09	6.00748e-20	-2.14004	-4.84864e-09	2.74969e-11	-2.01494	-4.84864e-09
56461425	chr1:56461425:T:C	1.61234e-23	-2.13851	-2.21221	6.0956e-21	-2.18899	-2.23907	2.55011e-12	-2.13852	-2.25436
56461446	chr1:56461446:C:T	1.40421e-23	-2.20381	-2.28513	5.55002e-21	-2.20573	-2.31609	2.35262e-12	-2.20382	-2.26967
56461568	chr1:56461568:G:T	1.64916e-22	-2.02556	-4.84864e-09	5.96772e-20	-2.14668	-4.84864e-09	2.72058e-11	-2.02558	-4.84864e-09
56461676	chr1:56461676:C:T	4.82873e-23	-1.62463	-1.62921	1.4951e-20	-1.79758	-1.73327	6.98561e-12	-1.62464	-1.76052
56461718	chr1:56461718:T:C	1.24178e-22	-7.39038e-10	-2.30928	5.07813e-20	-7.39038e-10	-2.3081	2.18149e-11	-7.39038e-10	-2.24642
56461737	chr1:56461737:C:T	1.94071e-23	-1.83721	-2.32815	7.32078e-21	-1.91723	-2.32768	3.27086e-12	-1.83725	-2.30672
56461947	chr1:56461947:C:G	2.00561e-23	-1.80823	-2.32423	7.54543e-21	-1.89134	-2.32334	3.3954e-12	-1.80827	-2.29832
56461955	chr1:56461955:G:A	1.48858e-22	-2.12801	-4.84864e-09	6.37676e-20	-2.08038	-4.84864e-09	2.45576e-11	-2.12799	-4.84864e-09
56461966	chr1:56461966:G:A	1.39116e-23	-2.21296	-2.28532	6.58682e-21	-2.10936	-2.2412	2.242e-12	-2.21295	-2.30869
56462189	chr1:56462189:C:G	1.24193e-22	-7.39038e-10	-2.30917	5.07917e-20	-7.39038e-10	-2.30789	2.1823e-11	-7.39038e-10	-2.24605
56462206	chr1:56462206:C:G	1.8455e-22	-1.91308	-4.84864e-09	6.44382e-20	-2.06992	-4.84864e-09	3.04447e-11	-1.9131	-4.84864e-09
56462635	chr1:56462635:G:T	1.91242e-23	-1.85217	-2.32787	7.21433e-21	-1.92942	-2.33013	3.21851e-12	-1.85221	-2.30788
56462741	chr1:56462741:T:G	1.5733e-23	-2.12534	-2.2499	7.64788e-21	-1.95841	-2.24279	2.49048e-12	-2.12531	-2.29122
56462802	chr1:56462802:C:T	1.22337e-22	-7.39038e-10	-2.32422	5.03915e-20	-7.39038e-10	-2.3158	2.06941e-11	-7.39038e-10	-2.29917
56463148	chr1:56463148:T:C	1.47095e-22	-7.39038e-10	-2.13992	5.49523e-20	-7.39038e-10	-2.22916	2.42241e-11	-7.39038e-10	-2.14166
56463626	chr1:56463626:T:G	1.63568e-22	-2.03377	-4.84864e-09	6.6655e-20	-2.0361	-4.84864e-09	2.69844e-11	-2.03375	-4.84864e-09
56463869	chr1:56463869:A:G	1.55065e-23	-2.097	-2.29275	5.95852e-21	-2.15732	-2.29349	2.5317e-12	-2.09699	-2.30313
56464155	chr1:56464155:T:C	1.57429e-22	-2.07202	-4.84864e-09	5.81438e-20	-2.17271	-4.84864e-09	2.59708e-11	-2.07204	-4.84864e-09
56464693	chr1:56464693:T:C	1.62549e-23	-2.08005	-2.26255	6.08962e-21	-2.15007	-2.27897	2.59969e-12	-2.08004	-2.29358
56464777	chr1:56464777:C:A	1.63213e-23	-2.07019	-2.26834	6.12486e-21	-2.14283	-2.28044	2.62282e-12	-2.07019	-2.29457
56464946	chr1:56464946:G:A	1.6376e-23	-2.06783	-2.26736	6.13906e-21	-2.1414	-2.27955	2.63103e-12	-2.06783	-2.29381
56465278	chr1:56465278:T:C	1.6516e-23	-2.05025	-2.27641	6.17841e-21	-2.12937	-2.2852	2.6598e-12	-2.05025	-2.30051
56465314	chr1:56465314:A:T	1.61837e-23	-2.06454	-2.28245	6.08106e-21	-2.14001	-2.29044	2.61047e-12	-2.06454	-2.30495
56466363	chr1:56466363:A:G	1.55859e-23	-2.20875	-2.17588	6.98281e-21	-2.10628	-2.18589	2.49614e-12	-2.20875	-2.20552
56466402	chr1:56466402:G:A	1.44582e-23	-2.2101	-2.24964	6.55799e-21	-2.15915	-2.19579	2.3163e-12	-2.2101	-2.27894
56466520	chr1:56466520:C:T	1.57756e-22	-2.06995	-4.84864e-09	8.123e-20	-1.83834	-4.84864e-09	2.60255e-11	-2.06994	-4.84864e-09
56466547	chr1:56466547:C:T	1.23643e-22	-7.39038e-10	-2.3136	5.06611e-20	-7.39038e-10	-2.31047	2.17358e-11	-7.39038e-10	-2.25005
56466787	chr1:56466787:G:A	2.68801e-23	-2.21341	-1.6262	1.12508e-20	-2.2122	-1.60299	4.10974e-12	-2.21341	-1.70224
56466790	chr1:56466790:C:T	1.64955e-23	-2.05125	-2.27666	6.17236e-21	-2.13022	-2.28533	2.65709e-12	-2.05125	-2.30054
56466878	chr1:56466878:C:T	4.11704e-22	-7.39038e-10	-1.11069	1.63025e-19	-7.39038e-10	-1.14173	6.18116e-11	-7.39038e-10	-1.20492
56466922	chr1:56466922:G:A	4.94543e-23	-1.65985	-1.5701	1.59984e-20	-1.83747	-1.62567	7.58521e-12	-1.65987	-1.64295
56467071	chr1:56467071:C:T	1.64192e-22	-2.02996	-4.84864e-09	6.66356e-20	-2.03639	-4.84864e-09	2.70861e-11	-2.02999	-4.84864e-09
56467221	chr1:56467221:T:C	1.42539e-23	-2.19664	-2.27733	6.16031e-21	-2.19106	-2.22643	2.31785e-12	-2.19664	-2.29173
56467750	chr1:56467750:C:T	1.9316e-23	-1.99388	-2.17618	9.98992e-21	-1.78198	-2.15207	3.06144e-12	-1.99386	-2.21627
56467872	chr1:56467872:C:T	1.50033e-23	-2.10117	-2.32155	7.40614e-21	-1.9308	-2.30251	2.45846e-12	-2.10115	-2.32832
56468045	chr1:56468045:T:G	2.24544e-22	-7.39038e-10	-1.71693	7.43379e-20	-7.39038e-10	-1.92701	2.84716e-11	-7.39038e-10	-1.98011
56468134	chr1:56468134:C:T	2.72833e-23	-2.21062	-1.6141	1.13654e-20	-2.21381	-1.59124	4.16762e-12	-2.21062	-1.69104
56468163	chr1:56468163:T:A	1.41118e-23	-2.16973	-2.31425	7.1086e-21	-1.98884	-2.28548	2.30364e-12	-2.16972	-2.3248
56468210	chr1:56468210:C:T	1.50656e-22	-2.116	-4.84864e-09	6.76904e-20	-2.02068	-4.84864e-09	2.48543e-11	-2.11598	-4.84864e-09
56468238	chr1:56468238:C:T	1.36469e-22	-7.39038e-10	-2.2149	5.5479e-20	-7.39038e-10	-2.21962	2.48858e-11	-7.39038e-10	-2.11471
56468269	chr1:56468269:A:C	1.39518e-23	-2.17127	-2.32412	7.01134e-21	-1.98827	-2.29982	2.28737e-12	-2.17125	-2.33036
56468278	chr1:56468278:A:C	1.28458e-22	-7.39038e-10	-2.2754	5.38739e-20	-7.39038e-10	-2.24898	2.12873e-11	-7.39038e-10	-2.2709
56468794	chr1:56468794:G:A	1.63151e-23	-2.16199	-2.17692	8.00346e-21	-2.0114	-2.14436	2.56968e-12	-2.16197	-2.22326
56469391	chr1:56469391:T:C	1.40918e-23	-2.15588	-2.32953	7.17581e-21	-1.95117	-2.31374	2.31593e-12	-2.15586	-2.33334
56469569	chr1:56469569:G:A	1.24555e-22	-7.39038e-10	-2.30625	4.95637e-20	-7.39038e-10	-2.33237	2.02024e-11	-7.39038e-10	-2.32321
56469708	chr1:56469708:GC:G	2.23592e-23	-2.14918	-1.87458	9.36037e-21	-2.20498	-1.79416	3.268e-12	-2.14921	-1.99563
56469959	chr1:56469959:C:T	3.45715e-22	-7.39038e-10	-1.28538	1.60232e-19	-7.39038e-10	-1.159	5.4508e-11	-7.39038e-10	-1.33067
56470008	chr1:56470008:A:G	1.38753e-23	-2.17447	-2.32643	6.26777e-21	-2.07405	-2.32616	2.41897e-12	-2.17444	-2.27123
56470658	chr1:56470658:C:A	1.35386e-22	-7.39038e-10	-2.22287	5.38588e-20	-7.39038e-10	-2.24926	2.13528e-11	-7.39038e-10	-2.26783
56470712	chr1:56470712:C:T	3.4494e-22	-7.39038e-10	-1.28763	1.60033e-19	-7.39038e-10	-1.16025	5.44506e-11	-7.39038e-10	-1.33172
56470840	chr1:56470840:C:T	1.28982e-22	-7.39038e-10	-2.27133	5.52063e-20	-7.39038e-10	-2.22455	2.09726e-11	-7.39038e-10	-2.2858
56470983	chr1:56470983:T:C	1.89656e-23	-2.07501	-2.11337	8.57597e-21	-1.94256	-2.14411	2.90496e-12	-2.07498	-2.18761
56471324	chr1:56471324:G:A	1.56309e-22	-2.07917	-4.84864e-09	5.79981e-20	-2.17522	-4.84864e-09	2.57859e-11	-2.07918	-4.84864e-09
56472023	chr1:56472023:G:GC	1.98969e-23	-2.01798	-2.12245	9.24058e-21	-1.86406	-2.14796	3.07712e-12	-2.01795	-2.18707
56472249	chr1:56472249:G:C	1.21502e-22	-7.39038e-10	-2.33107	4.95305e-20	-7.39038e-10	-2.33304	1.99998e-11	-7.39038e-10	-2.33329
56472305	chr1:56472305:G:A	2.02313e-22	-1.82118	-4.84864e-09	8.66745e-20	-1.77347	-4.84864e-09	3.33768e-11	-1.82115	-4.84864e-09
56472546	chr1:56472546:C:T	4.30741e-23	-1.51148	-1.8566	1.37585e-20	-1.70065	-1.91332	6.54988e-12	-1.51149	-1.93808
56472672	chr1:56472672:C:A	3.17036e-22	-7.39038e-10	-1.37199	1.47402e-19	-7.39038e-10	-1.24246	5.06666e-11	-7.39038e-10	-1.40375
56472769	chr1:56472769:C:T	1.78443e-22	-1.94673	-4.84864e-09	6.19636e-20	-2.10908	-4.84864e-09	2.94376e-11	-1.94674	-4.84864e-09
56472864	chr1:56472864:T:G	2.06339e-23	-2.00874	-2.09532	9.66226e-21	-1.85137	-2.11603	3.19283e-12	-2.00871	-2.15939
56472995	chr1:56472995:G:C	1.95007e-23	-1.93008	-2.23048	1.00939e-20	-1.69515	-2.22854	3.18188e-12	-1.93004	-2.2415
56473563	chr1:56473563:A:G	1.50096e-23	-2.09247	-2.32984	5.94147e-21	-2.12231	-2.33136	2.50024e-12	-2.09245	-2.32017
56473686	chr1:56473686:C:G	3.52218e-23	-1.57714	-1.9922	1.14904e-20	-1.75497	-2.03915	5.43437e-12	-1.57715	-2.05912
56473799	chr1:56473799:A:G	2.51189e-23	-2.21293	-1.69445	1.03641e-20	-2.21252	-1.68476	3.78595e-12	-2.21293	-1.78479
56474462	chr1:56474462:C:T	2.88145e-23	-2.20454	-1.56558	1.232e-20	-2.1613	-1.56311	4.25216e-12	-2.20455	-1.67703
56474483	chr1:56474483:T:A	3.47728e-22	-7.39038e-10	-1.27958	2.04251e-19	-7.39038e-10	-0.916277	5.68383e-11	-7.39038e-10	-1.2888
56474606	chr1:56474606:C:G	1.21353e-22	-7.39038e-10	-2.33229	4.95174e-20	-7.39038e-10	-2.3333	2.00393e-11	-7.39038e-10	-2.33132
56474933	chr1:56474933:G:A	1.94335e-23	-2.14096	-2.02304	9.35466e-21	-1.98308	-2.01667	3.00249e-12	-2.14093	-2.08864
56475452	chr1:56475452:G:A	1.30413e-22	-7.39038e-10	-2.26029	5.18339e-20	-7.39038e-10	-2.28758	2.06131e-11	-7.39038e-10	-2.30309
56475695	chr1:56475695:T:C	1.31341e-22	-7.39038e-10	-2.2532	5.21249e-20	-7.39038e-10	-2.28198	2.0707e-11	-7.39038e-10	-2.29854
56475715	chr1:56475715:C:T	2.39327e-23	-2.20992	-1.74583	1.18011e-20	-2.15787	-1.60956	3.5322e-12	-2.20993	-1.85717
56476065	chr1:56476065:GA:G	2.29646e-22	-7.39038e-10	-1.69446	7.64659e-20	-7.39038e-10	-1.89878	2.97713e-11	-7.39038e-10	-1.93547
56476228	chr1:56476228:C:A	1.85244e-23	-2.21291	-1.999	8.7299e-21	-2.14806	-1.92081	2.86158e-12	-2.21291	-2.06473
56476419	chr1:56476419:AT:A	1.97834e-22	-7.39038e-10	-1.84357	7.74614e-20	-7.39038e-10	-1.88585	3.06684e-11	-7.39038e-10	-1.90578
56477008	chr1:56477008:G:T	2.2268e-23	-2.05985	-1.968	1.14176e-20	-1.84755	-1.95291	3.37636e-12	-2.05982	-2.0524
56477099	chr1:56477099:G:C	2.23682e-23	-2.06294	-1.96042	1.14369e-20	-1.85176	-1.94703	3.38221e-12	-2.0629	-2.04758
56477299	chr1:56477299:G:A	2.82024e-23	-2.20734	-1.58425	1.21172e-20	-2.1539	-1.58711	4.10019e-12	-2.20735	-1.71063
56477693	chr1:56477693:C:T	3.04835e-22	-7.39038e-10	-1.41123	1.40955e-19	-7.39038e-10	-1.28718	4.82506e-11	-7.39038e-10	-1.4526
56477726	chr1:56477726:G:C	1.45727e-22	-2.14927	-4.84864e-09	5.61976e-20	-2.20675	-4.84864e-09	2.40404e-11	-2.14928	-4.84864e-09
56478373	chr1:56478373:A:G	3.52749e-23	-2.21027	-1.35756	1.7798e-20	-2.16361	-1.19293	4.98289e-12	-2.21028	-1.51273
56479382	chr1:56479382:C:T	3.86132e-22	-1.17482	-4.84864e-09	1.77582e-19	-1.05619	-4.84864e-09	6.36967e-11	-1.17488	-4.84864e-09
56479524	chr1:56479524:C:T	1.3063e-22	-7.39038e-10	-2.25863	5.15973e-20	-7.39038e-10	-2.29216	2.13521e-11	-7.39038e-10	-2.26786
56479994	chr1:56479994:T:C	4.52783e-23	-1.39298	-1.92519	1.33769e-20	-1.64746	-1.99464	6.81976e-12	-1.39297	-2.01622
56480011	chr1:56480011:A:C	2.6309e-22	-7.39038e-10	-1.5585	1.06968e-19	-7.39038e-10	-1.5631	4.65007e-11	-7.39038e-10	-1.48955
56480383	chr1:56480383:C:T	3.93721e-22	-1.15536	-4.84864e-09	1.81779e-19	-1.03284	-4.84864e-09	6.49485e-11	-1.15542	-4.84864e-09
56480687	chr1:56480687:A:G	1.24832e-22	-7.39038e-10	-2.30403	5.11306e-20	-7.39038e-10	-2.30124	2.21232e-11	-7.39038e-10	-2.23239
56481160	chr1:56481160:G:A	4.01397e-22	-7.39038e-10	-1.13605	1.90731e-19	-7.39038e-10	-0.984766	6.27176e-11	-7.39038e-10	-1.19037
56481493	chr1:56481493:T:C	7.62236e-22	-7.39038e-10	-0.494743	2.12993e-19	-7.39038e-10	-0.874367	1.14064e-10	-7.39038e-10	-0.592249
56481605	chr1:56481605:C:T	1.24577e-22	-7.39038e-10	-2.30608	5.10216e-20	-7.39038e-10	-2.30338	2.20393e-11	-7.39038e-10	-2.23619
56482146	chr1:56482146:T:C	3.1447e-22	-7.39038e-10	-1.38011	1.00173e-19	-7.39038e-10	-1.62873	3.95122e-11	-7.39038e-10	-1.6524
56482251	chr1:56482251:C:T	3.66494e-22	-7.39038e-10	-1.22702	1.756e-19	-7.39038e-10	-1.06742	5.82648e-11	-7.39038e-10	-1.26402
56482448	chr1:56482448:G:C	1.21454e-22	-7.39038e-10	-2.33146	4.97034e-20	-7.39038e-10	-2.32955	2.00017e-11	-7.39038e-10	-2.3332
56482459	chr1:56482459:A:AT	1.26758e-22	-7.39038e-10	-2.28872	5.36145e-20	-7.39038e-10	-2.25381	2.10031e-11	-7.39038e-10	-2.28434
56482618	chr1:56482618:A:G	5.2723e-23	-1.20176	-1.96419	1.51818e-20	-1.48447	-2.03106	7.99031e-12	-1.20175	-2.04903
56482752	chr1:56482752:T:C	2.24667e-23	-2.20599	-1.81297	9.5547e-21	-2.1815	-1.79709	3.49455e-12	-2.206	-1.87181
56483624	chr1:56483624:C:G	3.05768e-22	-7.39038e-10	-1.40817	9.67299e-20	-7.39038e-10	-1.6637	3.84017e-11	-7.39038e-10	-1.68091
56483730	chr1:56483730:A:G	1.2401e-22	-7.39038e-10	-2.31064	4.99014e-20	-7.39038e-10	-2.32558	2.01088e-11	-7.39038e-10	-2.32786
56483767	chr1:56483767:A:G	3.73416e-22	-7.39038e-10	-1.20831	1.75631e-19	-7.39038e-10	-1.06724	5.82947e-11	-7.39038e-10	-1.2635
56483908	chr1:56483908:A:T	1.80023e-22	-1.93792	-4.84864e-09	7.06412e-20	-1.97801	-4.84864e-09	2.96998e-11	-1.93787	-4.84864e-09
56484303	chr1:56484303:A:G	5.42597e-23	-2.19303	-0.94419	1.93204e-20	-2.20363	-1.07084	6.85048e-12	-2.19304	-1.21166
56484351	chr1:56484351:G:A	3.22429e-22	-7.39038e-10	-1.35512	1.52154e-19	-7.39038e-10	-1.21073	5.54779e-11	-7.39038e-10	-1.31303
56484485	chr1:56484485:C:T	1.27808e-22	-7.39038e-10	-2.28047	5.43683e-20	-7.39038e-10	-2.23985	2.10511e-11	-7.39038e-10	-2.28206
56484495	chr1:56484495:G:A	3.73416e-22	-7.39038e-10	-1.20831	1.75631e-19	-7.39038e-10	-1.06724	5.82947e-11	-7.39038e-10	-1.2635
56484652	chr1:56484652:T:C	1.27198e-22	-7.39038e-10	-2.28526	5.16566e-20	-7.39038e-10	-2.29101	2.26641e-11	-7.39038e-10	-2.20823
56484856	chr1:56484856:A:G	1.63395e-23	-2.19024	-2.14717	7.20005e-21	-2.15992	-2.10162	2.60241e-12	-2.19024	-2.18234
56485084	chr1:56485084:A:T	1.3508e-23	-2.20741	-2.32032	5.90831e-21	-2.17019	-2.28907	2.21106e-12	-2.20741	-2.32813
56485361	chr1:56485361:C:T	1.62704e-22	-7.39038e-10	-2.03906	6.21958e-20	-7.39038e-10	-2.10534	2.95531e-11	-7.39038e-10	-1.94283
56486122	chr1:56486122:A:G	4.95798e-23	-2.16477	-1.06264	2.07631e-20	-2.19711	-1.00534	6.27317e-12	-2.16478	-1.32795
56486250	chr1:56486250:G:A	5.43759e-23	-2.21098	-0.924097	2.24593e-20	-2.15988	-0.964038	7.47117e-12	-2.21099	-1.10698
56486447	chr1:56486447:A:G	1.22123e-22	-7.39038e-10	-2.32597	4.97896e-20	-7.39038e-10	-2.32782	2.01275e-11	-7.39038e-10	-2.32693
56486453	chr1:56486453:G:A	1.23018e-22	-7.39038e-10	-2.31867	4.96543e-20	-7.39038e-10	-2.33054	2.00333e-11	-7.39038e-10	-2.33162
56486512	chr1:56486512:C:T	2.29829e-23	-2.20697	-1.78928	9.32922e-21	-2.19038	-1.8121	3.52219e-12	-2.20698	-1.86295
56486639	chr1:56486639:TA:T	1.31264e-22	-7.39038e-10	-2.25379	5.64457e-20	-7.39038e-10	-2.20235	2.06992e-11	-7.39038e-10	-2.29892
56486919	chr1:56486919:T:C	1.24717e-22	-7.39038e-10	-2.30495	5.06134e-20	-7.39038e-10	-2.31141	2.18143e-11	-7.39038e-10	-2.24645
56487528	chr1:56487528:A:T	4.78619e-23	-2.18578	-1.0769	1.91918e-20	-2.19713	-1.08401	6.11159e-12	-2.18579	-1.33303
56487792	chr1:56487792:G:A	1.5432e-23	-2.18866	-2.2059	6.83796e-21	-2.11204	-2.2011	2.27115e-12	-2.18867	-2.32006
56487849	chr1:56487849:T:C	1.24964e-22	-7.39038e-10	-2.30298	5.00397e-20	-7.39038e-10	-2.32281	2.05228e-11	-7.39038e-10	-2.30748
56488021	chr1:56488021:T:C	1.22184e-22	-7.39038e-10	-2.32547	4.97639e-20	-7.39038e-10	-2.32834	2.01192e-11	-7.39038e-10	-2.32734
56488150	chr1:56488150:G:A	6.84488e-23	-2.20821	-0.696706	2.72013e-20	-2.16981	-0.762555	9.06515e-12	-2.20821	-0.916363
56488267	chr1:56488267:A:G	7.00773e-23	-2.2053	-0.6761	2.75655e-20	-2.17714	-0.741921	9.27539e-12	-2.20531	-0.896341
56488520	chr1:56488520:T:A	3.7777e-22	-7.39038e-10	-1.19671	1.76814e-19	-7.39038e-10	-1.06053	5.88105e-11	-7.39038e-10	-1.25469
56488948	chr1:56488948:G:A	1.41355e-22	-7.39038e-10	-2.17972	5.2675e-20	-7.39038e-10	-2.27149	2.21012e-11	-7.39038e-10	-2.23338
56488950	chr1:56488950:A:G	2.33078e-23	-2.20256	-1.77965	9.30778e-21	-2.19721	-1.80757	3.53989e-12	-2.20257	-1.86235
56489947	chr1:56489947:G:A	1.54618e-22	-2.09004	-4.84864e-09	6.08972e-20	-2.12644	-4.84864e-09	2.55074e-11	-2.09004	-4.84864e-09
56490051	chr1:56490051:T:C	1.3343e-23	-2.21342	-2.32659	5.83015e-21	-2.15446	-2.31813	2.1895e-12	-2.21342	-2.33191
56490116	chr1:56490116:C:T	1.21646e-22	-7.39038e-10	-2.32988	4.95132e-20	-7.39038e-10	-2.33339	2.00013e-11	-7.39038e-10	-2.33322
56490142	chr1:56490142:TTTTTA:T	1.17606e-21	-7.39038e-10	-0.0610708	3.20428e-19	-7.39038e-10	-0.465969	1.31434e-10	-7.39038e-10	-0.450511
56490564	chr1:56490564:G:A	1.36397e-23	-2.20549	-2.31253	5.7609e-21	-2.1847	-2.29984	2.22466e-12	-2.20549	-2.32392
56490843	chr1:56490843:T:C	3.0819e-23	-2.20036	-1.50251	1.11337e-20	-2.20288	-1.62277	4.22007e-12	-2.20037	-1.68879
56490993	chr1:56490993:C:T	1.28494e-22	-7.39038e-10	-2.27512	5.46452e-20	-7.39038e-10	-2.23477	2.04036e-11	-7.39038e-10	-2.3133
56491049	chr1:56491049:C:A	7.72519e-23	-2.17727	-0.606662	3.30818e-20	-2.19979	-0.536857	1.00028e-11	-2.17727	-0.848879
56491204	chr1:56491204:TCTAATATA:T	2.06277e-23	-2.1838	-1.92057	9.16766e-21	-2.14904	-1.87091	3.18967e-12	-2.18379	-1.98531
56491209	chr1:56491209:T:C	2.94544e-23	-2.18121	-1.56695	1.17617e-20	-2.04214	-1.72864	3.76724e-12	-2.18119	-1.82148
56491940	chr1:56491940:T:C	3.69895e-23	-2.15697	-1.3634	1.53052e-20	-2.19082	-1.31662	4.82895e-12	-2.15698	-1.59741
56492127	chr1:56492127:C:T	1.84178e-23	-2.19696	-2.02072	8.12027e-21	-2.16906	-1.9722	2.85871e-12	-2.19695	-2.08169
56492365	chr1:56492365:A:G	2.51634e-23	-2.19719	-1.70841	9.13919e-21	-2.20584	-1.81721	3.58763e-12	-2.19721	-1.85431
56492891	chr1:56492891:T:G	1.35211e-22	-7.39038e-10	-2.22416	5.36989e-20	-7.39038e-10	-2.25223	2.24585e-11	-7.39038e-10	-2.21735
56492966	chr1:56492966:G:A	1.88315e-23	-2.19547	-1.99999	8.2875e-21	-2.16647	-1.95441	2.91018e-12	-2.19547	-2.06533
56493063	chr1:56493063:C:T	1.21678e-22	-7.39038e-10	-2.32963	5.03726e-20	-7.39038e-10	-2.31618	2.04883e-11	-7.39038e-10	-2.30916
56493091	chr1:56493091:T:C	3.84189e-23	-2.18511	-1.29734	1.60585e-20	-2.20687	-1.25251	4.92998e-12	-2.18512	-1.54856
56493110	chr1:56493110:G:C	1.23887e-22	-7.39038e-10	-2.31163	5.24139e-20	-7.39038e-10	-2.27646	2.00871e-11	-7.39038e-10	-2.32893
56493155	chr1:56493155:A:C	1.45087e-22	-7.39038e-10	-2.15367	5.5259e-20	-7.39038e-10	-2.2236	2.13544e-11	-7.39038e-10	-2.26776
56493339	chr1:56493339:C:T	1.21766e-22	-7.39038e-10	-2.3289	5.03989e-20	-7.39038e-10	-2.31566	2.0441e-11	-7.39038e-10	-2.31147
56493480	chr1:56493480:G:C	1.88081e-22	-7.39038e-10	-1.89412	9.55686e-20	-7.39038e-10	-1.67578	3.16455e-11	-7.39038e-10	-1.87442
56493884	chr1:56493884:G:A	1.88768e-23	-2.20666	-1.9864	8.30674e-21	-2.18544	-1.93312	2.93724e-12	-2.20666	-2.04489
56493896	chr1:56493896:A:C	1.28838e-22	-7.39038e-10	-2.27244	5.21113e-20	-7.39038e-10	-2.28224	2.11573e-11	-7.39038e-10	-2.27703
56494451	chr1:56494451:C:T	1.22906e-22	-7.39038e-10	-2.31958	4.97074e-20	-7.39038e-10	-2.32947	2.00055e-11	-7.39038e-10	-2.33301
56494688	chr1:56494688:G:A	4.34513e-22	-2.1949	1.13813	1.33578e-19	-2.20987	0.868924	4.1639e-11	-2.19491	0.594934
56495042	chr1:56495042:G:A	2.11383e-22	-7.39038e-10	-1.77733	8.60899e-20	-7.39038e-10	-1.78023	2.61965e-11	-7.39038e-10	-2.06339
56495682	chr1:56495682:T:C	1.21515e-22	-7.39038e-10	-2.33096	4.95134e-20	-7.39038e-10	-2.33338	2.01073e-11	-7.39038e-10	-2.32793
56495814	chr1:56495814:T:C	1.52956e-23	-2.17305	-2.23038	6.63313e-21	-2.10055	-2.243	2.28557e-12	-2.17306	-2.32934
56495912	chr1:56495912:C:T	1.3761e-22	-7.39038e-10	-2.20658	6.1765e-20	-7.39038e-10	-2.11229	2.43552e-11	-7.39038e-10	-2.13627
56496084	chr1:56496084:A:G	2.84245e-23	-1.75753	-2.02622	1.49816e-20	-1.50178	-2.02702	4.35813e-12	-1.75746	-2.09951
56496283	chr1:56496283:T:C	3.86294e-23	-2.08807	-1.38891	1.54929e-20	-2.14036	-1.35488	4.99728e-12	-2.08809	-1.63203
56496822	chr1:56496822:T:C	1.99795e-22	-7.39038e-10	-1.83371	8.15525e-20	-7.39038e-10	-1.83438	2.52424e-11	-7.39038e-10	-2.10049
56497149	chr1:56497149:A:G	5.79903e-23	-0.742452	-2.32827	1.6084e-20	-1.12449	-2.33331	9.52769e-12	-0.742449	-2.33236
56497250	chr1:56497250:G:A	1.0528e-21	-7.39038e-10	-0.171787	3.04e-19	-7.39038e-10	-0.518599	1.2288e-10	-7.39038e-10	-0.517804
56497354	chr1:56497354:C:T	1.43042e-23	-2.13877	-2.33167	6.40824e-21	-2.04497	-2.33307	2.49891e-12	-2.13878	-2.27438
56497449	chr1:56497449:A:G	1.53289e-23	-2.14967	-2.25158	6.78033e-21	-2.06044	-2.26117	2.33017e-12	-2.14968	-2.33339
56497454	chr1:56497454:T:G	1.22834e-22	-7.39038e-10	-2.32016	5.02177e-20	-7.39038e-10	-2.31926	2.13379e-11	-7.39038e-10	-2.26853
56497542	chr1:56497542:G:A	1.39187e-22	-2.19518	-4.84864e-09	5.78105e-20	-2.17846	-4.84864e-09	2.29618e-11	-2.19518	-4.84864e-09
56497955	chr1:56497955:A:G	2.57618e-22	-0.761011	-0.818509	6.2972e-20	-1.16048	-0.932459	3.40775e-11	-0.760995	-1.03938
56498378	chr1:56498378:A:C	1.30444e-22	-7.39038e-10	-2.26005	5.73577e-20	-7.39038e-10	-2.18632	2.25518e-11	-7.39038e-10	-2.2132
56498471	chr1:56498471:C:T	1.24085e-22	-7.39038e-10	-2.31003	5.08835e-20	-7.39038e-10	-2.30609	2.08839e-11	-7.39038e-10	-2.29003
56498533	chr1:56498533:A:G	1.49877e-22	-7.39038e-10	-2.12118	6.09066e-20	-7.39038e-10	-2.12629	2.73589e-11	-7.39038e-10	-2.01997
56499164	chr1:56499164:C:T	1.39125e-22	-7.39038e-10	-2.19563	6.21516e-20	-7.39038e-10	-2.10605	2.62213e-11	-7.39038e-10	-2.06244
56499329	chr1:56499329:C:T	1.19179e-22	-1.07357	-1.2768	4.33066e-20	-1.19928	-1.26804	1.05407e-11	-1.07352	-1.90025
56499350	chr1:56499350:G:A	1.32244e-22	-7.39038e-10	-2.24635	4.99179e-20	-7.39038e-10	-2.32525	2.08549e-11	-7.39038e-10	-2.29142
56499747	chr1:56499747:G:A	1.63211e-22	-7.39038e-10	-2.03595	7.07624e-20	-7.39038e-10	-1.9763	3.14924e-11	-7.39038e-10	-1.87927
56499992	chr1:56499992:C:T	1.41325e-22	0.0267338	-2.20667	3.14076e-20	-0.512483	-2.27609	2.13925e-11	0.0267414	-2.29271
56500489	chr1:56500489:A:C	1.29843e-22	-7.39038e-10	-2.26467	5.64458e-20	-7.39038e-10	-2.20235	2.34916e-11	-7.39038e-10	-2.17237
56500579	chr1:56500579:C:G	1.29843e-22	-7.39038e-10	-2.26467	5.64458e-20	-7.39038e-10	-2.20235	2.34916e-11	-7.39038e-10	-2.17237
56500678	chr1:56500678:A:G	1.67155e-22	0.13777	-2.14985	3.36606e-20	-0.453483	-2.26582	2.37094e-11	0.137782	-2.30092
56500690	chr1:56500690:T:C	1.3136e-22	-7.39038e-10	-2.25306	5.73297e-20	-7.39038e-10	-2.18681	2.38901e-11	-7.39038e-10	-2.15555
56500709	chr1:56500709:A:G	1.5709e-22	-7.39038e-10	-2.07418	6.87874e-20	-7.39038e-10	-2.00461	3.03376e-11	-7.39038e-10	-1.91663
56501370	chr1:56501370:T:C	1.24753e-22	-7.39038e-10	-2.30467	5.33728e-20	-7.39038e-10	-2.25833	2.20272e-11	-7.39038e-10	-2.23673
56501661	chr1:56501661:A:G	1.24753e-22	-7.39038e-10	-2.30467	5.33728e-20	-7.39038e-10	-2.25833	2.20272e-11	-7.39038e-10	-2.23673
56501851	chr1:56501851:G:C	1.62174e-22	-7.39038e-10	-2.04233	7.1423e-20	-7.39038e-10	-1.96701	3.17099e-11	-7.39038e-10	-1.87238
56502805	chr1:56502805:C:T	1.51477e-22	-1.31367	-0.796897	3.37184e-20	-1.5418	-1.17578	1.05198e-11	-1.3136	-1.66215
56502900	chr1:56502900:G:A	2.5174e-22	-7.39038e-10	-1.6026	1.01811e-19	-7.39038e-10	-1.61251	4.01029e-11	-7.39038e-10	-1.63756
56503351	chr1:56503351:T:C	1.2482e-22	-7.39038e-10	-2.30412	5.34167e-20	-7.39038e-10	-2.2575	2.20486e-11	-7.39038e-10	-2.23577
56503504	chr1:56503504:C:A	2.65827e-22	-1.54815	-4.84864e-09	1.13233e-19	-1.50618	-4.84864e-09	4.38515e-11	-1.5482	-4.84864e-09
56503811	chr1:56503811:T:C	1.24682e-22	-7.39038e-10	-2.30523	5.33231e-20	-7.39038e-10	-2.25926	2.20036e-11	-7.39038e-10	-2.23781
56504037	chr1:56504037:G:A	1.22958e-22	-7.39038e-10	-2.31915	4.95617e-20	-7.39038e-10	-2.33241	2.02942e-11	-7.39038e-10	-2.31868
56504185	chr1:56504185:C:T	3.7305e-23	-2.17288	-1.339	1.45865e-20	-2.15956	-1.39597	4.02107e-12	-2.17289	-1.76458
56504606	chr1:56504606:T:C	1.37606e-22	-7.39038e-10	-2.2066	5.04731e-20	-7.39038e-10	-2.31419	2.16218e-11	-7.39038e-10	-2.25531
56504746	chr1:56504746:C:A	8.54502e-23	-0.357561	-2.32551	2.51246e-20	-0.723344	-2.28843	1.45843e-11	-0.357557	-2.29151
56505474	chr1:56505474:G:A	1.62181e-22	-7.39038e-10	-2.04229	7.14293e-20	-7.39038e-10	-1.96692	3.17182e-11	-7.39038e-10	-1.87212
56506052	chr1:56506052:C:T	1.18799e-22	-1.31688	-1.03669	3.58453e-20	-1.65199	-1.00443	9.39026e-12	-1.3168	-1.77254
56506169	chr1:56506169:G:A	1.38686e-22	-2.19879	-4.84864e-09	5.64645e-20	-2.20202	-4.84864e-09	2.28791e-11	-2.19879	-4.84864e-09
56506680	chr1:56506680:C:T	2.14429e-22	-7.39038e-10	-1.76302	8.57755e-20	-7.39038e-10	-1.78389	3.46516e-11	-7.39038e-10	-1.78367
56506728	chr1:56506728:T:C	1.37125e-22	-1.26541	-0.944699	3.90005e-20	-1.62899	-0.943059	9.41657e-12	-1.26533	-1.82122
56506928	chr1:56506928:T:G	2.91868e-23	-2.19911	-1.55817	1.23649e-20	-2.21261	-1.50816	3.94203e-12	-2.19911	-1.7582
56507622	chr1:56507622:C:T	8.43956e-23	-2.15101	-0.544473	3.8207e-20	-2.02267	-0.56994	6.98538e-12	-2.15102	-1.23418
56508248	chr1:56508248:G:A	1.62859e-22	-7.39038e-10	-2.03812	7.72168e-20	-7.39038e-10	-1.88901	3.72133e-11	-7.39038e-10	-1.71235
56508419	chr1:56508419:G:A	3.24624e-23	-1.35618	-2.29474	1.14359e-20	-1.47579	-2.32307	5.20224e-12	-1.3562	-2.32373
56508565	chr1:56508565:C:T	1.43525e-22	-2.16449	-4.84864e-09	5.80724e-20	-2.17394	-4.84864e-09	2.36776e-11	-2.16449	-4.84864e-09
56508606	chr1:56508606:C:G	6.96676e-23	-0.553953	-2.33331	3.22269e-20	-0.462483	-2.30034	1.1792e-11	-0.553982	-2.30761
56508861	chr1:56508861:A:T	1.57447e-22	-7.39038e-10	-2.07191	6.0847e-20	-7.39038e-10	-2.12726	2.42112e-11	-7.39038e-10	-2.1422
56509045	chr1:56509045:A:G	1.43833e-22	-2.16234	-4.84864e-09	5.85274e-20	-2.16613	-4.84864e-09	2.37285e-11	-2.16234	-4.84864e-09
56509046	chr1:56509046:T:C	4.79274e-22	-7.39038e-10	-0.958727	1.9638e-19	-7.39038e-10	-0.955575	7.73956e-11	-7.39038e-10	-0.980084
56509144	chr1:56509144:G:A	7.20667e-23	-0.520031	-2.33338	3.3419e-20	-0.424147	-2.30236	1.2195e-11	-0.520061	-2.30792
56509611	chr1:56509611:G:A	3.17821e-23	-1.37914	-2.29296	1.11977e-20	-1.49865	-2.32127	5.08994e-12	-1.37916	-2.32259
56509614	chr1:56509614:C:T	1.26279e-22	-7.39038e-10	-2.29251	5.17403e-20	-7.39038e-10	-2.28939	2.10521e-11	-7.39038e-10	-2.28201
56509640	chr1:56509640:G:A	1.39282e-22	-2.1945	-4.84864e-09	5.70359e-20	-2.19195	-4.84864e-09	2.29778e-11	-2.19448	-4.84864e-09
56509704	chr1:56509704:C:T	2.88833e-23	-1.45671	-2.31103	1.05628e-20	-1.56132	-2.31697	4.75179e-12	-1.45672	-2.31377
56509717	chr1:56509717:T:A	3.26224e-23	-2.17956	-1.46644	1.63218e-20	-2.12399	-1.31913	5.33764e-12	-2.17955	-1.47468
56509747	chr1:56509747:A:G	1.3677e-22	-7.39038e-10	-2.2127	6.22305e-20	-7.39038e-10	-2.10478	2.64681e-11	-7.39038e-10	-2.05307
56509776	chr1:56509776:G:A	1.42893e-22	-2.1689	-4.84864e-09	5.80555e-20	-2.17423	-4.84864e-09	2.35734e-11	-2.1689	-4.84864e-09
56510170	chr1:56510170:G:A	3.20608e-23	-1.37041	-2.29296	1.1283e-20	-1.49106	-2.32127	5.13456e-12	-1.37043	-2.32259
56510590	chr1:56510590:C:T	2.91159e-22	-7.39038e-10	-1.45713	1.11571e-19	-7.39038e-10	-1.52096	4.58711e-11	-7.39038e-10	-1.50318
56510819	chr1:56510819:A:G	2.46211e-21	-7.39038e-10	0.677776	8.33389e-19	-7.39038e-10	0.489873	3.41038e-10	-7.39038e-10	0.502979
56510855	chr1:56510855:A:C	4.84803e-22	-7.39038e-10	-0.947258	1.98555e-19	-7.39038e-10	-0.94456	7.82185e-11	-7.39038e-10	-0.969507
56511780	chr1:56511780:A:G	2.75572e-22	-7.39038e-10	-1.51215	1.07993e-19	-7.39038e-10	-1.55356	4.12648e-11	-7.39038e-10	-1.609
56511862	chr1:56511862:C:T	1.35574e-22	-7.39038e-10	-2.22148	5.78045e-20	-7.39038e-10	-2.17856	2.56944e-11	-7.39038e-10	-2.08274
56512147	chr1:56512147:G:A	2.15473e-23	-1.72739	-2.33336	1.1626e-20	-1.44979	-2.33259	3.68446e-12	-1.7274	-2.29749
56513354	chr1:56513354:A:G	3.24232e-22	-7.39038e-10	-1.34954	1.54855e-19	-7.39038e-10	-1.19314	5.99754e-11	-7.39038e-10	-1.23508
56513404	chr1:56513404:G:A	2.83261e-22	0.820688	-2.30532	1.15821e-19	0.847261	-2.33085	4.54675e-11	0.820716	-2.33273
56513667	chr1:56513667:T:G	7.45814e-23	-1.49185	-1.32726	3.5835e-20	-1.24853	-1.40818	1.13774e-11	-1.49185	-1.40553
56513759	chr1:56513759:T:C	5.80804e-23	-1.05969	-2.00948	3.70997e-20	-0.745574	-1.87644	1.03986e-11	-1.05968	-1.92765
56513806	chr1:56513806:T:TA	6.32297e-23	-0.707562	-2.27666	2.60473e-20	-0.657172	-2.31854	1.00899e-11	-0.707572	-2.30991
56513985	chr1:56513985:A:G	2.31896e-23	-1.65391	-2.33338	1.27474e-20	-1.35792	-2.33238	3.96014e-12	-1.65392	-2.29882
56514009	chr1:56514009:A:G	1.55237e-23	-2.08896	-2.29967	6.16856e-21	-2.11071	-2.30545	2.65656e-12	-2.08895	-2.26303
56514085	chr1:56514085:A:G	1.86506e-23	-2.18846	-2.01667	7.00347e-21	-2.19861	-2.09061	2.43185e-12	-2.18845	-2.25191
56514229	chr1:56514229:C:T	1.29147e-22	-7.39038e-10	-2.27005	5.24774e-20	-7.39038e-10	-2.27524	2.16802e-11	-7.39038e-10	-2.25261
56514263	chr1:56514263:C:A	4.78002e-22	-7.39038e-10	-0.961384	1.44019e-19	-7.39038e-10	-1.26568	6.08987e-11	-7.39038e-10	-1.2198
56514550	chr1:56514550:A:C	7.83084e-23	-0.438829	-2.33152	2.45394e-20	-0.731868	-2.30348	1.32121e-11	-0.438812	-2.30907
56514565	chr1:56514565:T:C	6.76341e-23	-2.17176	-0.745128	2.86299e-20	-2.04313	-0.83805	5.96735e-12	-2.17177	-1.37094
56515714	chr1:56515714:C:A	6.97157e-22	-7.39038e-10	-0.583989	2.20221e-19	-7.39038e-10	-0.840993	1.04521e-10	-7.39038e-10	-0.679624
56515953	chr1:56515953:C:T	1.83373e-23	-2.17796	-2.04411	6.94109e-21	-2.19166	-2.10651	2.42799e-12	-2.17795	-2.264
56516147	chr1:56516147:A:G	1.32761e-22	-7.39038e-10	-2.24245	5.95973e-20	-7.39038e-10	-2.14802	2.32921e-11	-7.39038e-10	-2.1809
56516708	chr1:56516708:T:C	1.22937e-22	-7.39038e-10	-2.31933	5.05227e-20	-7.39038e-10	-2.3132	2.01582e-11	-7.39038e-10	-2.3254
56516977	chr1:56516977:C:T	1.23586e-22	-7.39038e-10	-2.31406	5.07607e-20	-7.39038e-10	-2.3085	2.02153e-11	-7.39038e-10	-2.32257
56517044	chr1:56517044:G:A	1.31537e-22	-7.39038e-10	-2.25171	5.3602e-20	-7.39038e-10	-2.25404	2.21674e-11	-7.39038e-10	-2.23039
56517107	chr1:56517107:G:A	2.3839e-23	-1.65355	-2.30612	1.31898e-20	-1.35953	-2.29665	3.82694e-12	-1.65356	-2.33339
56517616	chr1:56517616:C:T	2.19565e-23	-1.70931	-2.33263	8.33366e-21	-1.78441	-2.33092	3.63284e-12	-1.70933	-2.32967
56517913	chr1:56517913:G:A	1.4858e-23	-2.10869	-2.32377	5.92914e-21	-2.12878	-2.32697	2.50891e-12	-2.10868	-2.30049
56517984	chr1:56517984:C:T	1.46078e-23	-2.11647	-2.33297	5.86024e-21	-2.13542	-2.33202	2.42046e-12	-2.11646	-2.3286
56518032	chr1:56518032:C:T	1.91154e-23	-2.18259	-1.99792	7.19046e-21	-2.19539	-2.06749	2.46936e-12	-2.18258	-2.24248
56518298	chr1:56518298:C:T	1.27984e-22	-7.39038e-10	-2.27909	5.03708e-20	-7.39038e-10	-2.31621	2.07906e-11	-7.39038e-10	-2.29451
56518361	chr1:56518361:T:C	1.01731e-21	-7.39038e-10	-0.206087	3.67384e-19	-7.39038e-10	-0.329221	1.08506e-10	-7.39038e-10	-0.642207
56518415	chr1:56518415:AC:A	1.45653e-22	-2.14977	-4.84864e-09	5.92481e-20	-2.15389	-4.84864e-09	2.40286e-11	-2.14977	-4.84864e-09
56519750	chr1:56519750:T:G	2.09685e-23	-2.1641	-1.92388	9.11527e-21	-2.17625	-1.84943	4.1058e-12	-2.16409	-1.75252
56520434	chr1:56520434:T:C	2.38821e-23	-1.65138	-2.30649	1.32234e-20	-1.35657	-2.29707	3.83527e-12	-1.65139	-2.33339
56520662	chr1:56520662:A:G	1.38697e-22	-7.39038e-10	-2.19871	6.00318e-20	-7.39038e-10	-2.14075	2.6543e-11	-7.39038e-10	-2.05025
56520696	chr1:56520696:A:G	1.41532e-22	-2.17847	-4.84864e-09	5.77005e-20	-2.18036	-4.84864e-09	2.33489e-11	-2.17847	-4.84864e-09
56520961	chr1:56520961:C:T	1.12414e-22	-0.155462	-2.25335	3.43986e-20	-0.490558	-2.20705	1.97455e-11	-0.155442	-2.19064
56520965	chr1:56520965:G:A	2.26939e-22	-7.39038e-10	-1.70632	1.06661e-19	-7.39038e-10	-1.56597	3.2042e-11	-7.39038e-10	-1.86197
56521306	chr1:56521306:G:T	9.30154e-23	-0.30131	-2.29692	2.91255e-20	-0.584827	-2.27919	1.53561e-11	-0.301296	-2.29621
56522191	chr1:56522191:G:A	1.1534e-21	-7.39038e-10	-0.0805319	4.14177e-19	-7.39038e-10	-0.209334	1.22511e-10	-7.39038e-10	-0.520811
56522212	chr1:56522212:A:C	1.44624e-22	-7.39038e-10	-2.15687	6.66119e-20	-7.39038e-10	-2.03674	2.86638e-11	-7.39038e-10	-1.97338
56522675	chr1:56522675:G:T	1.55667e-23	-2.05262	-2.33325	6.13544e-21	-2.08819	-2.33336	2.643e-12	-2.05261	-2.3045
56522805	chr1:56522805:T:C	2.67702e-23	-1.55379	-2.28992	1.01879e-20	-1.66825	-2.24617	4.59449e-12	-1.55381	-2.25035
56523536	chr1:56523536:T:C	6.77744e-22	-7.39038e-10	-0.61223	2.3896e-19	-7.39038e-10	-0.759332	7.34779e-11	-7.39038e-10	-1.03203
56524559	chr1:56524559:A:G	1.25378e-22	-7.39038e-10	-2.29967	5.08915e-20	-7.39038e-10	-2.30593	2.09152e-11	-7.39038e-10	-2.28854
56524727	chr1:56524727:G:A	2.37005e-23	-1.63808	-2.32742	8.94014e-21	-1.72743	-2.31765	3.88712e-12	-1.6381	-2.33325
56524871	chr1:56524871:A:G	1.24686e-22	-7.39038e-10	-2.3052	5.21217e-20	-7.39038e-10	-2.28205	2.2163e-11	-7.39038e-10	-2.23059
56524912	chr1:56524912:G:A	1.54506e-22	-7.39038e-10	-2.09077	6.36857e-20	-7.39038e-10	-2.08167	2.45347e-11	-7.39038e-10	-2.12892
56525081	chr1:56525081:A:C	1.19862e-22	-0.0306121	-2.31404	3.77134e-20	-0.348991	-2.25662	2.00497e-11	-0.0305918	-2.30021
56525539	chr1:56525539:G:A	1.25355e-22	-7.39038e-10	-2.29985	5.0885e-20	-7.39038e-10	-2.30606	2.09125e-11	-7.39038e-10	-2.28867
56525564	chr1:56525564:G:A	1.24694e-22	-7.39038e-10	-2.30514	5.21276e-20	-7.39038e-10	-2.28193	2.2167e-11	-7.39038e-10	-2.23041
56525617	chr1:56525617:T:A	1.25367e-22	-7.39038e-10	-2.29975	5.08911e-20	-7.39038e-10	-2.30594	2.09155e-11	-7.39038e-10	-2.28852
56525622	chr1:56525622:C:T	1.54021e-23	-2.07316	-2.32334	6.05901e-21	-2.10802	-2.32606	2.53155e-12	-2.07314	-2.32704
56525866	chr1:56525866:G:A	1.24029e-22	-7.39038e-10	-2.31048	5.04732e-20	-7.39038e-10	-2.31419	2.03008e-11	-7.39038e-10	-2.31835
56526218	chr1:56526218:G:T	4.68369e-22	0.408611	-1.39035	1.03686e-19	-0.0701487	-1.52411	6.88101e-11	0.408627	-1.50629
56526356	chr1:56526356:G:A	4.06609e-23	-2.15585	-1.26988	2.04356e-20	-2.08634	-1.13201	6.57696e-12	-2.15584	-1.2896
56526744	chr1:56526744:A:G	5.55104e-23	-2.16535	-0.949082	2.37651e-20	-2.02834	-1.03907	5.16942e-12	-2.16535	-1.5209
56526883	chr1:56526883:T:A	1.2543e-22	-7.39038e-10	-2.29925	5.09102e-20	-7.39038e-10	-2.30556	2.09257e-11	-7.39038e-10	-2.28804
56527090	chr1:56527090:C:T	3.71902e-23	-2.20204	-1.31291	1.87202e-20	-2.20994	-1.09609	7.78236e-12	-2.20204	-1.07512
56527107	chr1:56527107:C:T	4.17471e-23	-2.12949	-1.26988	2.12222e-20	-2.04857	-1.13201	6.75266e-12	-2.12948	-1.2896
56527202	chr1:56527202:C:A	1.4621e-22	-0.581368	-1.56459	5.38735e-20	-0.500715	-1.74827	1.68522e-11	-0.581358	-1.92317
56527226	chr1:56527226:A:C	5.66323e-23	-2.17136	-0.923064	2.39925e-20	-2.04044	-1.01745	5.2205e-12	-2.17136	-1.50506
56527265	chr1:56527265:C:T	1.29895e-22	-7.39038e-10	-2.26428	5.0548e-20	-7.39038e-10	-2.3127	2.07364e-11	-7.39038e-10	-2.29712
56527519	chr1:56527519:T:C	4.27564e-23	-2.2133	-1.16218	1.71597e-20	-2.15138	-1.24168	4.08471e-12	-2.2133	-1.70846
56527930	chr1:56527930:T:C	1.53838e-23	-2.06573	-2.33196	7.06802e-21	-1.94725	-2.33279	2.71833e-12	-2.06571	-2.26328
56528371	chr1:56528371:A:G	3.93689e-22	0.248277	-1.40371	1.26937e-19	0.227243	-1.61918	4.02309e-11	0.248332	-1.88271
56528407	chr1:56528407:T:A	1.68662e-23	-2.06382	-2.24187	6.56637e-21	-2.10076	-2.25291	2.57191e-12	-2.06381	-2.32056
56529023	chr1:56529023:G:A	1.76611e-23	-2.0328	-2.22683	6.8488e-21	-2.07414	-2.23741	2.66947e-12	-2.03278	-2.31435
56529357	chr1:56529357:T:G	1.61857e-22	-7.39038e-10	-2.04429	7.97419e-20	-7.39038e-10	-1.85683	2.71814e-11	-7.39038e-10	-2.02648
56529680	chr1:56529680:C:T	1.46701e-22	-7.39038e-10	-2.1426	6.75894e-20	-7.39038e-10	-2.02218	2.95644e-11	-7.39038e-10	-1.94244
56529704	chr1:56529704:G:A	2.00297e-22	-1.8312	-4.84864e-09	9.42984e-20	-1.68916	-4.84864e-09	3.30443e-11	-1.83116	-4.84864e-09
56529836	chr1:56529836:G:A	6.48334e-22	-7.39038e-10	-0.656594	2.45772e-19	-7.39038e-10	-0.731222	7.20531e-11	-7.39038e-10	-1.05161
56530432	chr1:56530432:C:G	9.44322e-23	-0.486134	-2.09698	3.73443e-20	-0.427389	-2.18806	1.33958e-11	-0.486108	-2.24796
56530669	chr1:56530669:T:C	4.16273e-22	-7.39038e-10	-1.09966	1.94649e-19	-7.39038e-10	-0.964429	7.90549e-11	-7.39038e-10	-0.958871
56531069	chr1:56531069:G:C	1.45483e-22	-2.15094	-4.84864e-09	7.87134e-20	-1.86981	-4.84864e-09	2.40013e-11	-2.15091	-4.84864e-09
56531205	chr1:56531205:G:T	1.37306e-22	-7.39038e-10	-2.20879	6.22114e-20	-7.39038e-10	-2.10509	2.66477e-11	-7.39038e-10	-2.04631
56531239	chr1:56531239:G:A	2.73969e-22	-7.39038e-10	-1.51798	9.10083e-20	-7.39038e-10	-1.72468	4.59049e-11	-7.39038e-10	-1.50244
56531453	chr1:56531453:G:T	1.64638e-22	0.266718	-2.29397	8.73104e-20	0.555356	-2.32151	2.70036e-11	0.266753	-2.29979
56531467	chr1:56531467:A:T	4.41897e-22	0.321114	-1.36104	1.32758e-19	0.258476	-1.60558	4.47146e-11	0.321168	-1.84988
56531909	chr1:56531909:T:A	1.57209e-22	-7.39038e-10	-2.07343	7.37212e-20	-7.39038e-10	-1.93534	3.25666e-11	-7.39038e-10	-1.84573
56532013	chr1:56532013:G:C	1.42475e-22	-2.17183	-4.84864e-09	5.78806e-20	-2.17724	-4.84864e-09	2.35044e-11	-2.17183	-4.84864e-09
56532040	chr1:56532040:C:T	3.91615e-23	-2.0748	-1.38851	1.34531e-20	-2.10806	-1.52836	4.28008e-12	-2.07478	-1.80026
56532110	chr1:56532110:T:C	7.75249e-23	-0.582727	-2.19767	2.95906e-20	-0.561569	-2.2866	1.12825e-11	-0.582698	-2.32307
56532115	chr1:56532115:G:C	1.57209e-22	-7.39038e-10	-2.07343	7.37212e-20	-7.39038e-10	-1.93534	3.25666e-11	-7.39038e-10	-1.84573
56532221	chr1:56532221:C:T	4.96112e-22	0.192804	-1.117	1.51118e-19	0.173946	-1.39151	4.68528e-11	0.19286	-1.67486
56532436	chr1:56532436:C:T	1.45812e-22	-2.14868	-4.84864e-09	5.97247e-20	-2.14588	-4.84864e-09	2.40549e-11	-2.14867	-4.84864e-09
56532813	chr1:56532813:T:C	3.89756e-23	-2.07956	-1.38851	1.33995e-20	-2.11205	-1.52836	4.25976e-12	-2.07954	-1.80026
56532951	chr1:56532951:C:G	1.65993e-22	-2.01905	-4.84864e-09	6.51519e-20	-2.05891	-4.84864e-09	2.73843e-11	-2.01904	-4.84864e-09
56532954	chr1:56532954:C:T	1.5132e-22	-7.39038e-10	-2.1116	7.13103e-20	-7.39038e-10	-1.96859	3.33095e-11	-7.39038e-10	-1.82317
56533202	chr1:56533202:A:G	1.23938e-22	-7.39038e-10	-2.31122	5.51869e-20	-7.39038e-10	-2.2249	2.06256e-11	-7.39038e-10	-2.30248
56533228	chr1:56533228:T:C	1.44626e-22	-2.15685	-4.84864e-09	5.87486e-20	-2.16236	-4.84864e-09	2.38593e-11	-2.15684	-4.84864e-09
56533253	chr1:56533253:C:T	1.72576e-22	0.27007	-2.25023	8.97179e-20	0.556025	-2.29498	2.79391e-11	0.270108	-2.26909
56533584	chr1:56533584:G:T	1.57239e-22	-2.07323	-4.84864e-09	6.41349e-20	-2.07464	-4.84864e-09	2.59403e-11	-2.07322	-4.84864e-09
56533721	chr1:56533721:C:T	4.52941e-23	-1.66219	-1.65563	3.19362e-20	-1.28483	-1.48706	6.84478e-12	-1.66218	-1.74335
56533722	chr1:56533722:C:A	4.73961e-22	-7.39038e-10	-0.969875	2.37524e-19	-7.39038e-10	-0.765357	1.05721e-10	-7.39038e-10	-0.668205
56533887	chr1:56533887:CTT:C	1.45276e-22	-2.15236	-4.84864e-09	5.89445e-20	-2.15903	-4.84864e-09	2.39665e-11	-2.15235	-4.84864e-09
56533903	chr1:56533903:G:A	1.94637e-22	-1.83087	-0.0289914	8.066e-20	-1.77192	-0.0734608	1.65351e-11	-1.83081	-0.692719
56533988	chr1:56533988:C:T	3.44375e-22	-7.39038e-10	-1.28927	7.27396e-20	-7.39038e-10	-1.94874	2.73623e-11	-7.39038e-10	-2.01985
56534151	chr1:56534151:A:T	1.576e-22	-7.39038e-10	-2.07094	7.39484e-20	-7.39038e-10	-1.93226	3.26777e-11	-7.39038e-10	-1.84232
56534528	chr1:56534528:T:A	6.97834e-23	-0.678559	-2.20704	2.66582e-20	-0.661158	-2.29137	1.0228e-11	-0.67853	-2.32535
56534968	chr1:56534968:G:A	2.38558e-22	-7.39038e-10	-1.65639	9.28327e-20	-7.39038e-10	-1.70483	3.12225e-11	-7.39038e-10	-1.88787
56535101	chr1:56535101:A:G	1.53503e-22	-7.39038e-10	-2.09728	7.15674e-20	-7.39038e-10	-1.96499	3.15132e-11	-7.39038e-10	-1.87861
56535337	chr1:56535337:G:A	2.02272e-23	-1.79227	-2.3317	1.06551e-20	-1.53622	-2.33336	3.52262e-12	-1.79228	-2.27753
56535385	chr1:56535385:A:G	1.26279e-22	-7.39038e-10	-2.2925	5.12761e-20	-7.39038e-10	-2.2984	2.18284e-11	-7.39038e-10	-2.2458
56535556	chr1:56535556:A:T	1.24352e-22	-7.39038e-10	-2.30789	5.02797e-20	-7.39038e-10	-2.31803	2.08524e-11	-7.39038e-10	-2.29154
56535728	chr1:56535728:T:G	3.36617e-23	-2.20229	-1.41235	1.23408e-20	-2.19843	-1.52429	3.44986e-12	-2.20229	-1.88839
56536289	chr1:56536289:T:C	1.46504e-22	-7.39038e-10	-2.14395	6.25864e-20	-7.39038e-10	-2.09908	2.74136e-11	-7.39038e-10	-2.01797
56536370	chr1:56536370:C:G	2.0275e-23	-1.78843	-2.33318	1.07385e-20	-1.53096	-2.33083	3.44002e-12	-1.78844	-2.3051
56536655	chr1:56536655:C:A	1.6648e-23	-2.03552	-2.28319	6.42505e-21	-2.07368	-2.30174	2.61228e-12	-2.03551	-2.33328
56536663	chr1:56536663:C:T	3.1605e-23	-2.20683	-1.47085	1.18445e-20	-2.19185	-1.57191	3.31774e-12	-2.20683	-1.9229
56536741	chr1:56536741:C:T	4.73961e-22	-7.39038e-10	-0.969875	2.37524e-19	-7.39038e-10	-0.765357	1.05721e-10	-7.39038e-10	-0.668205
56536742	chr1:56536742:G:A	1.21424e-22	-7.39038e-10	-2.33171	4.95266e-20	-7.39038e-10	-2.33312	2.03462e-11	-7.39038e-10	-2.31612
56536941	chr1:56536941:G:A	3.56743e-23	-2.20413	-1.35244	1.27095e-20	-2.19521	-1.49807	3.47669e-12	-2.20413	-1.87881
56536955	chr1:56536955:C:T	3.63308e-23	-2.0435	-1.49484	1.77845e-20	-1.89563	-1.46167	4.89546e-12	-2.04351	-1.69719
56537429	chr1:56537429:C:T	5.77573e-22	-7.39038e-10	-0.772165	2.93576e-19	-7.39038e-10	-0.553491	1.3245e-10	-7.39038e-10	-0.442806
56537687	chr1:56537687:G:A	1.67442e-23	-2.02932	-2.28363	6.44498e-21	-2.07027	-2.30206	2.62849e-12	-2.0293	-2.3333
56537887	chr1:56537887:A:C	2.24026e-22	-7.39038e-10	-1.71924	9.02846e-20	-7.39038e-10	-1.73266	2.89375e-11	-7.39038e-10	-1.96388
56538475	chr1:56538475:G:A	7.18162e-23	-0.595434	-2.26146	2.77065e-20	-0.592361	-2.3216	1.10373e-11	-0.595404	-2.33233
56538492	chr1:56538492:T:C	1.59207e-22	-2.0608	-4.84864e-09	6.30366e-20	-2.09191	-4.84864e-09	2.62642e-11	-2.06081	-4.84864e-09
56538506	chr1:56538506:G:T	7.11105e-23	-0.599501	-2.26726	2.75357e-20	-0.595904	-2.32424	1.10038e-11	-0.599472	-2.3313
56538658	chr1:56538658:A:C	1.46624e-22	-2.14313	-4.84864e-09	5.94133e-20	-2.15111	-4.84864e-09	2.41888e-11	-2.14312	-4.84864e-09
56538749	chr1:56538749:C:A	1.43743e-22	-2.16297	-4.84864e-09	5.8401e-20	-2.16829	-4.84864e-09	2.37136e-11	-2.16296	-4.84864e-09
56538793	chr1:56538793:A:G	1.57209e-22	-7.39038e-10	-2.07343	7.37212e-20	-7.39038e-10	-1.93534	3.25666e-11	-7.39038e-10	-1.84573
56539597	chr1:56539597:AAC:A	4.01205e-23	-2.21088	-1.22823	1.44646e-20	-2.18095	-1.38298	3.75564e-12	-2.21088	-1.79487
56539801	chr1:56539801:G:A	1.26218e-22	-7.39038e-10	-2.29299	5.30378e-20	-7.39038e-10	-2.26462	2.06423e-11	-7.39038e-10	-2.30167
56541006	chr1:56541006:A:G	4.73961e-22	-7.39038e-10	-0.969875	2.37524e-19	-7.39038e-10	-0.765357	1.05721e-10	-7.39038e-10	-0.668205
56541298	chr1:56541298:A:G	1.56776e-22	-7.39038e-10	-2.07618	7.34551e-20	-7.39038e-10	-1.93895	3.24386e-11	-7.39038e-10	-1.84966
56541360	chr1:56541360:C:T	1.21228e-22	-7.39038e-10	-2.33333	4.95994e-20	-7.39038e-10	-2.33165	2.05622e-11	-7.39038e-10	-2.30556
56541867	chr1:56541867:T:C	3.39424e-22	0.431155	-1.7349	1.73204e-19	0.864124	-1.94528	3.85731e-11	0.431305	-2.10776
56542058	chr1:56542058:A:C	4.74262e-22	-7.39038e-10	-0.969239	2.37529e-19	-7.39038e-10	-0.765338	1.05753e-10	-7.39038e-10	-0.667904
56542110	chr1:56542110:T:C	4.73961e-22	-7.39038e-10	-0.969875	2.37524e-19	-7.39038e-10	-0.765357	1.05721e-10	-7.39038e-10	-0.668205
56542119	chr1:56542119:T:C	6.53325e-23	-0.627335	-2.32417	2.21811e-20	-0.827868	-2.30852	1.14618e-11	-0.627327	-2.26266
56542165	chr1:56542165:C:T	1.24584e-22	-7.39038e-10	-2.30602	5.03528e-20	-7.39038e-10	-2.31657	2.0902e-11	-7.39038e-10	-2.28917
56542885	chr1:56542885:G:GGTGGTGCA	4.72544e-22	-7.39038e-10	-0.972868	2.36676e-19	-7.39038e-10	-0.768935	1.05344e-10	-7.39038e-10	-0.671781
56543056	chr1:56543056:A:G	1.21468e-22	-7.39038e-10	-2.33135	4.98964e-20	-7.39038e-10	-2.32568	2.00222e-11	-7.39038e-10	-2.33217
56543517	chr1:56543517:C:T	6.63532e-23	-1.62563	-1.31038	4.49715e-20	-1.25765	-1.17195	1.07676e-11	-1.62561	-1.32686
56543790	chr1:56543790:A:G	9.61547e-23	-0.315078	-2.24996	5.51434e-20	0.0967565	-2.32245	1.45951e-11	-0.314967	-2.33336
56543847	chr1:56543847:A:C	4.73417e-22	-7.39038e-10	-0.971022	2.37162e-19	-7.39038e-10	-0.766884	1.05573e-10	-7.39038e-10	-0.669607
56544312	chr1:56544312:T:C	1.65874e-23	-2.03872	-2.28363	6.39532e-21	-2.078	-2.30206	2.60389e-12	-2.03871	-2.3333
56544477	chr1:56544477:A:G	2.69724e-23	-2.05262	-1.78356	9.60543e-21	-2.08986	-1.88344	3.3197e-12	-2.05261	-2.07653
56544924	chr1:56544924:G:C	1.44543e-22	-2.15742	-4.84864e-09	5.86746e-20	-2.16362	-4.84864e-09	2.38456e-11	-2.15741	-4.84864e-09
56544953	chr1:56544953:T:A	1.43133e-22	-2.16723	-4.84864e-09	5.81472e-20	-2.17265	-4.84864e-09	2.36129e-11	-2.16722	-4.84864e-09
56545039	chr1:56545039:A:T	2.62001e-23	-2.21308	-1.65216	9.02904e-21	-2.20226	-1.83292	2.80071e-12	-2.21307	-2.08607
56545426	chr1:56545426:A:C	4.72582e-22	-7.39038e-10	-0.972788	2.36899e-19	-7.39038e-10	-0.767995	1.05471e-10	-7.39038e-10	-0.67058
56545528	chr1:56545528:T:C	1.67755e-23	-2.04346	-2.26762	6.50168e-21	-2.08101	-2.28255	2.59802e-12	-2.04344	-2.33082
56545722	chr1:56545722:C:T	1.25415e-22	-7.39038e-10	-2.29937	4.99099e-20	-7.39038e-10	-2.32541	2.00062e-11	-7.39038e-10	-2.33297
56545723	chr1:56545723:G:A	4.73079e-22	-7.39038e-10	-0.971736	2.3729e-19	-7.39038e-10	-0.766344	1.05608e-10	-7.39038e-10	-0.669283
56545784	chr1:56545784:T:C	1.56789e-22	-7.39038e-10	-2.0761	7.3475e-20	-7.39038e-10	-1.93868	3.2445e-11	-7.39038e-10	-1.84947
56545989	chr1:56545989:G:A	1.80086e-22	0.359429	-2.29699	9.91738e-20	0.627385	-2.26614	3.01276e-11	0.359469	-2.28304
56547070	chr1:56547070:A:T	4.73961e-22	-7.39038e-10	-0.969875	2.37524e-19	-7.39038e-10	-0.765357	1.05721e-10	-7.39038e-10	-0.668205
56547119	chr1:56547119:T:C	1.90836e-22	0.437709	-2.31729	1.0421e-19	0.705197	-2.29442	3.1728e-11	0.437749	-2.30956
56547359	chr1:56547359:C:T	1.44753e-22	-2.15597	-4.84864e-09	5.72137e-20	-2.18883	-4.84864e-09	2.38802e-11	-2.15597	-4.84864e-09
56547375	chr1:56547375:G:A	1.32503e-22	-7.39038e-10	-2.2444	5.58596e-20	-7.39038e-10	-2.21279	2.30263e-11	-7.39038e-10	-2.19237
56547449	chr1:56547449:C:T	2.22108e-23	-1.76339	-2.26703	1.19159e-20	-1.50506	-2.25269	3.45816e-12	-1.7634	-2.32488
56547526	chr1:56547526:C:T	1.70055e-23	-2.05127	-2.2462	6.5741e-21	-2.08896	-2.26353	2.59194e-12	-2.05125	-2.32535
56549345	chr1:56549345:C:T	3.51659e-23	-1.68436	-1.88656	1.90556e-20	-1.53838	-1.74988	9.24528e-12	-1.6843	-1.4206
56549431	chr1:56549431:A:G	1.84144e-22	-1.91528	-4.84864e-09	7.51413e-20	-1.91626	-4.84864e-09	3.03773e-11	-1.91532	-4.84864e-09
56549623	chr1:56549623:A:G	1.68077e-23	-2.04788	-2.26128	6.52161e-21	-2.08588	-2.27463	2.59218e-12	-2.04786	-2.32865
56549645	chr1:56549645:C:T	1.17361e-22	-0.151925	-2.21382	4.11962e-20	-0.259553	-2.25773	1.89928e-11	-0.151873	-2.23308
56549650	chr1:56549650:T:C	1.84305e-22	-7.39038e-10	-1.91441	7.14325e-20	-7.39038e-10	-1.96687	3.25057e-11	-7.39038e-10	-1.8476
56549996	chr1:56549996:A:G	1.59434e-23	-2.02858	-2.33338	6.40547e-21	-2.0498	-2.32867	2.66527e-12	-2.02856	-2.32015
56550054	chr1:56550054:C:T	3.70287e-23	-2.13142	-1.38789	1.33703e-20	-2.07021	-1.57238	3.72655e-12	-2.13138	-1.88215
56550262	chr1:56550262:A:G	1.34935e-22	-7.39038e-10	-2.22621	5.85248e-20	-7.39038e-10	-2.16618	2.247e-11	-7.39038e-10	-2.21683
56550320	chr1:56550320:T:C	1.65284e-23	-2.05421	-2.2717	6.44999e-21	-2.09354	-2.27801	2.57284e-12	-2.0542	-2.3298
56550459	chr1:56550459:A:C	6.69095e-23	-0.603246	-2.32441	2.27151e-20	-0.803709	-2.30889	1.17337e-11	-0.603239	-2.26331
56550804	chr1:56550804:C:G	1.70667e-22	0.0111686	-2.00245	8.58656e-20	0.403273	-2.18612	2.16528e-11	0.0112928	-2.26517
56550960	chr1:56550960:G:A	3.19287e-22	0.866141	-2.23105	1.66388e-19	1.14345	-2.26475	5.34435e-11	0.866183	-2.21657
56551189	chr1:56551189:T:C	3.75304e-23	-2.21373	-1.29212	1.26678e-20	-2.20545	-1.49111	3.67131e-12	-2.21373	-1.81474
56551739	chr1:56551739:T:C	3.65123e-22	-7.39038e-10	-1.23076	1.83875e-19	-7.39038e-10	-1.02137	8.47319e-11	-7.39038e-10	-0.889521
56552033	chr1:56552033:A:G	1.28696e-22	-7.39038e-10	-2.27354	5.30241e-20	-7.39038e-10	-2.26488	2.04938e-11	-7.39038e-10	-2.30889
56552066	chr1:56552066:C:T	1.18695e-22	-0.381301	-1.97314	4.96809e-20	-0.214609	-2.1154	1.5069e-11	-0.381232	-2.23514
56552073	chr1:56552073:C:T	1.40099e-22	-2.18865	-4.84864e-09	5.70203e-20	-2.19222	-4.84864e-09	2.31124e-11	-2.18864	-4.84864e-09
56552236	chr1:56552236:A:G	2.15867e-23	-1.79343	-2.26549	1.15293e-20	-1.54392	-2.24682	3.34446e-12	-1.79344	-2.32827
56553180	chr1:56553180:T:C	2.42786e-22	-2.21339	0.574572	7.91812e-20	-2.2138	0.349913	2.9291e-11	-2.21339	0.261655
56553539	chr1:56553539:A:G	1.42882e-22	-2.16898	-4.84864e-09	5.80582e-20	-2.17418	-4.84864e-09	2.35715e-11	-2.16897	-4.84864e-09
56553626	chr1:56553626:C:T	1.43392e-22	-2.16542	-4.84864e-09	5.82191e-20	-2.17141	-4.84864e-09	2.36557e-11	-2.16541	-4.84864e-09
56553828	chr1:56553828:C:G	1.44693e-22	-7.39038e-10	-2.15639	6.06764e-20	-7.39038e-10	-2.13007	2.62679e-11	-7.39038e-10	-2.06066
56554171	chr1:56554171:A:G	8.06967e-23	-1.11055	-1.62975	3.47377e-20	-0.990267	-1.69753	7.75385e-12	-1.11046	-2.17037
56554226	chr1:56554226:C:A	1.08279e-21	-7.39038e-10	-0.1437	4.06851e-19	-7.39038e-10	-0.227179	1.09604e-10	-7.39038e-10	-0.632144
56554436	chr1:56554436:T:G	4.30977e-23	-1.03529	-2.33224	1.67094e-20	-1.08634	-2.33331	7.10172e-12	-1.0353	-2.33338
56554831	chr1:56554831:T:C	1.37016e-22	-2.2109	-4.84864e-09	5.6082e-20	-2.20881	-4.84864e-09	2.26036e-11	-2.2109	-4.84864e-09
56555010	chr1:56555010:G:A	1.44511e-22	-2.15765	-4.84864e-09	5.90313e-20	-2.15756	-4.84864e-09	2.38402e-11	-2.15764	-4.84864e-09
56555230	chr1:56555230:C:T	4.00396e-23	-1.99371	-1.44742	1.51401e-20	-2.07379	-1.44449	6.7154e-12	-1.99373	-1.43088
56555262	chr1:56555262:TC:T	3.90677e-23	-1.40134	-2.06436	1.44726e-20	-1.54375	-2.01962	6.4443e-12	-1.40137	-2.06445
56555272	chr1:56555272:C:T	6.02816e-23	-1.07165	-1.96032	2.69281e-20	-1.02235	-1.9201	9.43208e-12	-1.07165	-2.01325
56555639	chr1:56555639:T:C	3.92135e-22	-7.39038e-10	-1.15939	1.83211e-19	-7.39038e-10	-1.02499	6.16215e-11	-7.39038e-10	-1.208
56556055	chr1:56556055:G:T	1.68804e-23	-2.20457	-2.10027	7.32488e-21	-2.19116	-2.05319	3.2269e-12	-2.20458	-1.95291
56556609	chr1:56556609:G:T	1.75407e-23	-1.93428	-2.3322	6.97815e-21	-1.96721	-2.32563	2.89483e-12	-1.93427	-2.33181
56556643	chr1:56556643:A:G	1.60634e-23	-2.16565	-2.1888	6.4236e-21	-2.09459	-2.28106	2.86307e-12	-2.16566	-2.11146
56556704	chr1:56556704:G:T	1.35043e-22	-7.39038e-10	-2.22541	6.1809e-20	-7.39038e-10	-2.11158	2.21514e-11	-7.39038e-10	-2.23111
56557105	chr1:56557105:T:C	3.13071e-23	-1.57284	-2.11431	1.28667e-20	-1.70668	-1.9743	5.08478e-12	-1.57283	-2.12993
56557381	chr1:56557381:G:A	2.99086e-23	-1.73397	-1.99888	1.30293e-20	-1.83646	-1.83197	4.91667e-12	-1.73395	-2.00243
56557652	chr1:56557652:G:A	2.86684e-23	-1.69699	-2.07821	1.22988e-20	-1.81737	-1.90875	4.64767e-12	-1.69698	-2.09567
56558615	chr1:56558615:G:A	1.2152e-22	-7.39038e-10	-2.33092	4.95652e-20	-7.39038e-10	-2.33234	2.05166e-11	-7.39038e-10	-2.30778
56558663	chr1:56558663:A:G	2.08288e-22	-7.39038e-10	-1.79208	8.44187e-20	-7.39038e-10	-1.79984	3.56636e-11	-7.39038e-10	-1.75488
56558683	chr1:56558683:C:G	2.66516e-23	-1.61261	-2.23554	1.05985e-20	-1.73926	-2.13566	4.34288e-12	-1.6126	-2.24788
56558718	chr1:56558718:T:C	2.0757e-22	-1.79553	-4.84864e-09	9.24347e-20	-1.70912	-4.84864e-09	3.42428e-11	-1.79554	-4.84864e-09
56558776	chr1:56558776:C:G	2.8558e-23	-1.70022	-2.07885	1.22495e-20	-1.82016	-1.90998	4.62686e-12	-1.70021	-2.09693
56558855	chr1:56558855:T:A	2.86527e-23	-1.70298	-2.07277	1.23082e-20	-1.8232	-1.90216	4.64117e-12	-1.70297	-2.09107
56558887	chr1:56558887:G:A	2.95481e-23	-1.75549	-1.98949	1.28528e-20	-1.86125	-1.82082	4.85207e-12	-1.75547	-1.99414
56559561	chr1:56559561:T:C	1.91027e-22	-7.39038e-10	-1.87858	7.45443e-20	-7.39038e-10	-1.92423	3.66776e-11	-7.39038e-10	-1.72685
56559978	chr1:56559978:G:A	1.48042e-22	-7.39038e-10	-2.1335	5.79629e-20	-7.39038e-10	-2.17582	2.19091e-11	-7.39038e-10	-2.24211
56560091	chr1:56560091:C:T	1.44241e-23	-2.20199	-2.26011	5.50797e-21	-2.21355	-2.31588	2.55004e-12	-2.20199	-2.19091
56560589	chr1:56560589:T:G	3.20976e-23	-1.95445	-1.70776	1.38378e-20	-1.95533	-1.65289	5.17315e-12	-1.95444	-1.73109
56561928	chr1:56561928:A:G	2.22877e-22	-7.39038e-10	-1.72438	9.47069e-20	-7.39038e-10	-1.68484	3.5688e-11	-7.39038e-10	-1.7542
56562116	chr1:56562116:A:G	4.06311e-23	-2.2116	-1.21487	1.51343e-20	-2.19821	-1.32045	4.91304e-12	-2.2116	-1.52552
56562210	chr1:56562210:T:C	1.52824e-22	-7.39038e-10	-2.10171	6.42395e-20	-7.39038e-10	-2.07301	2.32552e-11	-7.39038e-10	-2.18248
56562272	chr1:56562272:T:C	1.43788e-22	-2.16266	-4.84864e-09	6.04762e-20	-2.13338	-4.84864e-09	2.37209e-11	-2.16265	-4.84864e-09
56563118	chr1:56563118:G:A	7.12892e-23	-2.21359	-0.650663	2.70391e-20	-2.18931	-0.749035	8.46967e-12	-2.21359	-0.97893
56563141	chr1:56563141:C:A	6.85283e-23	-2.21107	-0.69268	2.55595e-20	-2.19983	-0.794783	8.13632e-12	-2.21107	-1.0216
56563267	chr1:56563267:C:T	1.52618e-22	-2.10306	-4.84864e-09	6.47349e-20	-2.06533	-4.84864e-09	2.51779e-11	-2.10305	-4.84864e-09
56563516	chr1:56563516:G:A	7.15808e-23	-2.21361	-0.646565	2.71513e-20	-2.18914	-0.745058	8.50074e-12	-2.21361	-0.975253
56563629	chr1:56563629:G:A	1.39727e-22	-2.19131	-4.84864e-09	5.60351e-20	-2.20965	-4.84864e-09	2.30508e-11	-2.19131	-4.84864e-09
56563907	chr1:56563907:C:T	3.51511e-23	-2.09089	-1.48046	1.25042e-20	-2.10101	-1.60855	5.2753e-12	-2.09088	-1.5751
56563908	chr1:56563908:G:A	2.17288e-22	-1.74977	-4.84864e-09	8.10221e-20	-1.84091	-4.84864e-09	3.58474e-11	-1.74974	-4.84864e-09
56564196	chr1:56564196:C:T	4.24906e-23	-2.20964	-1.17208	1.578e-20	-2.20221	-1.27468	5.27069e-12	-2.20964	-1.45721
56564551	chr1:56564551:G:A	4.34983e-23	-2.18015	-1.17813	1.58824e-20	-2.19654	-1.27388	5.71234e-12	-2.18014	-1.40624
56564943	chr1:56564943:T:G	1.43259e-22	-7.39038e-10	-2.16634	5.55442e-20	-7.39038e-10	-2.21845	2.37325e-11	-7.39038e-10	-2.16217
56565070	chr1:56565070:A:G	3.00691e-23	-2.19373	-1.53377	1.10068e-20	-2.2056	-1.63152	4.0596e-12	-2.19372	-1.73421
56565183	chr1:56565183:T:A	2.74071e-23	-2.20849	-1.61171	9.59807e-21	-2.20589	-1.76817	3.9444e-12	-2.20849	-1.74823
56565435	chr1:56565435:A:T	1.28679e-22	-7.39038e-10	-2.27368	5.31451e-20	-7.39038e-10	-2.2626	2.09022e-11	-7.39038e-10	-2.28916
56565582	chr1:56565582:G:A	1.21259e-22	-7.39038e-10	-2.33307	4.96046e-20	-7.39038e-10	-2.33154	2.00092e-11	-7.39038e-10	-2.33282
56565947	chr1:56565947:A:G	2.03085e-22	-7.39038e-10	-1.81737	7.38017e-20	-7.39038e-10	-1.93425	3.02465e-11	-7.39038e-10	-1.91963
56566038	chr1:56566038:T:C	5.04975e-22	-7.39038e-10	-0.90649	1.34476e-19	-7.39038e-10	-1.33424	6.04927e-11	-7.39038e-10	-1.22649
56566265	chr1:56566265:A:G	5.16789e-23	-2.18096	-1.005	1.89537e-20	-2.19716	-1.09647	6.72446e-12	-2.18095	-1.24231
56566711	chr1:56566711:G:A	2.94283e-22	-7.39038e-10	-1.44646	9.25662e-20	-7.39038e-10	-1.7077	4.30072e-11	-7.39038e-10	-1.56765
56566795	chr1:56566795:A:C	1.70891e-23	-1.96117	-2.33139	6.43103e-21	-2.04829	-2.3262	2.81574e-12	-1.96116	-2.33263
56567146	chr1:56567146:G:A	1.91419e-22	-7.39038e-10	-1.87653	8.1992e-20	-7.39038e-10	-1.829	2.68757e-11	-7.39038e-10	-2.03779
56567196	chr1:56567196:A:G	3.58277e-22	-7.39038e-10	-1.24969	1.74722e-19	-7.39038e-10	-1.07243	5.88166e-11	-7.39038e-10	-1.25459
56567438	chr1:56567438:C:T	1.83224e-22	-1.92029	-4.84864e-09	7.39203e-20	-1.93264	-4.84864e-09	3.02267e-11	-1.92029	-4.84864e-09
56567459	chr1:56567459:G:A	5.17495e-22	-7.39038e-10	-0.881999	1.10067e-19	-7.39038e-10	-1.53454	4.05343e-11	-7.39038e-10	-1.62686
56567493	chr1:56567493:G:GCA	1.40248e-22	-2.18759	-4.84864e-09	5.62863e-20	-2.20518	-4.84864e-09	2.31368e-11	-2.18759	-4.84864e-09
56567742	chr1:56567742:GT:G	1.45107e-22	-2.15353	-4.84864e-09	5.86155e-20	-2.16463	-4.84864e-09	2.3938e-11	-2.15355	-4.84864e-09
56567988	chr1:56567988:A:C	3.24631e-23	-2.12833	-1.52256	1.16782e-20	-2.15551	-1.62239	4.3744e-12	-2.12832	-1.72492
56568111	chr1:56568111:G:T	4.75172e-23	-2.20397	-1.06594	1.72845e-20	-2.20876	-1.17706	5.80495e-12	-2.20397	-1.36633
56568472	chr1:56568472:G:A	2.56939e-23	-1.83375	-2.05099	1.05098e-20	-1.97047	-1.91285	4.05439e-12	-1.83373	-2.09549
56568638	chr1:56568638:T:A	4.75768e-23	-2.19941	-1.06924	1.71839e-20	-2.21128	-1.18037	5.81316e-12	-2.19941	-1.36948
56569117	chr1:56569117:C:T	3.28252e-23	-2.12248	-1.51733	1.17877e-20	-2.15105	-1.61752	4.41919e-12	-2.12246	-1.72059
56569634	chr1:56569634:G:T	7.13338e-22	-7.39038e-10	-0.561044	2.43882e-19	-7.39038e-10	-0.738941	1.12649e-10	-7.39038e-10	-0.604737
56570102	chr1:56570102:A:G	1.43666e-22	-2.16351	-4.84864e-09	6.04079e-20	-2.13451	-4.84864e-09	2.37009e-11	-2.1635	-4.84864e-09
56570201	chr1:56570201:T:C	2.18904e-22	-7.39038e-10	-1.74237	8.31324e-20	-7.39038e-10	-1.81519	4.16462e-11	-7.39038e-10	-1.5998
56570315	chr1:56570315:G:A	1.74693e-22	-7.39038e-10	-1.96797	8.20651e-20	-7.39038e-10	-1.82811	3.50091e-11	-7.39038e-10	-1.77341
56570344	chr1:56570344:T:C	1.59304e-23	-2.04579	-2.31698	6.09817e-21	-2.09531	-2.33233	2.65541e-12	-2.04579	-2.30663
56570374	chr1:56570374:T:C	1.41952e-22	-2.20592	0.0304087	4.11344e-20	-2.2058	-0.31298	1.6504e-11	-2.20592	-0.319491
56570455	chr1:56570455:A:G	1.60671e-22	-7.39038e-10	-2.05164	5.86694e-20	-7.39038e-10	-2.16371	2.77041e-11	-7.39038e-10	-2.00743
56570457	chr1:56570457:T:G	1.73509e-23	-1.95506	-2.32229	6.41437e-21	-2.04433	-2.33276	2.85123e-12	-1.95505	-2.32621
56570684	chr1:56570684:C:A	1.6471e-22	-2.21236	0.185551	5.61818e-20	-2.21042	0.00338419	1.63e-11	-2.21236	-0.325485
56570723	chr1:56570723:T:C	3.03895e-22	-7.39038e-10	-1.41432	9.51031e-20	-7.39038e-10	-1.68067	4.43117e-11	-7.39038e-10	-1.53776
56571370	chr1:56571370:C:G	1.92346e-22	-7.39038e-10	-1.8717	8.23827e-20	-7.39038e-10	-1.82425	2.6967e-11	-7.39038e-10	-2.0344
56571420	chr1:56571420:G:A	4.41914e-23	-2.14738	-1.19509	1.60182e-20	-2.17193	-1.28997	5.8152e-12	-2.14737	-1.42117
56571529	chr1:56571529:G:A	3.01566e-22	-7.39038e-10	-1.42201	1.31205e-19	-7.39038e-10	-1.35887	5.23566e-11	-7.39038e-10	-1.37094
56571770	chr1:56571770:GCAAT:G	2.16404e-22	-7.39038e-10	-1.75385	9.32046e-20	-7.39038e-10	-1.70083	2.96884e-11	-7.39038e-10	-1.93826
56571886	chr1:56571886:T:C	2.14938e-23	-1.82481	-2.23842	7.17305e-21	-1.96512	-2.30018	3.94849e-12	-1.82478	-2.1309
56572496	chr1:56572496:T:C	1.65855e-23	-2.02401	-2.29846	6.25311e-21	-2.0771	-2.32545	2.77196e-12	-2.02401	-2.28545
56572522	chr1:56572522:C:G	1.23197e-22	-7.39038e-10	-2.31721	4.99267e-20	-7.39038e-10	-2.32507	2.00221e-11	-7.39038e-10	-2.33218
56572649	chr1:56572649:T:C	3.35667e-22	-7.39038e-10	-1.31488	1.03007e-19	-7.39038e-10	-1.60083	4.83948e-11	-7.39038e-10	-1.44962
56572794	chr1:56572794:A:G	1.98876e-23	-2.18915	-1.95176	8.04289e-21	-2.20812	-1.94272	2.94045e-12	-2.18914	-2.06131
56573374	chr1:56573374:G:A	1.45569e-22	-2.15035	-4.84864e-09	6.1357e-20	-2.11892	-4.84864e-09	2.40148e-11	-2.15034	-4.84864e-09
56573488	chr1:56573488:G:GAT	1.8887e-22	-7.39038e-10	-1.88994	8.08496e-20	-7.39038e-10	-1.84304	2.65784e-11	-7.39038e-10	-2.04892
56573542	chr1:56573542:C:T	4.96205e-22	-7.39038e-10	-0.92401	1.35361e-19	-7.39038e-10	-1.32768	6.45729e-11	-7.39038e-10	-1.16122
56573826	chr1:56573826:C:A	3.22517e-22	-7.39038e-10	-1.35485	1.28311e-19	-7.39038e-10	-1.38117	5.5517e-11	-7.39038e-10	-1.31232
56574222	chr1:56574222:A:G	2.46611e-23	-1.86897	-2.0568	1.00529e-20	-1.99353	-1.93424	3.80371e-12	-1.86895	-2.12409
56574293	chr1:56574293:A:T	2.7854e-22	-7.39038e-10	-1.50144	1.02784e-19	-7.39038e-10	-1.60299	4.40211e-11	-7.39038e-10	-1.54434
56574392	chr1:56574392:C:T	3.51682e-22	-7.39038e-10	-1.26827	1.07158e-19	-7.39038e-10	-1.56132	5.05484e-11	-7.39038e-10	-1.40608
56574445	chr1:56574445:A:G	1.7846e-23	-2.0225	-2.22672	6.18003e-21	-2.12068	-2.29362	3.29217e-12	-2.02248	-2.11498
56575111	chr1:56575111:A:G	8.52518e-22	-7.39038e-10	-0.382805	2.54065e-19	-7.39038e-10	-0.698038	1.23898e-10	-7.39038e-10	-0.509553
56575155	chr1:56575155:C:T	1.96151e-22	-1.85211	-4.84864e-09	7.74362e-20	-1.88617	-4.84864e-09	3.23597e-11	-1.8521	-4.84864e-09
56575272	chr1:56575272:G:A	2.13307e-23	-2.18485	-1.886	8.52166e-21	-2.205	-1.88801	3.0452e-12	-2.18485	-2.0306
56575469	chr1:56575469:G:A	1.51226e-22	-2.11222	-4.84864e-09	6.87154e-20	-2.00565	-4.84864e-09	2.49481e-11	-2.11222	-4.84864e-09
56575842	chr1:56575842:T:C	1.44245e-22	-2.15948	-4.84864e-09	6.06889e-20	-2.12987	-4.84864e-09	2.37965e-11	-2.15948	-4.84864e-09
56575864	chr1:56575864:T:C	6.81638e-23	-2.18268	-0.726409	2.44275e-20	-2.19782	-0.842102	8.29113e-12	-2.18267	-1.03116
56575890	chr1:56575890:A:C	8.47875e-22	-7.39038e-10	-0.388267	2.52726e-19	-7.39038e-10	-0.703321	1.2323e-10	-7.39038e-10	-0.514964
56576662	chr1:56576662:C:T	2.08287e-23	-1.86761	-2.22706	6.97887e-21	-1.99916	-2.29358	3.8386e-12	-1.86758	-2.11633
56577281	chr1:56577281:G:A	5.93163e-23	-2.16812	-0.879995	2.095e-20	-2.18703	-1.00645	7.24689e-12	-2.16811	-1.18033
56577759	chr1:56577759:C:T	1.41906e-23	-2.16789	-2.31053	6.00621e-21	-2.14279	-2.30005	2.46391e-12	-2.16789	-2.25938
56578597	chr1:56578597:G:A	5.46906e-22	-7.39038e-10	-0.826723	2.08148e-19	-7.39038e-10	-0.897376	6.94721e-11	-7.39038e-10	-1.08809
56578658	chr1:56578658:C:T	1.77202e-23	-2.09073	-2.16557	6.17852e-21	-2.16887	-2.24568	3.54047e-12	-2.09071	-1.97404
56578783	chr1:56578783:GGCGCGGCGCGGCGCT:G	1.36851e-22	-7.39038e-10	-2.21211	5.31725e-20	-7.39038e-10	-2.26209	2.13765e-11	-7.39038e-10	-2.26672
56579254	chr1:56579254:A:G	1.36746e-22	-2.21287	-4.84864e-09	5.72802e-20	-2.18767	-4.84864e-09	2.25591e-11	-2.21287	-4.84864e-09
56579261	chr1:56579261:A:G	2.78198e-22	-1.50267	-4.84864e-09	1.06676e-19	-1.56584	-4.84864e-09	4.5896e-11	-1.50264	-4.84864e-09
56579914	chr1:56579914:T:C	6.00422e-23	-1.54652	-1.48943	1.8792e-20	-1.48058	-1.82161	7.6737e-12	-1.54653	-1.74468
56580082	chr1:56580082:AACC:A	8.62592e-23	-2.2017	-0.471944	2.5799e-20	-2.20515	-0.780139	1.05571e-11	-2.2017	-0.770518
56580365	chr1:56580365:T:G	5.37351e-23	-1.64091	-1.50603	1.67162e-20	-1.59822	-1.82103	6.62499e-12	-1.64091	-1.79725
56580695	chr1:56580695:G:A	5.98901e-22	-7.39038e-10	-0.735903	2.25624e-19	-7.39038e-10	-0.816756	7.45055e-11	-7.39038e-10	-1.01814
56580980	chr1:56580980:A:G	1.35807e-22	-1.50291	-0.716852	4.00169e-20	-1.45048	-1.09585	1.55958e-11	-1.50292	-1.07909
56581040	chr1:56581040:G:A	1.3707e-22	-2.21051	-4.84864e-09	5.60714e-20	-2.209	-4.84864e-09	2.26124e-11	-2.21051	-4.84864e-09
56581052	chr1:56581052:ATTTTTAGTAGAGATGGGGC:A	1.65082e-22	-7.39038e-10	-2.02456	7.74935e-20	-7.39038e-10	-1.88543	3.21062e-11	-7.39038e-10	-1.85997
56581745	chr1:56581745:T:C	5.86872e-23	-0.933901	-2.12488	2.11627e-20	-0.984717	-2.19867	8.48281e-12	-0.933756	-2.25722
56581774	chr1:56581774:T:C	1.97327e-22	-1.84614	-4.84864e-09	7.79734e-20	-1.87926	-4.84864e-09	3.25537e-11	-1.84612	-4.84864e-09
56582111	chr1:56582111:G:A	1.82648e-22	-7.39038e-10	-1.92344	6.53298e-20	-7.39038e-10	-2.05618	2.97984e-11	-7.39038e-10	-1.93456
56582842	chr1:56582842:T:C	1.87727e-23	-1.88452	-2.31408	6.72501e-21	-2.04235	-2.28745	3.091e-12	-1.88451	-2.31601
56583967	chr1:56583967:A:C	1.53268e-22	-2.09881	-4.84864e-09	6.5357e-20	-2.05576	-4.84864e-09	2.52851e-11	-2.0988	-4.84864e-09
56584304	chr1:56584304:T:C	2.13824e-23	-2.10688	-1.96155	8.00841e-21	-2.17377	-1.98136	3.2702e-12	-2.10687	-2.03729
56585007	chr1:56585007:C:T	1.59918e-23	-2.07224	-2.28668	6.06949e-21	-2.11275	-2.3196	2.66522e-12	-2.07224	-2.27648
56586344	chr1:56586344:T:C	4.92896e-23	-1.62016	-1.61313	1.57971e-20	-1.5775	-1.8983	6.09133e-12	-1.62016	-1.90198
56586369	chr1:56586369:G:A	2.23485e-22	-1.72166	-4.84864e-09	8.32721e-20	-1.81351	-4.84864e-09	3.68697e-11	-1.72162	-4.84864e-09
56587235	chr1:56587235:T:C	5.15888e-23	-1.61568	-1.57202	1.64202e-20	-1.57144	-1.86567	6.31972e-12	-1.61569	-1.86965
56587759	chr1:56587759:G:A	1.48065e-22	-7.39038e-10	-2.13335	6.16915e-20	-7.39038e-10	-2.11348	2.6113e-11	-7.39038e-10	-2.06658
56587954	chr1:56587954:T:C	1.45706e-22	-7.39038e-10	-2.14941	6.06983e-20	-7.39038e-10	-2.12971	2.56563e-11	-7.39038e-10	-2.08422
56588234	chr1:56588234:G:A	1.53466e-22	-2.09752	-4.84864e-09	6.55074e-20	-2.05346	-4.84864e-09	2.53176e-11	-2.09751	-4.84864e-09
56588636	chr1:56588636:A:G	1.57135e-22	-7.39038e-10	-2.07389	6.41642e-20	-7.39038e-10	-2.07418	2.69848e-11	-7.39038e-10	-2.03374
56588857	chr1:56588857:A:T	1.24332e-22	-7.39038e-10	-2.30805	4.98739e-20	-7.39038e-10	-2.32613	2.00334e-11	-7.39038e-10	-2.33161
56589251	chr1:56589251:A:G	1.46811e-22	-7.39038e-10	-2.14185	6.1163e-20	-7.39038e-10	-2.12208	2.58723e-11	-7.39038e-10	-2.07584
56590171	chr1:56590171:A:G	1.42283e-22	-2.17318	-4.84864e-09	6.52597e-20	-2.05725	-4.84864e-09	2.34728e-11	-2.17317	-4.84864e-09
56590540	chr1:56590540:C:A	1.38421e-22	-2.2007	-4.84864e-09	5.70849e-20	-2.19109	-4.84864e-09	2.28356e-11	-2.20069	-4.84864e-09
56590702	chr1:56590702:G:A	6.57446e-23	-1.33209	-1.61313	2.17273e-20	-1.25876	-1.8983	8.1249e-12	-1.3321	-1.90198
56591175	chr1:56591175:G:A	1.47077e-22	-2.14004	-4.84864e-09	6.0958e-20	-2.12544	-4.84864e-09	2.42637e-11	-2.14003	-4.84864e-09
56591363	chr1:56591363:AT:A	2.75251e-22	-7.39038e-10	-1.51332	1.32809e-19	-7.39038e-10	-1.34672	6.22939e-11	-7.39038e-10	-1.19715
56591418	chr1:56591418:C:T	2.17259e-23	-1.88802	-2.16448	1.05144e-20	-1.85871	-2.02417	4.28909e-12	-1.88798	-1.98496
56591456	chr1:56591456:G:A	2.5728e-22	-7.39038e-10	-1.58083	1.23616e-19	-7.39038e-10	-1.41845	5.71382e-11	-7.39038e-10	-1.28354
56591643	chr1:56591643:G:A	6.39295e-23	-2.21381	-0.759405	2.28013e-20	-2.21237	-0.896437	7.29774e-12	-2.21381	-1.12764
56591941	chr1:56591941:A:T	1.82667e-22	-7.39038e-10	-1.92334	6.53368e-20	-7.39038e-10	-2.05607	2.98028e-11	-7.39038e-10	-1.93441
56592289	chr1:56592289:T:G	2.02989e-23	-2.21313	-1.9073	7.65117e-21	-2.2131	-1.98767	3.1986e-12	-2.21313	-1.95317
56593063	chr1:56593063:CTTA:C	1.23474e-22	-7.39038e-10	-2.31497	5.07893e-20	-7.39038e-10	-2.30794	2.00246e-11	-7.39038e-10	-2.33205
56593269	chr1:56593269:A:G	1.24311e-22	-7.39038e-10	-2.30821	5.13101e-20	-7.39038e-10	-2.29774	2.0847e-11	-7.39038e-10	-2.2918
56593433	chr1:56593433:C:A	2.14502e-23	-1.73289	-2.33237	8.9778e-21	-1.71799	-2.32288	3.53556e-12	-1.73287	-2.33328
56593898	chr1:56593898:T:C	1.22122e-22	-7.39038e-10	-2.32598	4.96956e-20	-7.39038e-10	-2.32971	2.01622e-11	-7.39038e-10	-2.32521
56593900	chr1:56593900:T:C	2.04334e-23	-2.21375	-1.90008	7.68185e-21	-2.21373	-1.98303	3.20731e-12	-2.21375	-1.94983
56594122	chr1:56594122:T:C	4.86744e-23	-0.988827	-2.25702	1.81086e-20	-1.04987	-2.28937	7.55798e-12	-0.988686	-2.31772
56594708	chr1:56594708:C:T	2.89874e-22	-7.39038e-10	-1.46155	1.45058e-19	-7.39038e-10	-1.25849	6.65038e-11	-7.39038e-10	-1.13175
56594775	chr1:56594775:G:A	2.34751e-22	-7.39038e-10	-1.67248	1.04747e-19	-7.39038e-10	-1.58408	4.61082e-11	-7.39038e-10	-1.49802
56595457	chr1:56595457:G:A	1.69269e-23	-2.00518	-2.29691	6.05692e-21	-2.12062	-2.31381	2.8256e-12	-2.00518	-2.28511
56595667	chr1:56595667:T:C	3.31459e-23	-1.60328	-2.0268	1.33092e-20	-1.49724	-2.14993	4.64908e-12	-1.60329	-2.18906
56596480	chr1:56596480:T:C	6.27525e-23	-1.4192	-1.5726	2.04447e-20	-1.34906	-1.86885	7.65723e-12	-1.4192	-1.87416
56596957	chr1:56596957:A:T	1.46853e-22	-7.39038e-10	-2.14157	5.39203e-20	-7.39038e-10	-2.24812	2.30295e-11	-7.39038e-10	-2.19224
56597408	chr1:56597408:G:A	1.55997e-23	-2.09899	-2.28476	5.93352e-21	-2.13617	-2.31884	2.58895e-12	-2.09899	-2.27878
56597665	chr1:56597665:T:C	5.5105e-23	-0.862843	-2.25892	2.03828e-20	-0.930103	-2.29083	8.56607e-12	-0.862694	-2.31851
56598025	chr1:56598025:T:C	2.04577e-23	-2.21268	-1.89996	7.59093e-21	-2.21204	-1.99663	3.13717e-12	-2.21268	-1.97301
56598030	chr1:56598030:C:A	1.62589e-22	-2.03977	-4.84864e-09	7.0873e-20	-1.97474	-4.84864e-09	2.68229e-11	-2.03976	-4.84864e-09
56598046	chr1:56598046:T:A	2.01242e-23	-2.21249	-1.91659	7.48277e-21	-2.21175	-2.01127	3.09061e-12	-2.21249	-1.98816
56598502	chr1:56598502:A:G	1.22446e-22	-7.39038e-10	-2.32333	4.98064e-20	-7.39038e-10	-2.32748	2.02321e-11	-7.39038e-10	-2.32174
56598603	chr1:56598603:A:G	1.74216e-22	-7.39038e-10	-1.9707	7.07259e-20	-7.39038e-10	-1.97682	3.01003e-11	-7.39038e-10	-1.92448
56598680	chr1:56598680:G:A	1.21924e-22	-7.39038e-10	-2.3276	5.11448e-20	-7.39038e-10	-2.30097	2.07837e-11	-7.39038e-10	-2.29485
56598935	chr1:56598935:G:T	1.59256e-23	-2.08701	-2.27606	6.00287e-21	-2.13003	-2.31336	2.646e-12	-2.08701	-2.26896
56598936	chr1:56598936:G:T	3.09785e-23	-2.13874	-1.55897	1.09902e-20	-2.14518	-1.69345	4.60625e-12	-2.13874	-1.66286
56599071	chr1:56599071:T:C	2.04369e-23	-2.21282	-1.90084	7.58433e-21	-2.21219	-1.99735	3.13461e-12	-2.21282	-1.97369
56599291	chr1:56599291:G:A	2.8078e-22	-7.39038e-10	-1.49343	1.18942e-19	-7.39038e-10	-1.45699	4.33533e-11	-7.39038e-10	-1.55963
56599622	chr1:56599622:C:T	1.37837e-23	-2.20887	-2.29864	5.44213e-21	-2.21132	-2.33013	2.2012e-12	-2.20888	-2.33113
56599637	chr1:56599637:G:T	3.31809e-22	-7.39038e-10	-1.32644	1.61975e-19	-7.39038e-10	-1.14818	5.59567e-11	-7.39038e-10	-1.30443
56599710	chr1:56599710:G:A	2.84764e-23	-1.71122	-2.0707	1.14453e-20	-1.61354	-2.18452	4.04959e-12	-1.71123	-2.21917
56599728	chr1:56599728:A:G	3.01806e-23	-1.69875	-2.02505	1.2015e-20	-1.59974	-2.14973	4.22809e-12	-1.69876	-2.1885
56599760	chr1:56599760:G:A	1.91285e-22	-7.39038e-10	-1.87723	6.72152e-20	-7.39038e-10	-2.02773	3.31846e-11	-7.39038e-10	-1.82693
56599768	chr1:56599768:C:T	1.21877e-22	-7.39038e-10	-2.32799	4.96308e-20	-7.39038e-10	-2.33102	2.01267e-11	-7.39038e-10	-2.32697
56599967	chr1:56599967:G:A	1.8699e-22	-7.39038e-10	-1.89995	6.64777e-20	-7.39038e-10	-2.03876	3.03554e-11	-7.39038e-10	-1.91604
56599973	chr1:56599973:C:A	3.21642e-23	-2.20626	-1.45389	1.16903e-20	-2.20458	-1.57229	4.8665e-12	-2.20626	-1.54038
56600082	chr1:56600082:T:C	2.38872e-22	-7.39038e-10	-1.65507	1.06811e-19	-7.39038e-10	-1.56457	4.70048e-11	-7.39038e-10	-1.47876
56600771	chr1:56600771:G:A	7.05175e-23	-1.17687	-1.69827	2.48226e-20	-1.13261	-1.89126	9.17969e-12	-1.17689	-1.93513
56600790	chr1:56600790:C:T	3.33448e-22	-7.39038e-10	-1.32151	1.62802e-19	-7.39038e-10	-1.14309	5.62113e-11	-7.39038e-10	-1.2999
56600807	chr1:56600807:G:A	1.21272e-22	-7.39038e-10	-2.33296	4.96238e-20	-7.39038e-10	-2.33116	2.00001e-11	-7.39038e-10	-2.33328
56601098	chr1:56601098:G:T	1.91924e-23	-2.10565	-2.07084	6.94293e-21	-2.1431	-2.15481	2.60815e-12	-2.10562	-2.26475
56601315	chr1:56601315:G:A	2.07085e-23	-2.21082	-1.88963	7.68975e-21	-2.21176	-1.98397	3.20495e-12	-2.21082	-1.95349
56601622	chr1:56601622:T:C	1.76765e-22	-7.39038e-10	-1.95618	6.35709e-20	-7.39038e-10	-2.08347	2.88029e-11	-7.39038e-10	-1.96854
56601749	chr1:56601749:G:C	1.92467e-23	-2.09885	-2.0748	8.07554e-21	-2.12282	-2.02397	2.96112e-12	-2.09885	-2.1446
56601887	chr1:56601887:C:T	2.22193e-23	-1.9979	-2.03214	8.6554e-21	-2.01622	-2.06122	3.1423e-12	-1.99788	-2.18618
56601960	chr1:56601960:T:C	1.41556e-22	-7.39038e-10	-2.1783	5.5994e-20	-7.39038e-10	-2.21038	2.24456e-11	-7.39038e-10	-2.21792
56602056	chr1:56602056:A:G	9.68311e-23	-2.17449	-0.383543	4.3307e-20	-2.11589	-0.351426	1.12323e-11	-2.1745	-0.735725
56602434	chr1:56602434:T:C	1.59047e-23	-2.19114	-2.17324	6.63805e-21	-2.17679	-2.16602	2.60692e-12	-2.19114	-2.1797
56602459	chr1:56602459:G:A	1.61888e-23	-2.15452	-2.19216	6.81059e-21	-2.13274	-2.18441	2.65415e-12	-2.15452	-2.19837
56602510	chr1:56602510:T:C	2.6119e-22	-7.39038e-10	-1.56575	1.19839e-19	-7.39038e-10	-1.44948	3.63225e-11	-7.39038e-10	-1.73658
56602572	chr1:56602572:T:A	1.8339e-22	-7.39038e-10	-1.91939	6.97805e-20	-7.39038e-10	-1.99027	2.7216e-11	-7.39038e-10	-2.02521
56602725	chr1:56602725:T:C	1.97595e-23	-1.97188	-2.17549	8.23021e-21	-1.95821	-2.16961	3.14703e-12	-1.97186	-2.21069
56602733	chr1:56602733:C:A	2.10771e-23	-1.91958	-2.16323	8.85119e-21	-1.89773	-2.15734	3.35311e-12	-1.91956	-2.19956
56602775	chr1:56602775:C:A	1.91466e-23	-1.93289	-2.24598	7.99442e-21	-1.91437	-2.24251	3.08931e-12	-1.93287	-2.2682
56602978	chr1:56602978:C:A	2.12585e-22	-1.77166	-4.84864e-09	9.02849e-20	-1.73266	-4.84864e-09	3.50705e-11	-1.77165	-4.84864e-09
56603152	chr1:56603152:C:G	1.97944e-23	-1.91294	-2.23266	8.25484e-21	-1.89242	-2.23241	3.17132e-12	-1.91293	-2.26194
56603153	chr1:56603153:A:G	1.98289e-23	-1.9112	-2.23266	8.2686e-21	-1.89075	-2.23241	3.17685e-12	-1.91118	-2.26194
56603159	chr1:56603159:A:G	1.97676e-23	-1.91352	-2.23343	8.23268e-21	-1.89333	-2.23418	3.16519e-12	-1.9135	-2.2633
56603174	chr1:56603174:C:T	1.83529e-22	-1.91863	-4.84864e-09	7.84163e-20	-1.87359	-4.84864e-09	3.02769e-11	-1.91863	-4.84864e-09
56603438	chr1:56603438:A:G	1.91608e-23	-1.981	-2.19713	7.6501e-21	-1.97502	-2.22589	2.98074e-12	-1.98101	-2.25583
56603459	chr1:56603459:T:C	1.97125e-23	-1.90546	-2.24429	8.20219e-21	-1.88545	-2.24578	3.16384e-12	-1.90544	-2.27178
56603485	chr1:56603485:T:A	9.76043e-22	-7.39038e-10	-0.247493	2.27838e-19	-7.39038e-10	-0.806993	7.81958e-11	-7.39038e-10	-0.969797
56603901	chr1:56603901:T:G	1.98132e-23	-1.91587	-2.22878	8.24513e-21	-1.89636	-2.22965	3.16959e-12	-1.91585	-2.25956
56603922	chr1:56603922:A:C	1.46e-23	-2.11933	-2.33064	6.50786e-21	-2.0429	-2.31972	2.41145e-12	-2.11933	-2.32946
56603941	chr1:56603941:A:T	1.96664e-23	-1.91796	-2.23413	8.18363e-21	-1.89818	-2.23531	3.14842e-12	-1.91794	-2.26417
56603957	chr1:56603957:C:T	2.1628e-23	-1.9226	-2.13441	8.05421e-21	-1.95815	-2.19128	3.32001e-12	-1.92259	-2.20646
56604438	chr1:56604438:G:A	1.69179e-22	-2.00004	-4.84864e-09	6.98374e-20	-1.98946	-4.84864e-09	2.79092e-11	-2.00006	-4.84864e-09
56604740	chr1:56604740:C:T	1.46688e-23	-2.1801	-2.26518	6.80331e-21	-2.08564	-2.23258	2.39811e-12	-2.18009	-2.27424
56604762	chr1:56604762:T:C	1.99058e-23	-1.91036	-2.22963	8.28105e-21	-1.89116	-2.23049	3.18484e-12	-1.91034	-2.26027
56604828	chr1:56604828:G:T	1.97426e-23	-1.90545	-2.24277	8.23156e-21	-1.88633	-2.24132	3.16959e-12	-1.90543	-2.26998
56604913	chr1:56604913:T:C	1.99574e-23	-1.89916	-2.23824	8.30743e-21	-1.879	-2.23948	3.1968e-12	-1.89914	-2.26773
56604917	chr1:56604917:T:C	1.99721e-23	-1.90071	-2.23596	8.31181e-21	-1.88067	-2.23728	3.19751e-12	-1.90069	-2.26595
56604949	chr1:56604949:A:G	1.98425e-23	-1.91105	-2.23213	8.26007e-21	-1.8908	-2.2334	3.17516e-12	-1.91103	-2.26263
56604967	chr1:56604967:C:A	2.83048e-22	-1.48538	-4.84864e-09	1.07249e-19	-1.56047	-4.84864e-09	4.66935e-11	-1.48541	-4.84864e-09
56605054	chr1:56605054:A:T	2.21457e-23	-1.83864	-2.19472	9.15067e-21	-1.81906	-2.20274	3.59265e-12	-1.83862	-2.2115
56605180	chr1:56605180:G:T	1.99365e-23	-1.91018	-2.22827	8.30074e-21	-1.8899	-2.22938	3.18915e-12	-1.91016	-2.2591
56605211	chr1:56605211:C:T	1.54924e-22	-7.39038e-10	-2.08806	5.0581e-20	-7.39038e-10	-2.31205	2.00106e-11	-7.39038e-10	-2.33275
56605340	chr1:56605340:C:T	1.57721e-22	-7.39038e-10	-2.07017	6.22425e-20	-7.39038e-10	-2.10459	2.44524e-11	-7.39038e-10	-2.13228
56605372	chr1:56605372:C:T	1.22639e-22	-7.39038e-10	-2.32175	5.04366e-20	-7.39038e-10	-2.31491	2.15398e-11	-7.39038e-10	-2.25911
56605623	chr1:56605623:T:A	2.02601e-23	-1.89766	-2.22469	8.43752e-21	-1.8763	-2.22663	3.23547e-12	-1.89764	-2.2572
56605811	chr1:56605811:G:C	1.50916e-23	-2.10416	-2.3127	7.00268e-21	-1.96865	-2.32068	2.46919e-12	-2.10415	-2.32097
56605940	chr1:56605940:C:T	2.11008e-22	-7.39038e-10	-1.7791	8.11912e-20	-7.39038e-10	-1.83882	3.91207e-11	-7.39038e-10	-1.66236
56605975	chr1:56605975:A:G	2.41585e-23	-2.06947	-1.87689	9.54581e-21	-2.0632	-1.91632	3.46742e-12	-2.06946	-2.01615
56605996	chr1:56605996:T:C	1.46304e-23	-2.18272	-2.26518	6.74774e-21	-2.09384	-2.23258	2.39183e-12	-2.18271	-2.27424
56606021	chr1:56606021:A:G	1.76409e-22	-7.39038e-10	-1.9582	8.13465e-20	-7.39038e-10	-1.83691	2.98682e-11	-7.39038e-10	-1.93222
56606278	chr1:56606278:T:A	1.95271e-23	-1.92874	-2.23046	8.1283e-21	-1.90895	-2.23132	3.12466e-12	-1.92872	-2.26097
56606508	chr1:56606508:G:A	1.76603e-23	-1.9687	-2.29099	6.6086e-21	-2.07971	-2.26754	2.80038e-12	-1.96867	-2.33059
56606979	chr1:56606979:A:G	1.9147e-23	-1.89529	-2.28356	7.98282e-21	-1.87527	-2.28306	3.09472e-12	-1.89528	-2.30404
56606981	chr1:56606981:C:T	1.91371e-23	-1.86095	-2.31842	8.00715e-21	-1.83879	-2.3165	3.12361e-12	-1.86093	-2.32909
56607717	chr1:56607717:A:G	1.49024e-22	-7.39038e-10	-2.12689	5.72755e-20	-7.39038e-10	-2.18775	2.32078e-11	-7.39038e-10	-2.18452
56607747	chr1:56607747:G:A	2.04934e-23	-1.82619	-2.28471	7.93976e-21	-1.86451	-2.29923	3.32349e-12	-1.82618	-2.30182
56607931	chr1:56607931:A:G	2.03491e-23	-1.90181	-2.21616	8.48762e-21	-1.88112	-2.2159	3.24976e-12	-1.90179	-2.24864
56608144	chr1:56608144:TAATTC:T	2.03662e-23	-1.93659	-2.18053	8.10611e-21	-1.92607	-2.21694	3.13339e-12	-1.93661	-2.25029
56608178	chr1:56608178:A:G	1.38165e-22	-7.39038e-10	-2.20255	5.42266e-20	-7.39038e-10	-2.24245	2.28329e-11	-7.39038e-10	-2.20081
56608274	chr1:56608274:G:A	2.23176e-22	-7.39038e-10	-1.72304	7.96658e-20	-7.39038e-10	-1.85779	3.0339e-11	-7.39038e-10	-1.91658
56608361	chr1:56608361:T:C	2.00694e-23	-1.91152	-2.22029	8.36103e-21	-1.89201	-2.22004	3.20709e-12	-1.9115	-2.25215
56608877	chr1:56608877:G:A	2.12609e-23	-1.93308	-2.14105	7.94188e-21	-1.96726	-2.19622	3.27896e-12	-1.93307	-2.20842
56609012	chr1:56609012:C:T	1.9611e-23	-1.88369	-2.27122	8.2072e-21	-1.86177	-2.26884	3.15465e-12	-1.88367	-2.29647
56609235	chr1:56609235:A:G	1.56399e-22	-2.07859	-4.84864e-09	6.75895e-20	-2.02217	-4.84864e-09	2.58013e-11	-2.07859	-4.84864e-09
56609331	chr1:56609331:A:C	5.38864e-22	-7.39038e-10	-0.841536	1.90476e-19	-7.39038e-10	-0.986102	8.22258e-11	-7.39038e-10	-0.919544
56609357	chr1:56609357:A:G	2.08189e-23	-1.9459	-2.14924	7.80182e-21	-1.97777	-2.2035	3.21758e-12	-1.94588	-2.2145
56609725	chr1:56609725:G:A	1.78399e-23	-1.96088	-2.28869	6.96363e-21	-1.9912	-2.30373	2.89977e-12	-1.96087	-2.30352
56609742	chr1:56609742:G:A	2.16511e-22	-7.39038e-10	-1.75336	9.39825e-20	-7.39038e-10	-1.69252	2.97455e-11	-7.39038e-10	-1.93633
56610020	chr1:56610020:T:C	1.27506e-22	-7.39038e-10	-2.28284	5.37527e-20	-7.39038e-10	-2.25123	2.08286e-11	-7.39038e-10	-2.29269
56610262	chr1:56610262:G:A	2.02059e-23	-1.90415	-2.22088	8.41857e-21	-1.88431	-2.22088	3.2293e-12	-1.90413	-2.25262
56610331	chr1:56610331:A:G	2.04349e-23	-1.89923	-2.21453	8.5159e-21	-1.87905	-2.21464	3.2622e-12	-1.89921	-2.2474
56610465	chr1:56610465:C:T	2.04002e-23	-1.89142	-2.22403	8.49966e-21	-1.87122	-2.22439	3.26149e-12	-1.8914	-2.25542
56611015	chr1:56611015:A:G	2.6956e-22	-1.53421	-4.84864e-09	1.16579e-19	-1.47706	-4.84864e-09	4.44697e-11	-1.5342	-4.84864e-09
56611073	chr1:56611073:G:A	1.48206e-22	-2.1324	-4.84864e-09	5.77201e-20	-2.18002	-4.84864e-09	2.44496e-11	-2.1324	-4.84864e-09
56611087	chr1:56611087:T:C	1.99319e-23	-1.91845	-2.22023	8.30514e-21	-1.89878	-2.21998	3.18509e-12	-1.91843	-2.2521
56611124	chr1:56611124:C:T	2.01649e-22	-7.39038e-10	-1.82447	7.77905e-20	-7.39038e-10	-1.88161	3.72101e-11	-7.39038e-10	-1.71243
56611320	chr1:56611320:T:C	1.93435e-22	-1.86606	-4.84864e-09	8.63439e-20	-1.77729	-4.84864e-09	3.19113e-11	-1.86605	-4.84864e-09
56611461	chr1:56611461:G:C	2.05883e-22	-7.39038e-10	-1.80369	7.37154e-20	-7.39038e-10	-1.93542	3.34749e-11	-7.39038e-10	-1.81822
56611635	chr1:56611635:C:G	2.0422e-23	-1.90459	-2.2098	8.50552e-21	-1.8856	-2.20931	3.25953e-12	-1.90457	-2.24286
56611640	chr1:56611640:A:T	7.03572e-22	-7.39038e-10	-0.574829	2.11524e-19	-7.39038e-10	-0.881291	8.60406e-11	-7.39038e-10	-0.874195
56611644	chr1:56611644:C:T	1.60128e-22	-7.39038e-10	-2.05503	6.3455e-20	-7.39038e-10	-2.0853	2.48362e-11	-7.39038e-10	-2.11671
56611661	chr1:56611661:T:G	1.83e-23	-1.93475	-2.28935	7.12102e-21	-1.96759	-2.30498	2.96688e-12	-1.93474	-2.30677
56611759	chr1:56611759:T:A	1.22667e-22	-7.39038e-10	-2.32152	5.04204e-20	-7.39038e-10	-2.31523	2.00915e-11	-7.39038e-10	-2.32872
56611865	chr1:56611865:A:C	1.70836e-23	-2.1221	-2.17078	7.14753e-21	-2.04217	-2.22669	3.16315e-12	-2.1221	-2.05535
56611924	chr1:56611924:A:C	1.46951e-23	-2.17911	-2.26437	6.82789e-21	-2.0844	-2.23021	2.40865e-12	-2.1791	-2.27084
56612050	chr1:56612050:C:T	1.7804e-23	-1.95794	-2.29364	6.94456e-21	-1.98937	-2.3083	2.88928e-12	-1.95793	-2.31007
56612156	chr1:56612156:G:A	4.40665e-22	-7.39038e-10	-1.04272	1.77408e-19	-7.39038e-10	-1.05718	6.22325e-11	-7.39038e-10	-1.19814
56612263	chr1:56612263:C:T	1.98435e-23	-1.92217	-2.22095	8.2687e-21	-1.90256	-2.22059	3.17187e-12	-1.92215	-2.25254
56612264	chr1:56612264:A:G	1.98045e-23	-1.92478	-2.22031	8.24785e-21	-1.90573	-2.21995	3.16532e-12	-1.92476	-2.25199
56612518	chr1:56612518:C:T	2.38484e-21	-7.39038e-10	0.645887	8.0402e-19	-7.39038e-10	0.453997	3.12268e-10	-7.39038e-10	0.414847
56612522	chr1:56612522:T:C	1.78222e-23	-1.96327	-2.28729	7.23629e-21	-1.95508	-2.30144	2.85689e-12	-1.96328	-2.316
56612567	chr1:56612567:A:C	1.7883e-23	-1.97163	-2.27551	7.25177e-21	-1.963	-2.29138	2.85479e-12	-1.97165	-2.30837
56612704	chr1:56612704:A:C	2.16245e-22	-7.39038e-10	-1.75459	9.38727e-20	-7.39038e-10	-1.69369	2.97153e-11	-7.39038e-10	-1.93735
56612873	chr1:56612873:T:A	2.05167e-23	-1.90189	-2.20787	8.54765e-21	-1.88193	-2.20804	3.27168e-12	-1.90187	-2.24184
56612988	chr1:56612988:C:T	2.01611e-23	-1.8996	-2.22765	8.40025e-21	-1.87964	-2.22773	3.22508e-12	-1.89958	-2.25847
56613068	chr1:56613068:C:T	1.38213e-22	-2.2022	-4.84864e-09	5.71846e-20	-2.18934	-4.84864e-09	2.28012e-11	-2.2022	-4.84864e-09
56613177	chr1:56613177:G:A	1.45807e-23	-2.17919	-2.27211	6.76069e-21	-2.08462	-2.23988	2.39028e-12	-2.17919	-2.27841
56613186	chr1:56613186:C:T	1.66117e-23	-2.13802	-2.18287	6.91826e-21	-2.06452	-2.23694	3.07068e-12	-2.13802	-2.0691
56613318	chr1:56613318:G:A	1.60133e-22	-7.39038e-10	-2.055	6.34409e-20	-7.39038e-10	-2.08552	2.48323e-11	-7.39038e-10	-2.11687
56613332	chr1:56613332:T:C	1.99638e-23	-1.9145	-2.22258	8.31383e-21	-1.89513	-2.22258	3.19144e-12	-1.91448	-2.25406
56613389	chr1:56613389:C:G	1.83729e-23	-2.07699	-2.14313	8.17985e-21	-1.93923	-2.19472	2.96668e-12	-2.07698	-2.16459
56613485	chr1:56613485:T:C	2.08534e-23	-1.89043	-2.20306	8.71067e-21	-1.86964	-2.20144	3.32783e-12	-1.89041	-2.23629
56613550	chr1:56613550:T:C	2.10708e-23	-1.86932	-2.21379	8.79083e-21	-1.84848	-2.21344	3.36561e-12	-1.8693	-2.2461
56613967	chr1:56613967:G:A	1.69487e-23	-2.06917	-2.23164	7.34134e-21	-1.96856	-2.27355	2.74187e-12	-2.06916	-2.25121
56614050	chr1:56614050:C:T	1.5455e-23	-2.08792	-2.30515	6.57028e-21	-2.06297	-2.2901	2.51591e-12	-2.08792	-2.31846
56614177	chr1:56614177:C:G	2.04321e-23	-1.89599	-2.21791	8.51723e-21	-1.87599	-2.21754	3.26445e-12	-1.89597	-2.24995
56614252	chr1:56614252:CT:C	1.9789e-23	-1.87531	-2.27056	8.2868e-21	-1.85368	-2.26728	3.18404e-12	-1.87529	-2.29557
56614277	chr1:56614277:C:T	1.36289e-23	-2.2097	-2.30911	5.76581e-21	-2.20329	-2.28039	2.21166e-12	-2.2097	-2.32557
56614369	chr1:56614369:T:C	1.99956e-23	-1.91785	-2.21764	8.33009e-21	-1.89848	-2.21727	3.19458e-12	-1.91783	-2.24972
56614437	chr1:56614437:ACTGTCCCAGT:A	2.11008e-22	-7.39038e-10	-1.7791	8.11912e-20	-7.39038e-10	-1.83882	3.91207e-11	-7.39038e-10	-1.66236
56614438	chr1:56614438:C:T	1.52255e-23	-2.13286	-2.27517	6.18735e-21	-2.11186	-2.30126	2.75755e-12	-2.13286	-2.18181
56614590	chr1:56614590:A:C	1.72343e-23	-1.98139	-2.30271	6.7409e-21	-2.01191	-2.31552	2.80299e-12	-1.98138	-2.31695
56614801	chr1:56614801:A:G	2.03159e-23	-1.95686	-2.16274	7.61991e-21	-1.98854	-2.21633	3.12935e-12	-1.95684	-2.23134
56615561	chr1:56615561:A:T	1.37413e-22	-2.20801	-4.84864e-09	5.66769e-20	-2.19826	-4.84864e-09	2.26692e-11	-2.208	-4.84864e-09
56615655	chr1:56615655:T:C	1.79572e-23	-2.21379	-2.02922	7.54413e-21	-2.17175	-2.0431	2.59025e-12	-2.21379	-2.16347
56615754	chr1:56615754:G:A	1.37404e-22	-2.20807	-4.84864e-09	5.66708e-20	-2.19837	-4.84864e-09	2.26678e-11	-2.20807	-4.84864e-09
56616032	chr1:56616032:G:A	1.25934e-22	-7.39038e-10	-2.29524	5.5187e-20	-7.39038e-10	-2.2249	2.06977e-11	-7.39038e-10	-2.29899
56616814	chr1:56616814:G:A	1.77548e-23	-1.97399	-2.28035	7.20918e-21	-1.965	-2.29527	2.83985e-12	-1.97401	-2.31125
56617019	chr1:56617019:G:A	2.02565e-23	-1.94833	-2.1742	7.60642e-21	-1.98083	-2.22581	3.1284e-12	-1.94831	-2.24018
56618093	chr1:56618093:T:C	1.91565e-22	-1.87577	-4.84864e-09	8.12661e-20	-1.8379	-4.84864e-09	3.16028e-11	-1.87577	-4.84864e-09
56618603	chr1:56618603:G:A	1.73721e-23	-2.11333	-2.1628	7.61355e-21	-1.99187	-2.21383	2.8034e-12	-2.11332	-2.18486
56618800	chr1:56618800:C:T	1.5397e-23	-2.08839	-2.30844	6.30532e-21	-2.06609	-2.32814	2.55417e-12	-2.08838	-2.3029
56619262	chr1:56619262:T:C	1.78914e-23	-2.13131	-2.11538	7.17814e-21	-2.06257	-2.20202	3.21847e-12	-2.1313	-2.02881
56619390	chr1:56619390:T:C	1.86288e-22	-1.9037	-4.84864e-09	7.91169e-20	-1.8647	-4.84864e-09	3.07323e-11	-1.9037	-4.84864e-09
56619447	chr1:56619447:T:C	1.45598e-23	-2.20836	-2.24437	6.51672e-21	-2.13327	-2.22798	2.26619e-12	-2.20837	-2.30255
56619532	chr1:56619532:G:A	1.29986e-22	-7.39038e-10	-2.26358	5.21047e-20	-7.39038e-10	-2.28237	2.18376e-11	-7.39038e-10	-2.24538
56619547	chr1:56619547:G:GTAGGTCT	1.47377e-23	-2.21017	-2.23042	6.55487e-21	-2.14052	-2.2149	2.27965e-12	-2.21017	-2.29482
56619904	chr1:56619904:A:G	2.10274e-22	-1.78259	-4.84864e-09	9.01922e-20	-1.73368	-4.84864e-09	3.46892e-11	-1.78259	-4.84864e-09
56619979	chr1:56619979:C:G	1.82862e-23	-2.12607	-2.09879	7.32033e-21	-2.05568	-2.18929	3.29945e-12	-2.12606	-2.00919
56620066	chr1:56620066:G:A	1.53591e-22	-2.09671	-4.84864e-09	6.61308e-20	-2.04399	-4.84864e-09	2.53381e-11	-2.09671	-4.84864e-09
56620079	chr1:56620079:T:C	2.94021e-22	-7.39038e-10	-1.44735	1.20695e-19	-7.39038e-10	-1.44236	3.30676e-11	-7.39038e-10	-1.83046
56620517	chr1:56620517:G:A	1.37813e-22	-2.2051	-4.84864e-09	5.60332e-20	-2.20968	-4.84864e-09	2.27352e-11	-2.2051	-4.84864e-09
56620630	chr1:56620630:C:T	4.51046e-22	-1.01943	-4.84864e-09	1.66007e-19	-1.12359	-4.84864e-09	7.44103e-11	-1.01942	-4.84864e-09
56620745	chr1:56620745:T:G	1.81441e-22	-7.39038e-10	-1.93007	6.99475e-20	-7.39038e-10	-1.98788	2.78453e-11	-7.39038e-10	-2.00235
56620931	chr1:56620931:A:G	2.52437e-23	-1.98808	-1.91434	9.28533e-21	-2.01693	-1.99026	3.54191e-12	-1.98807	-2.07628
56620932	chr1:56620932:C:T	1.42913e-23	-2.15846	-2.31289	5.6721e-21	-2.17346	-2.32661	2.42318e-12	-2.15846	-2.28548
56621060	chr1:56621060:T:C	1.42058e-23	-2.16331	-2.31404	5.64157e-21	-2.1782	-2.32727	2.4072e-12	-2.1633	-2.28725
56621153	chr1:56621153:C:T	1.21239e-22	-7.39038e-10	-2.33323	5.18867e-20	-7.39038e-10	-2.28657	2.11181e-11	-7.39038e-10	-2.27888
56621173	chr1:56621173:A:C	2.03446e-23	-1.93869	-2.17949	7.66376e-21	-1.97362	-2.22551	3.17939e-12	-1.93868	-2.23365
56621545	chr1:56621545:G:A	2.08849e-23	-2.10301	-1.98896	7.57562e-21	-2.12923	-2.08146	3.13019e-12	-2.103	-2.08492
56621849	chr1:56621849:T:C	1.78661e-23	-2.12525	-2.12285	7.20543e-21	-2.05392	-2.20688	3.21415e-12	-2.12525	-2.0362
56622135	chr1:56622135:G:A	1.47065e-22	-7.39038e-10	-2.14013	5.66515e-20	-7.39038e-10	-2.19871	2.30933e-11	-7.39038e-10	-2.18947
56622239	chr1:56622239:C:T	1.98998e-22	-1.8377	-4.84864e-09	8.46237e-20	-1.79741	-4.84864e-09	3.28291e-11	-1.8377	-4.84864e-09
56622242	chr1:56622242:GAACCCGGGA:G	1.76021e-22	-7.39038e-10	-1.9604	6.92784e-20	-7.39038e-10	-1.99749	2.70037e-11	-7.39038e-10	-2.03304
56622247	chr1:56622247:C:T	1.4105e-22	-2.18189	-4.84864e-09	5.87647e-20	-2.16209	-4.84864e-09	2.32693e-11	-2.18188	-4.84864e-09
56622451	chr1:56622451:C:A	1.37699e-22	-7.39038e-10	-2.20593	5.47807e-20	-7.39038e-10	-2.23229	2.31775e-11	-7.39038e-10	-2.18583
56622749	chr1:56622749:A:C	1.6349e-23	-2.08165	-2.25518	6.55039e-21	-2.05868	-2.29743	2.74604e-12	-2.08164	-2.23721
56623046	chr1:56623046:C:T	1.3679e-23	-2.19214	-2.323	5.71443e-21	-2.19188	-2.30075	2.26382e-12	-2.19214	-2.31982
56623075	chr1:56623075:A:T	1.2577e-22	-7.39038e-10	-2.29654	5.36571e-20	-7.39038e-10	-2.25301	2.13449e-11	-7.39038e-10	-2.2682
56623468	chr1:56623468:AACCT:A	1.38018e-22	-2.20361	-4.84864e-09	5.7052e-20	-2.19166	-4.84864e-09	2.27691e-11	-2.20361	-4.84864e-09
56623478	chr1:56623478:T:TCAG	1.37573e-22	-2.20684	-4.84864e-09	5.67729e-20	-2.19657	-4.84864e-09	2.26956e-11	-2.20684	-4.84864e-09
56623541	chr1:56623541:G:A	2.664e-23	-2.13483	-1.71376	9.81633e-21	-2.06273	-1.88885	5.07882e-12	-2.13482	-1.56911
56623782	chr1:56623782:G:C	1.50563e-22	-7.39038e-10	-2.11662	5.78664e-20	-7.39038e-10	-2.17749	2.34764e-11	-7.39038e-10	-2.17302
56623958	chr1:56623958:G:A	1.83717e-23	-2.09576	-2.12443	8.07827e-21	-1.96677	-2.17968	2.9619e-12	-2.09575	-2.14744
56624592	chr1:56624592:T:C	1.58841e-23	-2.18461	-2.18107	6.26099e-21	-2.20974	-2.19155	2.74226e-12	-2.1846	-2.13563
56624830	chr1:56624830:G:C	1.65063e-22	-2.02467	-4.84864e-09	6.51759e-20	-2.05854	-4.84864e-09	2.72303e-11	-2.02468	-4.84864e-09
56624888	chr1:56624888:A:G	5.76517e-22	-7.39038e-10	-0.773994	2.6786e-19	-7.39038e-10	-0.645162	1.07902e-10	-7.39038e-10	-0.647785
56625213	chr1:56625213:C:T	1.87805e-22	-1.89559	-4.84864e-09	8.09221e-20	-1.84214	-4.84864e-09	3.09823e-11	-1.8956	-4.84864e-09
56625248	chr1:56625248:T:A	1.485e-22	-2.13041	-4.84864e-09	6.57288e-20	-2.05009	-4.84864e-09	2.44983e-11	-2.13041	-4.84864e-09
56625633	chr1:56625633:T:C	1.59012e-22	-7.39038e-10	-2.06202	6.29724e-20	-7.39038e-10	-2.09293	2.46577e-11	-7.39038e-10	-2.12392
56626044	chr1:56626044:G:A	1.6046e-23	-2.20888	-2.14666	6.40732e-21	-2.21143	-2.16676	2.72874e-12	-2.20888	-2.11629
56626053	chr1:56626053:C:T	1.40301e-23	-2.21081	-2.27898	6.18551e-21	-2.14559	-2.26783	2.21957e-12	-2.21081	-2.32089
56626316	chr1:56626316:G:A	1.42717e-22	-7.39038e-10	-2.17014	5.5272e-20	-7.39038e-10	-2.22336	2.24142e-11	-7.39038e-10	-2.21932
56627093	chr1:56627093:A:T	2.22048e-22	-7.39038e-10	-1.7281	8.10006e-20	-7.39038e-10	-1.84117	3.10803e-11	-7.39038e-10	-1.89244
56627178	chr1:56627178:T:C	1.35495e-23	-2.21344	-2.31121	5.84593e-21	-2.1707	-2.29919	2.19127e-12	-2.21344	-2.33109
56627785	chr1:56627785:G:T	1.8193e-22	-7.39038e-10	-1.92738	7.01115e-20	-7.39038e-10	-1.98554	2.79105e-11	-7.39038e-10	-2.00001
56628281	chr1:56628281:GTATT:G	1.95153e-22	-1.85721	-4.84864e-09	8.29143e-20	-1.81782	-4.84864e-09	3.21948e-11	-1.85721	-4.84864e-09
56628352	chr1:56628352:T:A	1.35866e-23	-2.21198	-2.30994	5.64356e-21	-2.18575	-2.31936	2.37802e-12	-2.21198	-2.25077
56628388	chr1:56628388:T:C	1.99856e-22	-7.39038e-10	-1.8334	8.66987e-20	-7.39038e-10	-1.77319	2.78843e-11	-7.39038e-10	-2.00095
56628662	chr1:56628662:T:C	7.88927e-22	-7.39038e-10	-0.460326	2.78094e-19	-7.39038e-10	-0.607669	1.29528e-10	-7.39038e-10	-0.465118
56628802	chr1:56628802:A:T	1.24792e-22	-7.39038e-10	-2.30435	5.14773e-20	-7.39038e-10	-2.29449	2.23641e-11	-7.39038e-10	-2.22156
56628859	chr1:56628859:A:C	2.78947e-23	-2.13585	-1.66671	1.01871e-20	-2.06425	-1.85025	5.32801e-12	-2.13585	-1.52018
56629368	chr1:56629368:C:T	1.3606e-23	-2.211	-2.30948	5.62558e-21	-2.18933	-2.31898	2.38274e-12	-2.211	-2.24976
56629460	chr1:56629460:C:T	1.32742e-23	-2.21189	-2.33329	5.55828e-21	-2.18759	-2.33275	2.23149e-12	-2.21189	-2.31445
56629527	chr1:56629527:T:C	1.40182e-23	-2.16402	-2.32662	5.84061e-21	-2.16358	-2.30721	2.31863e-12	-2.16403	-2.32401
56629528	chr1:56629528:G:A	2.18721e-23	-1.9778	-2.06799	8.12109e-21	-2.0052	-2.13597	3.41281e-12	-1.97779	-2.12369
56629562	chr1:56629562:A:G	1.36565e-23	-2.21097	-2.30581	5.64404e-21	-2.18922	-2.31581	2.39973e-12	-2.21097	-2.24269
56630014	chr1:56630014:C:CA	1.62557e-23	-2.20483	-2.13773	6.45493e-21	-2.21324	-2.15755	2.76825e-12	-2.20483	-2.10597
56630231	chr1:56630231:C:T	1.35674e-23	-2.2119	-2.31143	5.63439e-21	-2.1862	-2.32054	2.37108e-12	-2.2119	-2.25376
56631400	chr1:56631400:C:T	1.42886e-22	-7.39038e-10	-2.16895	5.69502e-20	-7.39038e-10	-2.19345	2.19314e-11	-7.39038e-10	-2.2411
56631579	chr1:56631579:AC:A	1.68728e-23	-2.01545	-2.28985	6.84206e-21	-2.01063	-2.30191	2.71135e-12	-2.01546	-2.31611
56632091	chr1:56632091:C:T	1.37896e-23	-2.21328	-2.29381	5.8825e-21	-2.18103	-2.28262	2.20154e-12	-2.21327	-2.32658
56632154	chr1:56632154:T:C	1.37024e-22	-2.21085	-4.84864e-09	5.63928e-20	-2.20329	-4.84864e-09	2.2605e-11	-2.21084	-4.84864e-09
56632197	chr1:56632197:C:T	1.36261e-23	-2.21379	-2.30522	5.85246e-21	-2.17313	-2.29564	2.19117e-12	-2.21379	-2.33079
56632341	chr1:56632341:G:A	1.84272e-23	-2.2088	-2.00837	7.50754e-21	-2.21372	-2.006	2.5176e-12	-2.20881	-2.1969
56632456	chr1:56632456:T:C	1.35628e-22	-7.39038e-10	-2.22108	5.47592e-20	-7.39038e-10	-2.23268	2.16994e-11	-7.39038e-10	-2.25173
56632528	chr1:56632528:C:T	1.37634e-23	-2.1936	-2.31538	5.61216e-21	-2.18413	-2.32656	2.36551e-12	-2.1936	-2.27442
56632711	chr1:56632711:C:T	1.35453e-22	-7.39038e-10	-2.22238	5.55307e-20	-7.39038e-10	-2.21869	2.13274e-11	-7.39038e-10	-2.26902
56632719	chr1:56632719:T:A	1.35694e-23	-2.21169	-2.31149	5.80853e-21	-2.16037	-2.31593	2.19078e-12	-2.21169	-2.33307
56632814	chr1:56632814:T:C	1.36877e-22	-2.21191	-4.84864e-09	5.59781e-20	-2.21067	-4.84864e-09	2.25808e-11	-2.21191	-4.84864e-09
56632914	chr1:56632914:G:GT	1.53968e-23	-2.20346	-2.19338	6.63199e-21	-2.1391	-2.20462	2.27898e-12	-2.20347	-2.30182
56633259	chr1:56633259:G:GA	2.53672e-22	-1.59496	-4.84864e-09	1.09189e-19	-1.54255	-4.84864e-09	4.18488e-11	-1.59495	-4.84864e-09
56633421	chr1:56633421:G:A	1.41598e-22	-7.39038e-10	-2.17801	5.61783e-20	-7.39038e-10	-2.2071	2.3893e-11	-7.39038e-10	-2.15543
56633661	chr1:56633661:G:A	1.39001e-22	-2.19652	-4.84864e-09	5.62275e-20	-2.20622	-4.84864e-09	2.29311e-11	-2.19652	-4.84864e-09
56634186	chr1:56634186:T:C	2.1903e-22	-7.39038e-10	-1.74179	9.67762e-20	-7.39038e-10	-1.66323	3.02014e-11	-7.39038e-10	-1.92112
56634313	chr1:56634313:G:C	3.09282e-22	-7.39038e-10	-1.39675	1.27773e-19	-7.39038e-10	-1.38537	3.44235e-11	-7.39038e-10	-1.79027
56634408	chr1:56634408:C:T	1.47258e-23	-2.21259	-2.22881	6.11431e-21	-2.17302	-2.25198	2.2493e-12	-2.21259	-2.3058
56634661	chr1:56634661:G:A	1.23225e-22	-7.39038e-10	-2.31699	5.02693e-20	-7.39038e-10	-2.31823	2.01298e-11	-7.39038e-10	-2.32681
56634707	chr1:56634707:G:A	1.34043e-23	-2.21035	-2.32508	5.4183e-21	-2.21346	-2.33239	2.25268e-12	-2.21034	-2.30655
56634804	chr1:56634804:G:A	3.26e-22	-7.39038e-10	-1.3441	1.32409e-19	-7.39038e-10	-1.34973	4.71329e-11	-7.39038e-10	-1.47604
56635101	chr1:56635101:T:G	1.90499e-23	-2.04196	-2.14198	7.19875e-21	-2.0707	-2.19102	2.94577e-12	-2.04195	-2.2067
56635152	chr1:56635152:A:G	1.44108e-23	-2.19858	-2.26445	5.73305e-21	-2.21006	-2.27932	2.44179e-12	-2.19857	-2.23771
56635214	chr1:56635214:T:C	2.28173e-23	-2.06099	-1.94249	8.13155e-21	-2.05976	-2.08011	3.62054e-12	-2.06098	-1.98141
56635312	chr1:56635312:T:G	1.604e-23	-2.17388	-2.18203	6.29766e-21	-2.19458	-2.20087	2.76463e-12	-2.17388	-2.13823
56635352	chr1:56635352:C:T	3.13083e-23	-2.00665	-1.68047	1.05096e-20	-2.01522	-1.86811	4.72027e-12	-2.00664	-1.77051
56635405	chr1:56635405:G:GCC	1.37779e-22	-2.20535	-4.84864e-09	5.64258e-20	-2.2027	-4.84864e-09	2.27294e-11	-2.20535	-4.84864e-09
56635638	chr1:56635638:C:T	1.60611e-23	-2.06091	-2.2937	6.53803e-21	-2.05042	-2.30757	2.57549e-12	-2.06092	-2.32206
56636037	chr1:56636037:T:A	3.31468e-23	-2.18268	-1.44737	1.03593e-20	-2.13648	-1.76126	6.31055e-12	-2.18269	-1.30411
56636217	chr1:56636217:T:G	1.36127e-22	-7.39038e-10	-2.21741	5.37202e-20	-7.39038e-10	-2.25184	2.41711e-11	-7.39038e-10	-2.14386
56636966	chr1:56636966:T:C	2.75027e-23	-2.16324	-1.65348	1.0012e-20	-2.15186	-1.77998	4.47005e-12	-2.16323	-1.66838
56636981	chr1:56636981:A:G	3.42957e-23	-2.08287	-1.51311	1.0958e-20	-2.09298	-1.74858	4.97148e-12	-2.08286	-1.64244
56637601	chr1:56637601:T:C	2.07163e-23	-1.97831	-2.12177	8.44044e-21	-1.89578	-2.20682	3.36774e-12	-1.9783	-2.13647
56637689	chr1:56637689:T:C	2.636e-23	-1.95982	-1.89933	1.01107e-20	-1.92336	-1.99868	4.39802e-12	-1.9598	-1.88806
56638155	chr1:56638155:C:T	2.14028e-23	-2.06868	-1.99879	8.31837e-21	-2.03603	-2.08113	3.53931e-12	-2.06868	-1.99641
56638292	chr1:56638292:T:C	2.98896e-23	-2.0263	-1.70719	1.12191e-20	-1.9852	-1.83281	4.94427e-12	-2.02629	-1.7045
56638396	chr1:56638396:C:T	2.34673e-22	-7.39038e-10	-1.67281	1.05945e-19	-7.39038e-10	-1.57271	3.25894e-11	-7.39038e-10	-1.84503
56638451	chr1:56638451:C:T	1.37887e-22	-7.39038e-10	-2.20456	5.69717e-20	-7.39038e-10	-2.19307	2.56213e-11	-7.39038e-10	-2.08559
56638745	chr1:56638745:G:A	1.24984e-22	-7.39038e-10	-2.30281	5.03599e-20	-7.39038e-10	-2.31643	2.09995e-11	-7.39038e-10	-2.28451
56639265	chr1:56639265:C:T	1.26884e-22	-7.39038e-10	-2.28772	5.19541e-20	-7.39038e-10	-2.28527	2.05056e-11	-7.39038e-10	-2.30832
56639635	chr1:56639635:T:G	1.6135e-22	-2.04743	-4.84864e-09	6.38735e-20	-2.07872	-4.84864e-09	2.66176e-11	-2.04744	-4.84864e-09
56640655	chr1:56640655:G:A	3.23535e-23	-2.18113	-1.47315	1.17127e-20	-2.12935	-1.6456	4.83766e-12	-2.18112	-1.57146
56641012	chr1:56641012:A:G	2.05916e-22	-7.39038e-10	-1.80353	7.80411e-20	-7.39038e-10	-1.87839	3.89969e-11	-7.39038e-10	-1.66553
56641118	chr1:56641118:T:C	1.39249e-22	-2.19473	-4.84864e-09	5.68048e-20	-2.19601	-4.84864e-09	2.29721e-11	-2.19473	-4.84864e-09
56641190	chr1:56641190:T:C	7.53725e-21	-7.39038e-10	1.79661	1.20775e-18	-7.39038e-10	0.860884	3.39423e-10	-7.39038e-10	0.498233
56641302	chr1:56641302:C:T	1.28939e-22	-7.39038e-10	-2.27166	5.54632e-20	-7.39038e-10	-2.21991	2.16273e-11	-7.39038e-10	-2.25506
56641581	chr1:56641581:AACTT:A	3.18371e-23	-2.19085	-1.47951	1.14644e-20	-2.14528	-1.6511	4.76263e-12	-2.19085	-1.57737
56642420	chr1:56642420:A:G	5.37807e-23	-1.73015	-1.41594	1.75993e-20	-1.8231	-1.54467	6.53507e-12	-1.73019	-1.72164
56642470	chr1:56642470:C:T	3.30091e-23	-2.1921	-1.44212	1.18387e-20	-2.1478	-1.61645	4.92994e-12	-2.19209	-1.5416
56642624	chr1:56642624:C:T	2.2593e-22	-7.39038e-10	-1.71077	1.01715e-19	-7.39038e-10	-1.61345	3.15471e-11	-7.39038e-10	-1.87753
56642750	chr1:56642750:A:G	1.52876e-23	-2.10827	-2.29568	6.48093e-21	-2.10564	-2.26112	2.53666e-12	-2.10828	-2.28989
56642863	chr1:56642863:A:C	1.94103e-23	-2.17785	-1.98735	7.7145e-21	-2.19133	-2.00119	3.21742e-12	-2.17785	-1.98258
56643064	chr1:56643064:GAT:G	1.57624e-22	-2.07079	-4.84864e-09	6.67539e-20	-2.03461	-4.84864e-09	2.60032e-11	-2.07079	-4.84864e-09
56643094	chr1:56643094:C:T	1.76725e-22	-1.95641	-4.84864e-09	7.49425e-20	-1.91891	-4.84864e-09	2.9155e-11	-1.95639	-4.84864e-09
56643738	chr1:56643738:A:C	3.07999e-22	-7.39038e-10	-1.4009	1.27255e-19	-7.39038e-10	-1.38943	3.43148e-11	-7.39038e-10	-1.79344
56643949	chr1:56643949:A:T	2.15437e-23	-2.20948	-1.85144	7.98709e-21	-2.18824	-1.96956	3.37727e-12	-2.20947	-1.90247
56643987	chr1:56643987:T:C	3.13208e-23	-2.17818	-1.50854	1.14598e-20	-2.12566	-1.67112	4.71584e-12	-2.17817	-1.59991
56644111	chr1:56644111:AAGAC:A	3.00447e-23	-2.18262	-1.54569	1.09236e-20	-2.13318	-1.71153	4.50075e-12	-2.18261	-1.64215
56644141	chr1:56644141:C:T	3.59855e-23	-2.17687	-1.37102	1.29853e-20	-2.12338	-1.54843	5.39393e-12	-2.17686	-1.46688
56644266	chr1:56644266:G:C	1.43323e-22	-2.1659	-4.84864e-09	5.62601e-20	-2.20564	-4.84864e-09	2.36439e-11	-2.16591	-4.84864e-09
56644431	chr1:56644431:C:T	4.82282e-23	-2.14297	-1.11209	1.66859e-20	-2.07205	-1.34902	6.21861e-12	-2.14295	-1.35852
56644445	chr1:56644445:C:A	2.35295e-22	-7.39038e-10	-1.67016	1.06246e-19	-7.39038e-10	-1.56987	3.26637e-11	-7.39038e-10	-1.84275
56644483	chr1:56644483:C:A	1.76675e-22	-7.39038e-10	-1.95669	6.85715e-20	-7.39038e-10	-2.00775	3.37675e-11	-7.39038e-10	-1.80951
56644718	chr1:56644718:T:C	1.29177e-22	-7.39038e-10	-2.26981	5.04631e-20	-7.39038e-10	-2.31438	2.00564e-11	-7.39038e-10	-2.33047
56645496	chr1:56645496:C:G	2.23288e-23	-2.15073	-1.87439	8.35713e-21	-2.09164	-2.02088	3.42402e-12	-2.15072	-1.94748
56645692	chr1:56645692:G:A	1.53608e-22	-7.39038e-10	-2.0966	5.93408e-20	-7.39038e-10	-2.15233	2.3501e-11	-7.39038e-10	-2.17197
56646019	chr1:56646019:G:A	2.82074e-23	-2.13049	-1.66093	1.03358e-20	-2.05155	-1.84847	4.14852e-12	-2.13047	-1.77579
56646099	chr1:56646099:C:CCAGA	3.40804e-22	-1.29969	-4.84864e-09	1.47177e-19	-1.24399	-4.84864e-09	5.62235e-11	-1.29968	-4.84864e-09
56646100	chr1:56646100:TGGGA:T	3.40896e-22	-1.29942	-4.84864e-09	1.47213e-19	-1.24375	-4.84864e-09	5.62387e-11	-1.29941	-4.84864e-09
56646433	chr1:56646433:A:G	2.64891e-23	-2.12658	-1.72768	9.87032e-21	-2.04503	-1.90106	3.9432e-12	-2.12657	-1.83045
56646549	chr1:56646549:T:G	2.93719e-23	-2.21379	-1.53717	9.8083e-21	-2.20341	-1.74899	4.14646e-12	-2.21379	-1.69297
56646959	chr1:56646959:A:T	2.27381e-23	-2.18109	-1.82587	7.21053e-21	-2.20765	-2.05244	3.29792e-12	-2.18109	-1.95463
56647258	chr1:56647258:A:T	1.48614e-23	-2.18904	-2.24319	6.32026e-21	-2.13989	-2.25197	2.34055e-12	-2.18905	-2.28958
56647327	chr1:56647327:C:T	1.60545e-22	-7.39038e-10	-2.05243	6.42553e-20	-7.39038e-10	-2.07276	3.0953e-11	-7.39038e-10	-1.89654
56647811	chr1:56647811:A:G	1.39004e-22	-2.1965	-4.84864e-09	6.12123e-20	-2.12128	-4.84864e-09	2.29316e-11	-2.1965	-4.84864e-09
56648008	chr1:56648008:C:T	2.56731e-22	-7.39038e-10	-1.58297	1.16478e-19	-7.39038e-10	-1.47792	3.59205e-11	-7.39038e-10	-1.74771
56648086	chr1:56648086:A:G	1.69976e-23	-2.00206	-2.29587	6.93283e-21	-1.99044	-2.30892	2.72342e-12	-2.00207	-2.32506
56648133	chr1:56648133:G:A	6.25226e-23	-2.21366	-0.781808	2.09574e-20	-2.21381	-0.979329	5.75595e-12	-2.21366	-1.36512
56648136	chr1:56648136:A:G	2.2182e-23	-2.17854	-1.85318	7.08842e-21	-2.2065	-2.07067	3.23514e-12	-2.17854	-1.9764
56648339	chr1:56648339:T:A	1.82516e-22	-1.92416	-4.84864e-09	7.75883e-20	-1.88421	-4.84864e-09	3.01104e-11	-1.92414	-4.84864e-09
56648595	chr1:56648595:G:A	1.26654e-22	-7.39038e-10	-2.28954	5.18768e-20	-7.39038e-10	-2.28676	2.12673e-11	-7.39038e-10	-2.27184
56648606	chr1:56648606:T:G	1.40286e-22	-2.18732	-4.84864e-09	6.25368e-20	-2.09987	-4.84864e-09	2.31431e-11	-2.18732	-4.84864e-09
56648708	chr1:56648708:C:T	2.29799e-22	-7.39038e-10	-1.6938	8.14247e-20	-7.39038e-10	-1.83595	3.75743e-11	-7.39038e-10	-1.70269
56648755	chr1:56648755:G:A	3.07961e-22	-7.39038e-10	-1.40103	1.10641e-19	-7.39038e-10	-1.52933	4.60782e-11	-7.39038e-10	-1.49867
56648790	chr1:56648790:C:T	2.33074e-23	-2.1861	-1.79613	7.36053e-21	-2.2097	-2.0298	3.37101e-12	-2.1861	-1.9277
56648829	chr1:56648829:G:A	2.63504e-23	-2.12307	-1.73644	9.82474e-21	-2.04049	-1.91023	3.9222e-12	-2.12306	-1.8393
56648998	chr1:56648998:C:T	2.30211e-23	-2.17987	-1.81471	7.28626e-21	-2.20709	-2.04255	3.34321e-12	-2.17988	-1.94221
56649818	chr1:56649818:G:A	1.4473e-22	-2.15613	-4.84864e-09	6.01101e-20	-2.13945	-4.84864e-09	2.38763e-11	-2.15613	-4.84864e-09
56649874	chr1:56649874:C:T	3.45569e-22	-7.39038e-10	-1.28581	1.39059e-19	-7.39038e-10	-1.30073	4.63014e-11	-7.39038e-10	-1.49384
56650001	chr1:56650001:A:G	1.55454e-22	-7.39038e-10	-2.08465	6.00715e-20	-7.39038e-10	-2.14009	2.37729e-11	-7.39038e-10	-2.16047
56650020	chr1:56650020:G:A	1.69252e-22	-1.99961	-4.84864e-09	7.14881e-20	-1.9661	-4.84864e-09	2.79222e-11	-1.99959	-4.84864e-09
56650158	chr1:56650158:G:A	2.65101e-23	-2.13485	-1.71863	9.8199e-21	-2.05638	-1.89483	3.93813e-12	-2.13483	-1.82348
56650299	chr1:56650299:CTATTG:C	2.45467e-22	-7.39038e-10	-1.62784	1.11353e-19	-7.39038e-10	-1.52292	3.46073e-11	-7.39038e-10	-1.78495
56650428	chr1:56650428:G:A	1.83538e-22	-1.91858	-4.84864e-09	7.79714e-20	-1.87928	-4.84864e-09	3.02791e-11	-1.91856	-4.84864e-09
56650829	chr1:56650829:T:G	1.83741e-23	-2.17904	-2.04102	8.14314e-21	-2.1725	-1.96596	2.92542e-12	-2.17903	-2.07655
56650926	chr1:56650926:T:C	2.73439e-23	-2.126	-1.69651	1.00849e-20	-2.04498	-1.87961	4.02579e-12	-2.12598	-1.81031
56650978	chr1:56650978:G:C	3.03585e-23	-1.39104	-2.32688	1.12364e-20	-1.48311	-2.33336	5.42939e-12	-1.39101	-2.24617
56651444	chr1:56651444:A:G	2.70775e-23	-2.1285	-1.7038	9.97811e-21	-2.04772	-1.88751	3.99737e-12	-2.12848	-1.81489
56651687	chr1:56651687:A:G	1.42454e-22	-2.17198	-4.84864e-09	5.85071e-20	-2.16648	-4.84864e-09	2.35007e-11	-2.17198	-4.84864e-09
56652297	chr1:56652297:T:C	1.61294e-23	-2.13438	-2.21598	7.37288e-21	-2.08597	-2.15185	2.7245e-12	-2.13437	-2.19236
56652640	chr1:56652640:G:T	2.80337e-23	-2.13182	-1.66577	1.02573e-20	-2.05219	-1.85545	4.12389e-12	-2.13181	-1.78041
56652759	chr1:56652759:G:C	7.01141e-23	-1.97552	-0.905359	1.89784e-20	-2.0865	-1.20582	1.65305e-11	-1.97552	-0.548288
56652935	chr1:56652935:C:T	2.45119e-22	-7.39038e-10	-1.62925	1.11249e-19	-7.39038e-10	-1.52385	3.45731e-11	-7.39038e-10	-1.78594
56653088	chr1:56653088:A:AT	1.80452e-22	-1.93553	-4.84864e-09	7.65466e-20	-1.89773	-4.84864e-09	2.977e-11	-1.93551	-4.84864e-09
56653135	chr1:56653135:A:T	2.55919e-23	-2.15665	-1.73208	9.3868e-21	-2.08672	-1.9096	3.79134e-12	-2.15664	-1.83966
56653146	chr1:56653146:AT:A	2.51976e-23	-2.15076	-1.75349	9.29026e-21	-2.07838	-1.92828	3.73916e-12	-2.15074	-1.85941
56653179	chr1:56653179:T:A	3.10996e-22	-7.39038e-10	-1.39122	1.28435e-19	-7.39038e-10	-1.3802	3.45536e-11	-7.39038e-10	-1.7865
56653182	chr1:56653182:G:A	2.42786e-22	-7.39038e-10	-1.63882	1.10025e-19	-7.39038e-10	-1.53492	3.42695e-11	-7.39038e-10	-1.79476
56653257	chr1:56653257:T:C	1.52557e-23	-2.17331	-2.23274	6.53492e-21	-2.11406	-2.2444	2.39247e-12	-2.17331	-2.28337
56653320	chr1:56653320:A:G	3.2911e-22	-7.39038e-10	-1.33461	1.15382e-19	-7.39038e-10	-1.48738	4.81802e-11	-7.39038e-10	-1.45407
56653511	chr1:56653511:C:G	1.62841e-22	-7.39038e-10	-2.03822	6.55692e-20	-7.39038e-10	-2.05252	2.77771e-11	-7.39038e-10	-2.0048
56653875	chr1:56653875:A:G	1.21772e-22	-7.39038e-10	-2.32885	4.98049e-20	-7.39038e-10	-2.32751	2.01076e-11	-7.39038e-10	-2.32792
56654080	chr1:56654080:T:A	2.13878e-23	-1.90622	-2.16196	9.58459e-21	-1.87501	-2.10046	3.49408e-12	-1.90619	-2.17175
56654249	chr1:56654249:T:C	2.66812e-23	-2.13204	-1.715	9.84176e-21	-2.05279	-1.89621	3.94415e-12	-2.13203	-1.82475
56654847	chr1:56654847:G:C	2.67258e-23	-2.00083	-1.84454	9.57056e-21	-2.05839	-1.91855	3.33558e-12	-2.0008	-2.12356
56655081	chr1:56655081:A:G	2.42003e-23	-2.15847	-1.78616	7.49236e-21	-2.19594	-2.02581	3.49698e-12	-2.15847	-1.91864
56655519	chr1:56655519:A:G	1.96009e-22	-7.39038e-10	-1.85284	7.68197e-20	-7.39038e-10	-1.89417	3.84565e-11	-7.39038e-10	-1.67949
56655676	chr1:56655676:G:A	1.74124e-22	-7.39038e-10	-1.97123	6.80579e-20	-7.39038e-10	-2.01527	2.62839e-11	-7.39038e-10	-2.06006
56656210	chr1:56656210:G:A	2.17645e-23	-2.18816	-1.86256	7.01174e-21	-2.21045	-2.0776	3.17838e-12	-2.18816	-1.98448
56656445	chr1:56656445:G:A	1.65084e-22	-7.39038e-10	-2.02455	5.99713e-20	-7.39038e-10	-2.14176	2.74724e-11	-7.39038e-10	-2.01583
56656725	chr1:56656725:G:A	1.51167e-22	-7.39038e-10	-2.11261	5.87531e-20	-7.39038e-10	-2.16228	2.32874e-11	-7.39038e-10	-2.1811
56656794	chr1:56656794:C:G	2.33108e-23	-2.17571	-1.80638	7.34268e-21	-2.20511	-2.03682	3.37984e-12	-2.17571	-1.93547
56657039	chr1:56657039:A:G	2.44463e-22	-7.39038e-10	-1.63194	1.1093e-19	-7.39038e-10	-1.52673	3.44915e-11	-7.39038e-10	-1.7883
56657190	chr1:56657190:A:G	1.29826e-22	-7.39038e-10	-2.26481	5.48065e-20	-7.39038e-10	-2.23182	2.10641e-11	-7.39038e-10	-2.28144
56657441	chr1:56657441:G:A	1.73927e-23	-2.03371	-2.24124	7.82421e-21	-1.9234	-2.255	2.81714e-12	-2.0337	-2.25959
56657475	chr1:56657475:A:G	2.93218e-23	-2.21376	-1.53891	9.80588e-21	-2.20394	-1.7487	4.14839e-12	-2.21376	-1.69253
56657505	chr1:56657505:A:G	1.93357e-22	-1.86646	-4.84864e-09	8.24797e-20	-1.82308	-4.84864e-09	3.18991e-11	-1.86644	-4.84864e-09
56657663	chr1:56657663:A:G	1.83313e-22	-1.91981	-4.84864e-09	7.78564e-20	-1.88076	-4.84864e-09	3.02419e-11	-1.91978	-4.84864e-09
56657874	chr1:56657874:C:A	2.34813e-22	-1.67221	-4.84864e-09	1.05989e-19	-1.57229	-4.84864e-09	3.87377e-11	-1.6722	-4.84864e-09
56657912	chr1:56657912:T:C	5.16172e-22	-7.39038e-10	-0.88456	1.63143e-19	-7.39038e-10	-1.141	8.68138e-11	-7.39038e-10	-0.865248
56657971	chr1:56657971:G:A	2.34514e-22	-1.67348	-4.84864e-09	1.05828e-19	-1.57381	-4.84864e-09	3.86884e-11	-1.67347	-4.84864e-09
56658576	chr1:56658576:T:G	1.9046e-23	-2.20125	-1.9829	6.55545e-21	-2.21366	-2.14167	2.79022e-12	-2.20125	-2.10164
56658738	chr1:56658738:T:C	1.77954e-22	-1.94947	-4.84864e-09	7.56896e-20	-1.90899	-4.84864e-09	2.93578e-11	-1.94945	-4.84864e-09
56659051	chr1:56659051:C:T	1.5088e-22	-7.39038e-10	-2.11451	6.173e-20	-7.39038e-10	-2.11286	2.49609e-11	-7.39038e-10	-2.1117
56659122	chr1:56659122:C:A	3.61664e-23	-2.18794	-1.35493	1.16529e-20	-2.16489	-1.61518	4.79377e-12	-2.18793	-1.57377
56659171	chr1:56659171:C:T	3.05811e-23	-2.21253	-1.49808	1.00834e-20	-2.20873	-1.71601	4.28986e-12	-2.21254	-1.66022
56659241	chr1:56659241:T:C	1.04524e-22	-2.01671	-0.464877	2.19466e-20	-2.09795	-1.04906	1.67625e-11	-2.01671	-0.493161
56659252	chr1:56659252:A:T	3.01559e-23	-2.2138	-1.51082	1.01407e-20	-2.20363	-1.71544	4.2543e-12	-2.2138	-1.66728
56659305	chr1:56659305:G:A	2.16576e-23	-2.18554	-1.8701	6.97591e-21	-2.20925	-2.08391	3.15952e-12	-2.18555	-1.99305
56659818	chr1:56659818:G:A	1.267e-22	-7.39038e-10	-2.28918	5.18929e-20	-7.39038e-10	-2.28644	2.06047e-11	-7.39038e-10	-2.3035
56660393	chr1:56660393:A:G	2.5717e-23	-2.21089	-1.67296	8.55961e-21	-2.19761	-1.89096	3.66065e-12	-2.21088	-1.82049
56661036	chr1:56661036:C:T	3.21484e-23	-2.21245	-1.44819	1.04848e-20	-2.20888	-1.67682	4.47651e-12	-2.21245	-1.61772
56661246	chr1:56661246:C:T	2.01661e-23	-1.7964	-2.33059	8.63938e-21	-1.74732	-2.33197	3.35951e-12	-1.79638	-2.32084
56661880	chr1:56661880:C:T	1.87534e-22	-1.89704	-4.84864e-09	7.9825e-20	-1.85579	-4.84864e-09	3.09384e-11	-1.89702	-4.84864e-09
56662567	chr1:56662567:A:G	2.34333e-22	-7.39038e-10	-1.67426	1.05049e-19	-7.39038e-10	-1.5812	3.31211e-11	-7.39038e-10	-1.82884
56662575	chr1:56662575:C:G	2.44084e-22	-7.39038e-10	-1.63349	1.10726e-19	-7.39038e-10	-1.52857	3.44422e-11	-7.39038e-10	-1.78973
56662947	chr1:56662947:G:A	1.85178e-22	-1.90968	-4.84864e-09	7.87564e-20	-1.86927	-4.84864e-09	3.05497e-11	-1.90966	-4.84864e-09
56663679	chr1:56663679:C:T	1.42539e-22	-7.39038e-10	-2.17138	5.62185e-20	-7.39038e-10	-2.20638	2.23046e-11	-7.39038e-10	-2.22422
56663913	chr1:56663913:A:T	1.28075e-22	-7.39038e-10	-2.27839	5.15105e-20	-7.39038e-10	-2.29384	2.04169e-11	-7.39038e-10	-2.31265
56664031	chr1:56664031:A:G	1.42702e-22	-2.06053	-0.109711	2.81473e-20	-2.13382	-0.76436	2.26207e-11	-2.06053	-0.149617
56664223	chr1:56664223:C:T	1.69536e-22	-7.39038e-10	-1.99793	6.65374e-20	-7.39038e-10	-2.03786	2.57772e-11	-7.39038e-10	-2.07952
56664482	chr1:56664482:C:G	1.68753e-23	-1.99816	-2.30699	6.88708e-21	-1.98828	-2.3177	2.72119e-12	-1.99817	-2.32977
56664766	chr1:56664766:G:A	2.52959e-23	-2.13954	-1.76082	9.31154e-21	-2.06408	-1.94029	3.73526e-12	-2.13952	-1.87167
56664807	chr1:56664807:T:C	1.2845e-22	-7.39038e-10	-2.27546	5.28661e-20	-7.39038e-10	-2.26786	2.12349e-11	-7.39038e-10	-2.27337
56664830	chr1:56664830:A:G	1.85222e-23	-1.88543	-2.3266	7.85821e-21	-1.8593	-2.31477	3.06353e-12	-1.8854	-2.32404
56664904	chr1:56664904:A:G	2.04761e-23	-1.91946	-2.19228	9.15598e-21	-1.88855	-2.13267	3.34987e-12	-1.91943	-2.20066
56664915	chr1:56664915:T:C	2.34904e-23	-2.15311	-1.82129	8.74677e-21	-2.0828	-1.98414	3.53956e-12	-2.1531	-1.91191
56664990	chr1:56664990:A:G	2.3842e-22	-7.39038e-10	-1.65697	1.06661e-19	-7.39038e-10	-1.56597	3.36077e-11	-7.39038e-10	-1.81426
56665057	chr1:56665057:C:T	2.47265e-22	-7.39038e-10	-1.62054	1.12214e-19	-7.39038e-10	-1.51522	3.48437e-11	-7.39038e-10	-1.77814
56665119	chr1:56665119:G:A	1.67957e-22	-7.39038e-10	-2.00729	6.08661e-20	-7.39038e-10	-2.12695	2.8045e-11	-7.39038e-10	-1.9952
56665281	chr1:56665281:C:T	1.56042e-23	-2.15353	-2.22993	7.10687e-21	-2.11	-2.16457	2.63558e-12	-2.15353	-2.20638
56665650	chr1:56665650:C:T	2.06438e-23	-1.89851	-2.20507	9.24013e-21	-1.86584	-2.14623	3.38227e-12	-1.89848	-2.21198
56666297	chr1:56666297:G:A	1.26919e-22	-7.39038e-10	-2.28745	5.0061e-20	-7.39038e-10	-2.32239	2.00057e-11	-7.39038e-10	-2.333
56666758	chr1:56666758:A:G	1.31035e-22	-7.39038e-10	-2.25553	5.70255e-20	-7.39038e-10	-2.19213	2.37777e-11	-7.39038e-10	-2.16027
56667321	chr1:56667321:G:A	1.97007e-23	-2.19084	-1.9595	7.34091e-21	-2.14995	-2.09222	3.04143e-12	-2.19084	-2.02585
56667336	chr1:56667336:T:G	2.44463e-22	-7.39038e-10	-1.63194	1.1093e-19	-7.39038e-10	-1.52673	3.44915e-11	-7.39038e-10	-1.7883
56667491	chr1:56667491:C:T	1.44464e-22	-2.15797	-4.84864e-09	6.03521e-20	-2.13543	-4.84864e-09	2.38325e-11	-2.15796	-4.84864e-09
56667501	chr1:56667501:G:A	2.74773e-23	-2.21205	-1.60559	8.91765e-21	-2.20197	-1.84562	3.85257e-12	-2.21204	-1.76823
56667570	chr1:56667570:A:ATC	1.88377e-22	-1.89256	-4.84864e-09	8.0268e-20	-1.85026	-4.84864e-09	3.10774e-11	-1.89253	-4.84864e-09
56667571	chr1:56667571:AAG:A	1.88377e-22	-1.89256	-4.84864e-09	8.0268e-20	-1.85026	-4.84864e-09	3.10774e-11	-1.89253	-4.84864e-09
56667887	chr1:56667887:T:C	2.49594e-22	-7.39038e-10	-1.61116	1.13417e-19	-7.39038e-10	-1.50455	3.51249e-11	-7.39038e-10	-1.7701
56668189	chr1:56668189:A:G	1.73551e-22	-1.97453	-4.84864e-09	7.34176e-20	-1.93946	-4.84864e-09	2.86315e-11	-1.97451	-4.84864e-09
56668616	chr1:56668616:T:G	1.8713e-23	-2.19625	-2.00553	7.03698e-21	-2.15865	-2.1258	2.91098e-12	-2.19625	-2.06428
56670141	chr1:56670141:G:A	2.09573e-23	-1.88418	-2.20434	9.42832e-21	-1.84969	-2.14222	3.44077e-12	-1.88415	-2.20917
56670257	chr1:56670257:A:C	3.5929e-22	-1.24687	-4.84864e-09	1.55499e-19	-1.18899	-4.84864e-09	5.92732e-11	-1.24686	-4.84864e-09
56670777	chr1:56670777:G:A	9.712e-23	-2.02651	-0.528538	2.08055e-20	-2.10605	-1.09436	1.52829e-11	-2.02652	-0.575764
56670779	chr1:56670779:G:A	1.84707e-22	-1.91223	-4.84864e-09	7.84818e-20	-1.87276	-4.84864e-09	3.04719e-11	-1.91221	-4.84864e-09
56671054	chr1:56671054:T:G	1.22005e-22	-7.39038e-10	-2.32694	5.05929e-20	-7.39038e-10	-2.31182	2.03489e-11	-7.39038e-10	-2.31599
56671506	chr1:56671506:T:G	2.65269e-23	-2.19875	-1.65409	9.68081e-21	-2.1614	-1.80409	3.85101e-12	-2.19875	-1.78193
56671518	chr1:56671518:A:G	2.27777e-22	-7.39038e-10	-1.70263	1.02817e-19	-7.39038e-10	-1.60268	3.24148e-11	-7.39038e-10	-1.8504
56671787	chr1:56671787:T:C	1.97307e-22	-1.84624	-4.84864e-09	8.39394e-20	-1.80553	-4.84864e-09	3.25506e-11	-1.84622	-4.84864e-09
56672189	chr1:56672189:G:A	1.45598e-22	-7.39038e-10	-2.15015	4.98478e-20	-7.39038e-10	-2.32665	2.00302e-11	-7.39038e-10	-2.33177
56672329	chr1:56672329:C:T	2.18969e-23	-1.83459	-2.21006	9.86336e-21	-1.79718	-2.14962	3.59326e-12	-1.83456	-2.2154
56672452	chr1:56672452:A:G	1.69086e-23	-2.16731	-2.13587	5.90319e-21	-2.19926	-2.26088	2.56884e-12	-2.16732	-2.21824
56672562	chr1:56672562:C:T	4.16069e-22	-1.10015	-4.84864e-09	1.80719e-19	-1.03868	-4.84864e-09	6.86404e-11	-1.10013	-4.84864e-09
56672628	chr1:56672628:G:A	1.65985e-23	-2.16894	-2.15274	5.84099e-21	-2.20032	-2.2704	2.53333e-12	-2.16895	-2.23053
56672650	chr1:56672650:A:G	1.94161e-23	-2.07499	-2.08991	6.48633e-21	-2.1314	-2.23453	2.97564e-12	-2.07499	-2.16356
56672686	chr1:56672686:G:A	1.64866e-23	-2.16789	-2.16056	5.82833e-21	-2.19968	-2.27322	2.52588e-12	-2.16789	-2.23453
56672777	chr1:56672777:C:T	1.92358e-23	-2.19799	-1.97623	7.18761e-21	-2.16195	-2.10132	2.98708e-12	-2.19799	-2.03673
56672936	chr1:56672936:A:G	3.58344e-22	-7.39038e-10	-1.24951	1.46164e-19	-7.39038e-10	-1.2509	5.72135e-11	-7.39038e-10	-1.28222
56673004	chr1:56673004:C:G	1.86904e-23	-2.21263	-1.99036	6.99172e-21	-2.18352	-2.10738	2.94427e-12	-2.21263	-2.03653
56673039	chr1:56673039:C:T	1.38092e-22	-7.39038e-10	-2.20308	5.4555e-20	-7.39038e-10	-2.23642	2.17072e-11	-7.39038e-10	-2.25137
56673251	chr1:56673251:T:C	2.38534e-22	-7.39038e-10	-1.65649	8.40147e-20	-7.39038e-10	-1.80464	3.9004e-11	-7.39038e-10	-1.66535
56673491	chr1:56673491:T:C	1.44573e-22	-7.39038e-10	-2.15722	4.97941e-20	-7.39038e-10	-2.32773	2.00406e-11	-7.39038e-10	-2.33125
56673697	chr1:56673697:A:G	2.49702e-23	-2.21375	-1.69957	9.09808e-21	-2.19617	-1.8314	3.66753e-12	-2.21375	-1.81575
56673895	chr1:56673895:G:A	2.2579e-22	-7.39038e-10	-1.71139	1.02263e-19	-7.39038e-10	-1.60808	3.22093e-11	-7.39038e-10	-1.85676
56673956	chr1:56673956:C:T	1.80815e-22	-1.93353	-4.84864e-09	7.68379e-20	-1.89393	-4.84864e-09	2.98298e-11	-1.93351	-4.84864e-09
56674151	chr1:56674151:G:A	2.46479e-23	-2.21292	-1.71339	8.92203e-21	-2.20123	-1.84588	3.61613e-12	-2.21292	-1.83069
56674197	chr1:56674197:C:G	1.30328e-22	-7.39038e-10	-2.26095	5.72876e-20	-7.39038e-10	-2.18754	2.1209e-11	-7.39038e-10	-2.27459
56674397	chr1:56674397:A:G	1.7245e-22	-1.98089	-4.84864e-09	6.24998e-20	-2.10046	-4.84864e-09	2.84486e-11	-1.98091	-4.84864e-09
56674992	chr1:56674992:C:G	2.8944e-23	-2.1995	-1.56613	9.94125e-21	-2.21364	-1.7253	4.31662e-12	-2.1995	-1.66704
56675007	chr1:56675007:T:C	2.22597e-23	-2.06334	-1.96488	9.93212e-21	-2.05584	-1.88401	3.37394e-12	-2.06334	-2.04959
56675084	chr1:56675084:A:G	2.25241e-22	-7.39038e-10	-1.71383	1.01899e-19	-7.39038e-10	-1.61165	3.21231e-11	-7.39038e-10	-1.85944
56675121	chr1:56675121:G:T	2.53094e-23	-2.21361	-1.68622	9.25457e-21	-2.18959	-1.82092	3.70465e-12	-2.21361	-1.80582
56675165	chr1:56675165:TTGTGCAATAA:T	1.2909e-22	-7.39038e-10	-2.27049	5.31583e-20	-7.39038e-10	-2.26235	2.13485e-11	-7.39038e-10	-2.26803
56675481	chr1:56675481:C:T	2.52885e-23	-2.21334	-1.68731	9.12101e-21	-2.19946	-1.82559	3.68982e-12	-2.21334	-1.8101
56675530	chr1:56675530:C:G	2.26777e-22	-7.39038e-10	-1.70703	1.02741e-19	-7.39038e-10	-1.60341	3.23306e-11	-7.39038e-10	-1.853
56675533	chr1:56675533:G:A	1.81173e-22	-1.93155	-4.84864e-09	7.70585e-20	-1.89106	-4.84864e-09	2.98888e-11	-1.93153	-4.84864e-09
56675624	chr1:56675624:A:T	1.69792e-22	-7.39038e-10	-1.99643	6.64961e-20	-7.39038e-10	-2.03848	2.5735e-11	-7.39038e-10	-2.08116
56675974	chr1:56675974:A:ACT	1.78632e-22	-1.94567	-4.84864e-09	7.58099e-20	-1.9074	-4.84864e-09	2.94697e-11	-1.94565	-4.84864e-09
56676026	chr1:56676026:T:C	2.51984e-23	-2.21372	-1.6905	9.13929e-21	-2.19649	-1.82656	3.68579e-12	-2.21372	-1.81081
56676400	chr1:56676400:G:C	1.22234e-22	-7.39038e-10	-2.32506	4.99608e-20	-7.39038e-10	-2.32439	2.01824e-11	-7.39038e-10	-2.3242
56676655	chr1:56676655:T:A	2.5363e-22	-1.59512	-4.84864e-09	1.15537e-19	-1.48604	-4.84864e-09	4.18419e-11	-1.59511	-4.84864e-09
56676689	chr1:56676689:G:C	3.67078e-22	-1.22542	-4.84864e-09	1.59177e-19	-1.16561	-4.84864e-09	6.05581e-11	-1.22541	-4.84864e-09
56676788	chr1:56676788:C:T	2.44867e-23	-2.21376	-1.71911	8.96446e-21	-2.19158	-1.85078	3.59585e-12	-2.21376	-1.83547
56676892	chr1:56676892:T:C	1.23651e-22	-7.39038e-10	-2.31354	4.97782e-20	-7.39038e-10	-2.32805	2.00311e-11	-7.39038e-10	-2.33173
56676945	chr1:56676945:A:G	1.64309e-22	-2.02925	-4.84864e-09	6.86481e-20	-2.00663	-4.84864e-09	2.71059e-11	-2.02926	-4.84864e-09
56677082	chr1:56677082:C:T	8.23268e-23	-1.95767	-0.762633	1.78498e-20	-2.0698	-1.28383	1.34066e-11	-1.95767	-0.775588
56677098	chr1:56677098:A:G	2.53824e-23	-2.21313	-1.68381	9.16464e-21	-2.20048	-1.81979	3.71167e-12	-2.21313	-1.8044
56677116	chr1:56677116:A:T	1.79705e-22	-1.93968	-4.84864e-09	7.63154e-20	-1.90075	-4.84864e-09	2.96467e-11	-1.93966	-4.84864e-09
56677261	chr1:56677261:G:A	1.80376e-22	-1.93596	-4.84864e-09	7.66387e-20	-1.89652	-4.84864e-09	2.97574e-11	-1.93593	-4.84864e-09
56677306	chr1:56677306:T:C	2.45698e-23	-2.2138	-1.71568	8.96808e-21	-2.19492	-1.84704	3.6059e-12	-2.2138	-1.83264
56677449	chr1:56677449:G:A	2.45764e-23	-2.21352	-1.71569	8.91635e-21	-2.19838	-1.84936	3.60514e-12	-2.21352	-1.83313
56677782	chr1:56677782:A:G	1.56063e-23	-2.15639	-2.22693	6.76054e-21	-2.08606	-2.23847	2.44363e-12	-2.1564	-2.27913
56677815	chr1:56677815:C:T	2.43921e-23	-2.19445	-1.74229	8.78134e-21	-2.15695	-1.90604	3.65244e-12	-2.19445	-1.83917
56678003	chr1:56678003:C:T	2.4607e-23	-2.21352	-1.71444	8.93094e-21	-2.19855	-1.84756	3.60946e-12	-2.21352	-1.83193
56678075	chr1:56678075:G:A	2.45347e-23	-2.21372	-1.7172	8.90586e-21	-2.19666	-1.85226	3.58973e-12	-2.21372	-1.83722
56678313	chr1:56678313:A:G	2.54262e-23	-2.2138	-1.68142	9.22852e-21	-2.19507	-1.81826	3.71749e-12	-2.2138	-1.80217
56679592	chr1:56679592:C:T	3.55808e-22	-1.25661	-4.84864e-09	1.55874e-19	-1.18658	-4.84864e-09	5.86999e-11	-1.25658	-4.84864e-09
56679636	chr1:56679636:T:G	2.83114e-22	-1.48515	-4.84864e-09	1.30619e-19	-1.36334	-4.84864e-09	4.67068e-11	-1.48512	-4.84864e-09
56679784	chr1:56679784:A:C	1.85202e-22	-1.90955	-4.84864e-09	7.92185e-20	-1.86342	-4.84864e-09	3.05537e-11	-1.90953	-4.84864e-09
56680069	chr1:56680069:G:A	1.84473e-22	-1.9135	-4.84864e-09	7.92191e-20	-1.86341	-4.84864e-09	3.04334e-11	-1.91347	-4.84864e-09
56680243	chr1:56680243:A:G	1.8484e-22	-1.91151	-4.84864e-09	6.62128e-20	-2.04275	-4.84864e-09	3.04931e-11	-1.91151	-4.84864e-09
56680258	chr1:56680258:G:A	1.86095e-22	-1.90474	-4.84864e-09	7.96285e-20	-1.85826	-4.84864e-09	3.0701e-11	-1.90472	-4.84864e-09
56680364	chr1:56680364:T:A	9.51589e-23	-2.05024	-0.525216	2.62802e-20	-2.15503	-0.811783	1.58043e-11	-2.05024	-0.518484
56680522	chr1:56680522:T:C	1.85613e-22	-1.90733	-4.84864e-09	7.94714e-20	-1.86023	-4.84864e-09	3.06215e-11	-1.90731	-4.84864e-09
56680532	chr1:56680532:T:C	9.74782e-23	-2.04266	-0.508711	2.69272e-20	-2.14946	-0.793031	1.6311e-11	-2.04267	-0.494504
56680605	chr1:56680605:G:A	1.74307e-22	-7.39038e-10	-1.97018	6.58211e-20	-7.39038e-10	-2.04869	2.74361e-11	-7.39038e-10	-2.01716
56680667	chr1:56680667:G:A	9.33292e-23	-2.0501	-0.544764	2.62287e-20	-2.15439	-0.814382	1.58472e-11	-2.05011	-0.51591
56680763	chr1:56680763:G:A	1.28395e-22	-1.93414	-0.341754	3.37191e-20	-2.07057	-0.646997	2.31057e-11	-1.93414	-0.25479
56680842	chr1:56680842:A:T	1.23716e-22	-7.39038e-10	-2.31301	4.97323e-20	-7.39038e-10	-2.32897	1.99979e-11	-7.39038e-10	-2.33339
56680858	chr1:56680858:A:C	9.37614e-23	-2.06061	-0.529639	2.63309e-20	-2.16065	-0.804232	1.58598e-11	-2.06062	-0.504608
56681713	chr1:56681713:A:G	3.98589e-23	-2.21164	-1.23401	1.39553e-20	-2.19256	-1.40721	5.48126e-12	-2.21164	-1.41604
56681783	chr1:56681783:T:G	1.17129e-22	-2.04104	-0.326687	3.37799e-20	-2.14994	-0.565825	2.14926e-11	-2.04105	-0.220258
56682044	chr1:56682044:G:A	1.70123e-22	-1.99448	-4.84864e-09	7.46351e-20	-1.92302	-4.84864e-09	2.80649e-11	-1.9945	-4.84864e-09
56682435	chr1:56682435:T:C	6.58336e-23	-0.791253	-2.15262	2.10273e-20	-1.03235	-2.15746	1.28903e-11	-0.791187	-1.98135
56682877	chr1:56682877:T:C	1.09438e-22	-2.06191	-0.373724	3.18495e-20	-2.16188	-0.612723	2.0002e-11	-2.06192	-0.271258
56682948	chr1:56682948:G:A	3.25569e-23	-1.64242	-2.00559	1.54441e-20	-1.46516	-2.03325	6.84372e-12	-1.64241	-1.76327
56683192	chr1:56683192:A:G	1.21226e-22	-7.39038e-10	-2.33334	4.95254e-20	-7.39038e-10	-2.33314	2.006e-11	-7.39038e-10	-2.33028
56683407	chr1:56683407:G:A	1.84716e-22	-1.91218	-4.84864e-09	7.89328e-20	-1.86703	-4.84864e-09	3.04734e-11	-1.91216	-4.84864e-09
56683630	chr1:56683630:G:A	2.07551e-23	-1.87789	-2.22032	7.17003e-21	-2.05429	-2.21143	4.10718e-12	-1.87786	-2.03842
56683663	chr1:56683663:C:T	1.40144e-22	-2.0462	-0.142135	3.68906e-20	-2.15415	-0.473524	2.39432e-11	-2.04621	-0.107125
56683720	chr1:56683720:G:A	1.08978e-22	-2.05262	-0.387227	3.1659e-20	-2.15642	-0.624183	1.99231e-11	-2.05263	-0.284498
56684430	chr1:56684430:T:C	6.33409e-23	-0.809598	-2.17287	2.02673e-20	-1.04949	-2.17712	1.23027e-11	-0.809533	-2.00966
56684439	chr1:56684439:A:G	6.28726e-23	-0.846787	-2.1431	2.01916e-20	-1.08288	-2.14748	1.23592e-11	-0.846722	-1.96789
56684797	chr1:56684797:A:G	6.40857e-23	-0.809886	-2.16089	2.05041e-20	-1.04938	-2.16562	1.25066e-11	-0.809821	-1.99293
56685014	chr1:56685014:C:T	1.93677e-22	-1.86481	-4.84864e-09	8.30366e-20	-1.81635	-4.84864e-09	3.19518e-11	-1.86478	-4.84864e-09
56685271	chr1:56685271:G:A	1.90642e-22	-1.8806	-4.84864e-09	8.17143e-20	-1.8324	-4.84864e-09	3.14511e-11	-1.88058	-4.84864e-09
56685334	chr1:56685334:A:AG	1.85099e-22	-1.91011	-4.84864e-09	7.9171e-20	-1.86402	-4.84864e-09	3.05366e-11	-1.91009	-4.84864e-09
56685678	chr1:56685678:G:T	1.37225e-22	-2.20938	-4.84864e-09	5.68803e-20	-2.19468	-4.84864e-09	2.26382e-11	-2.20937	-4.84864e-09
56685822	chr1:56685822:A:C	2.85239e-22	-1.47767	-4.84864e-09	1.31807e-19	-1.35429	-4.84864e-09	4.70574e-11	-1.47765	-4.84864e-09
56686135	chr1:56686135:A:T	1.44913e-22	-7.39038e-10	-2.15487	5.66372e-20	-7.39038e-10	-2.19896	2.26008e-11	-7.39038e-10	-2.21103
56686183	chr1:56686183:G:A	1.72372e-22	-1.98135	-4.84864e-09	7.30622e-20	-1.94432	-4.84864e-09	2.84369e-11	-1.98133	-4.84864e-09
56686281	chr1:56686281:G:T	1.26776e-22	-1.92696	-0.361618	3.32027e-20	-2.06527	-0.667722	2.27775e-11	-1.92697	-0.276272
56686971	chr1:56686971:A:G	1.76775e-22	-1.95612	-4.84864e-09	7.54953e-20	-1.91156	-4.84864e-09	2.91633e-11	-1.9561	-4.84864e-09
56687111	chr1:56687111:C:T	8.6966e-23	-2.06994	-0.595541	2.41353e-20	-2.16535	-0.8866	1.43186e-11	-2.06995	-0.597508
56687118	chr1:56687118:A:G	7.20383e-23	-0.783402	-2.0704	2.25357e-20	-1.01802	-2.10251	1.3832e-11	-0.783335	-1.91869
56687136	chr1:56687136:G:A	5.84224e-20	-7.39038e-10	3.84445	1.86699e-17	-7.39038e-10	3.59904	6.54409e-09	-7.39038e-10	3.4573
56687294	chr1:56687294:T:A	3.26934e-23	-1.50805	-2.13577	1.49194e-20	-1.34878	-2.18418	5.44386e-12	-1.50801	-2.12651
56687341	chr1:56687341:C:G	4.68329e-23	-2.21238	-1.07203	1.40168e-20	-2.21309	-1.38228	5.50033e-12	-2.21238	-1.41182
56687363	chr1:56687363:T:C	3.30508e-23	-1.3268	-2.30616	1.13054e-20	-1.50503	-2.30532	5.97178e-12	-1.32677	-2.2152
56688054	chr1:56688054:C:G	1.94183e-22	-7.39038e-10	-1.8622	7.56521e-20	-7.39038e-10	-1.90948	2.91067e-11	-7.39038e-10	-1.95805
56688173	chr1:56688173:G:A	1.32022e-22	-7.39038e-10	-2.24803	5.6724e-20	-7.39038e-10	-2.19743	2.37026e-11	-7.39038e-10	-2.16343
56688283	chr1:56688283:T:C	1.42135e-22	-7.39038e-10	-2.17422	5.90765e-20	-7.39038e-10	-2.15679	2.53547e-11	-7.39038e-10	-2.09605
56688546	chr1:56688546:A:T	1.2605e-22	-7.39038e-10	-2.29432	5.17408e-20	-7.39038e-10	-2.28938	2.15006e-11	-7.39038e-10	-2.26093
56688704	chr1:56688704:A:G	1.51386e-21	0.191418	-4.84864e-09	6.84009e-19	0.292344	-4.84864e-09	2.49761e-10	0.19149	-4.84864e-09
56689385	chr1:56689385:T:C	1.6444e-22	-7.39038e-10	-2.02845	6.23999e-20	-7.39038e-10	-2.10206	2.44369e-11	-7.39038e-10	-2.13292
56689460	chr1:56689460:G:A	1.56234e-21	-7.39038e-10	0.22294	4.37563e-19	-7.39038e-10	-0.154408	2.1593e-10	-7.39038e-10	0.0459409
56689656	chr1:56689656:G:A	1.00101e-22	-1.73708	-0.787742	2.12838e-20	-1.8863	-1.29138	1.71364e-11	-1.73708	-0.750729
56689679	chr1:56689679:C:T	4.92607e-22	-0.931287	-4.84864e-09	2.19587e-19	-0.843878	-4.84864e-09	8.1269e-11	-0.931249	-4.84864e-09
56689907	chr1:56689907:C:G	1.25424e-22	-7.39038e-10	-2.2993	4.95254e-20	-7.39038e-10	-2.33314	1.99996e-11	-7.39038e-10	-2.3333
56689909	chr1:56689909:C:G	1.23976e-22	-7.39038e-10	-2.31091	5.3427e-20	-7.39038e-10	-2.25731	2.31532e-11	-7.39038e-10	-2.18688
56689911	chr1:56689911:C:G	1.52357e-23	-2.18165	-2.22571	5.93314e-21	-2.20055	-2.25453	2.82233e-12	-2.18165	-2.1098
56690015	chr1:56690015:T:TTCAACAGTAGTCAATTCATTGTTTTATCTACG	5.59827e-22	-7.39038e-10	-0.803372	2.67301e-19	-7.39038e-10	-0.64725	1.0106e-10	-7.39038e-10	-0.713295
56690147	chr1:56690147:G:A	3.03255e-22	-1.41643	-4.84864e-09	1.41692e-19	-1.28197	-4.84864e-09	5.00296e-11	-1.4164	-4.84864e-09
56690180	chr1:56690180:T:C	2.54753e-22	-1.5907	-4.84864e-09	1.05591e-19	-1.57606	-4.84864e-09	4.20273e-11	-1.5907	-4.84864e-09
56690229	chr1:56690229:T:C	1.32099e-22	-7.39038e-10	-2.24745	5.64733e-20	-7.39038e-10	-2.20186	2.36999e-11	-7.39038e-10	-2.16354
56690353	chr1:56690353:C:T	2.50961e-22	-1.99407	0.388368	5.73097e-20	-2.12417	-0.0629891	4.20374e-11	-1.99408	0.403627
56690415	chr1:56690415:C:T	1.67655e-22	-7.39038e-10	-2.00909	6.35912e-20	-7.39038e-10	-2.08315	2.49274e-11	-7.39038e-10	-2.11304
56691038	chr1:56691038:T:C	2.40742e-21	-7.39038e-10	0.655311	7.34918e-19	-7.39038e-10	0.364132	3.80865e-10	-7.39038e-10	0.613431
56691193	chr1:56691193:C:T	1.44883e-22	-2.15507	-4.84864e-09	5.64607e-20	-2.20208	-4.84864e-09	2.39008e-11	-2.1551	-4.84864e-09
56692378	chr1:56692378:G:A	1.35066e-22	-0.162487	-2.06275	4.19325e-20	-0.394716	-2.10485	2.596e-11	-0.162407	-1.91005
56692477	chr1:56692477:C:T	1.54375e-23	-2.13799	-2.25621	5.97527e-21	-2.17415	-2.27385	2.8206e-12	-2.13798	-2.15408
56692620	chr1:56692620:G:A	1.69974e-23	-2.21198	-2.08596	6.43955e-21	-2.2138	-2.15937	2.56383e-12	-2.21198	-2.17553
56692949	chr1:56692949:C:G	2.26974e-21	-7.39038e-10	0.59642	7.02399e-19	-7.39038e-10	0.318875	3.65554e-10	-7.39038e-10	0.5724
56693188	chr1:56693188:A:G	4.13008e-22	-1.70709	0.599559	8.05073e-20	-1.89183	0.0445508	6.87304e-11	-1.7071	0.608278
56695047	chr1:56695047:CAT:C	1.22127e-22	-7.39038e-10	-2.32594	4.95715e-20	-7.39038e-10	-2.33221	2.0004e-11	-7.39038e-10	-2.33308
56695201	chr1:56695201:TA:T	1.36917e-22	-2.21163	-4.84864e-09	5.64248e-20	-2.20272	-4.84864e-09	2.25873e-11	-2.21163	-4.84864e-09
56695298	chr1:56695298:C:T	2.8675e-23	-1.62004	-2.15494	9.26582e-21	-1.83392	-2.17537	5.6248e-12	-1.62	-1.98183
56695876	chr1:56695876:G:A	1.51218e-21	0.190307	-4.84864e-09	6.83227e-19	0.2912	-4.84864e-09	2.49483e-10	0.190379	-4.84864e-09
56695896	chr1:56695896:T:A	1.42503e-22	-7.39038e-10	-2.17164	5.90671e-20	-7.39038e-10	-2.15695	2.5365e-11	-7.39038e-10	-2.09564
56696338	chr1:56696338:C:T	1.54749e-22	-7.39038e-10	-2.0892	5.94427e-20	-7.39038e-10	-2.15061	2.33723e-11	-7.39038e-10	-2.17746
56696351	chr1:56696351:A:G	1.53418e-23	-2.1371	-2.26332	5.94198e-21	-2.17354	-2.28004	2.79302e-12	-2.13709	-2.1648
56696814	chr1:56696814:T:C	1.54092e-22	-7.39038e-10	-2.09345	5.92375e-20	-7.39038e-10	-2.15407	2.32931e-11	-7.39038e-10	-2.18086
56697581	chr1:56697581:T:A	2.40995e-22	-1.98856	0.342332	5.5894e-20	-2.11964	-0.0925332	4.08853e-11	-1.98857	0.370324
56697659	chr1:56697659:A:G	1.5344e-23	-2.13748	-2.2628	5.94302e-21	-2.17379	-2.27962	2.79449e-12	-2.13747	-2.16389
56698111	chr1:56698111:C:G	1.37569e-22	-2.20687	-4.84864e-09	5.70565e-20	-2.19158	-4.84864e-09	2.26949e-11	-2.20687	-4.84864e-09
56698132	chr1:56698132:G:A	1.22816e-22	-7.39038e-10	-2.32031	5.24844e-20	-7.39038e-10	-2.27511	2.27336e-11	-7.39038e-10	-2.20517
56698180	chr1:56698180:GT:G	1.21993e-22	-0.243414	-2.08362	3.81123e-20	-0.471268	-2.12382	2.33352e-11	-0.243336	-1.93571
56698731	chr1:56698731:T:C	4.68395e-22	-0.981687	-4.84864e-09	2.08114e-19	-0.897539	-4.84864e-09	7.72745e-11	-0.981649	-4.84864e-09
56698938	chr1:56698938:A:G	1.20224e-22	-0.266444	-2.0752	3.76079e-20	-0.49246	-2.11595	2.3039e-11	-0.266367	-1.92546
56699654	chr1:56699654:G:A	1.67961e-23	-2.2136	-2.09625	6.4079e-21	-2.21322	-2.16488	2.54502e-12	-2.2136	-2.18127
56699754	chr1:56699754:C:T	1.34129e-22	-7.39038e-10	-2.2322	5.7985e-20	-7.39038e-10	-2.17544	2.43379e-11	-7.39038e-10	-2.13698
56700027	chr1:56700027:T:G	1.52014e-21	-7.39038e-10	0.195556	3.64181e-19	-7.39038e-10	-0.337976	1.82371e-10	-7.39038e-10	-0.122971
56700139	chr1:56700139:A:G	2.9936e-23	-1.48941	-2.24253	1.38665e-20	-1.33055	-2.2756	4.96787e-12	-1.48937	-2.23665
56700634	chr1:56700634:T:C	3.44525e-22	-7.39038e-10	-1.28883	1.1356e-19	-7.39038e-10	-1.50329	5.86778e-11	-7.39038e-10	-1.25695
56700901	chr1:56700901:C:T	4.89943e-22	-0.936711	-4.84864e-09	2.18157e-19	-0.850414	-4.84864e-09	8.08294e-11	-0.936672	-4.84864e-09
56701144	chr1:56701144:T:C	1.2163e-22	-7.39038e-10	-2.33002	4.95725e-20	-7.39038e-10	-2.33219	2.01001e-11	-7.39038e-10	-2.32829
56701196	chr1:56701196:A:T	1.88526e-23	-2.13547	-2.05887	7.02449e-21	-2.08893	-2.1973	3.2298e-12	-2.13548	-2.02111
56701264	chr1:56701264:G:A	1.56552e-22	-7.39038e-10	-2.07761	6.00009e-20	-7.39038e-10	-2.14127	2.35676e-11	-7.39038e-10	-2.16914
56701629	chr1:56701629:G:T	2.02254e-23	-1.81773	-2.30633	7.74188e-21	-1.89924	-2.28975	3.8466e-12	-1.81768	-2.16414
56701687	chr1:56701687:C:T	2.7562e-22	-7.39038e-10	-1.51198	1.15685e-19	-7.39038e-10	-1.48476	3.21825e-11	-7.39038e-10	-1.85759
56701717	chr1:56701717:A:G	3.03156e-23	-1.45583	-2.2635	1.42116e-20	-1.29147	-2.29011	5.0331e-12	-1.45579	-2.25718
56702039	chr1:56702039:T:C	2.4041e-21	-7.39038e-10	0.653929	7.33583e-19	-7.39038e-10	0.362313	3.80166e-10	-7.39038e-10	0.611596
56702114	chr1:56702114:A:G	2.37563e-21	-7.39038e-10	0.642017	7.26393e-19	-7.39038e-10	0.352464	3.76395e-10	-7.39038e-10	0.601627
56702296	chr1:56702296:C:T	3.06799e-23	-2.08175	-1.62564	1.45651e-20	-2.01951	-1.53749	4.97229e-12	-2.08174	-1.64339
56702308	chr1:56702308:C:T	5.59729e-23	-2.19589	-0.910247	1.72954e-20	-2.20878	-1.17641	6.75699e-12	-2.19589	-1.22254
56702329	chr1:56702329:T:C	1.1065e-22	-0.196643	-2.22798	5.35595e-20	0.00172241	-2.25656	1.8574e-11	-0.196555	-2.2107
56702363	chr1:56702363:G:A	2.34236e-22	-1.9824	0.307733	5.4263e-20	-2.11678	-0.125	3.97473e-11	-1.98241	0.335942
56702388	chr1:56702388:T:G	1.31109e-22	-0.220311	-2.03466	4.07272e-20	-0.449665	-2.07907	2.5368e-11	-0.220232	-1.87529
56702680	chr1:56702680:G:A	1.76238e-23	-2.07698	-2.18477	6.5829e-21	-2.12631	-2.22484	2.55683e-12	-2.07696	-2.31329
56702901	chr1:56702901:A:G	2.38513e-21	-7.39038e-10	0.646007	7.27967e-19	-7.39038e-10	0.354628	3.77246e-10	-7.39038e-10	0.603884
56703131	chr1:56703131:A:G	3.44427e-23	-1.32539	-2.26632	1.63728e-20	-1.14741	-2.29259	5.70685e-12	-1.32534	-2.262
56703752	chr1:56703752:A:G	3.94433e-23	-2.19316	-1.26298	1.2153e-20	-2.20823	-1.52983	4.88935e-12	-2.19316	-1.54879
56703792	chr1:56703792:C:A	1.58775e-22	-2.06351	-4.84864e-09	6.55433e-20	-2.05292	-4.84864e-09	2.61932e-11	-2.06351	-4.84864e-09
56703860	chr1:56703860:A:G	1.42573e-22	-2.17114	-4.84864e-09	5.80334e-20	-2.17461	-4.84864e-09	2.35204e-11	-2.17114	-4.84864e-09
56704556	chr1:56704556:T:C	4.93079e-23	-2.19799	-1.03492	1.51081e-20	-2.21052	-1.30987	5.86373e-12	-2.198	-1.36223
56704705	chr1:56704705:AATC:A	3.28768e-23	-2.0251	-1.61313	1.58207e-20	-1.9511	-1.52321	5.34177e-12	-2.02509	-1.62837
56705001	chr1:56705001:C:G	2.6648e-22	-1.5457	-4.84864e-09	1.01133e-19	-1.61919	-4.84864e-09	4.39601e-11	-1.54573	-4.84864e-09
56705723	chr1:56705723:A:G	1.46164e-22	-2.14627	-4.84864e-09	5.93417e-20	-2.15232	-4.84864e-09	2.41128e-11	-2.14627	-4.84864e-09
56706480	chr1:56706480:A:C	4.47795e-22	-7.39038e-10	-1.02666	1.52652e-19	-7.39038e-10	-1.20747	7.52062e-11	-7.39038e-10	-1.00878
56706682	chr1:56706682:C:A	1.03664e-21	-7.39038e-10	-0.187255	2.93264e-19	-7.39038e-10	-0.554555	1.4311e-10	-7.39038e-10	-0.3654
56707388	chr1:56707388:C:T	3.24238e-22	-1.34952	-4.84864e-09	1.52154e-19	-1.21073	-4.84864e-09	5.34914e-11	-1.34949	-4.84864e-09
56707918	chr1:56707918:A:G	2.89612e-22	-1.46246	-4.84864e-09	1.34674e-19	-1.33277	-4.84864e-09	4.7779e-11	-1.46243	-4.84864e-09
56708266	chr1:56708266:C:T	1.24759e-22	-7.39038e-10	-2.30461	5.29478e-20	-7.39038e-10	-2.26632	2.17884e-11	-7.39038e-10	-2.24763
56708590	chr1:56708590:C:T	2.89538e-23	-1.52	-2.2453	1.30137e-20	-1.38183	-2.2878	5.14013e-12	-1.51994	-2.172
56708615	chr1:56708615:A:G	5.66447e-23	-1.10818	-1.98602	1.58487e-20	-1.41287	-2.05967	8.40068e-12	-1.10822	-2.09249
56708744	chr1:56708744:G:T	1.46271e-21	-7.39038e-10	0.157049	3.46098e-19	-7.39038e-10	-0.388904	1.74021e-10	-7.39038e-10	-0.169837
56709444	chr1:56709444:T:C	1.8889e-22	-1.88983	-4.84864e-09	8.13546e-20	-1.83681	-4.84864e-09	3.11616e-11	-1.88983	-4.84864e-09
56709485	chr1:56709485:A:C	2.19104e-22	-2.01412	0.272667	5.18252e-20	-2.13731	-0.150439	3.79076e-11	-2.01413	0.320269
56709549	chr1:56709549:T:C	4.8896e-22	-7.39038e-10	-0.938718	1.64577e-19	-7.39038e-10	-1.13225	8.02289e-11	-7.39038e-10	-0.94413
56709885	chr1:56709885:G:A	9.68829e-22	-7.39038e-10	-0.254912	2.75758e-19	-7.39038e-10	-0.616102	1.34135e-10	-7.39038e-10	-0.430166
56710720	chr1:56710720:T:C	1.58255e-23	-2.15019	-2.21919	6.09674e-21	-2.18733	-2.24054	2.95139e-12	-2.15018	-2.09656
56711571	chr1:56711571:C:A	1.42605e-22	-1.62363	-0.547291	2.84855e-20	-1.8045	-1.08173	2.49556e-11	-1.62363	-0.48828
56711715	chr1:56711715:T:A	5.29932e-23	-0.950333	-2.2105	1.59053e-20	-1.26239	-2.20658	1.01844e-11	-0.950271	-2.05788
56712116	chr1:56712116:G:A	1.69478e-22	-1.96221	-0.036069	4.56093e-20	-2.08868	-0.32684	2.94628e-11	-1.96222	0.0163342
56712329	chr1:56712329:C:T	1.37696e-22	-7.39038e-10	-2.20595	5.36106e-20	-7.39038e-10	-2.25388	2.12395e-11	-7.39038e-10	-2.27315
56712481	chr1:56712481:TA:T	1.53091e-22	-7.39038e-10	-2.09997	7.70181e-20	-7.39038e-10	-1.89159	2.90488e-11	-7.39038e-10	-1.96004
56712972	chr1:56712972:G:A	1.49193e-22	-7.39038e-10	-2.12576	6.38492e-20	-7.39038e-10	-2.0791	2.7191e-11	-7.39038e-10	-2.02613
56713552	chr1:56713552:A:G	1.37442e-22	-2.2078	-4.84864e-09	5.66486e-20	-2.19876	-4.84864e-09	2.2674e-11	-2.2078	-4.84864e-09
56713714	chr1:56713714:T:C	1.74878e-22	-7.39038e-10	-1.96691	8.75473e-20	-7.39038e-10	-1.76345	4.54874e-11	-7.39038e-10	-1.51158
56713782	chr1:56713782:T:C	1.83303e-22	-7.39038e-10	-1.91986	5.36821e-20	-7.39038e-10	-2.25255	2.08759e-11	-7.39038e-10	-2.29042
56714399	chr1:56714399:T:G	1.39957e-23	-2.20811	-2.28414	6.12764e-21	-2.14794	-2.27488	2.72303e-12	-2.20812	-2.11915
56715194	chr1:56715194:A:G	1.4895e-23	-2.13159	-2.29838	5.52792e-21	-2.2108	-2.31501	2.37313e-12	-2.13161	-2.3332
56715409	chr1:56715409:A:G	2.34703e-22	-7.39038e-10	-1.67268	1.10178e-19	-7.39038e-10	-1.53353	4.76999e-11	-7.39038e-10	-1.46409
56715565	chr1:56715565:T:C	7.69956e-23	-1.52888	-1.25837	2.4736e-20	-1.58392	-1.44344	6.80416e-12	-1.52893	-1.88255
56715648	chr1:56715648:A:G	3.25764e-23	-1.53915	-2.10827	1.99977e-20	-1.07568	-2.16433	4.37841e-12	-1.53912	-2.31321
56716075	chr1:56716075:A:G	2.73738e-22	-1.51883	-4.84864e-09	1.29918e-19	-1.36872	-4.84864e-09	4.51567e-11	-1.51887	-4.84864e-09
56716289	chr1:56716289:G:A	2.99088e-22	-7.39038e-10	-1.43026	1.35394e-19	-7.39038e-10	-1.32743	6.26423e-11	-7.39038e-10	-1.19157
56716408	chr1:56716408:G:T	1.69197e-22	-7.39038e-10	-1.99994	6.81749e-20	-7.39038e-10	-2.01355	3.20516e-11	-7.39038e-10	-1.86167
56717129	chr1:56717129:G:A	3.60566e-22	-7.39038e-10	-1.24333	1.69654e-19	-7.39038e-10	-1.10187	7.42354e-11	-7.39038e-10	-1.02177
56717149	chr1:56717149:T:G	1.51649e-22	-2.10943	-4.84864e-09	6.08962e-20	-2.12646	-4.84864e-09	2.50174e-11	-2.10944	-4.84864e-09
56717368	chr1:56717368:G:A	3.69565e-23	-1.28266	-2.2386	1.29943e-20	-1.46495	-2.20616	5.82206e-12	-1.28273	-2.28463
56717442	chr1:56717442:C:T	2.44485e-23	-1.91193	-2.0225	7.80677e-21	-2.08473	-2.0959	3.48091e-12	-1.91195	-2.16977
56717454	chr1:56717454:C:T	2.78624e-23	-2.15252	-1.6512	1.24835e-20	-2.11058	-1.60064	4.03046e-12	-2.15252	-1.78261
56717941	chr1:56717941:C:T	1.6175e-23	-2.21335	-2.13419	6.378e-21	-2.20817	-2.1746	2.70912e-12	-2.21335	-2.11904
56718171	chr1:56718171:T:G	5.02568e-22	-0.91127	-4.84864e-09	1.99682e-19	-0.9389	-4.84864e-09	8.29141e-11	-0.911208	-4.84864e-09
56718763	chr1:56718763:A:G	7.76908e-23	-2.21359	-0.564676	2.75239e-20	-2.17176	-0.748809	8.73685e-12	-2.21359	-0.947878
56718792	chr1:56718792:T:G	4.34366e-23	-1.58393	-1.77576	1.48834e-20	-1.58552	-1.94987	4.57533e-12	-1.58397	-2.22437
56719667	chr1:56719667:T:C	7.73714e-23	-2.21381	-0.568574	2.73199e-20	-2.17922	-0.748797	8.9115e-12	-2.21381	-0.927862
56720081	chr1:56720081:A:G	1.43061e-22	-7.39038e-10	-2.16773	5.38128e-20	-7.39038e-10	-2.25012	2.28653e-11	-7.39038e-10	-2.19939
56720104	chr1:56720104:T:C	3.17904e-22	-7.39038e-10	-1.36925	1.09515e-19	-7.39038e-10	-1.53957	5.19701e-11	-7.39038e-10	-1.37835
56720145	chr1:56720145:A:G	5.22688e-23	-1.74502	-1.42958	1.7692e-20	-1.76632	-1.59619	4.81446e-12	-1.74506	-2.01233
56720786	chr1:56720786:G:C	2.37704e-22	-7.39038e-10	-1.65997	9.79454e-20	-7.39038e-10	-1.65122	3.66546e-11	-7.39038e-10	-1.72747
56720975	chr1:56720975:G:A	1.96471e-22	-1.85049	-4.84864e-09	8.70259e-20	-1.76942	-4.84864e-09	3.24132e-11	-1.85045	-4.84864e-09
56722111	chr1:56722111:T:G	2.54234e-22	-7.39038e-10	-1.59275	1.01885e-19	-7.39038e-10	-1.61178	3.71032e-11	-7.39038e-10	-1.71531
56722671	chr1:56722671:A:G	2.46867e-20	-7.39038e-10	2.98302	1.33539e-17	-7.39038e-10	3.26394	3.12861e-09	-7.39038e-10	2.71933
56722863	chr1:56722863:C:A	6.24219e-23	-2.04727	-0.94981	2.25348e-20	-2.15693	-0.963641	1.13429e-11	-2.0473	-0.853129
56723711	chr1:56723711:C:T	1.81036e-22	-1.9323	-4.84864e-09	7.92718e-20	-1.86274	-4.84864e-09	2.98668e-11	-1.93227	-4.84864e-09
56723826	chr1:56723826:C:T	4.47e-23	-2.21131	-1.11971	1.90149e-20	-2.20017	-1.09024	5.93649e-12	-2.21131	-1.33658
56723848	chr1:56723848:T:TAC	3.34474e-23	-1.57994	-2.04108	1.70087e-20	-1.34003	-2.06187	7.09071e-12	-1.57997	-1.79026
56723990	chr1:56723990:T:A	5.24274e-23	-1.96811	-1.20346	2.46229e-20	-1.86993	-1.16202	5.29183e-12	-1.96812	-1.69473
56724063	chr1:56724063:TC:T	4.24851e-23	-1.22419	-2.15766	2.34863e-20	-0.909128	-2.17008	8.68242e-12	-1.22422	-1.9435
56724120	chr1:56724120:A:G	2.83089e-23	-2.12188	-1.66594	1.30807e-20	-1.95272	-1.71177	6.70051e-12	-2.1219	-1.30493
56724249	chr1:56724249:T:G	1.26682e-22	-7.39038e-10	-2.28932	4.95137e-20	-7.39038e-10	-2.33338	2.04521e-11	-7.39038e-10	-2.31093
56725112	chr1:56725112:G:A	1.42862e-22	-2.16912	-4.84864e-09	5.95024e-20	-2.14961	-4.84864e-09	2.35682e-11	-2.16911	-4.84864e-09
56725471	chr1:56725471:T:G	4.2572e-22	-1.07722	-4.84864e-09	1.69916e-19	-1.10032	-4.84864e-09	7.02321e-11	-1.07721	-4.84864e-09
56725948	chr1:56725948:C:T	7.17188e-23	-0.917662	-1.94058	4.11528e-20	-0.531718	-1.98662	1.52579e-11	-0.917707	-1.68621
56726267	chr1:56726267:C:T	3.67141e-23	-2.20439	-1.32345	1.55842e-20	-2.18645	-1.30292	4.91898e-12	-2.20439	-1.53153
56726680	chr1:56726680:TAAA:T	3.30135e-23	-2.20111	-1.43297	1.40005e-20	-2.18054	-1.41599	4.52253e-12	-2.20111	-1.61883
56727174	chr1:56727174:T:C	2.23693e-23	-2.20875	-1.81456	8.40134e-21	-2.20409	-1.90315	3.05974e-12	-2.20875	-2.00193
56727175	chr1:56727175:G:A	6.24674e-23	-0.998626	-1.99773	3.59658e-20	-0.623364	-2.0297	1.34395e-11	-0.99867	-1.73215
56727406	chr1:56727406:T:C	5.42628e-23	-0.971109	-2.16605	3.15706e-20	-0.594905	-2.1885	1.09445e-11	-0.971153	-1.96502
56728199	chr1:56728199:T:G	2.87714e-23	-2.06185	-1.70977	1.38198e-20	-1.84742	-1.7621	6.76117e-12	-2.06187	-1.35595
56728290	chr1:56728290:G:T	5.96164e-23	-0.89276	-2.15031	3.50368e-20	-0.50516	-2.17407	1.20416e-11	-0.892805	-1.94784
56728594	chr1:56728594:A:G	2.09565e-23	-1.89074	-2.19781	9.81078e-21	-1.7988	-2.15335	4.49391e-12	-1.89076	-1.93553
56728661	chr1:56728661:T:C	6.12222e-22	-7.39038e-10	-0.713904	2.34308e-19	-7.39038e-10	-0.778989	6.97884e-11	-7.39038e-10	-1.08354
56728701	chr1:56728701:C:G	2.35252e-22	-7.39038e-10	-1.67034	9.4849e-20	-7.39038e-10	-1.68334	3.61789e-11	-7.39038e-10	-1.74054
56729003	chr1:56729003:G:A	1.3721e-22	-2.20949	-4.84864e-09	5.62438e-20	-2.20593	-4.84864e-09	2.26355e-11	-2.20949	-4.84864e-09
56729120	chr1:56729120:T:G	7.0451e-23	-0.956982	-1.9191	2.95932e-20	-0.904297	-1.94379	1.11713e-11	-0.956993	-1.95867
56729321	chr1:56729321:G:A	3.78692e-23	-2.20337	-1.29349	1.64305e-20	-2.18413	-1.25236	5.14043e-12	-2.20337	-1.48851
56730012	chr1:56730012:T:G	4.50251e-23	-2.1197	-1.20408	1.62577e-20	-2.20074	-1.24632	9.80615e-12	-2.11972	-0.926287
56730126	chr1:56730126:AAAGG:A	2.29214e-22	-7.39038e-10	-1.69634	9.64138e-20	-7.39038e-10	-1.66698	3.36001e-11	-7.39038e-10	-1.81449
56730596	chr1:56730596:A:T	6.41144e-23	-0.925747	-2.04458	3.78757e-20	-0.534246	-2.06707	1.37318e-11	-0.925791	-1.78351
56730768	chr1:56730768:C:T	1.37021e-22	-2.21087	-4.84864e-09	5.72201e-20	-2.18872	-4.84864e-09	2.26044e-11	-2.21087	-4.84864e-09
56731028	chr1:56731028:A:T	1.87522e-22	-1.8971	-4.84864e-09	7.66694e-20	-1.89612	-4.84864e-09	3.09359e-11	-1.89709	-4.84864e-09
56731095	chr1:56731095:A:G	1.55345e-22	-2.08535	-4.84864e-09	6.66236e-20	-2.03657	-4.84864e-09	2.56281e-11	-2.08533	-4.84864e-09
56731249	chr1:56731249:G:A	1.56135e-22	-2.08028	-4.84864e-09	6.18141e-20	-2.1115	-4.84864e-09	2.57572e-11	-2.0803	-4.84864e-09
56731380	chr1:56731380:A:G	1.49069e-22	-7.39038e-10	-2.12659	5.95076e-20	-7.39038e-10	-2.14952	2.40254e-11	-7.39038e-10	-2.1499
56731769	chr1:56731769:A:G	3.26505e-23	-2.13715	-1.50799	1.41333e-20	-2.10406	-1.48303	4.46981e-12	-2.13716	-1.69451
56731926	chr1:56731926:A:G	7.66087e-23	-0.811509	-1.98078	4.53695e-20	-0.407289	-2.0135	1.65229e-11	-0.811555	-1.71271
56732216	chr1:56732216:G:T	1.84128e-22	-1.91537	-4.84864e-09	7.12282e-20	-1.96974	-4.84864e-09	3.03761e-11	-1.91536	-4.84864e-09
56732369	chr1:56732369:T:C	4.94949e-23	-0.901573	-2.32756	1.22931e-20	-1.39465	-2.33194	8.85643e-12	-0.901627	-2.24624
56733159	chr1:56733159:G:A	1.7866e-23	-2.18401	-2.06409	6.86724e-21	-2.17235	-2.13652	2.48703e-12	-2.184	-2.23392
56733464	chr1:56733464:C:T	2.22155e-22	-7.39038e-10	-1.72763	9.13752e-20	-7.39038e-10	-1.72065	3.22959e-11	-7.39038e-10	-1.85407
56733532	chr1:56733532:C:T	1.46573e-22	-2.14348	-4.84864e-09	5.96129e-20	-2.14776	-4.84864e-09	2.41802e-11	-2.14348	-4.84864e-09
56733779	chr1:56733779:A:C	1.99733e-22	-2.02796	0.193938	7.86957e-20	-2.07695	0.206912	2.61559e-11	-2.02795	-0.0369851
56734317	chr1:56734317:AGATGGGTCTCCTGAATACAGCACACT:A	1.40719e-22	-1.63005	-0.554185	6.15667e-20	-1.50852	-0.606988	2.76782e-11	-1.63004	-0.378326
56734408	chr1:56734408:C:T	2.35356e-22	-1.6699	-4.84864e-09	9.16252e-20	-1.71792	-4.84864e-09	3.88268e-11	-1.6699	-4.84864e-09
56734931	chr1:56734931:T:C	3.23836e-22	-7.39038e-10	-1.35076	1.2505e-19	-7.39038e-10	-1.40691	3.866e-11	-7.39038e-10	-1.67421
56734971	chr1:56734971:C:T	2.37219e-21	-7.39038e-10	0.640568	5.93333e-19	-7.39038e-10	0.150129	1.6991e-10	-7.39038e-10	-0.193744
56735974	chr1:56735974:C:A	3.20443e-22	-7.39038e-10	-1.3613	1.23163e-19	-7.39038e-10	-1.42212	3.69346e-11	-7.39038e-10	-1.71986
56736055	chr1:56736055:C:T	4.51215e-23	-2.15383	-1.16781	1.64419e-20	-2.02984	-1.40596	5.46114e-12	-2.15382	-1.47754
56736198	chr1:56736198:T:C	1.55252e-23	-2.20314	-2.1854	6.27688e-21	-2.21199	-2.18677	2.87295e-12	-2.20314	-2.07053
56736335	chr1:56736335:G:C	4.25072e-23	-1.98163	-1.3997	1.50728e-20	-2.01341	-1.50933	3.69552e-12	-1.98158	-2.04031
56736864	chr1:56736864:A:G	1.45409e-22	-2.15145	-4.84864e-09	5.96009e-20	-2.14796	-4.84864e-09	2.39883e-11	-2.15145	-4.84864e-09
56737338	chr1:56737338:T:C	2.76666e-20	2.21741	0.879566	3.98846e-18	1.30237	0.753165	2.45059e-09	2.21742	0.257655
56737547	chr1:56737547:A:G	5.1118e-22	-0.894278	-4.84864e-09	1.88224e-19	-0.997997	-4.84864e-09	8.43334e-11	-0.894236	-4.84864e-09
56737553	chr1:56737553:A:G	1.37953e-23	-2.20135	-2.30533	5.62e-21	-2.21087	-2.29842	2.45995e-12	-2.20135	-2.22752
56737828	chr1:56737828:T:C	2.26527e-21	0.322966	0.271483	4.52304e-19	-0.335773	0.2145	2.36801e-10	0.32294	-0.184735
56737941	chr1:56737941:C:T	1.2331e-22	-7.39038e-10	-2.3163	5.0005e-20	-7.39038e-10	-2.3235	2.00008e-11	-7.39038e-10	-2.33324
56737998	chr1:56737998:C:A	2.03355e-22	-7.39038e-10	-1.81605	8.41282e-20	-7.39038e-10	-1.80329	3.00694e-11	-7.39038e-10	-1.9255
56738056	chr1:56738056:C:A	1.22541e-22	-7.39038e-10	-2.32255	4.97626e-20	-7.39038e-10	-2.32836	2.00031e-11	-7.39038e-10	-2.33313
56738424	chr1:56738424:G:C	2.84802e-23	-1.67487	-2.10691	1.203e-20	-1.63916	-2.10907	4.52448e-12	-1.67489	-2.14462
56738879	chr1:56738879:G:A	1.28973e-22	-7.39038e-10	-2.2714	5.51207e-20	-7.39038e-10	-2.2261	2.13656e-11	-7.39038e-10	-2.26723
56739667	chr1:56739667:C:T	6.42841e-23	-1.78233	-1.18536	2.11849e-20	-1.9494	-1.23294	5.0064e-12	-1.7823	-1.936
56739867	chr1:56739867:A:G	1.97701e-22	-7.39038e-10	-1.84424	8.50058e-20	-7.39038e-10	-1.79291	3.19046e-11	-7.39038e-10	-1.86626
56739900	chr1:56739900:T:C	4.74401e-22	-7.39038e-10	-0.968946	1.82272e-19	-7.39038e-10	-1.03013	5.31871e-11	-7.39038e-10	-1.3552
56739922	chr1:56739922:A:G	4.15359e-23	-2.00096	-1.40349	1.47154e-20	-2.0313	-1.51543	3.6151e-12	-2.00092	-2.04298
56740471	chr1:56740471:C:A	1.22091e-22	-7.39038e-10	-2.32623	5.02007e-20	-7.39038e-10	-2.3196	2.08438e-11	-7.39038e-10	-2.29196
56741711	chr1:56741711:C:T	3.45709e-23	-2.14881	-1.43918	1.12012e-20	-2.20803	-1.61157	4.41756e-12	-2.14882	-1.69461
56741841	chr1:56741841:A:G	8.51557e-23	-0.583197	-2.10332	5.28127e-20	-0.167842	-2.10103	1.73541e-11	-0.583213	-1.89197
56741843	chr1:56741843:C:A	3.55713e-23	-2.14726	-1.4122	1.15096e-20	-2.20759	-1.58485	4.54461e-12	-2.14727	-1.6678
56742515	chr1:56742515:C:T	1.60751e-22	-2.05114	-4.84864e-09	7.28881e-20	-1.9467	-4.84864e-09	2.65195e-11	-2.05113	-4.84864e-09
56742749	chr1:56742749:C:G	5.84305e-23	-2.03146	-1.0317	1.68296e-20	-2.15424	-1.25825	6.89034e-12	-2.03149	-1.36741
56743139	chr1:56743139:T:C	2.52888e-22	-7.39038e-10	-1.59805	1.05128e-19	-7.39038e-10	-1.58045	3.13053e-11	-7.39038e-10	-1.88523
56743178	chr1:56743178:A:T	1.59067e-20	2.14287	0.400633	2.51035e-18	1.61187	-0.0193139	1.80495e-09	2.14284	0.0264385
56744085	chr1:56744085:A:G	1.33712e-22	-7.39038e-10	-2.23531	6.00604e-20	-7.39038e-10	-2.14028	2.22055e-11	-7.39038e-10	-2.22867
56745321	chr1:56745321:C:T	1.86125e-23	-1.8857	-2.32147	7.64263e-21	-1.8725	-2.32939	3.05499e-12	-1.88571	-2.32653
56745531	chr1:56745531:C:G	1.3961e-22	-0.402976	-1.78917	5.62773e-20	-0.320567	-1.88477	2.17211e-11	-0.402927	-1.8478
56745726	chr1:56745726:T:C	3.82249e-23	-1.19291	-2.2946	2.06504e-20	-0.940964	-2.26693	7.40278e-12	-1.19294	-2.13422
56746251	chr1:56746251:T:C	1.54427e-22	-7.39038e-10	-2.09128	6.00922e-20	-7.39038e-10	-2.13975	2.55859e-11	-7.39038e-10	-2.08697
56746260	chr1:56746260:G:A	2.11186e-22	-1.77826	-4.84864e-09	8.66522e-20	-1.77373	-4.84864e-09	3.48398e-11	-1.77825	-4.84864e-09
56746303	chr1:56746303:C:T	2.87252e-23	-2.18106	-1.59217	1.17657e-20	-2.15675	-1.6137	5.61255e-12	-2.18107	-1.42294
56746375	chr1:56746375:C:T	1.37187e-21	0.0929327	-4.84864e-09	3.44682e-19	-0.393006	-4.84864e-09	2.2631e-10	0.0928933	-4.84864e-09
56746564	chr1:56746564:A:T	1.33366e-22	-7.39038e-10	-2.2379	5.33978e-20	-7.39038e-10	-2.25786	2.19068e-11	-7.39038e-10	-2.24222
56746923	chr1:56746923:C:T	2.17935e-23	-1.79649	-2.2529	7.81013e-21	-1.89098	-2.28923	3.36451e-12	-1.79647	-2.31926
56747047	chr1:56747047:C:T	9.42194e-21	1.64398	0.375821	9.60346e-19	0.804526	-0.172859	8.33093e-10	1.64397	-0.247843
56747198	chr1:56747198:G:A	4.22107e-23	-2.19305	-1.19528	1.50323e-20	-2.16509	-1.36033	8.00622e-12	-2.19305	-1.05575
56747200	chr1:56747200:A:G	1.23118e-22	-7.39038e-10	-2.31785	5.02993e-20	-7.39038e-10	-2.31764	2.03901e-11	-7.39038e-10	-2.31396
56747231	chr1:56747231:A:G	1.23115e-22	-7.39038e-10	-2.31788	5.03017e-20	-7.39038e-10	-2.31759	2.03855e-11	-7.39038e-10	-2.31419
56747321	chr1:56747321:T:C	8.63878e-22	-0.369568	-4.84864e-09	3.04658e-19	-0.516438	-4.84864e-09	1.42515e-10	-0.369565	-4.84864e-09
56747429	chr1:56747429:C:T	9.29295e-21	1.60301	0.403006	9.46773e-19	0.767327	-0.149895	8.32305e-10	1.603	-0.207819
56747544	chr1:56747544:G:A	4.54096e-23	-2.18248	-1.1328	1.61506e-20	-2.14952	-1.30415	8.58126e-12	-2.18248	-0.996956
56747702	chr1:56747702:A:G	6.96696e-23	-2.18822	-0.699018	2.54681e-20	-2.17081	-0.82739	1.07165e-11	-2.18822	-0.769009
56747723	chr1:56747723:T:A	3.99426e-23	-2.18679	-1.25677	1.43123e-20	-2.15572	-1.41879	7.53909e-12	-2.18679	-1.12213
56747798	chr1:56747798:G:C	4.79497e-22	-0.958263	-4.84864e-09	1.74743e-19	-1.07231	-4.84864e-09	7.91062e-11	-0.958222	-4.84864e-09
56748080	chr1:56748080:C:A	2.311e-21	-7.39038e-10	0.614438	7.96109e-19	-7.39038e-10	0.444109	4.1937e-10	-7.39038e-10	0.709741
56748313	chr1:56748313:C:G	4.56998e-23	-2.20541	-1.10349	1.58004e-20	-2.18549	-1.2901	8.56557e-12	-2.20541	-0.97585
56748554	chr1:56748554:T:C	1.5328e-22	-7.39038e-10	-2.09873	5.77324e-20	-7.39038e-10	-2.17981	2.40108e-11	-7.39038e-10	-2.15051
56748671	chr1:56748671:C:A	9.17889e-22	-0.308923	-4.84864e-09	3.18728e-19	-0.471289	-4.84864e-09	1.51425e-10	-0.308923	-4.84864e-09
56748953	chr1:56748953:G:A	4.28027e-23	-2.18965	-1.18475	1.52337e-20	-2.1595	-1.35261	8.1051e-12	-2.18965	-1.04687
56749867	chr1:56749867:G:A	1.64127e-22	-7.39038e-10	-2.03036	5.96034e-20	-7.39038e-10	-2.14791	2.2855e-11	-7.39038e-10	-2.19985
```
