## Supplementary material for "Characterization of shared and ancestry-specific signals driving complex traits using multi-ancestry fine-mapping": susiex_nc1.cs80.snp

```
BP	SNP
61990310	chr1:61990310:G:A
61990342	chr1:61990342:G:A
61990376	chr1:61990376:G:A
61990969	chr1:61990969:C:G
61991089	chr1:61991089:A:T
61991099	chr1:61991099:C:T
61991164	chr1:61991164:C:T
61991424	chr1:61991424:A:T
61991483	chr1:61991483:C:T
61991616	chr1:61991616:C:A
61991861	chr1:61991861:A:G
61992040	chr1:61992040:T:C
61992181	chr1:61992181:G:A
61992306	chr1:61992306:T:C
61992408	chr1:61992408:A:G
61992603	chr1:61992603:AT:A
61992791	chr1:61992791:G:A
61993349	chr1:61993349:C:T
61993486	chr1:61993486:A:G
61993586	chr1:61993586:T:C
61993699	chr1:61993699:C:A
61993805	chr1:61993805:A:C
61993832	chr1:61993832:T:C
61993932	chr1:61993932:G:A
61994135	chr1:61994135:C:T
61994362	chr1:61994362:A:G
61994442	chr1:61994442:T:C
61994615	chr1:61994615:C:T
61994619	chr1:61994619:A:G
61995326	chr1:61995326:C:T
61995630	chr1:61995630:C:G
61995855	chr1:61995855:C:T
61995894	chr1:61995894:G:A
61996213	chr1:61996213:T:C
61996427	chr1:61996427:G:A
61996489	chr1:61996489:A:G
61996653	chr1:61996653:G:A
61996770	chr1:61996770:T:G
61996931	chr1:61996931:G:A
61996989	chr1:61996989:G:A
61997067	chr1:61997067:G:A
61997092	chr1:61997092:T:TC
61997108	chr1:61997108:T:C
61997258	chr1:61997258:C:T
61997373	chr1:61997373:C:T
61997520	chr1:61997520:T:A
61997577	chr1:61997577:G:T
61997602	chr1:61997602:T:A
61997720	chr1:61997720:C:A
61998200	chr1:61998200:C:T
61998217	chr1:61998217:T:C
61998356	chr1:61998356:T:G
61998391	chr1:61998391:TTTTTA:T
61998431	chr1:61998431:C:T
61998462	chr1:61998462:G:A
61998591	chr1:61998591:G:A
61998609	chr1:61998609:AAAG:A
61998781	chr1:61998781:T:C
61999114	chr1:61999114:G:A
61999215	chr1:61999215:C:T
61999271	chr1:61999271:C:T
61999294	chr1:61999294:G:A
61999303	chr1:61999303:G:C
61999438	chr1:61999438:T:C
61999592	chr1:61999592:T:C
61999637	chr1:61999637:C:T
61999793	chr1:61999793:A:G
61999841	chr1:61999841:T:C
61999845	chr1:61999845:G:A
62000049	chr1:62000049:C:T
62000136	chr1:62000136:G:A
62000229	chr1:62000229:G:A
62000236	chr1:62000236:T:TGTGCA
62000240	chr1:62000240:C:T
62000248	chr1:62000248:G:A
62000305	chr1:62000305:G:A
62000443	chr1:62000443:C:T
62000564	chr1:62000564:G:A
62000623	chr1:62000623:G:A
62000640	chr1:62000640:T:C
62000687	chr1:62000687:AT:A
62000749	chr1:62000749:T:G
62000937	chr1:62000937:T:G
62000954	chr1:62000954:A:G
62000974	chr1:62000974:C:T
62001312	chr1:62001312:T:C
62001330	chr1:62001330:G:A
62001431	chr1:62001431:A:G
62001459	chr1:62001459:T:C
62001606	chr1:62001606:A:G
62001640	chr1:62001640:C:T
62002145	chr1:62002145:A:G
62002418	chr1:62002418:A:G
62002634	chr1:62002634:G:A
62002729	chr1:62002729:A:G
62002822	chr1:62002822:A:G
62002884	chr1:62002884:G:C
62002981	chr1:62002981:T:C
62003183	chr1:62003183:T:C
62003345	chr1:62003345:T:C
62003666	chr1:62003666:T:G
62003726	chr1:62003726:G:A
62003783	chr1:62003783:A:G
62003792	chr1:62003792:G:A
62003873	chr1:62003873:A:G
62003952	chr1:62003952:C:T
62003971	chr1:62003971:G:A
62004070	chr1:62004070:A:C
62004093	chr1:62004093:G:A
62004203	chr1:62004203:T:C
62004204	chr1:62004204:G:A
62004466	chr1:62004466:G:T
62004562	chr1:62004562:T:G
62004695	chr1:62004695:G:A
62004733	chr1:62004733:A:G
62004873	chr1:62004873:A:G
62004963	chr1:62004963:T:C
62004976	chr1:62004976:A:G
62005002	chr1:62005002:T:C
62005130	chr1:62005130:A:T
62005564	chr1:62005564:G:A
62005572	chr1:62005572:T:G
62005731	chr1:62005731:A:G
62005802	chr1:62005802:A:G
62005962	chr1:62005962:A:G
62005979	chr1:62005979:T:A
62006039	chr1:62006039:A:G
62006144	chr1:62006144:T:C
62006171	chr1:62006171:A:G
62006262	chr1:62006262:A:G
62006470	chr1:62006470:A:G
62006745	chr1:62006745:CA:C
62006835	chr1:62006835:C:T
62006849	chr1:62006849:T:C
62006958	chr1:62006958:G:A
62007447	chr1:62007447:T:C
62007655	chr1:62007655:C:G
62007679	chr1:62007679:G:A
62007946	chr1:62007946:A:G
62007977	chr1:62007977:T:C
62008310	chr1:62008310:C:T
62008479	chr1:62008479:C:T
62008656	chr1:62008656:G:A
62008978	chr1:62008978:T:C
62009237	chr1:62009237:A:G
62009391	chr1:62009391:A:G
62009555	chr1:62009555:G:A
62009589	chr1:62009589:AT:A
62009665	chr1:62009665:CA:C
62009827	chr1:62009827:G:T
62010225	chr1:62010225:T:G
62010801	chr1:62010801:C:T
62010910	chr1:62010910:C:T
62011090	chr1:62011090:T:C
62011132	chr1:62011132:G:A
62011160	chr1:62011160:G:A
62011310	chr1:62011310:T:C
62011321	chr1:62011321:G:A
62011420	chr1:62011420:G:A
62011574	chr1:62011574:C:T
62011825	chr1:62011825:G:A
62011854	chr1:62011854:G:T
62011970	chr1:62011970:C:T
62012059	chr1:62012059:G:A
62012086	chr1:62012086:C:T
62012195	chr1:62012195:A:C
62012246	chr1:62012246:T:C
62012275	chr1:62012275:A:G
62012396	chr1:62012396:G:A
62012697	chr1:62012697:CTT:C
62012969	chr1:62012969:G:C
62013305	chr1:62013305:C:T
62013445	chr1:62013445:A:G
62013514	chr1:62013514:G:T
62013632	chr1:62013632:G:C
62013731	chr1:62013731:A:G
62013862	chr1:62013862:T:C
62014159	chr1:62014159:G:A
62014245	chr1:62014245:G:A
62014434	chr1:62014434:G:T
62014722	chr1:62014722:A:G
62014835	chr1:62014835:A:G
62014925	chr1:62014925:T:C
62015312	chr1:62015312:A:G
62015537	chr1:62015537:G:A
62015840	chr1:62015840:G:T
62016194	chr1:62016194:C:T
62016300	chr1:62016300:A:G
62016629	chr1:62016629:A:G
62016817	chr1:62016817:A:G
62017121	chr1:62017121:T:C
62017155	chr1:62017155:C:A
62017215	chr1:62017215:C:T
62017914	chr1:62017914:C:T
62017927	chr1:62017927:G:A
62017951	chr1:62017951:A:G
62017985	chr1:62017985:C:T
62018002	chr1:62018002:T:C
62018099	chr1:62018099:T:C
62018122	chr1:62018122:G:T
62018143	chr1:62018143:T:C
62018715	chr1:62018715:T:C
62018790	chr1:62018790:G:A
62019206	chr1:62019206:T:C
62019449	chr1:62019449:G:A
62019511	chr1:62019511:T:G
62019523	chr1:62019523:A:T
62019768	chr1:62019768:A:AG
62019805	chr1:62019805:A:G
62019844	chr1:62019844:G:A
62019894	chr1:62019894:C:T
62020032	chr1:62020032:G:A
62020312	chr1:62020312:G:A
62020387	chr1:62020387:C:T
62020480	chr1:62020480:A:C
62020849	chr1:62020849:A:G
62020943	chr1:62020943:A:G
62020944	chr1:62020944:A:G
62020976	chr1:62020976:C:T
62021076	chr1:62021076:G:C
62021154	chr1:62021154:A:G
62021165	chr1:62021165:T:C
62021292	chr1:62021292:C:T
62021401	chr1:62021401:A:G
62021636	chr1:62021636:G:A
62021759	chr1:62021759:T:C
62022181	chr1:62022181:A:G
62022399	chr1:62022399:C:T
62022686	chr1:62022686:T:C
62022818	chr1:62022818:T:C
62022850	chr1:62022850:T:C
62022861	chr1:62022861:T:C
62023043	chr1:62023043:A:G
62023344	chr1:62023344:G:A
62023610	chr1:62023610:A:G
62023778	chr1:62023778:A:G
62023872	chr1:62023872:T:C
62024015	chr1:62024015:G:A
62024356	chr1:62024356:C:T
62025571	chr1:62025571:A:T
62025688	chr1:62025688:C:T
62026107	chr1:62026107:T:G
62026351	chr1:62026351:T:C
62026543	chr1:62026543:T:G
62026574	chr1:62026574:A:C
62026781	chr1:62026781:T:C
62026953	chr1:62026953:G:A
62027108	chr1:62027108:A:C
62027857	chr1:62027857:GGGA:G
62028005	chr1:62028005:A:T
62028331	chr1:62028331:G:C
62028516	chr1:62028516:C:T
62028550	chr1:62028550:G:A
62028670	chr1:62028670:T:C
62028783	chr1:62028783:A:T
62029189	chr1:62029189:C:T
62029198	chr1:62029198:T:A
62029232	chr1:62029232:G:C
62029820	chr1:62029820:A:G
62029894	chr1:62029894:A:C
62029999	chr1:62029999:G:C
62030220	chr1:62030220:T:A
62030369	chr1:62030369:G:A
62030391	chr1:62030391:T:C
62030484	chr1:62030484:A:G
62030518	chr1:62030518:A:AT
62030688	chr1:62030688:T:C
62030920	chr1:62030920:G:A
62031011	chr1:62031011:G:A
62031071	chr1:62031071:G:A
62031127	chr1:62031127:C:T
62031171	chr1:62031171:C:T
62031216	chr1:62031216:T:G
62031230	chr1:62031230:A:G
62031251	chr1:62031251:G:A
62031598	chr1:62031598:C:T
62031739	chr1:62031739:T:C
62031911	chr1:62031911:G:A
62031941	chr1:62031941:C:T
62031994	chr1:62031994:C:T
62032000	chr1:62032000:G:A
62032241	chr1:62032241:G:A
62032266	chr1:62032266:G:A
62032469	chr1:62032469:C:T
62032668	chr1:62032668:T:C
62032921	chr1:62032921:T:G
62033025	chr1:62033025:A:G
62033372	chr1:62033372:G:A
62033469	chr1:62033469:G:A
62033798	chr1:62033798:T:G
62033969	chr1:62033969:C:T
62034001	chr1:62034001:G:A
62034010	chr1:62034010:C:T
62034486	chr1:62034486:A:G
62034715	chr1:62034715:C:T
62034794	chr1:62034794:G:T
62034883	chr1:62034883:C:T
62035032	chr1:62035032:G:A
62035092	chr1:62035092:T:C
62035194	chr1:62035194:T:C
62035559	chr1:62035559:C:G
62035564	chr1:62035564:T:G
62035699	chr1:62035699:C:T
62036111	chr1:62036111:T:C
62037387	chr1:62037387:C:G
62037594	chr1:62037594:C:T
62037679	chr1:62037679:A:G
62038225	chr1:62038225:A:G
62038242	chr1:62038242:T:G
62038283	chr1:62038283:A:G
62038389	chr1:62038389:C:G
62038451	chr1:62038451:T:C
62038494	chr1:62038494:A:T
62038496	chr1:62038496:G:T
62038522	chr1:62038522:A:G
62038549	chr1:62038549:G:A
62038804	chr1:62038804:G:A
62039043	chr1:62039043:G:C
62039169	chr1:62039169:T:C
62039267	chr1:62039267:T:C
62039286	chr1:62039286:A:G
62039608	chr1:62039608:G:A
62039749	chr1:62039749:G:A
62039759	chr1:62039759:C:T
62039892	chr1:62039892:G:A
62039944	chr1:62039944:T:C
62040057	chr1:62040057:A:G
62040168	chr1:62040168:G:A
62040211	chr1:62040211:C:T
62040657	chr1:62040657:G:A
62040801	chr1:62040801:A:G
62040804	chr1:62040804:GT:G
62041297	chr1:62041297:G:A
62041330	chr1:62041330:T:C
62041363	chr1:62041363:G:A
62041398	chr1:62041398:G:A
62041927	chr1:62041927:C:A
62042316	chr1:62042316:C:T
62042362	chr1:62042362:C:T
62042447	chr1:62042447:A:G
62042472	chr1:62042472:T:C
62042658	chr1:62042658:A:T
62042659	chr1:62042659:A:T
62042950	chr1:62042950:C:T
62042956	chr1:62042956:T:C
62042980	chr1:62042980:A:G
62043000	chr1:62043000:A:G
62043017	chr1:62043017:T:C
62043265	chr1:62043265:G:A
62043444	chr1:62043444:A:G
62043450	chr1:62043450:T:C
62043699	chr1:62043699:G:A
62043753	chr1:62043753:G:A
62044241	chr1:62044241:T:C
62044448	chr1:62044448:G:A
62044482	chr1:62044482:A:T
62044785	chr1:62044785:C:T
62044912	chr1:62044912:T:C
62045039	chr1:62045039:G:A
62045114	chr1:62045114:G:A
62045153	chr1:62045153:G:A
62045346	chr1:62045346:T:A
62045695	chr1:62045695:G:A
62045755	chr1:62045755:A:C
62046062	chr1:62046062:C:T
62047326	chr1:62047326:G:A
62047567	chr1:62047567:A:G
62047585	chr1:62047585:G:A
62048173	chr1:62048173:A:G
62048266	chr1:62048266:G:T
62048272	chr1:62048272:C:T
62048610	chr1:62048610:T:G
62048757	chr1:62048757:G:T
62048927	chr1:62048927:T:C
62049096	chr1:62049096:T:C
62049178	chr1:62049178:A:G
62049303	chr1:62049303:G:T
62049331	chr1:62049331:A:G
62050064	chr1:62050064:G:A
62050195	chr1:62050195:G:T
62050330	chr1:62050330:A:G
62050503	chr1:62050503:C:T
62051633	chr1:62051633:T:G
62051879	chr1:62051879:G:A
62051958	chr1:62051958:T:G
62051985	chr1:62051985:A:G
62052072	chr1:62052072:G:A
62052250	chr1:62052250:A:G
62052275	chr1:62052275:C:T
62052404	chr1:62052404:G:T
62052412	chr1:62052412:C:G
62052787	chr1:62052787:T:C
62052827	chr1:62052827:C:A
62053049	chr1:62053049:C:T
62053908	chr1:62053908:A:G
62054152	chr1:62054152:C:A
62054163	chr1:62054163:A:G
62054164	chr1:62054164:G:A
62054316	chr1:62054316:T:C
62054458	chr1:62054458:C:T
62054606	chr1:62054606:A:G
62054776	chr1:62054776:G:A
62054838	chr1:62054838:A:C
62054915	chr1:62054915:C:T
62055278	chr1:62055278:C:T
62055633	chr1:62055633:T:C
62056067	chr1:62056067:C:T
62056610	chr1:62056610:G:A
62056612	chr1:62056612:T:C
62056711	chr1:62056711:G:A
62056800	chr1:62056800:T:C
62056984	chr1:62056984:G:T
62057115	chr1:62057115:A:G
62057144	chr1:62057144:A:G
62057296	chr1:62057296:G:T
62057551	chr1:62057551:A:G
62057562	chr1:62057562:G:A
62057985	chr1:62057985:A:C
62058330	chr1:62058330:T:C
62058359	chr1:62058359:G:A
62059228	chr1:62059228:A:G
62059509	chr1:62059509:C:T
62059595	chr1:62059595:T:A
62059866	chr1:62059866:A:G
62059969	chr1:62059969:A:T
62060107	chr1:62060107:C:T
62060147	chr1:62060147:C:T
62060761	chr1:62060761:C:T
62060803	chr1:62060803:G:A
62061097	chr1:62061097:TC:T
62061099	chr1:62061099:C:T
62061138	chr1:62061138:T:C
62061535	chr1:62061535:C:T
62061547	chr1:62061547:C:A
62061687	chr1:62061687:TCTCA:T
62062009	chr1:62062009:A:G
62062133	chr1:62062133:A:G
62062227	chr1:62062227:C:A
62063066	chr1:62063066:T:C
62063228	chr1:62063228:G:A
62063766	chr1:62063766:T:C
62064556	chr1:62064556:T:C
62064670	chr1:62064670:C:T
62066375	chr1:62066375:G:A
62067164	chr1:62067164:T:G
62067188	chr1:62067188:G:A
62067418	chr1:62067418:C:T
62067541	chr1:62067541:A:G
62067782	chr1:62067782:C:A
62067835	chr1:62067835:C:T
62068553	chr1:62068553:G:A
62068875	chr1:62068875:C:A
62069282	chr1:62069282:T:C
62069551	chr1:62069551:A:G
62070049	chr1:62070049:G:A
62070124	chr1:62070124:A:G
62070125	chr1:62070125:C:G
62070232	chr1:62070232:C:T
62070422	chr1:62070422:C:T
62070554	chr1:62070554:A:G
62070716	chr1:62070716:G:C
62070797	chr1:62070797:T:C
62070799	chr1:62070799:G:A
62070961	chr1:62070961:G:A
62071011	chr1:62071011:G:C
62071107	chr1:62071107:T:TA
62071593	chr1:62071593:A:G
62071619	chr1:62071619:G:A
62071634	chr1:62071634:C:CA
62071775	chr1:62071775:C:T
62071978	chr1:62071978:T:C
62072128	chr1:62072128:T:G
62072535	chr1:62072535:C:T
62072580	chr1:62072580:G:A
62072700	chr1:62072700:A:G
62072752	chr1:62072752:A:AAG
62072793	chr1:62072793:A:G
62072987	chr1:62072987:A:G
62073137	chr1:62073137:G:A
62073272	chr1:62073272:T:C
62073657	chr1:62073657:T:C
62073663	chr1:62073663:A:C
62073907	chr1:62073907:A:G
62074242	chr1:62074242:G:A
62074370	chr1:62074370:A:T
62074701	chr1:62074701:T:A
62074954	chr1:62074954:G:A
62075289	chr1:62075289:G:A
62075745	chr1:62075745:C:T
62076098	chr1:62076098:G:A
62076357	chr1:62076357:CAG:C
62076419	chr1:62076419:T:C
62076423	chr1:62076423:A:G
62076801	chr1:62076801:G:A
62077045	chr1:62077045:C:T
62077487	chr1:62077487:G:A
62078164	chr1:62078164:G:C
62078911	chr1:62078911:A:G
62079141	chr1:62079141:G:A
62079574	chr1:62079574:T:C
62079732	chr1:62079732:T:C
62079896	chr1:62079896:C:T
62079919	chr1:62079919:T:C
62080166	chr1:62080166:C:T
62080230	chr1:62080230:G:T
62080448	chr1:62080448:C:T
62080493	chr1:62080493:G:A
62080505	chr1:62080505:C:T
62080800	chr1:62080800:G:A
62081004	chr1:62081004:C:T
62081022	chr1:62081022:C:T
62081656	chr1:62081656:C:T
62081747	chr1:62081747:A:G
62081830	chr1:62081830:G:C
62081936	chr1:62081936:A:G
62082244	chr1:62082244:T:G
62082393	chr1:62082393:G:A
62082981	chr1:62082981:T:C
62083034	chr1:62083034:A:G
62083149	chr1:62083149:G:A
62083474	chr1:62083474:G:A
62083768	chr1:62083768:C:T
62083986	chr1:62083986:G:A
62084385	chr1:62084385:T:C
62084501	chr1:62084501:C:G
62084558	chr1:62084558:C:T
62084750	chr1:62084750:T:G
62084755	chr1:62084755:G:A
62084912	chr1:62084912:G:T
62085035	chr1:62085035:G:T
62085208	chr1:62085208:G:A
62085319	chr1:62085319:G:A
62085539	chr1:62085539:G:A
62086065	chr1:62086065:T:C
62086209	chr1:62086209:A:C
62086287	chr1:62086287:A:G
62086433	chr1:62086433:G:A
62086486	chr1:62086486:T:C
62086589	chr1:62086589:G:A
62086597	chr1:62086597:G:A
62086649	chr1:62086649:T:A
62086787	chr1:62086787:G:C
62086812	chr1:62086812:T:G
62087052	chr1:62087052:G:C
62087150	chr1:62087150:GAGA:G
62087424	chr1:62087424:G:A
62087652	chr1:62087652:G:A
62088037	chr1:62088037:A:G
62088132	chr1:62088132:C:A
62088330	chr1:62088330:C:T
62089062	chr1:62089062:A:G
62089547	chr1:62089547:A:G
62089947	chr1:62089947:A:C
62090907	chr1:62090907:A:T
62091036	chr1:62091036:A:T
62091225	chr1:62091225:A:G
62091364	chr1:62091364:A:G
62091460	chr1:62091460:A:G
62091821	chr1:62091821:C:T
62091830	chr1:62091830:C:T
62091933	chr1:62091933:A:G
62092016	chr1:62092016:G:A
62092239	chr1:62092239:G:A
62092304	chr1:62092304:T:C
62092336	chr1:62092336:C:T
62092375	chr1:62092375:G:C
62092723	chr1:62092723:G:A
62092749	chr1:62092749:T:TA
62092807	chr1:62092807:T:A
62092932	chr1:62092932:G:A
62092989	chr1:62092989:C:T
62093881	chr1:62093881:C:T
62094310	chr1:62094310:T:C
62094929	chr1:62094929:T:C
62095256	chr1:62095256:C:T
62096005	chr1:62096005:C:T
62096078	chr1:62096078:A:G
62096132	chr1:62096132:T:C
62096457	chr1:62096457:G:A
62096519	chr1:62096519:T:C
62096710	chr1:62096710:G:A
62096819	chr1:62096819:G:A
62096906	chr1:62096906:T:C
62096934	chr1:62096934:A:G
62097431	chr1:62097431:G:C
62097882	chr1:62097882:A:C
62097896	chr1:62097896:G:A
62098084	chr1:62098084:G:A
62098220	chr1:62098220:A:G
62098588	chr1:62098588:G:A
62098663	chr1:62098663:A:C
62098785	chr1:62098785:A:T
62098963	chr1:62098963:A:G
62099138	chr1:62099138:C:T
62099533	chr1:62099533:T:C
62099763	chr1:62099763:T:C
62099764	chr1:62099764:A:T
62100007	chr1:62100007:A:G
62100115	chr1:62100115:G:A
62100487	chr1:62100487:C:T
62100572	chr1:62100572:A:T
62100626	chr1:62100626:G:A
62100942	chr1:62100942:G:A
62101264	chr1:62101264:T:C
62101269	chr1:62101269:T:C
62101295	chr1:62101295:G:A
62101386	chr1:62101386:C:CT
62101414	chr1:62101414:T:C
62102901	chr1:62102901:G:A
62102931	chr1:62102931:A:G
62102949	chr1:62102949:A:G
62103008	chr1:62103008:G:A
62103702	chr1:62103702:C:T
62103868	chr1:62103868:G:A
62103982	chr1:62103982:G:T
62104184	chr1:62104184:T:A
62104279	chr1:62104279:G:A
62104307	chr1:62104307:C:T
62104489	chr1:62104489:T:C
62104765	chr1:62104765:G:A
62104804	chr1:62104804:T:C
62104899	chr1:62104899:T:C
62105015	chr1:62105015:A:G
62105213	chr1:62105213:C:T
62105556	chr1:62105556:C:G
62105612	chr1:62105612:C:A
62105797	chr1:62105797:G:A
62105836	chr1:62105836:T:C
62107102	chr1:62107102:T:C
62107126	chr1:62107126:G:A
62107320	chr1:62107320:G:A
62107676	chr1:62107676:G:A
62108805	chr1:62108805:AT:A
62108825	chr1:62108825:A:G
62109155	chr1:62109155:G:A
62109562	chr1:62109562:C:G
62109643	chr1:62109643:C:T
62109755	chr1:62109755:G:A
62110239	chr1:62110239:G:A
62110253	chr1:62110253:A:G
62110309	chr1:62110309:T:C
62110745	chr1:62110745:T:C
62110766	chr1:62110766:T:G
62110959	chr1:62110959:C:T
62110999	chr1:62110999:C:T
62111004	chr1:62111004:C:T
62111142	chr1:62111142:A:C
62111147	chr1:62111147:A:G
62111644	chr1:62111644:T:C
62111811	chr1:62111811:C:A
62111909	chr1:62111909:C:G
62111952	chr1:62111952:G:A
62112078	chr1:62112078:G:T
62112106	chr1:62112106:G:A
62112366	chr1:62112366:C:T
62112395	chr1:62112395:G:A
62112409	chr1:62112409:G:A
62112775	chr1:62112775:C:T
62113322	chr1:62113322:G:A
62113486	chr1:62113486:A:C
62113672	chr1:62113672:T:A
62113765	chr1:62113765:A:G
62113791	chr1:62113791:G:A
62113851	chr1:62113851:C:T
62113913	chr1:62113913:T:C
62114151	chr1:62114151:G:A
62114219	chr1:62114219:G:T
62114229	chr1:62114229:G:A
62114254	chr1:62114254:C:T
62114529	chr1:62114529:G:A
62114726	chr1:62114726:C:T
62114733	chr1:62114733:A:G
62114953	chr1:62114953:A:G
62115182	chr1:62115182:C:T
62115216	chr1:62115216:A:G
62115246	chr1:62115246:G:A
62115433	chr1:62115433:T:G
62116047	chr1:62116047:C:T
62116225	chr1:62116225:A:G
62116540	chr1:62116540:G:A
62116927	chr1:62116927:C:G
62117175	chr1:62117175:C:G
62117687	chr1:62117687:G:A
62117689	chr1:62117689:G:C
62117707	chr1:62117707:T:C
62117855	chr1:62117855:A:G
62117915	chr1:62117915:C:T
62118004	chr1:62118004:G:A
62118692	chr1:62118692:C:T
62118699	chr1:62118699:A:G
62118715	chr1:62118715:C:T
62118725	chr1:62118725:G:C
62118754	chr1:62118754:C:G
62119171	chr1:62119171:T:C
62119679	chr1:62119679:C:T
62119807	chr1:62119807:A:G
62119982	chr1:62119982:C:T
62120427	chr1:62120427:A:G
62120466	chr1:62120466:GT:G
62120507	chr1:62120507:T:C
62120834	chr1:62120834:T:G
62121087	chr1:62121087:G:T
62121439	chr1:62121439:G:T
62121541	chr1:62121541:G:A
62121552	chr1:62121552:G:A
62121602	chr1:62121602:T:C
62121626	chr1:62121626:G:A
62121723	chr1:62121723:A:G
62121729	chr1:62121729:G:A
62121980	chr1:62121980:T:C
62122048	chr1:62122048:G:A
62122120	chr1:62122120:T:C
62122193	chr1:62122193:C:T
62122515	chr1:62122515:G:A
62122662	chr1:62122662:TA:T
62122685	chr1:62122685:C:T
62123547	chr1:62123547:G:A
62124121	chr1:62124121:T:C
62124146	chr1:62124146:A:G
62124231	chr1:62124231:C:T
62124292	chr1:62124292:T:C
62124326	chr1:62124326:G:A
62124379	chr1:62124379:G:A
62124396	chr1:62124396:T:C
62124855	chr1:62124855:C:T
62125288	chr1:62125288:A:G
62125567	chr1:62125567:T:C
62125740	chr1:62125740:A:C
62125756	chr1:62125756:T:C
62125962	chr1:62125962:G:T
62126634	chr1:62126634:T:C
62126796	chr1:62126796:A:G
62127046	chr1:62127046:TGTTTATTCAGGAATGGGAATATGCGGGCCA:T
62127194	chr1:62127194:T:C
62127337	chr1:62127337:T:C
62127524	chr1:62127524:G:A
62127601	chr1:62127601:T:C
62127738	chr1:62127738:C:T
62128010	chr1:62128010:A:G
62128078	chr1:62128078:G:A
62128164	chr1:62128164:C:T
62128516	chr1:62128516:T:G
62128808	chr1:62128808:G:T
62128921	chr1:62128921:C:T
62129002	chr1:62129002:A:C
62129005	chr1:62129005:T:C
62129081	chr1:62129081:AATT:A
62129387	chr1:62129387:C:T
62129480	chr1:62129480:A:G
62129837	chr1:62129837:G:A
62129989	chr1:62129989:C:T
62130634	chr1:62130634:G:A
62130716	chr1:62130716:T:G
62130808	chr1:62130808:A:G
62130830	chr1:62130830:G:A
62131007	chr1:62131007:C:T
62131337	chr1:62131337:A:G
62131704	chr1:62131704:T:C
62131826	chr1:62131826:A:G
62131875	chr1:62131875:T:A
62131910	chr1:62131910:T:C
62132094	chr1:62132094:C:T
62132139	chr1:62132139:C:T
62132195	chr1:62132195:A:G
62132364	chr1:62132364:G:A
62132403	chr1:62132403:C:T
62132536	chr1:62132536:T:TAA
62132625	chr1:62132625:G:A
62132697	chr1:62132697:G:A
62132732	chr1:62132732:G:A
62132761	chr1:62132761:G:A
62132908	chr1:62132908:A:T
62133069	chr1:62133069:T:C
62133141	chr1:62133141:T:C
62133308	chr1:62133308:G:A
62133350	chr1:62133350:G:A
62133393	chr1:62133393:C:T
62133507	chr1:62133507:G:A
62133560	chr1:62133560:G:A
62133823	chr1:62133823:C:T
62133859	chr1:62133859:G:C
62134202	chr1:62134202:G:A
62134320	chr1:62134320:C:G
62134394	chr1:62134394:G:A
62134426	chr1:62134426:A:C
62134503	chr1:62134503:G:A
62134625	chr1:62134625:G:A
62135001	chr1:62135001:TGTGA:T
62135244	chr1:62135244:T:C
62135434	chr1:62135434:T:A
62135453	chr1:62135453:T:C
62135463	chr1:62135463:A:C
62135694	chr1:62135694:C:T
62136140	chr1:62136140:G:C
62136155	chr1:62136155:G:A
62136424	chr1:62136424:A:C
62136430	chr1:62136430:GCTTT:G
62137116	chr1:62137116:T:C
62137749	chr1:62137749:C:T
62137872	chr1:62137872:C:T
62138019	chr1:62138019:T:C
62138192	chr1:62138192:T:C
62138393	chr1:62138393:C:T
62138513	chr1:62138513:G:T
62138898	chr1:62138898:T:C
62139120	chr1:62139120:G:C
62139181	chr1:62139181:A:G
62139191	chr1:62139191:G:A
62139243	chr1:62139243:A:C
62139245	chr1:62139245:T:A
62139690	chr1:62139690:A:G
62139852	chr1:62139852:C:T
62139853	chr1:62139853:G:A
62140003	chr1:62140003:G:T
62140248	chr1:62140248:A:G
62140405	chr1:62140405:C:A
62140456	chr1:62140456:C:T
62140457	chr1:62140457:G:A
62140499	chr1:62140499:A:G
62140505	chr1:62140505:T:C
62140561	chr1:62140561:T:G
62140649	chr1:62140649:C:T
62140773	chr1:62140773:G:A
62140931	chr1:62140931:C:T
62141020	chr1:62141020:C:T
62141021	chr1:62141021:C:T
62141077	chr1:62141077:G:T
62141462	chr1:62141462:G:A
62141685	chr1:62141685:A:C
62141702	chr1:62141702:G:A
62141785	chr1:62141785:G:A
62141895	chr1:62141895:G:A
62141944	chr1:62141944:T:C
62141978	chr1:62141978:ATAAT:A
62142096	chr1:62142096:T:C
62142168	chr1:62142168:A:T
62142187	chr1:62142187:A:T
62142206	chr1:62142206:G:A
62142703	chr1:62142703:G:A
62142718	chr1:62142718:G:C
62142796	chr1:62142796:A:C
62142828	chr1:62142828:G:C
62142912	chr1:62142912:A:C
62142978	chr1:62142978:C:T
62143239	chr1:62143239:C:T
62143624	chr1:62143624:A:G
62143709	chr1:62143709:C:CA
62143713	chr1:62143713:G:A
62143769	chr1:62143769:G:A
62144128	chr1:62144128:A:C
62144135	chr1:62144135:G:A
62144193	chr1:62144193:T:G
62144381	chr1:62144381:T:C
62144454	chr1:62144454:C:T
62144566	chr1:62144566:A:C
62144614	chr1:62144614:T:C
62144658	chr1:62144658:T:C
62145400	chr1:62145400:G:A
62145477	chr1:62145477:C:T
62145557	chr1:62145557:G:A
62145684	chr1:62145684:C:T
62145726	chr1:62145726:C:T
62145830	chr1:62145830:C:T
62145883	chr1:62145883:G:A
62145973	chr1:62145973:A:C
62145994	chr1:62145994:A:C
62146150	chr1:62146150:G:A
62146504	chr1:62146504:A:G
62146542	chr1:62146542:G:A
62146550	chr1:62146550:C:A
62146702	chr1:62146702:G:A
62147208	chr1:62147208:G:A
62147426	chr1:62147426:G:A
62147598	chr1:62147598:A:G
62147628	chr1:62147628:G:A
62148423	chr1:62148423:C:T
62148440	chr1:62148440:G:A
62148492	chr1:62148492:G:A
62148625	chr1:62148625:T:C
62148668	chr1:62148668:C:T
62148682	chr1:62148682:G:T
62148692	chr1:62148692:A:C
62148704	chr1:62148704:C:T
62148781	chr1:62148781:G:A
62148792	chr1:62148792:T:C
62148906	chr1:62148906:C:T
62149063	chr1:62149063:A:G
62149526	chr1:62149526:A:G
62149580	chr1:62149580:A:G
62150211	chr1:62150211:G:A
62150547	chr1:62150547:C:T
62150753	chr1:62150753:C:T
62150900	chr1:62150900:C:T
62150927	chr1:62150927:G:A
62151214	chr1:62151214:A:G
62151316	chr1:62151316:C:T
62151484	chr1:62151484:G:A
62151574	chr1:62151574:G:A
62151794	chr1:62151794:G:A
62151820	chr1:62151820:G:A
62152049	chr1:62152049:CTT:C
62152255	chr1:62152255:C:T
62152356	chr1:62152356:G:GCAGAAAAGGAGCAGCAGTCTGAGT
62152392	chr1:62152392:C:T
62152450	chr1:62152450:G:A
62152576	chr1:62152576:G:A
62153048	chr1:62153048:AAG:A
62153076	chr1:62153076:G:A
62153214	chr1:62153214:T:C
62153994	chr1:62153994:C:T
62154058	chr1:62154058:G:A
62154107	chr1:62154107:G:A
62154127	chr1:62154127:C:T
62154153	chr1:62154153:T:C
62154477	chr1:62154477:A:G
62154486	chr1:62154486:C:G
62154662	chr1:62154662:AAG:A
62154795	chr1:62154795:G:C
62154973	chr1:62154973:A:T
62155499	chr1:62155499:A:C
62155774	chr1:62155774:C:T
62156231	chr1:62156231:T:A
62156425	chr1:62156425:G:C
62156653	chr1:62156653:C:T
62157009	chr1:62157009:A:C
62157184	chr1:62157184:C:A
62157279	chr1:62157279:A:G
62157285	chr1:62157285:T:C
62157290	chr1:62157290:C:T
62157301	chr1:62157301:A:G
62157302	chr1:62157302:T:C
62157324	chr1:62157324:A:C
62157336	chr1:62157336:T:A
62157468	chr1:62157468:CTT:C
62158108	chr1:62158108:T:A
62158122	chr1:62158122:G:A
62158222	chr1:62158222:C:T
62158248	chr1:62158248:G:A
62158442	chr1:62158442:G:A
62158610	chr1:62158610:A:G
62158648	chr1:62158648:G:A
62158756	chr1:62158756:T:C
62158930	chr1:62158930:CAA:C
62159006	chr1:62159006:A:C
62159310	chr1:62159310:G:A
62159574	chr1:62159574:T:C
62159666	chr1:62159666:G:C
62159711	chr1:62159711:G:A
62159775	chr1:62159775:C:T
62159861	chr1:62159861:AT:A
62159987	chr1:62159987:G:A
62160032	chr1:62160032:G:A
62160699	chr1:62160699:A:G
62161271	chr1:62161271:T:C
62161532	chr1:62161532:C:T
62161569	chr1:62161569:C:T
62161711	chr1:62161711:C:G
62161830	chr1:62161830:T:C
62162003	chr1:62162003:G:A
62162034	chr1:62162034:ATCT:A
62162054	chr1:62162054:G:A
62162318	chr1:62162318:T:C
62162335	chr1:62162335:G:T
62162630	chr1:62162630:TG:T
62162734	chr1:62162734:G:A
62162828	chr1:62162828:TCC:T
62163053	chr1:62163053:A:C
62163381	chr1:62163381:G:A
62163647	chr1:62163647:G:A
62163986	chr1:62163986:T:C
62164017	chr1:62164017:A:C
62164690	chr1:62164690:A:C
62164717	chr1:62164717:G:A
62164973	chr1:62164973:C:T
62165011	chr1:62165011:C:T
62165058	chr1:62165058:T:G
62165197	chr1:62165197:G:C
62165206	chr1:62165206:C:T
62165284	chr1:62165284:T:TA
62165454	chr1:62165454:C:T
62165920	chr1:62165920:T:C
62166090	chr1:62166090:CA:C
62166126	chr1:62166126:C:G
62166228	chr1:62166228:G:A
62166435	chr1:62166435:G:A
62166518	chr1:62166518:C:T
62166899	chr1:62166899:G:A
62167223	chr1:62167223:G:T
62167590	chr1:62167590:CAAGATTTAAAA:C
62167909	chr1:62167909:A:G
62168049	chr1:62168049:G:A
62168348	chr1:62168348:T:C
62168398	chr1:62168398:G:A
62168459	chr1:62168459:G:A
62168609	chr1:62168609:GAC:G
62168613	chr1:62168613:G:C
62168648	chr1:62168648:T:C
62169028	chr1:62169028:A:C
62169317	chr1:62169317:C:T
62169345	chr1:62169345:T:G
62169386	chr1:62169386:C:T
62169409	chr1:62169409:T:C
62169444	chr1:62169444:C:T
62169574	chr1:62169574:G:T
62169642	chr1:62169642:A:G
62170058	chr1:62170058:T:C
62170116	chr1:62170116:TTTC:T
62170229	chr1:62170229:C:T
62170250	chr1:62170250:G:C
62170254	chr1:62170254:A:T
62170410	chr1:62170410:G:C
62171284	chr1:62171284:A:AT
62171298	chr1:62171298:A:C
62171382	chr1:62171382:C:T
62171390	chr1:62171390:G:A
62171966	chr1:62171966:T:C
62172164	chr1:62172164:G:A
62172322	chr1:62172322:G:A
62172634	chr1:62172634:A:C
62172876	chr1:62172876:T:C
62173095	chr1:62173095:T:C
62173180	chr1:62173180:G:A
62173533	chr1:62173533:G:T
62173656	chr1:62173656:C:T
62173663	chr1:62173663:G:A
62173740	chr1:62173740:A:G
62173991	chr1:62173991:AAAAC:A
62174007	chr1:62174007:C:T
62174978	chr1:62174978:A:G
62175021	chr1:62175021:G:C
62175143	chr1:62175143:T:G
62175201	chr1:62175201:G:A
62175236	chr1:62175236:ATCC:A
62175316	chr1:62175316:G:A
62175420	chr1:62175420:C:T
62175712	chr1:62175712:A:G
62175812	chr1:62175812:G:A
62175835	chr1:62175835:C:T
62175967	chr1:62175967:T:C
62176235	chr1:62176235:T:C
62176260	chr1:62176260:T:C
62176491	chr1:62176491:T:C
62176531	chr1:62176531:A:G
62176627	chr1:62176627:G:A
62176711	chr1:62176711:G:A
62176712	chr1:62176712:C:T
62176921	chr1:62176921:TGA:T
62176927	chr1:62176927:T:G
62176978	chr1:62176978:G:A
62177197	chr1:62177197:C:T
62177480	chr1:62177480:A:G
62177757	chr1:62177757:C:G
62177769	chr1:62177769:G:A
62177915	chr1:62177915:T:C
62178406	chr1:62178406:G:A
62178446	chr1:62178446:A:G
62178467	chr1:62178467:TG:T
62179081	chr1:62179081:GGC:G
62179092	chr1:62179092:T:G
62179331	chr1:62179331:C:T
62179737	chr1:62179737:T:C
62179812	chr1:62179812:C:T
62180206	chr1:62180206:A:G
62180469	chr1:62180469:C:CA
62180510	chr1:62180510:T:C
62180538	chr1:62180538:A:C
62180616	chr1:62180616:T:C
62180664	chr1:62180664:A:G
62181004	chr1:62181004:A:T
62181086	chr1:62181086:T:C
62181660	chr1:62181660:GAAGT:G
62181746	chr1:62181746:A:G
62181961	chr1:62181961:C:A
62182010	chr1:62182010:T:C
62182174	chr1:62182174:G:A
62182234	chr1:62182234:A:G
62182287	chr1:62182287:G:A
62182601	chr1:62182601:A:T
62182632	chr1:62182632:G:A
62182729	chr1:62182729:G:C
62182796	chr1:62182796:T:C
62182824	chr1:62182824:T:C
62183400	chr1:62183400:G:A
62183475	chr1:62183475:C:T
62183483	chr1:62183483:C:T
62183514	chr1:62183514:A:G
62183877	chr1:62183877:C:T
62183878	chr1:62183878:C:T
62184053	chr1:62184053:A:C
62184168	chr1:62184168:C:T
62184318	chr1:62184318:TCTC:T
62184365	chr1:62184365:C:T
62184373	chr1:62184373:G:A
62184645	chr1:62184645:C:T
62184781	chr1:62184781:T:C
62185077	chr1:62185077:G:A
62185096	chr1:62185096:ATTTTTACAC:A
62185181	chr1:62185181:C:T
62185209	chr1:62185209:C:T
62185541	chr1:62185541:C:T
62185743	chr1:62185743:A:T
62185906	chr1:62185906:C:G
62185962	chr1:62185962:C:A
62186686	chr1:62186686:A:G
62187526	chr1:62187526:C:T
62187697	chr1:62187697:C:T
62187779	chr1:62187779:A:G
62187784	chr1:62187784:G:A
62188166	chr1:62188166:C:G
62188528	chr1:62188528:C:T
62188578	chr1:62188578:A:C
62188961	chr1:62188961:G:A
62189055	chr1:62189055:C:T
62189088	chr1:62189088:C:T
62189103	chr1:62189103:G:A
62189133	chr1:62189133:C:G
62189134	chr1:62189134:C:T
62189287	chr1:62189287:C:T
62189540	chr1:62189540:GC:G
62189541	chr1:62189541:CCTGTAATCTCAGCACTTTGGGAGGCCGAGGCG:C
62189689	chr1:62189689:C:T
62190151	chr1:62190151:T:G
62190502	chr1:62190502:C:T
62190566	chr1:62190566:C:T
62190918	chr1:62190918:A:G
62190940	chr1:62190940:T:C
62191229	chr1:62191229:G:A
62191284	chr1:62191284:G:A
62191348	chr1:62191348:G:A
62191406	chr1:62191406:T:A
62191445	chr1:62191445:A:G
62191452	chr1:62191452:C:T
62191858	chr1:62191858:T:G
62191880	chr1:62191880:C:T
62192042	chr1:62192042:C:T
62192065	chr1:62192065:G:A
62192465	chr1:62192465:C:T
62192717	chr1:62192717:T:C
62192750	chr1:62192750:G:A
62192975	chr1:62192975:C:T
62193627	chr1:62193627:A:T
62193727	chr1:62193727:G:A
62194057	chr1:62194057:C:T
62194107	chr1:62194107:G:A
62194227	chr1:62194227:A:T
62194418	chr1:62194418:T:C
62194676	chr1:62194676:C:G
62194851	chr1:62194851:T:A
62194989	chr1:62194989:C:T
62195319	chr1:62195319:T:A
62195551	chr1:62195551:G:C
62195556	chr1:62195556:C:T
62195683	chr1:62195683:C:T
62195684	chr1:62195684:A:G
62195755	chr1:62195755:A:T
62195772	chr1:62195772:C:T
62195810	chr1:62195810:G:C
62195833	chr1:62195833:G:A
62195950	chr1:62195950:T:C
62196120	chr1:62196120:G:A
62196367	chr1:62196367:A:G
62196484	chr1:62196484:G:C
62196593	chr1:62196593:G:T
62196623	chr1:62196623:G:T
62197080	chr1:62197080:C:G
62197088	chr1:62197088:C:A
62197178	chr1:62197178:C:G
62197257	chr1:62197257:C:T
62197592	chr1:62197592:T:G
62198115	chr1:62198115:C:T
62198144	chr1:62198144:CTCCTT:C
62198196	chr1:62198196:A:G
62198450	chr1:62198450:A:T
62198487	chr1:62198487:C:A
62198489	chr1:62198489:A:G
62198561	chr1:62198561:T:G
62198780	chr1:62198780:ACCT:A
62199165	chr1:62199165:A:G
62199354	chr1:62199354:C:T
62199447	chr1:62199447:A:G
62199464	chr1:62199464:C:T
62199597	chr1:62199597:G:C
62199639	chr1:62199639:T:A
62199872	chr1:62199872:G:T
62199931	chr1:62199931:A:G
62200013	chr1:62200013:T:C
62200269	chr1:62200269:C:T
62200308	chr1:62200308:C:G
62200470	chr1:62200470:CATAATGTATATT:C
62200722	chr1:62200722:T:C
62200846	chr1:62200846:C:T
62200851	chr1:62200851:A:G
62200974	chr1:62200974:C:T
62201164	chr1:62201164:G:C
62201295	chr1:62201295:C:T
62201519	chr1:62201519:A:T
62201593	chr1:62201593:CTCT:C
62202241	chr1:62202241:G:A
62202315	chr1:62202315:G:T
62202334	chr1:62202334:A:G
62202542	chr1:62202542:TTTTC:T
62202575	chr1:62202575:A:C
62202838	chr1:62202838:C:G
62202934	chr1:62202934:C:T
62203022	chr1:62203022:G:A
62203247	chr1:62203247:ATTTC:A
62203272	chr1:62203272:A:G
62203497	chr1:62203497:C:T
62203571	chr1:62203571:C:T
62203836	chr1:62203836:C:T
62203922	chr1:62203922:C:T
62203940	chr1:62203940:G:A
62204061	chr1:62204061:C:T
62204171	chr1:62204171:A:G
62204237	chr1:62204237:C:T
62204618	chr1:62204618:G:A
62204770	chr1:62204770:G:A
62204833	chr1:62204833:G:A
62204837	chr1:62204837:C:T
62205130	chr1:62205130:C:G
62205567	chr1:62205567:T:G
62205876	chr1:62205876:C:T
62206319	chr1:62206319:A:G
62206580	chr1:62206580:C:A
62206709	chr1:62206709:A:T
62206874	chr1:62206874:G:A
62207027	chr1:62207027:A:G
62207365	chr1:62207365:T:C
62207615	chr1:62207615:A:C
62207693	chr1:62207693:T:C
62207880	chr1:62207880:T:G
62207996	chr1:62207996:C:T
62208019	chr1:62208019:A:T
62208116	chr1:62208116:G:A
62208145	chr1:62208145:G:A
62208174	chr1:62208174:A:G
62208291	chr1:62208291:C:T
62208341	chr1:62208341:G:A
62208344	chr1:62208344:A:T
62208526	chr1:62208526:T:C
62208584	chr1:62208584:ATCC:A
62208595	chr1:62208595:C:T
62208723	chr1:62208723:C:T
62208835	chr1:62208835:C:T
62208849	chr1:62208849:C:T
62209121	chr1:62209121:A:G
62209456	chr1:62209456:T:C
62209589	chr1:62209589:G:A
62209615	chr1:62209615:G:C
62209713	chr1:62209713:A:G
62209722	chr1:62209722:C:A
62210220	chr1:62210220:A:G
62210222	chr1:62210222:A:G
62210419	chr1:62210419:C:A
62210575	chr1:62210575:GAACT:G
62210940	chr1:62210940:A:G
62211378	chr1:62211378:C:T
62211446	chr1:62211446:A:G
62211466	chr1:62211466:A:T
62211609	chr1:62211609:A:G
62211693	chr1:62211693:C:T
62211694	chr1:62211694:G:A
62211890	chr1:62211890:A:G
62211896	chr1:62211896:C:T
62211922	chr1:62211922:A:G
62212063	chr1:62212063:A:G
62212224	chr1:62212224:G:A
62212299	chr1:62212299:C:CTG
62212337	chr1:62212337:A:G
62212447	chr1:62212447:TC:T
62212500	chr1:62212500:G:T
62212577	chr1:62212577:A:G
62212641	chr1:62212641:G:A
62212716	chr1:62212716:G:A
62212764	chr1:62212764:C:CAG
62213063	chr1:62213063:TAAC:T
62213134	chr1:62213134:C:T
62213218	chr1:62213218:G:A
62213299	chr1:62213299:A:G
62213459	chr1:62213459:A:G
62213530	chr1:62213530:A:G
62213554	chr1:62213554:C:T
62213608	chr1:62213608:T:C
62213619	chr1:62213619:C:T
62213679	chr1:62213679:C:T
62213784	chr1:62213784:C:T
62213907	chr1:62213907:T:C
62214087	chr1:62214087:A:G
62214365	chr1:62214365:A:G
62214429	chr1:62214429:A:G
62214430	chr1:62214430:G:A
62214437	chr1:62214437:A:G
62214550	chr1:62214550:GC:G
62214703	chr1:62214703:A:G
62214768	chr1:62214768:G:C
62214789	chr1:62214789:C:T
62214846	chr1:62214846:G:A
62214847	chr1:62214847:T:C
62214978	chr1:62214978:G:A
62214980	chr1:62214980:G:A
62215046	chr1:62215046:A:C
62215058	chr1:62215058:T:C
62215100	chr1:62215100:G:T
62215309	chr1:62215309:G:A
62215668	chr1:62215668:T:C
62215709	chr1:62215709:A:G
62215745	chr1:62215745:G:A
62215957	chr1:62215957:C:G
62216022	chr1:62216022:C:T
62216130	chr1:62216130:A:G
62216156	chr1:62216156:T:C
62216224	chr1:62216224:A:AAAAC
62216298	chr1:62216298:T:C
62216336	chr1:62216336:C:T
62216391	chr1:62216391:C:T
62216399	chr1:62216399:A:G
62216695	chr1:62216695:G:A
62216730	chr1:62216730:T:C
62216793	chr1:62216793:G:C
62216833	chr1:62216833:C:T
62217139	chr1:62217139:C:T
62217452	chr1:62217452:C:T
62217455	chr1:62217455:G:A
62217469	chr1:62217469:A:G
62217536	chr1:62217536:A:G
62217557	chr1:62217557:C:T
62217703	chr1:62217703:T:A
62217733	chr1:62217733:G:C
62217747	chr1:62217747:A:G
62217812	chr1:62217812:A:G
62217821	chr1:62217821:C:A
62217859	chr1:62217859:A:G
62217951	chr1:62217951:G:A
62218012	chr1:62218012:T:C
62218117	chr1:62218117:G:A
62218467	chr1:62218467:G:C
62218488	chr1:62218488:C:T
62218489	chr1:62218489:G:A
62218635	chr1:62218635:T:C
62218660	chr1:62218660:C:T
62218775	chr1:62218775:T:C
62218883	chr1:62218883:T:C
62218887	chr1:62218887:TCC:T
62218992	chr1:62218992:A:G
62219113	chr1:62219113:C:T
62219275	chr1:62219275:G:A
62219465	chr1:62219465:G:A
62219470	chr1:62219470:G:A
62219504	chr1:62219504:T:C
62219697	chr1:62219697:C:A
62219698	chr1:62219698:C:T
62219867	chr1:62219867:C:T
62219937	chr1:62219937:G:A
62219969	chr1:62219969:T:G
62219993	chr1:62219993:T:C
62220020	chr1:62220020:T:C
62220074	chr1:62220074:G:A
62220543	chr1:62220543:C:T
62220586	chr1:62220586:T:C
62220627	chr1:62220627:T:C
62220766	chr1:62220766:A:G
62220799	chr1:62220799:G:C
62220815	chr1:62220815:G:A
62220843	chr1:62220843:C:T
62220875	chr1:62220875:T:C
62221075	chr1:62221075:T:C
62221079	chr1:62221079:G:A
62221136	chr1:62221136:G:A
62221164	chr1:62221164:G:A
62221269	chr1:62221269:C:T
62221401	chr1:62221401:C:T
62221432	chr1:62221432:A:G
62221923	chr1:62221923:T:C
62222111	chr1:62222111:T:G
62222173	chr1:62222173:A:T
62222194	chr1:62222194:A:G
62222261	chr1:62222261:C:T
62222350	chr1:62222350:A:G
62222482	chr1:62222482:C:A
62222684	chr1:62222684:C:T
62222750	chr1:62222750:A:C
62222837	chr1:62222837:C:G
62222999	chr1:62222999:A:C
62223032	chr1:62223032:T:C
62223064	chr1:62223064:TA:T
62223325	chr1:62223325:C:T
62223358	chr1:62223358:C:T
62223359	chr1:62223359:A:G
62223583	chr1:62223583:T:C
62223833	chr1:62223833:G:A
62224015	chr1:62224015:C:T
62224126	chr1:62224126:G:A
62224139	chr1:62224139:A:G
62224160	chr1:62224160:G:A
62224268	chr1:62224268:C:A
62224330	chr1:62224330:C:G
62224686	chr1:62224686:C:T
62224817	chr1:62224817:C:T
62224880	chr1:62224880:C:T
62225035	chr1:62225035:C:T
62225138	chr1:62225138:G:A
62225183	chr1:62225183:T:C
62225196	chr1:62225196:G:A
62225244	chr1:62225244:G:A
62225356	chr1:62225356:A:G
62225631	chr1:62225631:G:C
62225666	chr1:62225666:T:C
62225704	chr1:62225704:G:A
62225788	chr1:62225788:G:T
62225843	chr1:62225843:G:A
62225848	chr1:62225848:G:A
62225900	chr1:62225900:T:C
62226078	chr1:62226078:A:G
62226157	chr1:62226157:T:C
62226187	chr1:62226187:G:A
62226519	chr1:62226519:G:T
62226558	chr1:62226558:G:A
62226695	chr1:62226695:C:T
62227023	chr1:62227023:G:T
62227334	chr1:62227334:A:G
62227376	chr1:62227376:C:T
62227680	chr1:62227680:C:T
62227689	chr1:62227689:T:C
62227875	chr1:62227875:G:A
62227915	chr1:62227915:G:A
62228141	chr1:62228141:C:G
62228165	chr1:62228165:T:G
62228502	chr1:62228502:T:C
62228802	chr1:62228802:T:C
62229009	chr1:62229009:C:G
62229033	chr1:62229033:C:G
62229993	chr1:62229993:T:C
62230981	chr1:62230981:A:G
62231464	chr1:62231464:G:A
62231539	chr1:62231539:A:G
62231712	chr1:62231712:C:G
62232081	chr1:62232081:A:G
62232099	chr1:62232099:G:A
62232171	chr1:62232171:AG:A
62232217	chr1:62232217:CCTT:C
62232285	chr1:62232285:A:G
62233043	chr1:62233043:T:C
62233045	chr1:62233045:C:A
62233125	chr1:62233125:C:T
62233143	chr1:62233143:A:G
62233397	chr1:62233397:C:T
62233753	chr1:62233753:T:C
62234141	chr1:62234141:T:A
62234170	chr1:62234170:C:T
62234351	chr1:62234351:T:C
62234624	chr1:62234624:C:T
62234914	chr1:62234914:G:C
62235492	chr1:62235492:T:C
62236069	chr1:62236069:A:C
62236129	chr1:62236129:A:G
62236428	chr1:62236428:T:C
62236780	chr1:62236780:G:A
62236871	chr1:62236871:C:T
62237564	chr1:62237564:A:C
62238014	chr1:62238014:G:A
62238305	chr1:62238305:G:A
62238509	chr1:62238509:G:A
62238613	chr1:62238613:C:T
62238628	chr1:62238628:T:G
62238653	chr1:62238653:G:T
62239749	chr1:62239749:G:T
62239894	chr1:62239894:A:T
62240061	chr1:62240061:CT:C
62240087	chr1:62240087:C:T
62240129	chr1:62240129:C:T
62240348	chr1:62240348:T:C
62240399	chr1:62240399:G:T
62240459	chr1:62240459:T:C
62240968	chr1:62240968:A:T
62241172	chr1:62241172:GC:G
62241259	chr1:62241259:C:T
62241774	chr1:62241774:A:G
62241941	chr1:62241941:C:T
62242437	chr1:62242437:G:A
62242587	chr1:62242587:G:A
62242835	chr1:62242835:G:C
62243041	chr1:62243041:T:C
62243640	chr1:62243640:G:T
62243690	chr1:62243690:T:C
62243858	chr1:62243858:G:A
62243928	chr1:62243928:A:G
62244206	chr1:62244206:T:A
62244692	chr1:62244692:T:C
62245531	chr1:62245531:T:C
62246091	chr1:62246091:C:G
62246269	chr1:62246269:A:G
62246605	chr1:62246605:C:T
62246610	chr1:62246610:T:G
62246652	chr1:62246652:C:T
62247017	chr1:62247017:T:C
62247083	chr1:62247083:G:T
62247552	chr1:62247552:C:G
62247574	chr1:62247574:G:A
62247681	chr1:62247681:A:AGAG
62247797	chr1:62247797:T:C
62247798	chr1:62247798:G:A
62248497	chr1:62248497:T:C
62248585	chr1:62248585:G:A
62249241	chr1:62249241:T:G
62249246	chr1:62249246:A:G
62249293	chr1:62249293:T:C
62249342	chr1:62249342:A:G
62249689	chr1:62249689:C:T
62249719	chr1:62249719:G:T
62249963	chr1:62249963:G:A
62250002	chr1:62250002:T:C
62250113	chr1:62250113:A:G
62250149	chr1:62250149:G:A
62250234	chr1:62250234:C:T
62250443	chr1:62250443:C:T
62250489	chr1:62250489:A:C
62250592	chr1:62250592:C:T
62250605	chr1:62250605:G:A
62250651	chr1:62250651:A:G
62250710	chr1:62250710:A:T
62250716	chr1:62250716:TAATTAAC:T
62250903	chr1:62250903:G:A
62251134	chr1:62251134:C:A
62251181	chr1:62251181:C:T
62251197	chr1:62251197:C:T
62251373	chr1:62251373:G:A
62251686	chr1:62251686:C:T
62251720	chr1:62251720:G:A
62251721	chr1:62251721:C:T
62251723	chr1:62251723:G:A
62251761	chr1:62251761:AGGCGG:A
62251767	chr1:62251767:G:GCACTT
62251917	chr1:62251917:A:G
62252087	chr1:62252087:G:A
62252124	chr1:62252124:G:C
62252142	chr1:62252142:G:A
62253282	chr1:62253282:A:G
62253543	chr1:62253543:A:G
62253559	chr1:62253559:G:A
62253801	chr1:62253801:T:A
62253921	chr1:62253921:A:T
62254136	chr1:62254136:A:G
62254167	chr1:62254167:A:G
62254189	chr1:62254189:T:C
62254396	chr1:62254396:C:A
62254653	chr1:62254653:A:C
62254700	chr1:62254700:T:C
62254819	chr1:62254819:C:T
62255071	chr1:62255071:G:A
62255119	chr1:62255119:T:C
62255471	chr1:62255471:A:C
62255501	chr1:62255501:T:G
62255562	chr1:62255562:A:G
62256541	chr1:62256541:C:T
62256625	chr1:62256625:C:T
62257124	chr1:62257124:A:G
62257162	chr1:62257162:A:G
62257164	chr1:62257164:T:C
62257253	chr1:62257253:C:A
62257288	chr1:62257288:A:G
62257367	chr1:62257367:T:G
62257535	chr1:62257535:G:A
62257554	chr1:62257554:C:T
62257712	chr1:62257712:A:T
62257814	chr1:62257814:C:T
62257894	chr1:62257894:C:T
62258240	chr1:62258240:A:G
62258646	chr1:62258646:C:G
62258781	chr1:62258781:G:C
62258843	chr1:62258843:A:T
62258875	chr1:62258875:C:T
62259544	chr1:62259544:C:T
62259745	chr1:62259745:A:ATTATAT
62259919	chr1:62259919:T:C
62259972	chr1:62259972:C:T
62260040	chr1:62260040:T:C
62260095	chr1:62260095:TCTC:T
62260179	chr1:62260179:T:C
62260201	chr1:62260201:C:T
62260269	chr1:62260269:A:T
62260374	chr1:62260374:C:T
62260462	chr1:62260462:T:C
62260638	chr1:62260638:A:C
62261285	chr1:62261285:A:T
62261342	chr1:62261342:TAG:T
62261357	chr1:62261357:C:T
62261383	chr1:62261383:C:G
62261721	chr1:62261721:T:C
62261924	chr1:62261924:T:C
62262229	chr1:62262229:C:A
62262296	chr1:62262296:A:G
62262484	chr1:62262484:T:G
62262654	chr1:62262654:C:T
62262935	chr1:62262935:G:A
62262956	chr1:62262956:C:T
62263112	chr1:62263112:A:G
62263189	chr1:62263189:T:C
62263246	chr1:62263246:G:A
62263343	chr1:62263343:G:A
62263710	chr1:62263710:T:C
62263786	chr1:62263786:G:A
62264273	chr1:62264273:C:T
62264274	chr1:62264274:G:A
62264745	chr1:62264745:A:G
62264824	chr1:62264824:G:A
62264917	chr1:62264917:C:T
62265517	chr1:62265517:C:T
62265521	chr1:62265521:C:T
62265640	chr1:62265640:G:A
62265835	chr1:62265835:G:A
62266179	chr1:62266179:C:T
62266324	chr1:62266324:C:T
62266394	chr1:62266394:C:T
62266414	chr1:62266414:C:T
62266419	chr1:62266419:G:A
62266543	chr1:62266543:GCA:G
62266685	chr1:62266685:C:A
62266749	chr1:62266749:T:C
62267141	chr1:62267141:A:G
62267314	chr1:62267314:T:TG
62267528	chr1:62267528:A:G
62268013	chr1:62268013:T:C
62268079	chr1:62268079:A:G
62268154	chr1:62268154:T:C
62268267	chr1:62268267:G:A
62268417	chr1:62268417:C:T
62268878	chr1:62268878:C:T
62268905	chr1:62268905:T:C
62269008	chr1:62269008:T:C
62269142	chr1:62269142:C:T
62269152	chr1:62269152:G:A
62269244	chr1:62269244:G:T
62269482	chr1:62269482:C:T
62269946	chr1:62269946:A:G
62269950	chr1:62269950:G:A
62270172	chr1:62270172:GATTTGGTTCTTCCAC:G
62270226	chr1:62270226:C:G
62270445	chr1:62270445:A:C
62270542	chr1:62270542:A:G
62270755	chr1:62270755:C:T
62270830	chr1:62270830:A:T
62270834	chr1:62270834:ATC:A
62271099	chr1:62271099:A:G
62271169	chr1:62271169:A:G
62271453	chr1:62271453:T:C
62271759	chr1:62271759:T:G
62272094	chr1:62272094:G:A
62272341	chr1:62272341:C:T
62272351	chr1:62272351:C:T
62272405	chr1:62272405:C:T
62272505	chr1:62272505:G:A
62272532	chr1:62272532:C:T
62272883	chr1:62272883:T:C
62273526	chr1:62273526:G:A
62273554	chr1:62273554:C:T
62273823	chr1:62273823:C:T
62274247	chr1:62274247:G:A
62274393	chr1:62274393:A:G
62274592	chr1:62274592:T:C
62274774	chr1:62274774:T:C
62274777	chr1:62274777:T:C
62275080	chr1:62275080:G:A
62275258	chr1:62275258:A:G
62275343	chr1:62275343:C:T
62275377	chr1:62275377:C:A
62275442	chr1:62275442:T:C
62275526	chr1:62275526:G:A
62275624	chr1:62275624:G:A
62275637	chr1:62275637:A:C
62276193	chr1:62276193:C:T
62276196	chr1:62276196:T:C
62276199	chr1:62276199:G:T
62276271	chr1:62276271:A:G
62276407	chr1:62276407:G:A
62276484	chr1:62276484:T:C
62276541	chr1:62276541:C:T
62276731	chr1:62276731:T:C
62277166	chr1:62277166:G:A
62277193	chr1:62277193:T:C
62277323	chr1:62277323:A:G
62277474	chr1:62277474:G:A
62277477	chr1:62277477:T:C
62277577	chr1:62277577:A:G
62277606	chr1:62277606:G:A
62277726	chr1:62277726:C:T
62278270	chr1:62278270:C:T
62278691	chr1:62278691:G:A
62279036	chr1:62279036:C:T
62279102	chr1:62279102:C:T
62279282	chr1:62279282:C:T
62279534	chr1:62279534:A:C
62279794	chr1:62279794:A:T
62279806	chr1:62279806:T:C
62279834	chr1:62279834:C:G
62280075	chr1:62280075:G:A
62280382	chr1:62280382:G:A
62280540	chr1:62280540:G:A
62280943	chr1:62280943:G:A
62280974	chr1:62280974:C:T
62281315	chr1:62281315:A:G
62281423	chr1:62281423:A:G
62282157	chr1:62282157:T:C
62282364	chr1:62282364:T:C
62283361	chr1:62283361:A:G
62284122	chr1:62284122:A:G
62284200	chr1:62284200:T:C
62284379	chr1:62284379:T:C
62284382	chr1:62284382:T:C
62284409	chr1:62284409:T:C
62284492	chr1:62284492:T:C
62284708	chr1:62284708:G:T
62284727	chr1:62284727:A:G
62284838	chr1:62284838:A:T
62285114	chr1:62285114:G:T
62285238	chr1:62285238:G:A
62285404	chr1:62285404:G:A
62285589	chr1:62285589:C:A
62285846	chr1:62285846:C:G
62286313	chr1:62286313:T:C
62286351	chr1:62286351:A:G
62286444	chr1:62286444:A:G
62286678	chr1:62286678:C:T
62286768	chr1:62286768:G:A
62286870	chr1:62286870:G:A
62286951	chr1:62286951:C:T
62287265	chr1:62287265:G:T
62287391	chr1:62287391:T:C
62287711	chr1:62287711:A:G
62287850	chr1:62287850:A:G
62288116	chr1:62288116:T:TC
62288129	chr1:62288129:G:A
62288130	chr1:62288130:C:G
62288377	chr1:62288377:A:G
62288560	chr1:62288560:AG:A
62288968	chr1:62288968:C:T
62289120	chr1:62289120:A:G
62289242	chr1:62289242:G:A
62289810	chr1:62289810:T:C
62289963	chr1:62289963:G:A
62289995	chr1:62289995:C:T
62290055	chr1:62290055:C:T
62290128	chr1:62290128:T:C
62290430	chr1:62290430:C:T
62290532	chr1:62290532:G:A
62290771	chr1:62290771:G:T
62290953	chr1:62290953:T:C
62291041	chr1:62291041:C:A
62291053	chr1:62291053:A:C
62291132	chr1:62291132:G:A
62291225	chr1:62291225:T:C
62291998	chr1:62291998:A:G
62292109	chr1:62292109:C:T
62292293	chr1:62292293:A:G
62292511	chr1:62292511:C:T
62292520	chr1:62292520:A:G
62292637	chr1:62292637:C:T
62292706	chr1:62292706:A:G
62292754	chr1:62292754:C:G
62292877	chr1:62292877:C:T
62292949	chr1:62292949:C:A
62293156	chr1:62293156:C:T
62293366	chr1:62293366:A:G
62293697	chr1:62293697:G:A
62293730	chr1:62293730:G:A
62294035	chr1:62294035:G:A
62294057	chr1:62294057:G:A
62294347	chr1:62294347:G:A
62294438	chr1:62294438:C:A
62294712	chr1:62294712:C:T
62294728	chr1:62294728:G:A
62295130	chr1:62295130:T:C
62295188	chr1:62295188:G:A
62295276	chr1:62295276:G:C
62295293	chr1:62295293:C:T
62295336	chr1:62295336:G:C
62295454	chr1:62295454:G:A
62295533	chr1:62295533:C:T
62295565	chr1:62295565:T:C
62295602	chr1:62295602:G:A
62295707	chr1:62295707:C:T
62295806	chr1:62295806:G:A
62295873	chr1:62295873:TTTGC:T
62295950	chr1:62295950:ACT:A
62295975	chr1:62295975:C:T
62296240	chr1:62296240:T:C
62296516	chr1:62296516:G:A
62296583	chr1:62296583:G:A
62296745	chr1:62296745:G:C
62296803	chr1:62296803:G:C
62296954	chr1:62296954:C:T
62297899	chr1:62297899:T:C
62298806	chr1:62298806:G:A
62298854	chr1:62298854:G:A
62298991	chr1:62298991:T:C
62299097	chr1:62299097:G:A
62299377	chr1:62299377:T:C
62299544	chr1:62299544:A:G
62299789	chr1:62299789:T:C
62299806	chr1:62299806:G:A
62300066	chr1:62300066:C:T
62300155	chr1:62300155:G:A
62300327	chr1:62300327:C:A
62300329	chr1:62300329:T:C
62300855	chr1:62300855:T:C
62300929	chr1:62300929:G:A
62301297	chr1:62301297:T:A
62301359	chr1:62301359:A:G
62301529	chr1:62301529:A:G
62301593	chr1:62301593:C:T
62301693	chr1:62301693:G:A
62301950	chr1:62301950:A:G
62302070	chr1:62302070:A:G
62302082	chr1:62302082:G:A
62302128	chr1:62302128:C:G
62302211	chr1:62302211:G:A
62302281	chr1:62302281:G:A
62302321	chr1:62302321:A:G
62302381	chr1:62302381:G:A
62302421	chr1:62302421:G:T
62302476	chr1:62302476:A:G
62302528	chr1:62302528:C:T
62302783	chr1:62302783:C:A
62302787	chr1:62302787:G:A
62302795	chr1:62302795:T:C
62303018	chr1:62303018:G:A
62303049	chr1:62303049:T:C
62303231	chr1:62303231:T:TC
62303568	chr1:62303568:G:A
62304259	chr1:62304259:C:A
62304662	chr1:62304662:A:C
62304708	chr1:62304708:C:T
62305187	chr1:62305187:A:G
62305292	chr1:62305292:T:C
62305394	chr1:62305394:C:T
62305417	chr1:62305417:T:C
62305514	chr1:62305514:T:C
62305578	chr1:62305578:A:T
62305632	chr1:62305632:A:C
62305737	chr1:62305737:C:G
62305787	chr1:62305787:A:G
62306430	chr1:62306430:T:C
62306529	chr1:62306529:C:T
62306571	chr1:62306571:C:T
62306657	chr1:62306657:C:T
62306867	chr1:62306867:T:C
62306910	chr1:62306910:G:C
62307154	chr1:62307154:TG:T
62307211	chr1:62307211:G:A
62307258	chr1:62307258:A:C
62307311	chr1:62307311:T:C
62307343	chr1:62307343:G:A
62307345	chr1:62307345:C:T
62307661	chr1:62307661:G:A
62307755	chr1:62307755:C:T
62308032	chr1:62308032:C:T
62308090	chr1:62308090:G:A
62308236	chr1:62308236:C:T
62308508	chr1:62308508:AT:A
62308732	chr1:62308732:G:A
62308798	chr1:62308798:A:G
62308952	chr1:62308952:C:T
62309269	chr1:62309269:A:T
62309615	chr1:62309615:C:T
62309995	chr1:62309995:G:T
62310004	chr1:62310004:A:G
62310154	chr1:62310154:G:C
62310270	chr1:62310270:G:T
62310467	chr1:62310467:G:A
62310625	chr1:62310625:G:A
62311300	chr1:62311300:A:AC
62311307	chr1:62311307:T:G
62311332	chr1:62311332:A:C
62311652	chr1:62311652:C:T
62311910	chr1:62311910:G:T
62312627	chr1:62312627:A:G
62312876	chr1:62312876:A:T
62312973	chr1:62312973:TTC:T
62313004	chr1:62313004:C:T
62313040	chr1:62313040:G:A
62313086	chr1:62313086:A:G
62313464	chr1:62313464:A:C
62313751	chr1:62313751:C:T
62313884	chr1:62313884:A:G
62314168	chr1:62314168:C:T
62314528	chr1:62314528:G:A
62314624	chr1:62314624:AGAAATACATACCAAAG:A
62315017	chr1:62315017:C:T
62315296	chr1:62315296:C:T
62315297	chr1:62315297:G:A
62315557	chr1:62315557:T:C
62315667	chr1:62315667:A:C
62315820	chr1:62315820:C:T
62316104	chr1:62316104:G:C
62316155	chr1:62316155:C:A
62316281	chr1:62316281:G:A
62316726	chr1:62316726:A:G
62316727	chr1:62316727:T:C
62316822	chr1:62316822:G:A
62316832	chr1:62316832:T:C
62316959	chr1:62316959:T:C
62317102	chr1:62317102:A:G
62317397	chr1:62317397:G:T
62317563	chr1:62317563:G:T
62317845	chr1:62317845:A:C
62318272	chr1:62318272:C:A
62318930	chr1:62318930:C:T
62318984	chr1:62318984:G:A
62319360	chr1:62319360:C:A
62319990	chr1:62319990:G:A
62320104	chr1:62320104:GCTAA:G
62320438	chr1:62320438:C:A
62320683	chr1:62320683:G:T
62320812	chr1:62320812:G:T
62321094	chr1:62321094:G:A
62321199	chr1:62321199:G:C
62321262	chr1:62321262:T:C
62321267	chr1:62321267:G:A
62321388	chr1:62321388:T:C
62321460	chr1:62321460:G:C
62322024	chr1:62322024:A:T
62322031	chr1:62322031:G:A
62322086	chr1:62322086:C:T
62322148	chr1:62322148:G:A
62322624	chr1:62322624:C:T
62322840	chr1:62322840:C:T
62322915	chr1:62322915:C:T
62323054	chr1:62323054:A:AC
62323407	chr1:62323407:G:A
62323825	chr1:62323825:G:A
62323937	chr1:62323937:G:A
62324065	chr1:62324065:T:C
62324424	chr1:62324424:C:G
62324576	chr1:62324576:C:T
62324747	chr1:62324747:C:T
62324878	chr1:62324878:G:A
62325107	chr1:62325107:G:T
62325481	chr1:62325481:A:G
62325482	chr1:62325482:G:T
62325598	chr1:62325598:C:T
62325628	chr1:62325628:G:C
62325892	chr1:62325892:C:G
62326339	chr1:62326339:G:A
62326341	chr1:62326341:T:C
62326870	chr1:62326870:T:C
62328043	chr1:62328043:T:C
62328049	chr1:62328049:CA:C
62328342	chr1:62328342:C:T
62329005	chr1:62329005:G:A
62329044	chr1:62329044:A:G
62329378	chr1:62329378:C:T
62329651	chr1:62329651:G:C
62330406	chr1:62330406:G:GT
62330445	chr1:62330445:T:C
62330453	chr1:62330453:A:G
62330576	chr1:62330576:T:C
62330986	chr1:62330986:T:C
62331040	chr1:62331040:C:T
62331174	chr1:62331174:C:T
62331225	chr1:62331225:T:C
62331544	chr1:62331544:A:G
62332181	chr1:62332181:C:G
62332356	chr1:62332356:AG:A
62332434	chr1:62332434:G:A
62332559	chr1:62332559:C:A
62332853	chr1:62332853:A:G
62332945	chr1:62332945:CAT:C
62332998	chr1:62332998:T:A
62333102	chr1:62333102:T:C
62333212	chr1:62333212:A:T
62333297	chr1:62333297:T:C
62333780	chr1:62333780:G:A
62333800	chr1:62333800:C:T
62333852	chr1:62333852:G:A
62334230	chr1:62334230:A:G
62334345	chr1:62334345:A:G
62334615	chr1:62334615:A:G
62335012	chr1:62335012:A:C
62335051	chr1:62335051:C:T
62335123	chr1:62335123:C:T
62335471	chr1:62335471:C:T
62335569	chr1:62335569:A:G
62335839	chr1:62335839:A:G
62336114	chr1:62336114:G:A
62336437	chr1:62336437:G:A
62336690	chr1:62336690:A:G
62337276	chr1:62337276:G:C
62337389	chr1:62337389:C:T
62337408	chr1:62337408:A:G
62337519	chr1:62337519:G:A
62337529	chr1:62337529:A:T
62338143	chr1:62338143:C:T
62338536	chr1:62338536:C:T
62338788	chr1:62338788:A:G
62338865	chr1:62338865:C:T
62338874	chr1:62338874:G:T
62339048	chr1:62339048:A:G
62339129	chr1:62339129:C:T
62339339	chr1:62339339:A:G
62339441	chr1:62339441:G:A
62339468	chr1:62339468:G:C
62339647	chr1:62339647:T:A
62339963	chr1:62339963:T:C
62340119	chr1:62340119:G:A
62340121	chr1:62340121:A:G
62340325	chr1:62340325:A:G
62340381	chr1:62340381:T:C
62340473	chr1:62340473:G:T
62340969	chr1:62340969:G:A
62341226	chr1:62341226:C:T
62341374	chr1:62341374:T:C
62341738	chr1:62341738:C:T
62341865	chr1:62341865:G:T
62342206	chr1:62342206:C:CT
62342324	chr1:62342324:A:G
62343094	chr1:62343094:G:A
62343125	chr1:62343125:A:G
62343382	chr1:62343382:T:C
62343394	chr1:62343394:A:G
62343545	chr1:62343545:A:G
62343588	chr1:62343588:T:G
62343696	chr1:62343696:A:G
62344078	chr1:62344078:G:A
62344484	chr1:62344484:TCTGA:T
62345092	chr1:62345092:C:T
62345108	chr1:62345108:T:A
62345833	chr1:62345833:C:T
62346077	chr1:62346077:G:A
62346405	chr1:62346405:T:C
62346426	chr1:62346426:T:C
62346474	chr1:62346474:A:T
62346520	chr1:62346520:C:T
62347047	chr1:62347047:C:T
62347403	chr1:62347403:C:T
62347404	chr1:62347404:A:C
62347750	chr1:62347750:G:A
62347762	chr1:62347762:T:TTTC
62348135	chr1:62348135:G:A
62348549	chr1:62348549:TG:T
62348716	chr1:62348716:C:T
62348816	chr1:62348816:C:T
62348984	chr1:62348984:C:CAGAT
62349020	chr1:62349020:G:A
62349095	chr1:62349095:C:G
62349187	chr1:62349187:A:T
62349264	chr1:62349264:T:C
62349718	chr1:62349718:T:C
62349906	chr1:62349906:C:T
62350450	chr1:62350450:C:T
62350516	chr1:62350516:C:T
62350779	chr1:62350779:G:A
62350805	chr1:62350805:G:T
62350911	chr1:62350911:C:T
62351187	chr1:62351187:G:A
62351197	chr1:62351197:G:T
62351223	chr1:62351223:C:T
62352097	chr1:62352097:G:A
62352123	chr1:62352123:G:A
62352208	chr1:62352208:C:T
62352283	chr1:62352283:G:A
62352462	chr1:62352462:T:C
62352528	chr1:62352528:G:A
62352546	chr1:62352546:T:C
62352950	chr1:62352950:G:A
62353068	chr1:62353068:C:T
62353396	chr1:62353396:A:G
62353785	chr1:62353785:C:T
62353946	chr1:62353946:G:A
62354330	chr1:62354330:G:A
62354349	chr1:62354349:A:G
62354855	chr1:62354855:G:A
62355190	chr1:62355190:G:A
62355347	chr1:62355347:G:A
62355603	chr1:62355603:A:G
62355904	chr1:62355904:G:A
62356200	chr1:62356200:C:G
62356569	chr1:62356569:C:A
62356818	chr1:62356818:A:G
62356888	chr1:62356888:G:A
62357027	chr1:62357027:A:G
62357142	chr1:62357142:T:C
62357235	chr1:62357235:C:G
62357243	chr1:62357243:C:T
62357442	chr1:62357442:A:G
62357489	chr1:62357489:C:A
62357773	chr1:62357773:C:T
62357932	chr1:62357932:G:C
62358237	chr1:62358237:T:C
62358262	chr1:62358262:A:G
62358503	chr1:62358503:T:C
62358523	chr1:62358523:G:A
62358814	chr1:62358814:A:G
62359119	chr1:62359119:T:C
62359270	chr1:62359270:G:A
62359409	chr1:62359409:A:G
62359433	chr1:62359433:G:A
62359488	chr1:62359488:G:T
62359654	chr1:62359654:A:G
62359726	chr1:62359726:C:T
62360002	chr1:62360002:A:C
62360072	chr1:62360072:T:C
62360142	chr1:62360142:A:T
62360176	chr1:62360176:T:C
62360325	chr1:62360325:A:G
62360329	chr1:62360329:T:G
62360441	chr1:62360441:A:G
62360757	chr1:62360757:G:A
62360981	chr1:62360981:C:T
62361052	chr1:62361052:G:A
62361165	chr1:62361165:C:T
62361254	chr1:62361254:T:C
62361895	chr1:62361895:A:C
62362422	chr1:62362422:C:T
62363120	chr1:62363120:C:A
62363351	chr1:62363351:T:C
62363405	chr1:62363405:T:G
62364347	chr1:62364347:A:C
62364582	chr1:62364582:G:A
62364632	chr1:62364632:A:C
62365091	chr1:62365091:C:T
62365714	chr1:62365714:G:A
62365736	chr1:62365736:G:A
62366955	chr1:62366955:T:C
62367060	chr1:62367060:T:C
62367266	chr1:62367266:C:T
62367731	chr1:62367731:T:C
62367753	chr1:62367753:A:G
62367882	chr1:62367882:G:A
62368067	chr1:62368067:G:A
62368358	chr1:62368358:C:T
62368423	chr1:62368423:C:CT
62368531	chr1:62368531:C:T
62368574	chr1:62368574:T:G
62369028	chr1:62369028:T:C
62369084	chr1:62369084:G:A
62369326	chr1:62369326:T:C
62369545	chr1:62369545:T:G
62369619	chr1:62369619:T:A
62369813	chr1:62369813:G:A
62369972	chr1:62369972:G:A
62370108	chr1:62370108:A:C
62370147	chr1:62370147:A:C
62370265	chr1:62370265:T:C
62370666	chr1:62370666:A:G
62370743	chr1:62370743:T:C
62371174	chr1:62371174:C:CA
62371305	chr1:62371305:C:T
62371482	chr1:62371482:G:A
62371790	chr1:62371790:G:C
62372282	chr1:62372282:A:C
62372486	chr1:62372486:G:A
62372808	chr1:62372808:T:C
62373531	chr1:62373531:T:C
62373661	chr1:62373661:T:C
62373880	chr1:62373880:A:G
62373896	chr1:62373896:T:C
62374063	chr1:62374063:C:T
62374240	chr1:62374240:C:A
62374432	chr1:62374432:T:C
62374528	chr1:62374528:T:C
62375115	chr1:62375115:A:G
62375146	chr1:62375146:T:C
62375328	chr1:62375328:A:G
62375404	chr1:62375404:C:A
62375662	chr1:62375662:A:G
62375737	chr1:62375737:G:A
62376105	chr1:62376105:T:C
62376178	chr1:62376178:C:T
62376231	chr1:62376231:C:A
62376344	chr1:62376344:T:C
62376534	chr1:62376534:A:G
62376578	chr1:62376578:C:T
62376656	chr1:62376656:T:C
62377006	chr1:62377006:G:A
62377095	chr1:62377095:A:G
62377409	chr1:62377409:A:G
62377521	chr1:62377521:G:A
62377847	chr1:62377847:T:G
62377904	chr1:62377904:C:T
62377909	chr1:62377909:T:A
62378588	chr1:62378588:CTCTT:C
62378715	chr1:62378715:A:G
62378784	chr1:62378784:G:T
62378915	chr1:62378915:G:A
62378928	chr1:62378928:A:C
62379247	chr1:62379247:C:T
62379356	chr1:62379356:A:G
62380527	chr1:62380527:A:C
62380716	chr1:62380716:T:A
62380918	chr1:62380918:A:G
62381281	chr1:62381281:A:G
62381413	chr1:62381413:G:A
62381620	chr1:62381620:A:G
62381747	chr1:62381747:C:G
62381915	chr1:62381915:C:T
62382419	chr1:62382419:G:A
62382431	chr1:62382431:T:C
62382442	chr1:62382442:C:T
62382714	chr1:62382714:C:T
62382715	chr1:62382715:A:G
62383213	chr1:62383213:A:G
62383956	chr1:62383956:T:C
62384316	chr1:62384316:G:A
62384415	chr1:62384415:C:G
62384440	chr1:62384440:C:T
62384595	chr1:62384595:A:T
62386044	chr1:62386044:A:G
62386083	chr1:62386083:T:C
62386086	chr1:62386086:G:C
62386204	chr1:62386204:G:A
62386262	chr1:62386262:A:C
62386366	chr1:62386366:C:T
62386670	chr1:62386670:T:C
62387239	chr1:62387239:A:T
62387437	chr1:62387437:T:C
62387446	chr1:62387446:C:T
62387475	chr1:62387475:A:G
62387746	chr1:62387746:G:A
62387798	chr1:62387798:T:C
62388408	chr1:62388408:C:T
62388721	chr1:62388721:T:G
62388920	chr1:62388920:C:T
62388971	chr1:62388971:C:A
62389137	chr1:62389137:C:A
62389519	chr1:62389519:G:T
62389712	chr1:62389712:A:G
62389852	chr1:62389852:C:T
62390297	chr1:62390297:G:A
62390670	chr1:62390670:C:T
62390891	chr1:62390891:C:T
62391024	chr1:62391024:A:G
62391618	chr1:62391618:A:G
62391733	chr1:62391733:A:G
62391847	chr1:62391847:T:G
62392408	chr1:62392408:C:T
62392683	chr1:62392683:C:T
62392963	chr1:62392963:C:T
62393328	chr1:62393328:G:A
62393470	chr1:62393470:A:G
62393472	chr1:62393472:G:T
62393574	chr1:62393574:C:T
62393758	chr1:62393758:AAAAT:A
62394111	chr1:62394111:G:A
62394347	chr1:62394347:T:C
62394526	chr1:62394526:A:G
62394616	chr1:62394616:A:G
62394639	chr1:62394639:G:A
62394749	chr1:62394749:C:T
62395262	chr1:62395262:C:T
62396290	chr1:62396290:C:T
62396393	chr1:62396393:G:A
62396614	chr1:62396614:T:C
62396758	chr1:62396758:G:A
62397577	chr1:62397577:C:T
62397586	chr1:62397586:T:C
62397613	chr1:62397613:C:T
62397717	chr1:62397717:C:T
62397929	chr1:62397929:G:A
62398201	chr1:62398201:G:T
62398205	chr1:62398205:T:C
62398269	chr1:62398269:T:A
62398508	chr1:62398508:T:C
62398830	chr1:62398830:T:C
62398838	chr1:62398838:G:A
62399242	chr1:62399242:C:T
62399820	chr1:62399820:G:A
62399842	chr1:62399842:G:A
62400092	chr1:62400092:G:C
62400205	chr1:62400205:A:G
62400264	chr1:62400264:G:A
62400324	chr1:62400324:G:A
62400858	chr1:62400858:A:C
62401079	chr1:62401079:G:A
62401444	chr1:62401444:G:A
62401812	chr1:62401812:T:G
62402067	chr1:62402067:C:G
62402119	chr1:62402119:G:T
62402680	chr1:62402680:C:T
62402966	chr1:62402966:C:T
62403289	chr1:62403289:A:G
62403412	chr1:62403412:T:C
62403468	chr1:62403468:G:A
62403810	chr1:62403810:G:C
62403866	chr1:62403866:G:A
62403880	chr1:62403880:G:T
62403891	chr1:62403891:A:G
62403926	chr1:62403926:GA:G
62404510	chr1:62404510:C:T
62404778	chr1:62404778:G:A
62405412	chr1:62405412:G:A
62405424	chr1:62405424:C:T
62405429	chr1:62405429:A:G
62405445	chr1:62405445:G:A
62405529	chr1:62405529:A:G
62405778	chr1:62405778:G:A
62406079	chr1:62406079:G:A
62406270	chr1:62406270:C:A
62406420	chr1:62406420:AC:A
62406473	chr1:62406473:T:C
62406635	chr1:62406635:T:A
62406910	chr1:62406910:C:T
62407403	chr1:62407403:A:G
62407825	chr1:62407825:C:T
62407973	chr1:62407973:A:T
62408108	chr1:62408108:T:C
62408477	chr1:62408477:G:C
62408706	chr1:62408706:A:G
62408787	chr1:62408787:T:A
62409068	chr1:62409068:C:T
62409642	chr1:62409642:A:G
62410198	chr1:62410198:C:G
62410259	chr1:62410259:C:G
62410462	chr1:62410462:C:G
62410859	chr1:62410859:T:C
62411604	chr1:62411604:C:A
62412223	chr1:62412223:A:G
62412228	chr1:62412228:G:C
62412281	chr1:62412281:A:G
62412705	chr1:62412705:C:A
62413087	chr1:62413087:G:T
62413894	chr1:62413894:T:A
62414481	chr1:62414481:G:A
62415335	chr1:62415335:AAAG:A
62415526	chr1:62415526:C:T
62415656	chr1:62415656:C:T
62416010	chr1:62416010:A:G
62416311	chr1:62416311:C:T
62416443	chr1:62416443:C:T
62416932	chr1:62416932:T:C
62417549	chr1:62417549:T:C
62417805	chr1:62417805:T:C
62417884	chr1:62417884:G:T
62418506	chr1:62418506:T:C
62418727	chr1:62418727:CTA:C
62419046	chr1:62419046:G:A
62419433	chr1:62419433:T:C
62420032	chr1:62420032:A:G
62420176	chr1:62420176:T:C
62420250	chr1:62420250:ATGT:A
62420924	chr1:62420924:G:A
62421253	chr1:62421253:T:C
62421400	chr1:62421400:C:T
62421618	chr1:62421618:G:A
62422510	chr1:62422510:C:T
62422752	chr1:62422752:T:C
62422907	chr1:62422907:G:A
62422983	chr1:62422983:GT:G
62423296	chr1:62423296:A:T
62423413	chr1:62423413:G:T
62423763	chr1:62423763:G:C
62423767	chr1:62423767:T:C
62424123	chr1:62424123:T:G
62424154	chr1:62424154:C:T
62424550	chr1:62424550:A:G
62424603	chr1:62424603:G:A
62424633	chr1:62424633:T:C
62424681	chr1:62424681:T:C
62424839	chr1:62424839:C:A
62425118	chr1:62425118:TA:T
62425683	chr1:62425683:A:G
62425709	chr1:62425709:G:A
62426066	chr1:62426066:G:A
62426154	chr1:62426154:G:A
62426253	chr1:62426253:G:A
62426411	chr1:62426411:G:A
62426557	chr1:62426557:A:G
62426654	chr1:62426654:AT:A
62426657	chr1:62426657:T:C
62426862	chr1:62426862:A:G
62426958	chr1:62426958:C:T
62427338	chr1:62427338:A:G
62427445	chr1:62427445:C:A
62427550	chr1:62427550:C:A
62427678	chr1:62427678:G:A
62427694	chr1:62427694:G:A
62427860	chr1:62427860:C:T
62428244	chr1:62428244:G:A
62428446	chr1:62428446:T:C
62428448	chr1:62428448:G:A
62428493	chr1:62428493:A:C
62429211	chr1:62429211:A:T
62429587	chr1:62429587:T:C
62429720	chr1:62429720:G:A
62430113	chr1:62430113:C:T
62430151	chr1:62430151:G:A
62430748	chr1:62430748:A:C
62431082	chr1:62431082:T:C
62431161	chr1:62431161:G:GT
62431591	chr1:62431591:T:G
62432105	chr1:62432105:A:G
62432471	chr1:62432471:C:T
62432531	chr1:62432531:TTTTAGTGGAA:T
62432660	chr1:62432660:C:T
62432779	chr1:62432779:T:C
62432932	chr1:62432932:G:A
62432976	chr1:62432976:C:T
62433219	chr1:62433219:C:A
62433304	chr1:62433304:A:G
62433313	chr1:62433313:C:T
62433735	chr1:62433735:G:A
62433995	chr1:62433995:GAT:G
62434123	chr1:62434123:G:A
62434236	chr1:62434236:T:C
62434618	chr1:62434618:A:T
62434686	chr1:62434686:G:A
62434712	chr1:62434712:G:A
62434798	chr1:62434798:T:C
62435134	chr1:62435134:G:A
62435140	chr1:62435140:A:G
62435211	chr1:62435211:G:C
62435572	chr1:62435572:C:G
62435674	chr1:62435674:C:T
62436011	chr1:62436011:C:T
62436136	chr1:62436136:C:A
62436341	chr1:62436341:C:T
62437203	chr1:62437203:A:G
62437692	chr1:62437692:C:G
62437725	chr1:62437725:C:T
62437876	chr1:62437876:C:T
62437923	chr1:62437923:A:G
62438092	chr1:62438092:C:T
62438624	chr1:62438624:C:T
62439265	chr1:62439265:G:A
62439507	chr1:62439507:T:C
62439754	chr1:62439754:A:G
62440118	chr1:62440118:G:A
62440222	chr1:62440222:C:T
62440818	chr1:62440818:G:T
62440866	chr1:62440866:G:T
62441057	chr1:62441057:C:T
62441247	chr1:62441247:C:G
62441924	chr1:62441924:A:G
62441939	chr1:62441939:C:T
62442564	chr1:62442564:T:C
62442715	chr1:62442715:A:G
62442867	chr1:62442867:A:G
62444037	chr1:62444037:T:G
62444641	chr1:62444641:A:T
62445520	chr1:62445520:T:C
62445600	chr1:62445600:T:G
62445670	chr1:62445670:T:C
62445679	chr1:62445679:T:TA
62445807	chr1:62445807:C:T
62445958	chr1:62445958:C:T
62446053	chr1:62446053:T:C
62446080	chr1:62446080:A:G
62446152	chr1:62446152:TG:T
62446449	chr1:62446449:C:G
62446982	chr1:62446982:T:C
62447248	chr1:62447248:C:T
62447795	chr1:62447795:T:A
62447897	chr1:62447897:C:T
62448022	chr1:62448022:G:A
62448538	chr1:62448538:T:C
62449307	chr1:62449307:G:A
62449738	chr1:62449738:C:T
62449780	chr1:62449780:C:T
62449802	chr1:62449802:C:T
62450187	chr1:62450187:A:G
62450639	chr1:62450639:A:G
62451033	chr1:62451033:G:T
62451125	chr1:62451125:T:C
62452194	chr1:62452194:T:A
62452242	chr1:62452242:G:A
62452255	chr1:62452255:C:T
62452709	chr1:62452709:T:A
62453260	chr1:62453260:C:A
62454337	chr1:62454337:A:G
62454358	chr1:62454358:A:G
62454600	chr1:62454600:A:AAGAT
62455093	chr1:62455093:A:G
62455318	chr1:62455318:C:A
62455751	chr1:62455751:T:C
62455915	chr1:62455915:T:C
62456375	chr1:62456375:C:T
62456679	chr1:62456679:T:C
62456989	chr1:62456989:G:A
62457663	chr1:62457663:C:T
62458187	chr1:62458187:G:A
62458192	chr1:62458192:C:T
62458239	chr1:62458239:T:C
62458677	chr1:62458677:C:T
62458723	chr1:62458723:G:A
62458777	chr1:62458777:C:T
62459541	chr1:62459541:C:A
62459694	chr1:62459694:C:A
62460013	chr1:62460013:T:C
62460386	chr1:62460386:A:T
62460437	chr1:62460437:T:C
62460908	chr1:62460908:C:T
62461044	chr1:62461044:A:G
62461256	chr1:62461256:A:C
62461302	chr1:62461302:GTC:G
62461590	chr1:62461590:C:A
62461843	chr1:62461843:G:A
62461945	chr1:62461945:T:C
62462047	chr1:62462047:G:T
62462126	chr1:62462126:T:G
62462402	chr1:62462402:C:T
62462582	chr1:62462582:A:G
62462803	chr1:62462803:G:A
62462878	chr1:62462878:G:A
62463071	chr1:62463071:G:C
62463450	chr1:62463450:T:C
62464221	chr1:62464221:G:A
62464408	chr1:62464408:G:A
62464553	chr1:62464553:G:A
62465088	chr1:62465088:T:C
62465961	chr1:62465961:C:A
62466428	chr1:62466428:T:G
62466884	chr1:62466884:A:C
62466941	chr1:62466941:A:C
62467144	chr1:62467144:T:C
62468072	chr1:62468072:G:C
62468087	chr1:62468087:G:A
62468331	chr1:62468331:G:A
62468637	chr1:62468637:A:G
62468923	chr1:62468923:G:A
62469175	chr1:62469175:G:A
62469660	chr1:62469660:A:G
62470129	chr1:62470129:A:G
62470146	chr1:62470146:T:C
62470875	chr1:62470875:T:C
62471222	chr1:62471222:ATTAG:A
62471241	chr1:62471241:T:C
62471540	chr1:62471540:G:A
62471640	chr1:62471640:AGTGAG:A
62472868	chr1:62472868:A:G
62472969	chr1:62472969:G:T
62473963	chr1:62473963:C:T
62474251	chr1:62474251:T:C
62474400	chr1:62474400:G:A
62474426	chr1:62474426:G:A
62474493	chr1:62474493:G:A
62476203	chr1:62476203:C:T
62477127	chr1:62477127:A:G
62477593	chr1:62477593:C:T
62478283	chr1:62478283:G:A
62478308	chr1:62478308:G:A
62478657	chr1:62478657:C:T
62479544	chr1:62479544:T:A
62479551	chr1:62479551:T:G
62479747	chr1:62479747:A:G
62479866	chr1:62479866:G:A
62479960	chr1:62479960:C:T
62481558	chr1:62481558:A:C
62481702	chr1:62481702:G:A
62481830	chr1:62481830:A:T
62482024	chr1:62482024:A:T
62482406	chr1:62482406:G:A
62484289	chr1:62484289:T:C
62484601	chr1:62484601:G:A
62484836	chr1:62484836:A:C
62485187	chr1:62485187:C:T
62485456	chr1:62485456:G:A
62486127	chr1:62486127:A:G
62487685	chr1:62487685:G:GTAAGT
62487710	chr1:62487710:G:A
62488249	chr1:62488249:T:A
62489300	chr1:62489300:T:C
62489381	chr1:62489381:G:A
62489448	chr1:62489448:T:C
62489586	chr1:62489586:T:A
62490191	chr1:62490191:C:T
62490466	chr1:62490466:C:T
62491008	chr1:62491008:G:A
62491300	chr1:62491300:T:C
62491356	chr1:62491356:G:A
62491359	chr1:62491359:G:A
62491528	chr1:62491528:C:G
62491542	chr1:62491542:T:C
62491709	chr1:62491709:G:T
62492087	chr1:62492087:T:C
62492431	chr1:62492431:G:A
62492526	chr1:62492526:A:G
62492987	chr1:62492987:T:C
62493054	chr1:62493054:T:G
62493185	chr1:62493185:C:T
62494430	chr1:62494430:A:G
62494579	chr1:62494579:T:C
62494904	chr1:62494904:T:C
62494909	chr1:62494909:CAG:C
62495097	chr1:62495097:C:T
62496083	chr1:62496083:TTGTC:T
62496569	chr1:62496569:T:TA
62496752	chr1:62496752:C:G
62497063	chr1:62497063:A:G
62498066	chr1:62498066:G:A
62498119	chr1:62498119:G:A
62498243	chr1:62498243:G:C
62499192	chr1:62499192:A:G
62500499	chr1:62500499:A:AT
62501355	chr1:62501355:C:G
62502076	chr1:62502076:A:G
62502091	chr1:62502091:G:C
62502316	chr1:62502316:C:T
62503731	chr1:62503731:G:A
62503760	chr1:62503760:G:A
62503781	chr1:62503781:C:T
62504513	chr1:62504513:T:C
62504698	chr1:62504698:C:T
62505082	chr1:62505082:T:C
62505127	chr1:62505127:C:T
62505325	chr1:62505325:T:C
62507121	chr1:62507121:T:C
62508124	chr1:62508124:A:G
62508258	chr1:62508258:TCACCC:T
62508274	chr1:62508274:G:A
62508479	chr1:62508479:A:T
62508519	chr1:62508519:T:A
62508741	chr1:62508741:AAAT:A
62508787	chr1:62508787:TTTAC:T
62508985	chr1:62508985:T:C
62510677	chr1:62510677:T:C
62510790	chr1:62510790:T:C
62510801	chr1:62510801:T:G
62511080	chr1:62511080:G:A
62511636	chr1:62511636:C:T
62511748	chr1:62511748:G:A
62512486	chr1:62512486:T:C
62513068	chr1:62513068:GGGGTAT:G
62513991	chr1:62513991:CAA:C
62514006	chr1:62514006:AATAAT:A
62514490	chr1:62514490:A:G
62514728	chr1:62514728:CACA:C
62514739	chr1:62514739:T:C
62514794	chr1:62514794:C:T
62514841	chr1:62514841:T:C
62514936	chr1:62514936:G:A
62515429	chr1:62515429:T:C
62515769	chr1:62515769:G:A
62515952	chr1:62515952:G:A
62515954	chr1:62515954:G:A
62516895	chr1:62516895:A:G
62517323	chr1:62517323:G:A
62517732	chr1:62517732:G:A
62517942	chr1:62517942:C:A
62518080	chr1:62518080:C:T
62518594	chr1:62518594:G:C
62518601	chr1:62518601:G:A
62518681	chr1:62518681:A:T
62518706	chr1:62518706:C:T
62519089	chr1:62519089:T:C
62519226	chr1:62519226:C:T
62519461	chr1:62519461:A:G
62520406	chr1:62520406:G:A
62520486	chr1:62520486:CAT:C
62520517	chr1:62520517:T:C
62520793	chr1:62520793:C:T
62521441	chr1:62521441:T:A
62521618	chr1:62521618:T:C
62521623	chr1:62521623:T:C
62522689	chr1:62522689:C:T
62522701	chr1:62522701:AACTG:A
62523301	chr1:62523301:T:C
62523590	chr1:62523590:T:C
62523828	chr1:62523828:T:C
62524136	chr1:62524136:C:T
62525340	chr1:62525340:A:G
62525577	chr1:62525577:T:C
62525698	chr1:62525698:T:C
62525712	chr1:62525712:C:T
62525879	chr1:62525879:A:G
62526087	chr1:62526087:A:T
62526234	chr1:62526234:T:C
62526906	chr1:62526906:T:C
62527078	chr1:62527078:T:C
62527949	chr1:62527949:T:C
62529592	chr1:62529592:C:T
62530634	chr1:62530634:G:A
62530702	chr1:62530702:C:T
62530962	chr1:62530962:C:T
62531167	chr1:62531167:C:G
62531865	chr1:62531865:A:G
62531930	chr1:62531930:C:A
62532065	chr1:62532065:CAG:C
62533107	chr1:62533107:CT:C
62533128	chr1:62533128:G:A
62533219	chr1:62533219:T:C
62533290	chr1:62533290:T:C
62533458	chr1:62533458:C:T
62533688	chr1:62533688:A:G
62534072	chr1:62534072:T:C
62534900	chr1:62534900:G:A
62535060	chr1:62535060:GC:G
62535218	chr1:62535218:T:C
62535637	chr1:62535637:T:C
62535673	chr1:62535673:C:T
62536880	chr1:62536880:A:G
62536892	chr1:62536892:C:A
62536896	chr1:62536896:T:G
62538270	chr1:62538270:T:C
62538478	chr1:62538478:A:C
62539112	chr1:62539112:T:C
62539520	chr1:62539520:C:T
62540080	chr1:62540080:C:A
62540183	chr1:62540183:T:C
62540279	chr1:62540279:T:C
62540416	chr1:62540416:C:A
62540924	chr1:62540924:A:T
62541132	chr1:62541132:TGATTTCAGCTTTATAGAGGCTGAAGAC:T
62541511	chr1:62541511:C:T
62541557	chr1:62541557:G:A
62541703	chr1:62541703:G:C
62542502	chr1:62542502:C:T
62542519	chr1:62542519:G:T
62544229	chr1:62544229:A:G
62544285	chr1:62544285:C:T
62544439	chr1:62544439:G:C
62544640	chr1:62544640:A:G
62545159	chr1:62545159:A:T
62545331	chr1:62545331:CCA:C
62546026	chr1:62546026:A:G
62546237	chr1:62546237:T:C
62546385	chr1:62546385:A:G
62546400	chr1:62546400:A:C
62547463	chr1:62547463:A:G
62547539	chr1:62547539:A:G
62547725	chr1:62547725:C:T
62548115	chr1:62548115:A:G
62548244	chr1:62548244:C:A
62548361	chr1:62548361:C:T
62549103	chr1:62549103:A:G
62549528	chr1:62549528:A:T
62550073	chr1:62550073:GA:G
62550460	chr1:62550460:T:A
62551054	chr1:62551054:A:T
62553181	chr1:62553181:C:T
62554248	chr1:62554248:G:A
62554615	chr1:62554615:C:T
62554804	chr1:62554804:G:A
62555066	chr1:62555066:A:G
62555145	chr1:62555145:C:A
62555366	chr1:62555366:T:C
62556333	chr1:62556333:G:A
62557157	chr1:62557157:C:T
62557204	chr1:62557204:G:A
62557313	chr1:62557313:CTT:C
62557619	chr1:62557619:A:G
62558574	chr1:62558574:G:A
62558885	chr1:62558885:G:C
62560271	chr1:62560271:G:T
62560340	chr1:62560340:C:T
62560758	chr1:62560758:T:G
62561157	chr1:62561157:A:G
62561740	chr1:62561740:AG:A
62562356	chr1:62562356:C:T
62562416	chr1:62562416:T:C
62562527	chr1:62562527:T:C
62563295	chr1:62563295:G:C
62563700	chr1:62563700:T:G
62564054	chr1:62564054:C:G
62565128	chr1:62565128:A:G
62565410	chr1:62565410:G:A
62565533	chr1:62565533:A:G
62565671	chr1:62565671:C:T
62565843	chr1:62565843:G:A
62565940	chr1:62565940:C:A
62565945	chr1:62565945:A:C
62566389	chr1:62566389:G:A
62566547	chr1:62566547:A:G
62566645	chr1:62566645:T:G
62566892	chr1:62566892:AACAG:A
62567109	chr1:62567109:T:C
62567978	chr1:62567978:T:G
62568144	chr1:62568144:ATGAC:A
62568220	chr1:62568220:G:A
62568270	chr1:62568270:T:C
62568551	chr1:62568551:T:C
62569145	chr1:62569145:A:G
62569277	chr1:62569277:A:G
62570458	chr1:62570458:G:A
62570967	chr1:62570967:G:A
62570976	chr1:62570976:A:G
62571127	chr1:62571127:G:A
62571136	chr1:62571136:G:A
62571608	chr1:62571608:T:C
62571673	chr1:62571673:C:T
62571970	chr1:62571970:G:C
62572427	chr1:62572427:T:A
62572672	chr1:62572672:A:T
62573276	chr1:62573276:G:C
62573862	chr1:62573862:C:T
62575056	chr1:62575056:G:T
62575177	chr1:62575177:C:T
62575788	chr1:62575788:C:A
62575859	chr1:62575859:C:T
62576455	chr1:62576455:A:G
62576794	chr1:62576794:T:C
62577067	chr1:62577067:A:G
62577461	chr1:62577461:C:T
62578452	chr1:62578452:G:GCTCAC
62578477	chr1:62578477:T:A
62579231	chr1:62579231:T:C
62579817	chr1:62579817:C:T
62580353	chr1:62580353:C:T
62580368	chr1:62580368:T:C
62580907	chr1:62580907:C:A
62580971	chr1:62580971:G:T
62580987	chr1:62580987:C:T
62582161	chr1:62582161:T:C
62582272	chr1:62582272:C:T
62582316	chr1:62582316:C:T
62582374	chr1:62582374:A:C
62582375	chr1:62582375:C:T
62582604	chr1:62582604:A:C
62583906	chr1:62583906:A:G
62584077	chr1:62584077:T:C
62584148	chr1:62584148:G:A
62584544	chr1:62584544:G:C
62584927	chr1:62584927:T:G
62585197	chr1:62585197:G:A
62585631	chr1:62585631:C:T
62585830	chr1:62585830:T:C
62586017	chr1:62586017:C:T
62586673	chr1:62586673:CTA:C
62586767	chr1:62586767:G:A
62587354	chr1:62587354:C:T
62587489	chr1:62587489:C:T
62587562	chr1:62587562:TACA:T
62588045	chr1:62588045:AAAG:A
62588809	chr1:62588809:TACCTC:T
62589506	chr1:62589506:C:T
62589609	chr1:62589609:G:A
62589630	chr1:62589630:A:C
62589799	chr1:62589799:G:A
62590441	chr1:62590441:G:A
62590508	chr1:62590508:A:G
62590999	chr1:62590999:G:A
62591212	chr1:62591212:G:T
62591257	chr1:62591257:C:G
62591778	chr1:62591778:A:G
62592449	chr1:62592449:A:G
62592957	chr1:62592957:T:C
62593742	chr1:62593742:C:T
62594568	chr1:62594568:C:T
62594640	chr1:62594640:A:C
62595088	chr1:62595088:T:G
62595131	chr1:62595131:A:G
62595143	chr1:62595143:C:A
62595571	chr1:62595571:C:T
62595855	chr1:62595855:G:C
62595942	chr1:62595942:A:C
62596858	chr1:62596858:C:A
62598159	chr1:62598159:T:C
62599454	chr1:62599454:C:T
62599609	chr1:62599609:T:C
62599843	chr1:62599843:TAG:T
62599849	chr1:62599849:A:C
62599852	chr1:62599852:GCTA:G
62599971	chr1:62599971:A:G
62600973	chr1:62600973:T:C
62601292	chr1:62601292:C:T
62601536	chr1:62601536:T:C
62602628	chr1:62602628:G:A
62603486	chr1:62603486:T:C
62603699	chr1:62603699:C:T
62604866	chr1:62604866:AGTTAATGTG:A
62605839	chr1:62605839:A:G
62606263	chr1:62606263:G:A
62607003	chr1:62607003:TCTGACCAGC:T
62607442	chr1:62607442:C:T
62607536	chr1:62607536:G:A
62608304	chr1:62608304:C:T
62608856	chr1:62608856:CTCAT:C
62610155	chr1:62610155:G:A
62610194	chr1:62610194:A:C
62610321	chr1:62610321:C:T
62610618	chr1:62610618:C:T
62610667	chr1:62610667:G:A
62611272	chr1:62611272:T:C
62612667	chr1:62612667:C:T
62613005	chr1:62613005:A:G
62613863	chr1:62613863:A:AT
62615840	chr1:62615840:G:A
62616097	chr1:62616097:C:G
62616144	chr1:62616144:T:C
62617618	chr1:62617618:C:A
62617700	chr1:62617700:T:A
62617780	chr1:62617780:A:G
62617804	chr1:62617804:G:C
62618359	chr1:62618359:G:A
62618616	chr1:62618616:A:C
62619595	chr1:62619595:C:T
62619959	chr1:62619959:T:C
62620270	chr1:62620270:A:G
62620326	chr1:62620326:T:A
62620640	chr1:62620640:G:A
62620774	chr1:62620774:C:T
62621186	chr1:62621186:G:A
62622066	chr1:62622066:T:C
62622862	chr1:62622862:G:A
62623604	chr1:62623604:A:G
62623856	chr1:62623856:T:C
62624921	chr1:62624921:G:A
62625187	chr1:62625187:C:T
62625292	chr1:62625292:T:C
62625295	chr1:62625295:T:G
62625800	chr1:62625800:G:C
62626449	chr1:62626449:G:C
62626698	chr1:62626698:C:T
62626723	chr1:62626723:G:A
62626725	chr1:62626725:C:T
62627154	chr1:62627154:C:T
62627215	chr1:62627215:G:A
62627778	chr1:62627778:T:C
62627783	chr1:62627783:A:G
62627946	chr1:62627946:C:T
62627990	chr1:62627990:GT:G
62628395	chr1:62628395:C:T
62628536	chr1:62628536:A:G
62628634	chr1:62628634:A:T
62628649	chr1:62628649:A:C
62628993	chr1:62628993:C:T
62629021	chr1:62629021:A:G
62629293	chr1:62629293:C:T
62630006	chr1:62630006:C:T
62630040	chr1:62630040:C:T
62630455	chr1:62630455:C:T
62630463	chr1:62630463:A:T
62632187	chr1:62632187:C:T
62632564	chr1:62632564:G:A
62632970	chr1:62632970:A:C
62633269	chr1:62633269:A:G
62633352	chr1:62633352:T:C
62633906	chr1:62633906:G:A
62635452	chr1:62635452:G:A
62635833	chr1:62635833:T:C
62635834	chr1:62635834:T:C
62635981	chr1:62635981:CT:C
62636334	chr1:62636334:T:C
62636336	chr1:62636336:T:G
62637183	chr1:62637183:A:G
62637546	chr1:62637546:A:G
62637815	chr1:62637815:A:G
62638023	chr1:62638023:A:G
62638861	chr1:62638861:G:A
62639363	chr1:62639363:A:G
62639563	chr1:62639563:T:C
62639582	chr1:62639582:A:G
62639754	chr1:62639754:G:A
62639867	chr1:62639867:T:C
62640285	chr1:62640285:A:G
62641811	chr1:62641811:T:C
62641848	chr1:62641848:T:C
62641855	chr1:62641855:C:T
62642030	chr1:62642030:G:A
62642160	chr1:62642160:G:C
62642348	chr1:62642348:T:C
62642356	chr1:62642356:G:A
62642703	chr1:62642703:A:G
62642880	chr1:62642880:C:CA
62643009	chr1:62643009:AAGGCCACAAG:A
62643509	chr1:62643509:T:C
62644546	chr1:62644546:T:C
62645857	chr1:62645857:A:G
62646307	chr1:62646307:A:G
62646718	chr1:62646718:A:G
62646934	chr1:62646934:T:C
62647514	chr1:62647514:G:A
62647840	chr1:62647840:C:A
62648018	chr1:62648018:T:C
62648048	chr1:62648048:T:C
62648754	chr1:62648754:T:C
62648889	chr1:62648889:C:T
62649296	chr1:62649296:T:C
62649489	chr1:62649489:G:A
62649583	chr1:62649583:T:C
62649826	chr1:62649826:T:C
62650556	chr1:62650556:G:A
62650598	chr1:62650598:G:GA
62650822	chr1:62650822:C:T
62650980	chr1:62650980:A:G
62651393	chr1:62651393:T:C
62651468	chr1:62651468:AAAAAG:A
62651475	chr1:62651475:A:G
62651657	chr1:62651657:G:A
62652090	chr1:62652090:A:G
62652434	chr1:62652434:T:C
62652456	chr1:62652456:T:A
62652525	chr1:62652525:A:C
62653585	chr1:62653585:T:C
62653631	chr1:62653631:A:C
62654486	chr1:62654486:T:C
62654700	chr1:62654700:C:T
62655287	chr1:62655287:A:G
62655664	chr1:62655664:C:T
62655797	chr1:62655797:T:C
62656034	chr1:62656034:T:C
62657168	chr1:62657168:T:C
62658369	chr1:62658369:G:A
62658437	chr1:62658437:G:A
62659262	chr1:62659262:T:C
62659422	chr1:62659422:T:C
62660203	chr1:62660203:C:T
62660257	chr1:62660257:G:A
62660813	chr1:62660813:ATTAAATCAGCCACGCATGGTG:A
62660933	chr1:62660933:T:C
62662034	chr1:62662034:C:T
62662407	chr1:62662407:C:CT
62662410	chr1:62662410:C:T
62662654	chr1:62662654:A:G
62663255	chr1:62663255:A:G
62663411	chr1:62663411:T:C
62663554	chr1:62663554:A:G
62664131	chr1:62664131:G:A
62664154	chr1:62664154:T:C
62664180	chr1:62664180:A:G
62664431	chr1:62664431:G:A
62664450	chr1:62664450:G:A
62664760	chr1:62664760:C:T
62664806	chr1:62664806:G:A
62664854	chr1:62664854:G:A
62664930	chr1:62664930:T:C
62665090	chr1:62665090:G:A
62665320	chr1:62665320:G:A
62665606	chr1:62665606:G:A
62665619	chr1:62665619:C:T
62665779	chr1:62665779:A:C
62666433	chr1:62666433:T:A
62666726	chr1:62666726:A:T
62666947	chr1:62666947:T:A
62667673	chr1:62667673:C:T
62667740	chr1:62667740:G:A
62667781	chr1:62667781:A:G
62667797	chr1:62667797:T:A
62668259	chr1:62668259:G:A
62668421	chr1:62668421:G:A
62668828	chr1:62668828:A:G
62668959	chr1:62668959:C:T
62669456	chr1:62669456:G:A
62669495	chr1:62669495:T:C
62670169	chr1:62670169:T:C
62670407	chr1:62670407:C:A
62670663	chr1:62670663:G:A
62670828	chr1:62670828:C:T
62671358	chr1:62671358:C:T
62672176	chr1:62672176:T:C
62673578	chr1:62673578:G:A
62673634	chr1:62673634:A:G
62673653	chr1:62673653:C:A
62673658	chr1:62673658:C:T
62673680	chr1:62673680:T:C
62674059	chr1:62674059:C:T
62675597	chr1:62675597:G:A
62675742	chr1:62675742:G:A
62675807	chr1:62675807:T:C
62676017	chr1:62676017:C:T
62676296	chr1:62676296:C:T
62677495	chr1:62677495:C:T
62677927	chr1:62677927:TC:T
62678584	chr1:62678584:T:C
62678939	chr1:62678939:C:T
62678982	chr1:62678982:C:G
62679364	chr1:62679364:G:GT
62679716	chr1:62679716:A:C
62679768	chr1:62679768:G:A
62679811	chr1:62679811:T:C
62679942	chr1:62679942:C:T
62680019	chr1:62680019:G:C
62680040	chr1:62680040:T:G
62680137	chr1:62680137:G:A
62680408	chr1:62680408:C:A
62681309	chr1:62681309:C:T
62681555	chr1:62681555:T:A
62681674	chr1:62681674:C:T
62681960	chr1:62681960:T:C
62682407	chr1:62682407:A:G
62682816	chr1:62682816:T:C
62683030	chr1:62683030:G:A
62683682	chr1:62683682:C:A
62683762	chr1:62683762:C:T
62684065	chr1:62684065:T:C
62685036	chr1:62685036:C:T
62685123	chr1:62685123:G:A
62685336	chr1:62685336:T:C
62685879	chr1:62685879:T:C
62686007	chr1:62686007:A:G
62686065	chr1:62686065:A:T
62686076	chr1:62686076:T:G
62686833	chr1:62686833:C:A
62686920	chr1:62686920:A:G
62687528	chr1:62687528:TCAGAA:T
62688161	chr1:62688161:G:C
62688165	chr1:62688165:G:A
62688195	chr1:62688195:C:G
62688705	chr1:62688705:G:C
62688964	chr1:62688964:A:C
62689106	chr1:62689106:G:A
62689678	chr1:62689678:G:A
62689706	chr1:62689706:T:C
62690427	chr1:62690427:T:C
62691118	chr1:62691118:G:A
62691510	chr1:62691510:G:T
62691878	chr1:62691878:G:A
62691894	chr1:62691894:T:C
62691957	chr1:62691957:G:T
62692323	chr1:62692323:G:A
62692337	chr1:62692337:G:A
62693051	chr1:62693051:T:C
62693155	chr1:62693155:A:C
62693541	chr1:62693541:TA:T
62693912	chr1:62693912:G:A
62694181	chr1:62694181:CCTTTCCTTGAGTTTGATTAATATACTAGAGCAGAACACAGGGGAATATTAATATTTACCAGTTTATTATAAAAGATATTACAA:C
62694224	chr1:62694224:G:A
62694611	chr1:62694611:C:T
62694799	chr1:62694799:A:G
62695278	chr1:62695278:G:T
62695296	chr1:62695296:T:G
62695502	chr1:62695502:A:T
62696006	chr1:62696006:T:C
62697402	chr1:62697402:T:C
62698358	chr1:62698358:C:T
62698378	chr1:62698378:T:C
62699277	chr1:62699277:C:A
62699288	chr1:62699288:A:C
62699344	chr1:62699344:A:C
62699911	chr1:62699911:A:G
62699960	chr1:62699960:A:G
62699981	chr1:62699981:C:T
62700023	chr1:62700023:G:C
62700090	chr1:62700090:G:A
62700430	chr1:62700430:T:A
62700454	chr1:62700454:T:G
62701553	chr1:62701553:T:C
62702124	chr1:62702124:TG:T
62702185	chr1:62702185:C:T
62702340	chr1:62702340:A:G
62702536	chr1:62702536:G:A
62703321	chr1:62703321:C:T
62703884	chr1:62703884:T:C
62704121	chr1:62704121:C:A
62704128	chr1:62704128:C:T
62704195	chr1:62704195:T:C
62704229	chr1:62704229:T:C
62704357	chr1:62704357:T:C
62704725	chr1:62704725:G:A
62704831	chr1:62704831:A:G
62704871	chr1:62704871:G:A
62705096	chr1:62705096:A:G
62705108	chr1:62705108:C:T
62705307	chr1:62705307:G:T
62705392	chr1:62705392:C:T
62705528	chr1:62705528:C:T
62705733	chr1:62705733:A:G
62705808	chr1:62705808:T:A
62705848	chr1:62705848:C:T
62705920	chr1:62705920:T:C
62706253	chr1:62706253:A:T
62707613	chr1:62707613:C:T
62708076	chr1:62708076:T:C
62708247	chr1:62708247:C:T
62708311	chr1:62708311:A:G
62709121	chr1:62709121:A:C
62710159	chr1:62710159:C:A
62710326	chr1:62710326:T:A
62710412	chr1:62710412:A:T
62710432	chr1:62710432:A:G
62710688	chr1:62710688:A:G
62711170	chr1:62711170:TTAATGCTAAATATAGGCA:T
62711251	chr1:62711251:C:T
62711694	chr1:62711694:C:T
62711895	chr1:62711895:G:T
62712285	chr1:62712285:TCTTTA:T
62713409	chr1:62713409:A:G
62713467	chr1:62713467:C:T
62713529	chr1:62713529:C:A
62713541	chr1:62713541:G:A
62713967	chr1:62713967:C:T
62713992	chr1:62713992:C:T
62714034	chr1:62714034:A:G
62714248	chr1:62714248:AAG:A
62714300	chr1:62714300:T:C
62714365	chr1:62714365:G:C
62714781	chr1:62714781:G:A
62715069	chr1:62715069:G:A
62715350	chr1:62715350:CAT:C
62715454	chr1:62715454:T:C
62715778	chr1:62715778:T:C
62715877	chr1:62715877:G:A
62716464	chr1:62716464:C:T
62716575	chr1:62716575:G:A
62716576	chr1:62716576:C:A
62717120	chr1:62717120:T:G
62717226	chr1:62717226:TC:T
62717372	chr1:62717372:G:A
62717743	chr1:62717743:CCA:C
62718128	chr1:62718128:G:T
62718700	chr1:62718700:G:A
62719175	chr1:62719175:C:T
62719345	chr1:62719345:A:G
62720149	chr1:62720149:G:A
62720366	chr1:62720366:A:T
62720367	chr1:62720367:T:C
62721236	chr1:62721236:A:T
62721383	chr1:62721383:A:G
62721907	chr1:62721907:A:G
62722414	chr1:62722414:G:A
62722415	chr1:62722415:C:A
62722652	chr1:62722652:C:T
62722971	chr1:62722971:G:A
62723036	chr1:62723036:A:G
62723342	chr1:62723342:G:A
62723507	chr1:62723507:T:C
62723612	chr1:62723612:G:A
62723762	chr1:62723762:AAAAAAG:A
62723822	chr1:62723822:G:T
62723849	chr1:62723849:A:G
62723893	chr1:62723893:G:A
62724065	chr1:62724065:T:C
62724068	chr1:62724068:A:C
62724074	chr1:62724074:T:C
62724167	chr1:62724167:G:T
62724903	chr1:62724903:C:A
62724953	chr1:62724953:G:A
62725038	chr1:62725038:T:C
62725123	chr1:62725123:T:G
62725377	chr1:62725377:G:C
62725657	chr1:62725657:G:T
62725847	chr1:62725847:G:A
62726010	chr1:62726010:G:A
62726106	chr1:62726106:C:T
62726537	chr1:62726537:CT:C
62726660	chr1:62726660:T:C
62726859	chr1:62726859:TTCTA:T
62727325	chr1:62727325:C:T
62727368	chr1:62727368:C:T
62727599	chr1:62727599:A:C
62728242	chr1:62728242:T:A
62728301	chr1:62728301:G:A
62728306	chr1:62728306:G:A
62728338	chr1:62728338:C:T
62728359	chr1:62728359:C:T
62728547	chr1:62728547:CAT:C
62728596	chr1:62728596:C:A
62728699	chr1:62728699:A:T
62728845	chr1:62728845:G:A
62728920	chr1:62728920:C:T
62728979	chr1:62728979:G:A
62729174	chr1:62729174:C:G
62729989	chr1:62729989:C:T
62730482	chr1:62730482:C:T
62730781	chr1:62730781:A:G
62730973	chr1:62730973:C:T
62731143	chr1:62731143:C:T
62731316	chr1:62731316:C:T
62731440	chr1:62731440:G:A
62731481	chr1:62731481:G:C
62731873	chr1:62731873:G:A
62732281	chr1:62732281:G:A
62732881	chr1:62732881:T:TC
62733420	chr1:62733420:G:C
62733601	chr1:62733601:C:T
62733679	chr1:62733679:A:T
62733681	chr1:62733681:T:G
62733706	chr1:62733706:T:C
62734265	chr1:62734265:G:T
62734645	chr1:62734645:G:A
62734678	chr1:62734678:A:G
62734784	chr1:62734784:C:T
62735074	chr1:62735074:A:C
62735186	chr1:62735186:C:G
62735392	chr1:62735392:C:G
62735426	chr1:62735426:G:A
62735706	chr1:62735706:C:G
62735769	chr1:62735769:G:A
62735867	chr1:62735867:T:A
62735906	chr1:62735906:A:G
62736086	chr1:62736086:A:T
62736239	chr1:62736239:G:A
62736443	chr1:62736443:G:T
62736700	chr1:62736700:G:A
62736790	chr1:62736790:G:A
62736922	chr1:62736922:G:A
62736973	chr1:62736973:G:A
62737340	chr1:62737340:A:T
62737417	chr1:62737417:T:C
62737550	chr1:62737550:T:C
62737728	chr1:62737728:AT:A
62737950	chr1:62737950:T:A
62738235	chr1:62738235:G:A
62738433	chr1:62738433:G:A
62738513	chr1:62738513:G:A
62738693	chr1:62738693:T:C
62738785	chr1:62738785:C:T
62738893	chr1:62738893:A:T
62739242	chr1:62739242:G:C
62739491	chr1:62739491:G:A
62740080	chr1:62740080:C:T
62740264	chr1:62740264:T:A
62740556	chr1:62740556:C:T
62740754	chr1:62740754:G:A
62741445	chr1:62741445:A:G
62741470	chr1:62741470:A:G
62741705	chr1:62741705:C:A
62741858	chr1:62741858:G:A
62742227	chr1:62742227:G:A
62742354	chr1:62742354:C:T
62742624	chr1:62742624:C:A
62743282	chr1:62743282:T:C
62743572	chr1:62743572:A:G
62743628	chr1:62743628:T:C
62743713	chr1:62743713:TAAAAC:T
62744078	chr1:62744078:T:A
62745143	chr1:62745143:G:A
62745381	chr1:62745381:A:G
62746035	chr1:62746035:T:C
62746055	chr1:62746055:C:T
62746179	chr1:62746179:A:G
62746211	chr1:62746211:C:T
62746239	chr1:62746239:T:C
62746340	chr1:62746340:G:A
62746576	chr1:62746576:G:C
62746757	chr1:62746757:T:C
62747008	chr1:62747008:C:T
62747082	chr1:62747082:G:T
62747349	chr1:62747349:C:T
62747351	chr1:62747351:A:G
62748088	chr1:62748088:A:G
62748202	chr1:62748202:T:C
62748237	chr1:62748237:A:T
62748476	chr1:62748476:C:T
62748693	chr1:62748693:T:A
62748859	chr1:62748859:T:A
62749346	chr1:62749346:C:T
62749539	chr1:62749539:A:G
62749541	chr1:62749541:CTTG:C
62749542	chr1:62749542:T:C
62749545	chr1:62749545:C:CGG
62749975	chr1:62749975:G:A
62750142	chr1:62750142:C:T
62750181	chr1:62750181:A:G
62750247	chr1:62750247:T:G
62750892	chr1:62750892:T:C
62751020	chr1:62751020:T:C
62751832	chr1:62751832:A:C
62751943	chr1:62751943:AC:A
62752287	chr1:62752287:C:A
62752536	chr1:62752536:A:G
62752597	chr1:62752597:C:T
62752828	chr1:62752828:T:A
62753106	chr1:62753106:A:C
62753228	chr1:62753228:G:A
62753459	chr1:62753459:C:T
62753462	chr1:62753462:G:A
62753515	chr1:62753515:C:T
62753530	chr1:62753530:C:T
62753684	chr1:62753684:A:T
62753743	chr1:62753743:G:C
62753766	chr1:62753766:T:C
62754277	chr1:62754277:G:A
62754864	chr1:62754864:G:A
62754900	chr1:62754900:G:A
62755084	chr1:62755084:G:A
62755108	chr1:62755108:T:C
62755361	chr1:62755361:T:G
62755496	chr1:62755496:G:A
62755520	chr1:62755520:T:C
62755521	chr1:62755521:G:A
62755706	chr1:62755706:A:C
62755836	chr1:62755836:C:T
62756092	chr1:62756092:G:A
62756449	chr1:62756449:G:A
62756495	chr1:62756495:C:A
62756615	chr1:62756615:A:T
62756758	chr1:62756758:G:A
62757051	chr1:62757051:A:G
62757259	chr1:62757259:A:G
62757280	chr1:62757280:G:A
62757361	chr1:62757361:C:T
62757634	chr1:62757634:C:A
62757738	chr1:62757738:C:T
62757899	chr1:62757899:CA:C
62758131	chr1:62758131:T:G
62758417	chr1:62758417:A:G
62758431	chr1:62758431:T:C
62758797	chr1:62758797:T:C
62759210	chr1:62759210:A:G
62759440	chr1:62759440:T:C
62759584	chr1:62759584:A:G
62759727	chr1:62759727:A:G
62759741	chr1:62759741:A:G
62759780	chr1:62759780:C:G
62760040	chr1:62760040:A:G
62760063	chr1:62760063:A:G
62760152	chr1:62760152:C:T
62760475	chr1:62760475:T:TAA
62760492	chr1:62760492:A:G
62760817	chr1:62760817:ACT:A
62760855	chr1:62760855:C:T
62761083	chr1:62761083:A:C
62761087	chr1:62761087:G:A
62761091	chr1:62761091:T:C
62761307	chr1:62761307:C:T
62761709	chr1:62761709:C:T
62761727	chr1:62761727:G:A
62762493	chr1:62762493:G:GT
62762498	chr1:62762498:C:T
62762507	chr1:62762507:G:A
62762608	chr1:62762608:T:C
62762771	chr1:62762771:A:T
62762858	chr1:62762858:G:A
62763157	chr1:62763157:G:A
62763202	chr1:62763202:C:G
62763239	chr1:62763239:A:AT
62763572	chr1:62763572:A:G
62764304	chr1:62764304:T:C
62764345	chr1:62764345:A:G
62764464	chr1:62764464:A:G
62764753	chr1:62764753:A:C
62764945	chr1:62764945:C:A
62765020	chr1:62765020:A:G
62765101	chr1:62765101:C:A
62765214	chr1:62765214:G:A
62765246	chr1:62765246:T:A
62765566	chr1:62765566:TTAC:T
62765639	chr1:62765639:A:C
62765730	chr1:62765730:G:T
62766097	chr1:62766097:A:G
62766370	chr1:62766370:T:C
62766816	chr1:62766816:GCT:G
62767045	chr1:62767045:A:G
62767120	chr1:62767120:A:G
62767582	chr1:62767582:T:C
62767596	chr1:62767596:T:A
62767706	chr1:62767706:C:T
62767877	chr1:62767877:G:C
62768441	chr1:62768441:C:A
62768530	chr1:62768530:G:T
62768802	chr1:62768802:T:C
62769677	chr1:62769677:A:G
62769782	chr1:62769782:T:A
62770471	chr1:62770471:C:T
62771319	chr1:62771319:G:A
62771693	chr1:62771693:C:T
62771960	chr1:62771960:T:C
62772437	chr1:62772437:TTCTCTTGC:T
62773032	chr1:62773032:C:T
62773525	chr1:62773525:C:T
62773865	chr1:62773865:G:A
62773876	chr1:62773876:ATTCAAGGGCTC:A
62774008	chr1:62774008:A:C
62774160	chr1:62774160:G:A
62774246	chr1:62774246:A:G
62774854	chr1:62774854:T:A
62774958	chr1:62774958:G:C
62775016	chr1:62775016:A:G
62775341	chr1:62775341:T:A
62775465	chr1:62775465:TAGAAC:T
62775684	chr1:62775684:T:C
62776025	chr1:62776025:C:T
62776417	chr1:62776417:G:C
62776513	chr1:62776513:G:A
62776761	chr1:62776761:C:T
62776879	chr1:62776879:C:T
62777077	chr1:62777077:T:C
62777364	chr1:62777364:T:C
62777377	chr1:62777377:CTCTT:C
62777398	chr1:62777398:C:A
62777589	chr1:62777589:T:G
62777826	chr1:62777826:C:T
62778368	chr1:62778368:A:G
62778511	chr1:62778511:C:T
62778707	chr1:62778707:A:G
62778841	chr1:62778841:C:A
62779533	chr1:62779533:T:C
62779699	chr1:62779699:A:G
62780041	chr1:62780041:A:G
62780149	chr1:62780149:G:T
62780875	chr1:62780875:G:A
62780978	chr1:62780978:C:T
62781016	chr1:62781016:G:C
62781023	chr1:62781023:C:T
62781371	chr1:62781371:C:T
62781700	chr1:62781700:C:T
62781701	chr1:62781701:C:T
62781780	chr1:62781780:C:T
62782101	chr1:62782101:T:C
62782207	chr1:62782207:G:A
62782409	chr1:62782409:A:G
62783004	chr1:62783004:G:C
62783302	chr1:62783302:G:A
62784087	chr1:62784087:T:G
62784304	chr1:62784304:A:G
62784595	chr1:62784595:C:T
62784841	chr1:62784841:C:G
62784909	chr1:62784909:T:C
62784940	chr1:62784940:A:G
62785676	chr1:62785676:T:C
62785778	chr1:62785778:T:C
62786043	chr1:62786043:A:G
62786298	chr1:62786298:C:T
62786543	chr1:62786543:AC:A
62786700	chr1:62786700:A:G
62786702	chr1:62786702:A:C
62786731	chr1:62786731:A:G
62786793	chr1:62786793:A:G
62787095	chr1:62787095:C:T
62787158	chr1:62787158:G:A
62787343	chr1:62787343:T:C
62787545	chr1:62787545:A:C
62787881	chr1:62787881:A:T
62787904	chr1:62787904:A:G
62788694	chr1:62788694:C:A
62788740	chr1:62788740:A:G
62789210	chr1:62789210:C:G
62789352	chr1:62789352:G:T
62790022	chr1:62790022:C:T
62790023	chr1:62790023:T:C
62790327	chr1:62790327:A:C
62790652	chr1:62790652:CAT:C
62790801	chr1:62790801:A:G
62791494	chr1:62791494:A:G
62791556	chr1:62791556:T:C
62791836	chr1:62791836:A:G
62791870	chr1:62791870:A:ATGCTCCTAGACATTAGACC
62792067	chr1:62792067:G:A
62792323	chr1:62792323:A:G
62792371	chr1:62792371:C:G
62792663	chr1:62792663:C:T
62792683	chr1:62792683:A:C
62792979	chr1:62792979:C:T
62792981	chr1:62792981:G:T
62793969	chr1:62793969:G:A
62794191	chr1:62794191:G:A
62794520	chr1:62794520:ATTC:A
62795248	chr1:62795248:G:T
62795615	chr1:62795615:G:A
62795685	chr1:62795685:C:T
62795932	chr1:62795932:TA:T
62795981	chr1:62795981:A:G
62795998	chr1:62795998:G:A
62796006	chr1:62796006:G:A
62796104	chr1:62796104:A:G
62796293	chr1:62796293:TAAATA:T
62796428	chr1:62796428:A:G
62796620	chr1:62796620:C:T
62796861	chr1:62796861:A:G
62797276	chr1:62797276:C:CT
62797311	chr1:62797311:A:G
62797335	chr1:62797335:C:T
62797964	chr1:62797964:C:T
62797966	chr1:62797966:C:T
62798083	chr1:62798083:A:G
62798489	chr1:62798489:T:C
62798517	chr1:62798517:G:A
62798681	chr1:62798681:G:A
62798789	chr1:62798789:C:T
62798841	chr1:62798841:C:T
62799355	chr1:62799355:G:A
62799494	chr1:62799494:G:C
62799852	chr1:62799852:G:A
62800193	chr1:62800193:C:T
62801038	chr1:62801038:A:G
62801049	chr1:62801049:G:A
62801139	chr1:62801139:G:A
62801680	chr1:62801680:C:T
62801705	chr1:62801705:T:A
62802307	chr1:62802307:G:A
62802527	chr1:62802527:C:T
62802560	chr1:62802560:A:G
62802776	chr1:62802776:T:C
62802825	chr1:62802825:T:C
62803094	chr1:62803094:G:A
62803115	chr1:62803115:T:C
62803318	chr1:62803318:A:G
62803345	chr1:62803345:G:T
62803567	chr1:62803567:T:G
62803574	chr1:62803574:CTGTT:C
62803909	chr1:62803909:A:G
62804073	chr1:62804073:T:C
62804247	chr1:62804247:T:C
62804383	chr1:62804383:C:T
62804596	chr1:62804596:C:T
62804601	chr1:62804601:A:G
62805101	chr1:62805101:C:T
62805339	chr1:62805339:T:C
62805496	chr1:62805496:A:C
62805648	chr1:62805648:G:A
62805989	chr1:62805989:A:G
62806467	chr1:62806467:G:A
62806788	chr1:62806788:T:A
62806987	chr1:62806987:T:G
62807022	chr1:62807022:A:T
62807030	chr1:62807030:G:T
62807250	chr1:62807250:G:A
62807723	chr1:62807723:G:A
62807858	chr1:62807858:C:T
62808035	chr1:62808035:A:G
62808105	chr1:62808105:A:G
62808188	chr1:62808188:C:G
62808632	chr1:62808632:A:T
62808792	chr1:62808792:A:G
62808867	chr1:62808867:T:C
62808894	chr1:62808894:A:G
62808934	chr1:62808934:A:AT
62809198	chr1:62809198:C:CA
62809267	chr1:62809267:G:A
62809482	chr1:62809482:T:G
62809483	chr1:62809483:A:G
62809618	chr1:62809618:A:G
62809843	chr1:62809843:A:G
62810304	chr1:62810304:A:G
62810698	chr1:62810698:C:T
62810849	chr1:62810849:A:C
62811051	chr1:62811051:G:A
62811058	chr1:62811058:G:A
62811233	chr1:62811233:G:A
62811426	chr1:62811426:C:T
62811563	chr1:62811563:A:T
62811616	chr1:62811616:G:A
62811788	chr1:62811788:A:G
62812209	chr1:62812209:G:A
62812321	chr1:62812321:A:G
62812347	chr1:62812347:G:A
62812780	chr1:62812780:A:G
62812819	chr1:62812819:T:C
62812826	chr1:62812826:G:A
62812878	chr1:62812878:C:T
62812929	chr1:62812929:T:C
62813424	chr1:62813424:T:C
62813551	chr1:62813551:T:C
62813839	chr1:62813839:G:A
62813906	chr1:62813906:G:A
62813978	chr1:62813978:G:A
62813985	chr1:62813985:C:A
62814402	chr1:62814402:A:G
62814460	chr1:62814460:G:C
62814732	chr1:62814732:C:CTTTT
62814893	chr1:62814893:C:T
62815105	chr1:62815105:G:A
62815387	chr1:62815387:C:T
62815428	chr1:62815428:A:G
62815617	chr1:62815617:A:G
62815748	chr1:62815748:G:A
62815809	chr1:62815809:C:T
62817334	chr1:62817334:C:T
62817481	chr1:62817481:GA:G
62817783	chr1:62817783:A:G
62817845	chr1:62817845:A:G
62817875	chr1:62817875:A:G
62818249	chr1:62818249:C:T
62818466	chr1:62818466:G:C
62818558	chr1:62818558:T:G
62818783	chr1:62818783:A:G
62818932	chr1:62818932:C:T
62819362	chr1:62819362:T:C
62819588	chr1:62819588:G:A
62819786	chr1:62819786:G:A
62819927	chr1:62819927:A:T
62820122	chr1:62820122:T:C
62820525	chr1:62820525:A:G
62820551	chr1:62820551:T:C
62820576	chr1:62820576:A:G
62820603	chr1:62820603:A:G
62821123	chr1:62821123:C:T
62821867	chr1:62821867:T:A
62821937	chr1:62821937:C:G
62822037	chr1:62822037:T:C
62822180	chr1:62822180:T:C
62822311	chr1:62822311:G:A
62822546	chr1:62822546:A:G
62822577	chr1:62822577:G:A
62822806	chr1:62822806:A:AT
62822897	chr1:62822897:A:G
62823261	chr1:62823261:C:T
62823569	chr1:62823569:A:G
62823729	chr1:62823729:G:A
62823952	chr1:62823952:T:C
62824267	chr1:62824267:G:A
62824300	chr1:62824300:T:C
62824314	chr1:62824314:A:G
62824457	chr1:62824457:G:A
62824892	chr1:62824892:G:C
62824980	chr1:62824980:G:A
62825003	chr1:62825003:C:A
62825271	chr1:62825271:C:T
62825347	chr1:62825347:A:G
62825738	chr1:62825738:A:G
62826003	chr1:62826003:G:A
62826128	chr1:62826128:C:T
62826249	chr1:62826249:T:C
62826473	chr1:62826473:T:G
62826497	chr1:62826497:A:G
62826635	chr1:62826635:C:T
62826645	chr1:62826645:A:G
62826787	chr1:62826787:C:G
62826832	chr1:62826832:A:G
62827058	chr1:62827058:AGTCT:A
62827199	chr1:62827199:C:G
62827338	chr1:62827338:CT:C
62827465	chr1:62827465:C:T
62827786	chr1:62827786:T:C
62827807	chr1:62827807:T:TC
62827810	chr1:62827810:A:C
62828034	chr1:62828034:C:T
62828183	chr1:62828183:T:A
62828279	chr1:62828279:T:C
62828285	chr1:62828285:C:T
62828419	chr1:62828419:T:A
62828429	chr1:62828429:A:G
62828535	chr1:62828535:C:T
62829305	chr1:62829305:T:G
62829364	chr1:62829364:G:A
62829473	chr1:62829473:G:A
62829519	chr1:62829519:C:T
62829681	chr1:62829681:A:G
62829701	chr1:62829701:G:A
62830181	chr1:62830181:A:G
62830573	chr1:62830573:C:A
62831090	chr1:62831090:C:T
62831288	chr1:62831288:G:A
62831444	chr1:62831444:A:G
62831562	chr1:62831562:T:C
62833095	chr1:62833095:T:A
62833617	chr1:62833617:A:G
62834593	chr1:62834593:A:G
62834807	chr1:62834807:C:T
62835212	chr1:62835212:G:A
62835521	chr1:62835521:CTT:C
62835981	chr1:62835981:G:A
62836820	chr1:62836820:C:T
62837115	chr1:62837115:A:G
62837261	chr1:62837261:T:G
62837492	chr1:62837492:G:A
62837624	chr1:62837624:G:T
62837688	chr1:62837688:C:T
62837702	chr1:62837702:C:A
62837769	chr1:62837769:A:G
62837928	chr1:62837928:T:C
62838174	chr1:62838174:C:T
62838276	chr1:62838276:G:A
62838651	chr1:62838651:G:A
62838720	chr1:62838720:C:T
62838854	chr1:62838854:AC:A
62838891	chr1:62838891:G:A
62839064	chr1:62839064:T:A
62839848	chr1:62839848:C:G
62840561	chr1:62840561:T:G
62840903	chr1:62840903:C:T
62840983	chr1:62840983:G:A
62841289	chr1:62841289:C:T
62841713	chr1:62841713:T:C
62842277	chr1:62842277:G:A
62842338	chr1:62842338:G:C
62842392	chr1:62842392:C:T
62843657	chr1:62843657:G:A
62843681	chr1:62843681:G:A
62843714	chr1:62843714:C:T
62844156	chr1:62844156:T:TG
62844194	chr1:62844194:A:G
62844206	chr1:62844206:T:G
62844308	chr1:62844308:A:T
62844526	chr1:62844526:C:T
62846102	chr1:62846102:T:C
62847493	chr1:62847493:C:T
62847648	chr1:62847648:T:C
62847856	chr1:62847856:A:G
62848343	chr1:62848343:G:A
62848584	chr1:62848584:T:C
62848733	chr1:62848733:T:C
62848797	chr1:62848797:C:T
62848936	chr1:62848936:T:G
62849234	chr1:62849234:G:A
62849358	chr1:62849358:G:A
62849786	chr1:62849786:C:T
62849801	chr1:62849801:A:G
62849970	chr1:62849970:T:G
62850012	chr1:62850012:T:C
62850071	chr1:62850071:AT:A
62850077	chr1:62850077:G:A
62850331	chr1:62850331:G:C
62851169	chr1:62851169:C:G
62851556	chr1:62851556:T:A
62852119	chr1:62852119:G:A
62852284	chr1:62852284:C:T
62852400	chr1:62852400:A:G
62852490	chr1:62852490:AT:A
62852531	chr1:62852531:T:C
62852925	chr1:62852925:T:C
62853071	chr1:62853071:G:C
62853229	chr1:62853229:T:A
62853272	chr1:62853272:A:G
62853285	chr1:62853285:TGTGTACCTTTAG:T
62853374	chr1:62853374:C:A
62853915	chr1:62853915:G:A
62854568	chr1:62854568:C:T
62854650	chr1:62854650:T:C
62854875	chr1:62854875:T:C
62856890	chr1:62856890:A:G
62857072	chr1:62857072:C:T
62857316	chr1:62857316:C:G
62857413	chr1:62857413:G:A
62857515	chr1:62857515:A:G
62858746	chr1:62858746:A:T
62859046	chr1:62859046:T:A
62860283	chr1:62860283:T:G
62860645	chr1:62860645:C:A
62860766	chr1:62860766:T:C
62861195	chr1:62861195:T:A
62861764	chr1:62861764:T:A
62861915	chr1:62861915:G:A
62862187	chr1:62862187:G:A
62862408	chr1:62862408:T:C
62862576	chr1:62862576:C:T
62863117	chr1:62863117:T:C
62863273	chr1:62863273:T:C
62863380	chr1:62863380:T:C
62863744	chr1:62863744:A:G
62863788	chr1:62863788:G:A
62864217	chr1:62864217:G:A
62864546	chr1:62864546:G:A
62865403	chr1:62865403:G:C
62865621	chr1:62865621:T:G
62865631	chr1:62865631:C:T
62866019	chr1:62866019:TA:T
62866193	chr1:62866193:C:T
62866234	chr1:62866234:A:C
62866364	chr1:62866364:GATA:G
62866524	chr1:62866524:A:C
62866526	chr1:62866526:T:C
62866607	chr1:62866607:A:C
62866716	chr1:62866716:C:A
62866856	chr1:62866856:ATC:A
62866953	chr1:62866953:G:A
62867539	chr1:62867539:C:T
62867652	chr1:62867652:T:C
62867760	chr1:62867760:T:A
62867998	chr1:62867998:C:T
62868029	chr1:62868029:AATG:A
62868139	chr1:62868139:T:G
62868410	chr1:62868410:G:A
62868437	chr1:62868437:G:A
62868614	chr1:62868614:G:A
62870208	chr1:62870208:A:G
62870392	chr1:62870392:A:G
62870642	chr1:62870642:C:A
62870957	chr1:62870957:C:T
62871634	chr1:62871634:A:G
62871663	chr1:62871663:G:A
62871781	chr1:62871781:A:G
62872262	chr1:62872262:C:T
62872515	chr1:62872515:T:G
62872638	chr1:62872638:A:G
62873126	chr1:62873126:A:G
62873231	chr1:62873231:A:G
62873985	chr1:62873985:G:A
62874353	chr1:62874353:A:T
62875174	chr1:62875174:C:T
62875610	chr1:62875610:G:A
62876535	chr1:62876535:A:G
62876716	chr1:62876716:C:T
62876717	chr1:62876717:G:A
62877303	chr1:62877303:G:A
62877305	chr1:62877305:C:T
62877493	chr1:62877493:T:G
62877674	chr1:62877674:C:A
62877966	chr1:62877966:C:A
62878503	chr1:62878503:G:A
62878769	chr1:62878769:A:T
62878835	chr1:62878835:A:G
62879487	chr1:62879487:A:T
62879584	chr1:62879584:T:G
62879965	chr1:62879965:G:A
62880316	chr1:62880316:A:T
62880692	chr1:62880692:C:T
62880901	chr1:62880901:C:T
62881532	chr1:62881532:C:G
62881624	chr1:62881624:A:G
62882159	chr1:62882159:CATGAT:C
62882427	chr1:62882427:T:A
62882648	chr1:62882648:A:G
62882885	chr1:62882885:A:T
62883022	chr1:62883022:T:C
62883271	chr1:62883271:T:G
62883874	chr1:62883874:G:A
62884362	chr1:62884362:C:T
62885930	chr1:62885930:T:C
62887038	chr1:62887038:C:T
62887277	chr1:62887277:G:T
62887502	chr1:62887502:A:G
62887664	chr1:62887664:T:C
62887759	chr1:62887759:G:T
62888330	chr1:62888330:G:A
62888998	chr1:62888998:C:T
62889180	chr1:62889180:CT:C
62889202	chr1:62889202:C:T
62889254	chr1:62889254:C:G
62889301	chr1:62889301:G:A
62889349	chr1:62889349:C:T
62889441	chr1:62889441:C:G
62889462	chr1:62889462:T:A
62889516	chr1:62889516:A:C
62889642	chr1:62889642:G:A
62889653	chr1:62889653:A:T
62889656	chr1:62889656:C:T
62889688	chr1:62889688:G:T
62889858	chr1:62889858:G:A
62890184	chr1:62890184:G:A
62890297	chr1:62890297:T:C
62890705	chr1:62890705:A:G
62890751	chr1:62890751:T:G
62890904	chr1:62890904:A:G
62891399	chr1:62891399:T:A
62891544	chr1:62891544:G:T
62891585	chr1:62891585:T:C
62892374	chr1:62892374:C:T
62892445	chr1:62892445:C:T
62893145	chr1:62893145:C:T
62893409	chr1:62893409:G:C
62893614	chr1:62893614:A:T
62893889	chr1:62893889:A:G
62894008	chr1:62894008:C:T
62894114	chr1:62894114:A:G
62894135	chr1:62894135:A:G
62894308	chr1:62894308:T:C
62894426	chr1:62894426:G:A
62895453	chr1:62895453:G:A
62895821	chr1:62895821:A:G
62895925	chr1:62895925:G:A
62895987	chr1:62895987:G:A
62896653	chr1:62896653:A:G
62897139	chr1:62897139:GGGAAAGATATAAAGAT:G
62897249	chr1:62897249:A:G
62897254	chr1:62897254:C:T
62897602	chr1:62897602:T:C
62897700	chr1:62897700:C:T
62898061	chr1:62898061:G:A
62898408	chr1:62898408:A:C
62898699	chr1:62898699:G:C
62899025	chr1:62899025:A:G
62899297	chr1:62899297:G:A
62899862	chr1:62899862:A:G
62899989	chr1:62899989:T:C
62900164	chr1:62900164:G:A
62900452	chr1:62900452:A:G
62900466	chr1:62900466:G:A
62900720	chr1:62900720:A:C
62901125	chr1:62901125:T:C
62902316	chr1:62902316:C:T
62902647	chr1:62902647:A:C
62902877	chr1:62902877:C:T
62902900	chr1:62902900:A:C
62902944	chr1:62902944:C:T
62903005	chr1:62903005:A:G
62903771	chr1:62903771:C:T
62904644	chr1:62904644:G:A
62904862	chr1:62904862:T:C
62905205	chr1:62905205:C:T
62905739	chr1:62905739:T:G
62906080	chr1:62906080:C:T
62906221	chr1:62906221:A:G
62906231	chr1:62906231:C:A
62906270	chr1:62906270:T:A
62906668	chr1:62906668:T:G
62906722	chr1:62906722:T:C
62906846	chr1:62906846:G:C
62906940	chr1:62906940:C:T
62907117	chr1:62907117:A:G
62907935	chr1:62907935:A:G
62907941	chr1:62907941:G:A
62908010	chr1:62908010:C:A
62908178	chr1:62908178:T:C
62908246	chr1:62908246:A:G
62908670	chr1:62908670:A:G
62909321	chr1:62909321:G:A
62909445	chr1:62909445:T:C
62909527	chr1:62909527:G:A
62910071	chr1:62910071:T:C
62910669	chr1:62910669:A:G
62910733	chr1:62910733:A:C
62910750	chr1:62910750:ACCTTGGCACTCTATTC:A
62911516	chr1:62911516:T:C
62911528	chr1:62911528:G:A
62911616	chr1:62911616:A:G
62911863	chr1:62911863:G:T
62913364	chr1:62913364:G:T
62913495	chr1:62913495:C:G
62913499	chr1:62913499:C:T
62913557	chr1:62913557:CT:C
62914150	chr1:62914150:T:G
62915178	chr1:62915178:G:A
62915528	chr1:62915528:C:T
62916070	chr1:62916070:A:G
62916353	chr1:62916353:G:A
62916653	chr1:62916653:A:G
62916710	chr1:62916710:G:A
62917162	chr1:62917162:A:G
62917584	chr1:62917584:G:A
62918232	chr1:62918232:G:A
62918461	chr1:62918461:A:G
62918617	chr1:62918617:A:T
62918621	chr1:62918621:T:G
62918990	chr1:62918990:T:C
62919824	chr1:62919824:C:T
62920461	chr1:62920461:T:C
62920773	chr1:62920773:A:T
62921223	chr1:62921223:C:T
62921287	chr1:62921287:A:G
62921896	chr1:62921896:A:G
62921950	chr1:62921950:A:G
62922137	chr1:62922137:G:A
62922546	chr1:62922546:G:A
62922610	chr1:62922610:C:A
62922777	chr1:62922777:G:A
62923072	chr1:62923072:C:T
62923073	chr1:62923073:G:A
62923164	chr1:62923164:G:A
62923385	chr1:62923385:G:A
62923722	chr1:62923722:C:T
62923939	chr1:62923939:A:G
62923969	chr1:62923969:C:T
62924111	chr1:62924111:G:A
62924229	chr1:62924229:G:A
62924528	chr1:62924528:T:C
62924712	chr1:62924712:T:G
62925190	chr1:62925190:T:C
62925551	chr1:62925551:G:A
62925843	chr1:62925843:T:C
62925933	chr1:62925933:T:C
62926125	chr1:62926125:C:T
62926458	chr1:62926458:G:C
62926512	chr1:62926512:T:G
62926547	chr1:62926547:C:T
62926553	chr1:62926553:G:A
62926617	chr1:62926617:G:A
62926727	chr1:62926727:T:A
62926795	chr1:62926795:G:A
62926994	chr1:62926994:G:A
62927047	chr1:62927047:T:A
62927162	chr1:62927162:A:AG
62927184	chr1:62927184:A:G
62927582	chr1:62927582:C:T
62927704	chr1:62927704:G:A
62927739	chr1:62927739:C:T
62927825	chr1:62927825:G:A
62927899	chr1:62927899:G:C
62928013	chr1:62928013:C:A
62928102	chr1:62928102:C:T
62928683	chr1:62928683:C:T
62928739	chr1:62928739:G:A
62928913	chr1:62928913:A:G
62929604	chr1:62929604:G:A
62929619	chr1:62929619:C:T
62929638	chr1:62929638:G:C
62929676	chr1:62929676:G:A
62929730	chr1:62929730:C:T
62929838	chr1:62929838:C:G
62929860	chr1:62929860:C:G
62929969	chr1:62929969:C:A
62930083	chr1:62930083:TCTA:T
62930171	chr1:62930171:T:G
62930431	chr1:62930431:AGAG:A
62930445	chr1:62930445:T:C
62930550	chr1:62930550:G:A
62930566	chr1:62930566:C:T
62930619	chr1:62930619:G:A
62930671	chr1:62930671:C:T
62930891	chr1:62930891:A:G
62930961	chr1:62930961:G:A
62931133	chr1:62931133:G:A
62931276	chr1:62931276:G:C
62931487	chr1:62931487:TTAGAGA:T
62931959	chr1:62931959:T:G
62932153	chr1:62932153:G:A
62932590	chr1:62932590:C:A
62932635	chr1:62932635:C:A
62932800	chr1:62932800:G:A
62932833	chr1:62932833:G:A
62933112	chr1:62933112:T:C
62933114	chr1:62933114:A:G
62933266	chr1:62933266:G:A
62933270	chr1:62933270:A:G
62933737	chr1:62933737:G:A
62933754	chr1:62933754:G:A
62933829	chr1:62933829:C:G
62934014	chr1:62934014:G:T
62934167	chr1:62934167:G:T
62934258	chr1:62934258:G:C
62934426	chr1:62934426:T:C
62934775	chr1:62934775:T:C
62935235	chr1:62935235:A:G
62935578	chr1:62935578:T:C
62935583	chr1:62935583:A:T
62935679	chr1:62935679:A:G
62935961	chr1:62935961:T:C
62936079	chr1:62936079:A:G
62936274	chr1:62936274:T:C
62936495	chr1:62936495:ATG:A
62936807	chr1:62936807:A:G
62937035	chr1:62937035:G:C
62937293	chr1:62937293:A:G
62937349	chr1:62937349:A:G
62937453	chr1:62937453:C:G
62937455	chr1:62937455:G:A
62938216	chr1:62938216:T:G
62938246	chr1:62938246:T:C
62938448	chr1:62938448:A:T
62939018	chr1:62939018:A:G
62939031	chr1:62939031:A:G
62939195	chr1:62939195:T:C
62939377	chr1:62939377:A:G
62939523	chr1:62939523:C:A
62940036	chr1:62940036:A:G
62940053	chr1:62940053:C:G
62940080	chr1:62940080:C:T
62940159	chr1:62940159:A:C
62940214	chr1:62940214:C:T
62940297	chr1:62940297:T:C
62940391	chr1:62940391:C:T
62940928	chr1:62940928:C:A
62940986	chr1:62940986:T:G
62941216	chr1:62941216:C:T
62941307	chr1:62941307:G:A
62941787	chr1:62941787:A:G
62941870	chr1:62941870:G:A
62942721	chr1:62942721:T:G
62942731	chr1:62942731:G:A
62943827	chr1:62943827:T:C
62943960	chr1:62943960:A:G
62944136	chr1:62944136:T:C
62944232	chr1:62944232:A:AC
62944304	chr1:62944304:TA:T
62944357	chr1:62944357:C:T
62944534	chr1:62944534:A:G
62944587	chr1:62944587:G:A
62944733	chr1:62944733:GT:G
62944840	chr1:62944840:A:T
62944946	chr1:62944946:C:T
62944948	chr1:62944948:A:G
62945207	chr1:62945207:TTC:T
62945210	chr1:62945210:C:A
62945637	chr1:62945637:A:G
62945640	chr1:62945640:A:T
62945944	chr1:62945944:A:G
62946073	chr1:62946073:T:C
62946268	chr1:62946268:T:C
62946488	chr1:62946488:C:T
62946766	chr1:62946766:G:T
62946777	chr1:62946777:G:A
62946803	chr1:62946803:C:T
62946927	chr1:62946927:C:T
62947132	chr1:62947132:C:T
62947208	chr1:62947208:C:A
62947366	chr1:62947366:T:G
62947391	chr1:62947391:C:G
62948274	chr1:62948274:A:T
62948350	chr1:62948350:G:A
62948397	chr1:62948397:C:A
62948473	chr1:62948473:G:T
62948533	chr1:62948533:C:T
62948535	chr1:62948535:C:T
62948574	chr1:62948574:TG:T
62948668	chr1:62948668:T:C
62948730	chr1:62948730:G:A
62949025	chr1:62949025:A:G
62949099	chr1:62949099:G:A
62949262	chr1:62949262:C:T
62949358	chr1:62949358:A:C
62949590	chr1:62949590:G:A
62949670	chr1:62949670:TG:T
62949738	chr1:62949738:G:A
62949998	chr1:62949998:C:CT
62950014	chr1:62950014:G:A
62950291	chr1:62950291:A:G
62950300	chr1:62950300:C:G
62950393	chr1:62950393:TA:T
62950403	chr1:62950403:A:G
62950554	chr1:62950554:T:G
62950558	chr1:62950558:CAA:C
62950757	chr1:62950757:A:G
62950766	chr1:62950766:T:C
62950907	chr1:62950907:T:G
62950911	chr1:62950911:A:G
62951139	chr1:62951139:C:A
62951409	chr1:62951409:A:C
62951439	chr1:62951439:G:A
62951896	chr1:62951896:T:C
62952041	chr1:62952041:A:G
62952179	chr1:62952179:G:A
62952230	chr1:62952230:A:G
62952299	chr1:62952299:G:T
62952467	chr1:62952467:G:T
62952679	chr1:62952679:T:A
62952709	chr1:62952709:G:C
62953189	chr1:62953189:C:G
62953353	chr1:62953353:A:G
62953419	chr1:62953419:C:T
62953579	chr1:62953579:T:C
62954005	chr1:62954005:C:A
62954086	chr1:62954086:T:C
62954476	chr1:62954476:G:A
62954901	chr1:62954901:G:A
62955416	chr1:62955416:A:G
62955437	chr1:62955437:T:C
62955464	chr1:62955464:G:A
62955642	chr1:62955642:TA:T
62955953	chr1:62955953:A:G
62955989	chr1:62955989:A:G
62956043	chr1:62956043:T:TA
62956276	chr1:62956276:T:TC
62956414	chr1:62956414:A:G
62956489	chr1:62956489:G:A
62956611	chr1:62956611:A:G
62956792	chr1:62956792:C:T
62957193	chr1:62957193:A:G
62957239	chr1:62957239:T:C
62957501	chr1:62957501:T:A
62957740	chr1:62957740:A:G
62958071	chr1:62958071:C:T
62958420	chr1:62958420:T:C
62958980	chr1:62958980:TC:T
62959024	chr1:62959024:G:A
62959048	chr1:62959048:A:G
62959229	chr1:62959229:G:A
62959244	chr1:62959244:A:C
62959452	chr1:62959452:A:G
62960315	chr1:62960315:T:C
62960774	chr1:62960774:T:C
62960959	chr1:62960959:G:A
62961089	chr1:62961089:C:A
62961127	chr1:62961127:T:A
62961309	chr1:62961309:G:A
62961604	chr1:62961604:A:G
62961694	chr1:62961694:A:G
62961997	chr1:62961997:G:A
62962292	chr1:62962292:T:C
62962332	chr1:62962332:T:C
62962559	chr1:62962559:C:G
62962703	chr1:62962703:T:C
62962712	chr1:62962712:G:C
62962771	chr1:62962771:G:C
62962911	chr1:62962911:A:G
62963039	chr1:62963039:T:C
62963157	chr1:62963157:T:C
62963317	chr1:62963317:C:T
62963615	chr1:62963615:T:C
62964256	chr1:62964256:C:G
62964279	chr1:62964279:G:A
62964566	chr1:62964566:A:G
62964670	chr1:62964670:A:G
62964865	chr1:62964865:C:T
62964976	chr1:62964976:G:A
62965538	chr1:62965538:G:T
62965602	chr1:62965602:C:T
62965668	chr1:62965668:G:A
62965899	chr1:62965899:T:C
62966058	chr1:62966058:C:T
62966188	chr1:62966188:G:A
62966333	chr1:62966333:C:T
62966383	chr1:62966383:C:T
62966820	chr1:62966820:G:A
62966918	chr1:62966918:T:C
62966935	chr1:62966935:G:C
62967025	chr1:62967025:A:G
62967045	chr1:62967045:T:C
62967210	chr1:62967210:C:T
62967343	chr1:62967343:T:A
62967366	chr1:62967366:C:T
62967764	chr1:62967764:C:T
62967928	chr1:62967928:C:T
62968168	chr1:62968168:T:TA
62968219	chr1:62968219:G:A
62968358	chr1:62968358:C:G
62968795	chr1:62968795:A:G
62969255	chr1:62969255:G:A
62969471	chr1:62969471:C:T
62970006	chr1:62970006:T:C
62970124	chr1:62970124:A:G
62970167	chr1:62970167:G:A
62970540	chr1:62970540:C:T
62971096	chr1:62971096:C:T
62971143	chr1:62971143:T:A
62971179	chr1:62971179:G:A
62971266	chr1:62971266:T:G
62971711	chr1:62971711:C:A
62971949	chr1:62971949:C:T
62972842	chr1:62972842:A:G
62973141	chr1:62973141:G:T
62973282	chr1:62973282:T:A
62973460	chr1:62973460:T:A
62973610	chr1:62973610:T:C
62973822	chr1:62973822:C:T
62973913	chr1:62973913:C:T
62973916	chr1:62973916:T:C
62973917	chr1:62973917:T:C
62974167	chr1:62974167:G:A
62974622	chr1:62974622:C:T
62975126	chr1:62975126:G:A
62975644	chr1:62975644:C:A
62976090	chr1:62976090:A:G
62977798	chr1:62977798:A:G
62978149	chr1:62978149:G:GT
62979066	chr1:62979066:G:A
62979426	chr1:62979426:C:G
62979682	chr1:62979682:C:T
62979808	chr1:62979808:C:T
62980686	chr1:62980686:A:G
62980840	chr1:62980840:A:G
62980952	chr1:62980952:G:A
62981083	chr1:62981083:T:G
62981186	chr1:62981186:A:G
62982292	chr1:62982292:C:T
62982655	chr1:62982655:C:T
62982845	chr1:62982845:AC:GC
62983146	chr1:62983146:T:C
62983329	chr1:62983329:T:C
62983692	chr1:62983692:T:C
62983831	chr1:62983831:T:A
62983943	chr1:62983943:C:A
62984144	chr1:62984144:G:A
62984629	chr1:62984629:C:T
62984682	chr1:62984682:T:C
62984871	chr1:62984871:C:T
62985448	chr1:62985448:C:T
62985495	chr1:62985495:T:C
62985993	chr1:62985993:A:C
62986405	chr1:62986405:G:A
62986692	chr1:62986692:C:T
62986742	chr1:62986742:A:G
62986748	chr1:62986748:T:C
62987061	chr1:62987061:G:A
62987118	chr1:62987118:T:C
62987657	chr1:62987657:G:A
62987725	chr1:62987725:C:T
62987758	chr1:62987758:C:T
62987835	chr1:62987835:T:C
62987907	chr1:62987907:C:T
62987931	chr1:62987931:C:T
62987963	chr1:62987963:G:T
62988006	chr1:62988006:T:C
62988491	chr1:62988491:A:G
62988538	chr1:62988538:A:G
62988539	chr1:62988539:A:G
62988926	chr1:62988926:C:T
62989060	chr1:62989060:G:A
62989300	chr1:62989300:C:T
62989418	chr1:62989418:G:C
62989622	chr1:62989622:A:G
62989642	chr1:62989642:T:C
62989667	chr1:62989667:A:G
62989738	chr1:62989738:G:A
62989742	chr1:62989742:T:C
62989763	chr1:62989763:T:C
62989918	chr1:62989918:A:C
62990016	chr1:62990016:AT:A
62990155	chr1:62990155:G:A
62990454	chr1:62990454:G:A
62990504	chr1:62990504:G:A
62990562	chr1:62990562:G:A
62990859	chr1:62990859:T:C
62990947	chr1:62990947:T:G
62990999	chr1:62990999:T:C
62991300	chr1:62991300:G:A
62991588	chr1:62991588:C:T
62991613	chr1:62991613:G:A
62991670	chr1:62991670:C:G
62991789	chr1:62991789:T:A
62991790	chr1:62991790:A:T
62991919	chr1:62991919:A:G
62991981	chr1:62991981:G:A
62992195	chr1:62992195:C:A
62992403	chr1:62992403:C:T
62992478	chr1:62992478:A:G
62992814	chr1:62992814:T:C
62993090	chr1:62993090:A:G
62993174	chr1:62993174:C:T
62993205	chr1:62993205:T:C
62993290	chr1:62993290:C:A
62993577	chr1:62993577:A:G
62993681	chr1:62993681:A:G
62993815	chr1:62993815:G:A
62994090	chr1:62994090:T:C
62994143	chr1:62994143:G:A
62994180	chr1:62994180:G:T
62994356	chr1:62994356:T:C
62994424	chr1:62994424:G:T
62994974	chr1:62994974:CA:C
62994981	chr1:62994981:A:T
62995150	chr1:62995150:T:C
62995228	chr1:62995228:C:T
62995710	chr1:62995710:G:A
62995779	chr1:62995779:A:T
62995957	chr1:62995957:G:T
62996151	chr1:62996151:C:T
62996280	chr1:62996280:C:T
62996661	chr1:62996661:A:G
62996704	chr1:62996704:C:G
62997308	chr1:62997308:A:C
62998072	chr1:62998072:A:G
62998086	chr1:62998086:C:T
62998494	chr1:62998494:C:T
62998687	chr1:62998687:A:AT
62998690	chr1:62998690:C:A
62998994	chr1:62998994:C:T
62999816	chr1:62999816:C:T
62999912	chr1:62999912:T:C
63000032	chr1:63000032:G:A
63000037	chr1:63000037:C:T
63000092	chr1:63000092:G:A
63000321	chr1:63000321:G:A
63000751	chr1:63000751:C:G
63000984	chr1:63000984:A:G
63001059	chr1:63001059:C:T
63001210	chr1:63001210:G:A
63001485	chr1:63001485:C:T
63001637	chr1:63001637:G:T
63001717	chr1:63001717:T:C
63001924	chr1:63001924:G:T
63002363	chr1:63002363:C:T
63002467	chr1:63002467:A:G
63002500	chr1:63002500:C:T
63002503	chr1:63002503:C:T
63002947	chr1:63002947:T:C
63003318	chr1:63003318:G:T
63003322	chr1:63003322:T:C
63003341	chr1:63003341:A:G
63003440	chr1:63003440:A:G
63003503	chr1:63003503:A:G
63003708	chr1:63003708:C:T
63003772	chr1:63003772:T:C
63003905	chr1:63003905:C:G
63004384	chr1:63004384:A:G
63004483	chr1:63004483:G:T
63004618	chr1:63004618:A:G
63004625	chr1:63004625:G:T
63004827	chr1:63004827:T:C
63004848	chr1:63004848:T:C
63004944	chr1:63004944:GAA:G
63004972	chr1:63004972:A:C
63004994	chr1:63004994:T:C
63005086	chr1:63005086:C:T
63005090	chr1:63005090:T:C
63005157	chr1:63005157:A:G
63005235	chr1:63005235:T:C
63005288	chr1:63005288:T:G
63005558	chr1:63005558:G:A
63005565	chr1:63005565:G:A
63005584	chr1:63005584:C:T
63005614	chr1:63005614:A:G
63005727	chr1:63005727:A:G
63005733	chr1:63005733:C:T
63005786	chr1:63005786:A:G
63005909	chr1:63005909:T:C
63005952	chr1:63005952:A:T
63005957	chr1:63005957:A:G
63006092	chr1:63006092:A:G
63006287	chr1:63006287:C:T
63006392	chr1:63006392:A:C
63006418	chr1:63006418:C:T
63006432	chr1:63006432:T:C
63006452	chr1:63006452:T:C
63006705	chr1:63006705:C:T
63006835	chr1:63006835:A:T
63006873	chr1:63006873:A:G
63006950	chr1:63006950:T:C
63006964	chr1:63006964:G:A
63007014	chr1:63007014:T:A
63007031	chr1:63007031:A:C
63007176	chr1:63007176:T:C
63007197	chr1:63007197:G:A
63007213	chr1:63007213:T:C
63007286	chr1:63007286:G:A
63007303	chr1:63007303:C:T
63007360	chr1:63007360:C:T
63007401	chr1:63007401:C:T
63007576	chr1:63007576:C:T
63007702	chr1:63007702:G:T
63007892	chr1:63007892:T:C
63008029	chr1:63008029:T:C
63008271	chr1:63008271:G:A
63008405	chr1:63008405:T:C
63008457	chr1:63008457:A:T
63008516	chr1:63008516:G:A
63008565	chr1:63008565:G:A
63009569	chr1:63009569:A:G
63009604	chr1:63009604:C:T
63009605	chr1:63009605:G:A
63009959	chr1:63009959:T:C
63010008	chr1:63010008:A:G
63010158	chr1:63010158:C:T
63010339	chr1:63010339:C:T
63010342	chr1:63010342:A:G
63010457	chr1:63010457:C:T
63010773	chr1:63010773:A:C
63010836	chr1:63010836:T:C
63010880	chr1:63010880:C:T
63010892	chr1:63010892:G:A
63011114	chr1:63011114:T:C
63011116	chr1:63011116:G:T
63011125	chr1:63011125:T:C
63011343	chr1:63011343:C:T
63011752	chr1:63011752:G:A
63011874	chr1:63011874:T:G
63011881	chr1:63011881:T:C
63012229	chr1:63012229:T:C
63012230	chr1:63012230:G:T
63012267	chr1:63012267:C:T
63012335	chr1:63012335:T:G
63012398	chr1:63012398:T:C
63012654	chr1:63012654:T:A
63012681	chr1:63012681:T:G
63012687	chr1:63012687:G:A
63012866	chr1:63012866:A:C
63012930	chr1:63012930:CTT:C
63012957	chr1:63012957:A:G
63013011	chr1:63013011:C:T
63013243	chr1:63013243:C:G
63013491	chr1:63013491:G:A
63013497	chr1:63013497:G:A
63013512	chr1:63013512:C:T
63014009	chr1:63014009:C:T
63014042	chr1:63014042:G:GCTA
63014057	chr1:63014057:C:T
63014281	chr1:63014281:TC:T
63014333	chr1:63014333:T:C
63014569	chr1:63014569:G:A
63014775	chr1:63014775:G:A
63014841	chr1:63014841:T:C
63014941	chr1:63014941:C:T
63015144	chr1:63015144:C:T
63015147	chr1:63015147:A:G
63015234	chr1:63015234:G:A
63015346	chr1:63015346:A:T
63015390	chr1:63015390:T:C
63015391	chr1:63015391:A:G
63015508	chr1:63015508:T:C
63015664	chr1:63015664:G:C
63015693	chr1:63015693:G:A
63015720	chr1:63015720:T:C
63015757	chr1:63015757:T:C
63015770	chr1:63015770:G:A
63016182	chr1:63016182:A:G
63016207	chr1:63016207:C:T
63016268	chr1:63016268:C:T
63016354	chr1:63016354:G:A
63016431	chr1:63016431:G:A
63016449	chr1:63016449:C:T
63016500	chr1:63016500:T:G
63016912	chr1:63016912:G:A
63017080	chr1:63017080:T:C
63017159	chr1:63017159:G:A
63017274	chr1:63017274:T:A
63017338	chr1:63017338:C:T
63017362	chr1:63017362:C:T
63017364	chr1:63017364:C:T
63017379	chr1:63017379:G:A
63017470	chr1:63017470:T:C
63017498	chr1:63017498:C:T
63017501	chr1:63017501:C:T
63017624	chr1:63017624:T:C
63017657	chr1:63017657:C:G
63017670	chr1:63017670:G:C
63017766	chr1:63017766:A:G
63017885	chr1:63017885:G:T
63017961	chr1:63017961:C:T
63018089	chr1:63018089:ACCTCAC:A
63018347	chr1:63018347:C:A
63018478	chr1:63018478:C:T
63018483	chr1:63018483:A:G
63018511	chr1:63018511:G:A
63018532	chr1:63018532:A:G
63018545	chr1:63018545:T:G
63018651	chr1:63018651:C:T
63018736	chr1:63018736:G:A
63018766	chr1:63018766:C:T
63018849	chr1:63018849:G:A
63019096	chr1:63019096:G:A
63019231	chr1:63019231:C:T
63019355	chr1:63019355:T:A
63019442	chr1:63019442:A:G
63019587	chr1:63019587:T:A
63019599	chr1:63019599:T:A
63019622	chr1:63019622:G:A
63019754	chr1:63019754:T:C
63019930	chr1:63019930:G:T
63020052	chr1:63020052:C:T
63020091	chr1:63020091:A:G
63020156	chr1:63020156:C:T
63020220	chr1:63020220:A:G
63020282	chr1:63020282:G:C
63020590	chr1:63020590:A:G
63020615	chr1:63020615:C:T
63020750	chr1:63020750:T:C
63020797	chr1:63020797:C:A
63021021	chr1:63021021:C:T
63021397	chr1:63021397:C:T
63021488	chr1:63021488:AC:A
63021779	chr1:63021779:C:A
63021802	chr1:63021802:C:T
63021821	chr1:63021821:T:C
63022403	chr1:63022403:T:C
63022605	chr1:63022605:G:T
63022621	chr1:63022621:A:T
63022991	chr1:63022991:C:G
63023703	chr1:63023703:G:A
63023717	chr1:63023717:AAG:A
63023861	chr1:63023861:CTCTT:C
63023903	chr1:63023903:C:T
63024188	chr1:63024188:T:TA
63024312	chr1:63024312:C:T
63024510	chr1:63024510:C:T
63024643	chr1:63024643:C:T
63024773	chr1:63024773:T:A
63024809	chr1:63024809:T:A
63024849	chr1:63024849:T:C
63025007	chr1:63025007:T:C
63025095	chr1:63025095:G:A
63025524	chr1:63025524:G:A
63025569	chr1:63025569:T:C
63025623	chr1:63025623:A:T
63025748	chr1:63025748:G:T
63025750	chr1:63025750:C:T
63026068	chr1:63026068:A:G
63026138	chr1:63026138:T:C
63026143	chr1:63026143:A:G
63026175	chr1:63026175:T:G
63026327	chr1:63026327:C:T
63026691	chr1:63026691:A:T
63026876	chr1:63026876:C:T
63026943	chr1:63026943:A:G
63027177	chr1:63027177:A:G
63027256	chr1:63027256:G:A
63027330	chr1:63027330:C:T
63027493	chr1:63027493:T:G
63027572	chr1:63027572:A:G
63027693	chr1:63027693:G:A
63027792	chr1:63027792:T:C
63027808	chr1:63027808:A:C
63027828	chr1:63027828:G:A
63027959	chr1:63027959:AC:A
63028226	chr1:63028226:A:G
63028840	chr1:63028840:TC:T
63028902	chr1:63028902:GGAGGT:G
63029092	chr1:63029092:C:T
63029280	chr1:63029280:C:T
63029327	chr1:63029327:T:A
63029530	chr1:63029530:T:C
63029605	chr1:63029605:C:G
63029940	chr1:63029940:T:C
63030095	chr1:63030095:A:T
63030142	chr1:63030142:C:T
63030304	chr1:63030304:T:C
63030310	chr1:63030310:C:T
63030536	chr1:63030536:G:A
63030634	chr1:63030634:T:C
63030725	chr1:63030725:T:A
63031043	chr1:63031043:C:T
63031120	chr1:63031120:C:T
63031156	chr1:63031156:C:T
63031157	chr1:63031157:T:A
63031214	chr1:63031214:C:T
63031321	chr1:63031321:A:G
63031693	chr1:63031693:G:A
63031932	chr1:63031932:A:G
63031944	chr1:63031944:G:A
63032069	chr1:63032069:G:A
63032269	chr1:63032269:G:C
63032320	chr1:63032320:C:T
63032802	chr1:63032802:A:G
63032837	chr1:63032837:G:A
63032951	chr1:63032951:G:A
63033031	chr1:63033031:C:T
63033043	chr1:63033043:G:A
63033066	chr1:63033066:T:A
63033114	chr1:63033114:G:C
63033136	chr1:63033136:T:G
63033182	chr1:63033182:T:C
63033244	chr1:63033244:G:A
63033255	chr1:63033255:C:T
63033737	chr1:63033737:T:C
63033864	chr1:63033864:A:G
63033917	chr1:63033917:G:A
63033972	chr1:63033972:A:C
63034140	chr1:63034140:G:C
63034178	chr1:63034178:G:A
63034395	chr1:63034395:G:A
63034565	chr1:63034565:A:T
63034826	chr1:63034826:A:T
63034931	chr1:63034931:A:G
63035406	chr1:63035406:T:C
63035463	chr1:63035463:G:A
63035573	chr1:63035573:T:C
63036003	chr1:63036003:A:G
63036008	chr1:63036008:A:G
63036403	chr1:63036403:T:C
63036998	chr1:63036998:C:T
63037018	chr1:63037018:T:G
63037048	chr1:63037048:C:T
63037279	chr1:63037279:A:T
63037534	chr1:63037534:C:T
63037668	chr1:63037668:A:C
63037729	chr1:63037729:T:C
63037762	chr1:63037762:T:C
63037889	chr1:63037889:A:G
63037935	chr1:63037935:A:G
63038171	chr1:63038171:C:T
63038315	chr1:63038315:G:A
63038406	chr1:63038406:C:T
63038419	chr1:63038419:G:A
63038836	chr1:63038836:G:A
63038904	chr1:63038904:A:G
63038990	chr1:63038990:A:C
63039068	chr1:63039068:A:T
63039171	chr1:63039171:A:G
63039178	chr1:63039178:A:G
63039241	chr1:63039241:A:C
63039289	chr1:63039289:G:A
63039414	chr1:63039414:C:T
63039658	chr1:63039658:A:C
63039805	chr1:63039805:G:T
63039837	chr1:63039837:A:AG
63039899	chr1:63039899:T:C
63040024	chr1:63040024:A:G
63040092	chr1:63040092:G:A
63040398	chr1:63040398:G:A
63040569	chr1:63040569:C:T
63040643	chr1:63040643:G:A
63040653	chr1:63040653:T:G
63040751	chr1:63040751:G:C
63040810	chr1:63040810:C:T
63040939	chr1:63040939:A:G
63040945	chr1:63040945:T:C
63040994	chr1:63040994:A:C
63041013	chr1:63041013:T:C
63041046	chr1:63041046:G:A
63041118	chr1:63041118:T:G
63041172	chr1:63041172:T:A
63041211	chr1:63041211:CA:C
63041487	chr1:63041487:T:C
63041643	chr1:63041643:A:G
63041724	chr1:63041724:A:C
63041922	chr1:63041922:T:C
63041963	chr1:63041963:T:C
63042103	chr1:63042103:C:T
63042204	chr1:63042204:A:G
63042523	chr1:63042523:G:A
63042622	chr1:63042622:C:T
63042629	chr1:63042629:A:G
63042729	chr1:63042729:G:A
63042851	chr1:63042851:T:C
63042886	chr1:63042886:C:T
63042888	chr1:63042888:A:T
63043132	chr1:63043132:T:C
63043282	chr1:63043282:GTTCTT:G
63043315	chr1:63043315:G:A
63043446	chr1:63043446:A:G
63043472	chr1:63043472:A:G
63043666	chr1:63043666:T:C
63043801	chr1:63043801:T:TGC
63044224	chr1:63044224:A:C
63044296	chr1:63044296:T:C
63044500	chr1:63044500:A:T
63044838	chr1:63044838:G:A
63044839	chr1:63044839:C:T
63044893	chr1:63044893:A:G
63044901	chr1:63044901:G:C
63044912	chr1:63044912:CA:C
63044990	chr1:63044990:G:A
63045395	chr1:63045395:C:T
63045712	chr1:63045712:C:T
63045764	chr1:63045764:A:T
63046129	chr1:63046129:A:G
63046352	chr1:63046352:T:C
63046633	chr1:63046633:C:T
63046880	chr1:63046880:GACAGCAAA:G
63046974	chr1:63046974:A:T
63047106	chr1:63047106:C:A
63047137	chr1:63047137:G:A
63047223	chr1:63047223:A:T
63047257	chr1:63047257:C:T
63047445	chr1:63047445:A:G
63047561	chr1:63047561:C:T
63047620	chr1:63047620:C:T
63047650	chr1:63047650:A:C
63047789	chr1:63047789:TAC:T
63047870	chr1:63047870:G:A
63048023	chr1:63048023:G:T
63048297	chr1:63048297:T:A
63048619	chr1:63048619:G:A
63048801	chr1:63048801:C:T
63048802	chr1:63048802:C:T
63048881	chr1:63048881:C:T
63048939	chr1:63048939:G:A
63049137	chr1:63049137:T:A
63049148	chr1:63049148:G:T
63049470	chr1:63049470:C:G
63049489	chr1:63049489:C:T
63049624	chr1:63049624:C:T
63049717	chr1:63049717:C:T
63049840	chr1:63049840:C:T
63049965	chr1:63049965:T:A
63049969	chr1:63049969:T:A
63050068	chr1:63050068:G:A
63051268	chr1:63051268:C:T
63051270	chr1:63051270:G:A
63051280	chr1:63051280:A:G
63051559	chr1:63051559:T:C
63051634	chr1:63051634:G:T
63051910	chr1:63051910:A:G
63052049	chr1:63052049:C:A
63052051	chr1:63052051:A:G
63052070	chr1:63052070:A:G
63052156	chr1:63052156:A:G
63052160	chr1:63052160:C:T
63052181	chr1:63052181:C:T
63052272	chr1:63052272:GCT:G
63052810	chr1:63052810:C:T
63053017	chr1:63053017:G:A
63053472	chr1:63053472:C:T
63053515	chr1:63053515:C:G
63053577	chr1:63053577:T:A
63053622	chr1:63053622:T:G
63053632	chr1:63053632:C:T
63053705	chr1:63053705:C:G
63053750	chr1:63053750:G:T
63054070	chr1:63054070:C:T
63054172	chr1:63054172:G:A
63054192	chr1:63054192:G:A
63054233	chr1:63054233:T:C
63054372	chr1:63054372:C:T
63054444	chr1:63054444:G:A
63055032	chr1:63055032:C:T
63055034	chr1:63055034:C:A
63055308	chr1:63055308:A:C
63055365	chr1:63055365:A:G
63055498	chr1:63055498:G:T
63055578	chr1:63055578:C:T
63055839	chr1:63055839:A:G
63055899	chr1:63055899:T:G
63056038	chr1:63056038:T:C
63056084	chr1:63056084:T:C
63056141	chr1:63056141:T:G
63056220	chr1:63056220:G:A
63056314	chr1:63056314:G:C
63056685	chr1:63056685:G:A
63056731	chr1:63056731:A:G
63056785	chr1:63056785:C:T
63057044	chr1:63057044:C:G
63057220	chr1:63057220:G:A
63058048	chr1:63058048:A:G
63058225	chr1:63058225:T:C
63058472	chr1:63058472:T:A
63058580	chr1:63058580:G:T
63058864	chr1:63058864:G:C
63059020	chr1:63059020:C:T
63059058	chr1:63059058:A:G
63059098	chr1:63059098:C:T
63059200	chr1:63059200:A:G
63059259	chr1:63059259:A:T
63059294	chr1:63059294:G:A
63059856	chr1:63059856:C:T
63059983	chr1:63059983:C:T
63060228	chr1:63060228:T:A
63060301	chr1:63060301:G:A
63060392	chr1:63060392:A:G
63060582	chr1:63060582:A:G
63061115	chr1:63061115:T:A
63061149	chr1:63061149:A:G
63061286	chr1:63061286:C:T
63061867	chr1:63061867:G:A
63062199	chr1:63062199:C:A
63062828	chr1:63062828:A:G
63062891	chr1:63062891:A:T
63062897	chr1:63062897:A:G
63062906	chr1:63062906:T:C
63063402	chr1:63063402:A:G
63063422	chr1:63063422:A:G
63063607	chr1:63063607:C:A
63063636	chr1:63063636:GACAA:G
63063849	chr1:63063849:G:A
63063961	chr1:63063961:A:G
63064165	chr1:63064165:G:A
63064318	chr1:63064318:T:C
63064740	chr1:63064740:G:A
63064764	chr1:63064764:T:C
63065273	chr1:63065273:G:A
63065309	chr1:63065309:A:T
63065465	chr1:63065465:C:A
63065518	chr1:63065518:A:G
63065676	chr1:63065676:C:T
63065693	chr1:63065693:A:T
63065859	chr1:63065859:G:C
63065969	chr1:63065969:A:C
63066418	chr1:63066418:A:G
63066551	chr1:63066551:G:T
63066602	chr1:63066602:C:G
63066636	chr1:63066636:A:C
63066783	chr1:63066783:G:A
63066868	chr1:63066868:G:A
63067004	chr1:63067004:A:T
63067381	chr1:63067381:A:C
63068264	chr1:63068264:T:C
63068550	chr1:63068550:G:C
63068772	chr1:63068772:G:A
63069415	chr1:63069415:T:C
63069542	chr1:63069542:G:A
63069749	chr1:63069749:G:T
63069770	chr1:63069770:A:G
63069912	chr1:63069912:T:C
63069922	chr1:63069922:C:A
63069946	chr1:63069946:A:G
63069973	chr1:63069973:C:T
63070406	chr1:63070406:C:T
63070603	chr1:63070603:G:C
63071089	chr1:63071089:C:T
63071187	chr1:63071187:T:C
63071614	chr1:63071614:T:C
63071727	chr1:63071727:T:C
63072258	chr1:63072258:C:G
63072379	chr1:63072379:A:G
63072739	chr1:63072739:C:T
63072937	chr1:63072937:C:T
63073051	chr1:63073051:G:C
63073260	chr1:63073260:T:C
63073411	chr1:63073411:A:G
63073936	chr1:63073936:C:A
63074610	chr1:63074610:C:T
63074996	chr1:63074996:C:A
63075009	chr1:63075009:A:G
63075192	chr1:63075192:C:T
63075208	chr1:63075208:T:C
63075364	chr1:63075364:C:T
63075447	chr1:63075447:A:G
63075484	chr1:63075484:A:G
63075582	chr1:63075582:C:T
63075950	chr1:63075950:C:T
63076027	chr1:63076027:G:GAGAA
63076130	chr1:63076130:C:T
63076300	chr1:63076300:G:A
63076304	chr1:63076304:G:GGATT
63076462	chr1:63076462:A:C
63076657	chr1:63076657:TAC:T
63076879	chr1:63076879:G:A
63078086	chr1:63078086:G:A
63078432	chr1:63078432:C:G
63078499	chr1:63078499:C:G
63078600	chr1:63078600:C:G
63078616	chr1:63078616:G:A
63078738	chr1:63078738:T:C
63078964	chr1:63078964:C:T
63079115	chr1:63079115:A:T
63079179	chr1:63079179:T:C
63079308	chr1:63079308:T:C
63079319	chr1:63079319:C:A
63079340	chr1:63079340:G:A
63079507	chr1:63079507:A:G
63079578	chr1:63079578:C:T
63079694	chr1:63079694:G:A
63079906	chr1:63079906:A:C
63080019	chr1:63080019:G:A
63080039	chr1:63080039:T:C
63080064	chr1:63080064:A:G
63080303	chr1:63080303:AC:A
63080485	chr1:63080485:G:C
63080644	chr1:63080644:C:G
63081044	chr1:63081044:G:A
63081273	chr1:63081273:T:C
63082002	chr1:63082002:C:T
63082097	chr1:63082097:A:G
63082179	chr1:63082179:A:G
63082231	chr1:63082231:A:G
63082258	chr1:63082258:G:A
63082271	chr1:63082271:T:C
63082281	chr1:63082281:T:C
63082321	chr1:63082321:C:T
63082685	chr1:63082685:A:G
63082812	chr1:63082812:A:G
63083001	chr1:63083001:G:T
63083199	chr1:63083199:G:A
63083262	chr1:63083262:A:G
63083281	chr1:63083281:T:C
63083285	chr1:63083285:C:T
63083478	chr1:63083478:A:G
63083547	chr1:63083547:C:T
63083559	chr1:63083559:C:T
63083611	chr1:63083611:C:T
63083639	chr1:63083639:C:T
63083843	chr1:63083843:T:C
63083854	chr1:63083854:C:T
63084008	chr1:63084008:A:G
63084126	chr1:63084126:C:T
63084219	chr1:63084219:C:T
63084237	chr1:63084237:C:T
63084247	chr1:63084247:G:A
63084542	chr1:63084542:G:A
63084544	chr1:63084544:T:C
63084829	chr1:63084829:T:G
63084933	chr1:63084933:C:T
63085020	chr1:63085020:G:C
63085204	chr1:63085204:G:A
63085423	chr1:63085423:C:T
63085523	chr1:63085523:G:C
63085554	chr1:63085554:T:C
63085809	chr1:63085809:T:C
63086005	chr1:63086005:C:T
63086091	chr1:63086091:C:T
63086230	chr1:63086230:A:G
63086251	chr1:63086251:G:A
63086282	chr1:63086282:T:C
63086418	chr1:63086418:A:G
63086441	chr1:63086441:G:A
63086516	chr1:63086516:G:A
63086568	chr1:63086568:C:T
63086593	chr1:63086593:T:G
63086714	chr1:63086714:C:A
63086765	chr1:63086765:T:C
63087010	chr1:63087010:G:T
63087151	chr1:63087151:G:A
63087162	chr1:63087162:G:T
63087353	chr1:63087353:G:A
63087558	chr1:63087558:C:T
63087635	chr1:63087635:T:C
63088024	chr1:63088024:C:T
63088139	chr1:63088139:C:T
63088228	chr1:63088228:G:C
63088569	chr1:63088569:G:A
63088624	chr1:63088624:C:T
63088818	chr1:63088818:A:G
63088828	chr1:63088828:G:A
63088849	chr1:63088849:A:G
63089517	chr1:63089517:G:A
63089579	chr1:63089579:CTGTT:C
63089830	chr1:63089830:G:A
63090201	chr1:63090201:T:G
63090355	chr1:63090355:G:A
63090641	chr1:63090641:G:A
63090827	chr1:63090827:T:A
63090858	chr1:63090858:C:G
63090927	chr1:63090927:T:C
63091128	chr1:63091128:A:G
63091514	chr1:63091514:G:A
63091911	chr1:63091911:T:A
63091947	chr1:63091947:A:G
63092513	chr1:63092513:A:G
63092830	chr1:63092830:T:C
63092872	chr1:63092872:C:T
63092908	chr1:63092908:A:G
63093052	chr1:63093052:T:C
63093056	chr1:63093056:T:G
63093284	chr1:63093284:G:A
63093949	chr1:63093949:G:C
63094181	chr1:63094181:A:G
63094193	chr1:63094193:T:A
63094640	chr1:63094640:G:C
63094738	chr1:63094738:G:C
63095027	chr1:63095027:T:C
63095261	chr1:63095261:CA:C
63095386	chr1:63095386:T:C
63095490	chr1:63095490:C:T
63095713	chr1:63095713:A:G
63095774	chr1:63095774:C:T
63096142	chr1:63096142:A:G
63096247	chr1:63096247:T:G
63096279	chr1:63096279:T:C
63096312	chr1:63096312:T:A
63096433	chr1:63096433:C:T
63096545	chr1:63096545:C:T
63096728	chr1:63096728:T:C
63096826	chr1:63096826:T:A
63097016	chr1:63097016:A:G
63097091	chr1:63097091:C:T
63097347	chr1:63097347:G:C
63097450	chr1:63097450:T:C
63098081	chr1:63098081:A:G
63098182	chr1:63098182:C:T
63098336	chr1:63098336:A:T
63098339	chr1:63098339:T:C
63098901	chr1:63098901:A:G
63098921	chr1:63098921:A:G
63099225	chr1:63099225:A:T
63099480	chr1:63099480:G:T
63099482	chr1:63099482:T:C
63099704	chr1:63099704:T:C
63100169	chr1:63100169:T:A
63100656	chr1:63100656:AT:A
63100953	chr1:63100953:G:A
63101244	chr1:63101244:C:T
63101382	chr1:63101382:A:G
63101546	chr1:63101546:A:G
63101911	chr1:63101911:G:A
63101985	chr1:63101985:G:A
63102204	chr1:63102204:G:A
63102546	chr1:63102546:C:G
63102576	chr1:63102576:A:T
63102869	chr1:63102869:C:A
63103365	chr1:63103365:T:C
63103686	chr1:63103686:A:G
63103762	chr1:63103762:C:T
63103938	chr1:63103938:T:C
63103960	chr1:63103960:C:T
63104708	chr1:63104708:T:C
63104732	chr1:63104732:A:G
63104764	chr1:63104764:T:C
63104880	chr1:63104880:G:A
63105073	chr1:63105073:A:G
63105259	chr1:63105259:TA:T
63105262	chr1:63105262:TGGGATTCTAGGATG:T
63105432	chr1:63105432:A:G
63105739	chr1:63105739:A:C
63106465	chr1:63106465:G:A
63106868	chr1:63106868:C:T
63106954	chr1:63106954:C:T
63106993	chr1:63106993:A:G
63107191	chr1:63107191:C:T
63107223	chr1:63107223:T:C
63107549	chr1:63107549:A:AGAGTTTTCTGTGAAATTC
63107758	chr1:63107758:T:C
63107790	chr1:63107790:C:T
63107839	chr1:63107839:T:C
63107851	chr1:63107851:G:A
63108087	chr1:63108087:C:T
63108444	chr1:63108444:T:C
63108451	chr1:63108451:C:G
63109394	chr1:63109394:C:G
63109584	chr1:63109584:C:T
63109616	chr1:63109616:T:C
63109650	chr1:63109650:A:G
63109744	chr1:63109744:G:A
63109888	chr1:63109888:C:A
63110190	chr1:63110190:A:T
63110532	chr1:63110532:C:T
63110692	chr1:63110692:AACAG:A
63110757	chr1:63110757:G:T
63111016	chr1:63111016:G:A
63111111	chr1:63111111:A:G
63111424	chr1:63111424:G:A
63111455	chr1:63111455:A:T
63111542	chr1:63111542:C:T
63112258	chr1:63112258:T:C
63112496	chr1:63112496:C:T
63112497	chr1:63112497:A:G
63112583	chr1:63112583:C:T
63112600	chr1:63112600:A:G
63113040	chr1:63113040:T:A
63113841	chr1:63113841:C:T
63114122	chr1:63114122:G:A
63114354	chr1:63114354:G:A
63114376	chr1:63114376:C:T
63115107	chr1:63115107:G:A
63115211	chr1:63115211:AC:A
63115532	chr1:63115532:A:C
63115543	chr1:63115543:A:AG
63115826	chr1:63115826:A:G
63116045	chr1:63116045:G:T
63116473	chr1:63116473:A:C
63117001	chr1:63117001:C:T
63117027	chr1:63117027:C:A
63117066	chr1:63117066:G:A
63117287	chr1:63117287:C:T
63117296	chr1:63117296:G:A
63117623	chr1:63117623:G:A
63117987	chr1:63117987:C:T
63118245	chr1:63118245:G:A
63118647	chr1:63118647:G:A
63118672	chr1:63118672:C:T
63118781	chr1:63118781:G:A
63119306	chr1:63119306:A:G
63119454	chr1:63119454:C:T
63119514	chr1:63119514:A:C
63119933	chr1:63119933:G:A
63120068	chr1:63120068:A:G
63120449	chr1:63120449:T:C
63120557	chr1:63120557:T:A
63120591	chr1:63120591:A:G
63120601	chr1:63120601:C:T
63120669	chr1:63120669:G:A
63120696	chr1:63120696:G:A
63120797	chr1:63120797:G:A
63121302	chr1:63121302:G:T
63121349	chr1:63121349:G:A
63121374	chr1:63121374:T:C
63121907	chr1:63121907:A:T
63122467	chr1:63122467:G:A
63122616	chr1:63122616:A:G
63122765	chr1:63122765:T:G
63122885	chr1:63122885:C:T
63122995	chr1:63122995:T:C
63123023	chr1:63123023:A:G
63123249	chr1:63123249:T:C
63123391	chr1:63123391:T:C
63123747	chr1:63123747:A:G
63123791	chr1:63123791:A:G
63123840	chr1:63123840:G:A
63124032	chr1:63124032:G:A
63124212	chr1:63124212:A:G
63124491	chr1:63124491:A:G
63124551	chr1:63124551:T:C
63124962	chr1:63124962:T:C
63125283	chr1:63125283:G:A
63125458	chr1:63125458:A:G
63125553	chr1:63125553:G:A
63125602	chr1:63125602:A:G
63125653	chr1:63125653:A:C
63125654	chr1:63125654:A:C
63126199	chr1:63126199:G:A
63126220	chr1:63126220:A:G
63126363	chr1:63126363:C:T
63126688	chr1:63126688:G:A
63126723	chr1:63126723:C:T
63126982	chr1:63126982:T:C
63127029	chr1:63127029:C:T
63127339	chr1:63127339:G:A
63127701	chr1:63127701:C:T
63127909	chr1:63127909:C:G
63128001	chr1:63128001:A:C
63128154	chr1:63128154:G:A
63128305	chr1:63128305:A:G
63128605	chr1:63128605:A:T
63128756	chr1:63128756:C:T
63128887	chr1:63128887:C:T
63128947	chr1:63128947:G:A
63128950	chr1:63128950:A:C
63129611	chr1:63129611:T:C
63129627	chr1:63129627:C:T
63129805	chr1:63129805:T:C
63129844	chr1:63129844:T:C
63130240	chr1:63130240:T:C
63130291	chr1:63130291:T:C
63130472	chr1:63130472:A:C
63130646	chr1:63130646:A:C
63130786	chr1:63130786:C:T
63130904	chr1:63130904:AG:A
63130907	chr1:63130907:G:A
63131097	chr1:63131097:G:T
63131397	chr1:63131397:T:A
63131589	chr1:63131589:A:G
63131604	chr1:63131604:C:A
63131752	chr1:63131752:T:C
63132324	chr1:63132324:G:A
63132594	chr1:63132594:A:G
63132659	chr1:63132659:G:A
63132800	chr1:63132800:G:A
63133093	chr1:63133093:G:A
63133312	chr1:63133312:C:T
63133313	chr1:63133313:G:A
63133481	chr1:63133481:A:G
63133499	chr1:63133499:G:A
63133578	chr1:63133578:T:C
63133680	chr1:63133680:C:T
63133683	chr1:63133683:T:A
63133719	chr1:63133719:T:G
63133848	chr1:63133848:G:A
63133871	chr1:63133871:C:T
63134041	chr1:63134041:G:A
63134044	chr1:63134044:C:T
63134068	chr1:63134068:T:A
63134139	chr1:63134139:AATT:A
63135188	chr1:63135188:C:A
63135953	chr1:63135953:G:A
63136137	chr1:63136137:C:A
63136292	chr1:63136292:A:G
63136451	chr1:63136451:G:A
63136643	chr1:63136643:T:C
63136691	chr1:63136691:T:C
63136864	chr1:63136864:T:A
63136924	chr1:63136924:C:A
63137082	chr1:63137082:G:A
63137251	chr1:63137251:G:A
63137299	chr1:63137299:C:T
63137490	chr1:63137490:C:T
63137640	chr1:63137640:A:G
63137702	chr1:63137702:A:G
63137704	chr1:63137704:T:A
63137780	chr1:63137780:G:A
63137973	chr1:63137973:T:C
63138120	chr1:63138120:G:A
63138482	chr1:63138482:A:G
63139209	chr1:63139209:C:T
63139455	chr1:63139455:A:G
63139552	chr1:63139552:T:C
63139633	chr1:63139633:G:A
63139676	chr1:63139676:T:A
63139683	chr1:63139683:A:T
63139828	chr1:63139828:C:T
63139959	chr1:63139959:A:AT
63140072	chr1:63140072:A:C
63140616	chr1:63140616:T:C
63140659	chr1:63140659:A:G
63140701	chr1:63140701:A:G
63140851	chr1:63140851:C:T
63140899	chr1:63140899:A:G
63141141	chr1:63141141:T:G
63141254	chr1:63141254:A:G
63141511	chr1:63141511:C:T
63141921	chr1:63141921:C:T
63142174	chr1:63142174:C:T
63142332	chr1:63142332:T:C
63142374	chr1:63142374:G:A
63142494	chr1:63142494:G:A
63142550	chr1:63142550:T:C
63143518	chr1:63143518:A:G
63143634	chr1:63143634:C:A
63143669	chr1:63143669:G:A
63143716	chr1:63143716:A:G
63143809	chr1:63143809:A:G
63143916	chr1:63143916:A:G
63144053	chr1:63144053:A:T
63144137	chr1:63144137:T:G
63144216	chr1:63144216:C:T
63144372	chr1:63144372:G:A
63144935	chr1:63144935:T:C
63145028	chr1:63145028:C:T
63145065	chr1:63145065:C:T
63145141	chr1:63145141:C:T
63145381	chr1:63145381:G:A
63145570	chr1:63145570:G:A
63145571	chr1:63145571:T:G
63146353	chr1:63146353:C:T
63146356	chr1:63146356:G:A
63146866	chr1:63146866:C:T
63147126	chr1:63147126:C:T
63147514	chr1:63147514:T:C
63147872	chr1:63147872:T:C
63148132	chr1:63148132:A:G
63148172	chr1:63148172:C:T
63148202	chr1:63148202:C:T
63148347	chr1:63148347:G:A
63148757	chr1:63148757:A:G
63148954	chr1:63148954:G:A
63149276	chr1:63149276:C:T
63149290	chr1:63149290:G:A
63149642	chr1:63149642:A:G
63149716	chr1:63149716:C:A
63149906	chr1:63149906:T:C
63150187	chr1:63150187:C:T
63150282	chr1:63150282:T:C
63150869	chr1:63150869:AG:A
63150891	chr1:63150891:C:T
63150935	chr1:63150935:TAA:T
63150954	chr1:63150954:A:G
63151193	chr1:63151193:A:T
63151209	chr1:63151209:C:T
63151715	chr1:63151715:C:G
63151895	chr1:63151895:T:C
63152069	chr1:63152069:T:C
63152071	chr1:63152071:T:G
63152331	chr1:63152331:C:T
63152436	chr1:63152436:A:C
63152468	chr1:63152468:A:G
63152488	chr1:63152488:C:T
63152533	chr1:63152533:G:T
63152796	chr1:63152796:C:T
63152923	chr1:63152923:A:T
63153211	chr1:63153211:T:C
63153539	chr1:63153539:C:T
63153619	chr1:63153619:AT:A
63153888	chr1:63153888:C:T
63154064	chr1:63154064:C:A
63154648	chr1:63154648:G:A
63154702	chr1:63154702:C:T
63154958	chr1:63154958:C:T
63155135	chr1:63155135:A:T
63155174	chr1:63155174:G:A
63155258	chr1:63155258:C:T
63155326	chr1:63155326:C:T
63155343	chr1:63155343:G:T
63155515	chr1:63155515:G:A
63155737	chr1:63155737:T:C
63156072	chr1:63156072:T:C
63156495	chr1:63156495:G:T
63156500	chr1:63156500:A:G
63156518	chr1:63156518:G:A
63156741	chr1:63156741:TTTG:T
63156754	chr1:63156754:G:A
63157087	chr1:63157087:C:T
63157285	chr1:63157285:T:A
63157557	chr1:63157557:T:C
63157717	chr1:63157717:A:G
63157745	chr1:63157745:A:G
63157765	chr1:63157765:C:T
63157902	chr1:63157902:T:C
63158424	chr1:63158424:G:A
63159065	chr1:63159065:A:G
63159102	chr1:63159102:T:C
63159818	chr1:63159818:G:T
63160437	chr1:63160437:T:C
63160467	chr1:63160467:C:T
63160531	chr1:63160531:G:A
63160621	chr1:63160621:T:A
63160667	chr1:63160667:T:C
63161067	chr1:63161067:C:T
63161199	chr1:63161199:C:T
63161439	chr1:63161439:G:A
63161478	chr1:63161478:C:T
63161587	chr1:63161587:G:A
63161597	chr1:63161597:T:G
63161706	chr1:63161706:T:C
63161801	chr1:63161801:T:C
63162068	chr1:63162068:A:T
63162230	chr1:63162230:G:A
63162240	chr1:63162240:A:G
63162977	chr1:63162977:T:C
63163209	chr1:63163209:C:T
63163233	chr1:63163233:T:A
63163727	chr1:63163727:G:A
63163972	chr1:63163972:T:C
63165087	chr1:63165087:T:C
63165193	chr1:63165193:G:A
63165198	chr1:63165198:C:A
63165234	chr1:63165234:C:G
63165272	chr1:63165272:A:G
63165448	chr1:63165448:A:T
63165541	chr1:63165541:T:A
63165631	chr1:63165631:G:A
63166124	chr1:63166124:C:T
63166281	chr1:63166281:T:C
63166303	chr1:63166303:C:G
63166372	chr1:63166372:A:C
63166478	chr1:63166478:C:T
63166689	chr1:63166689:G:A
63166847	chr1:63166847:G:A
63166860	chr1:63166860:T:C
63166920	chr1:63166920:T:G
63167290	chr1:63167290:T:C
63168464	chr1:63168464:A:G
63169101	chr1:63169101:T:C
63169213	chr1:63169213:A:G
63169267	chr1:63169267:G:C
63169311	chr1:63169311:G:A
63169334	chr1:63169334:G:A
63169430	chr1:63169430:T:C
63169455	chr1:63169455:C:T
63169537	chr1:63169537:C:T
63170086	chr1:63170086:C:CTAACA
63170735	chr1:63170735:T:C
63170770	chr1:63170770:G:T
63170779	chr1:63170779:T:C
63170809	chr1:63170809:T:C
63170846	chr1:63170846:C:G
63171081	chr1:63171081:C:G
63171478	chr1:63171478:C:T
63171641	chr1:63171641:T:C
63172196	chr1:63172196:C:T
63172394	chr1:63172394:T:C
63172479	chr1:63172479:T:A
63172485	chr1:63172485:C:T
63172516	chr1:63172516:T:C
63172569	chr1:63172569:G:A
63172589	chr1:63172589:T:C
63172849	chr1:63172849:A:G
63172967	chr1:63172967:T:C
63173275	chr1:63173275:T:C
63173526	chr1:63173526:G:C
63173762	chr1:63173762:G:C
63173866	chr1:63173866:A:G
63173930	chr1:63173930:T:C
63174099	chr1:63174099:G:A
63174130	chr1:63174130:C:T
63174144	chr1:63174144:G:A
63174226	chr1:63174226:A:G
63174253	chr1:63174253:G:A
63174504	chr1:63174504:C:T
63174551	chr1:63174551:T:C
63174572	chr1:63174572:A:G
63174669	chr1:63174669:T:A
63174699	chr1:63174699:C:A
63175214	chr1:63175214:A:C
63175239	chr1:63175239:A:G
63175680	chr1:63175680:G:A
63175822	chr1:63175822:G:A
63175912	chr1:63175912:C:T
63176029	chr1:63176029:G:A
63176064	chr1:63176064:C:T
63176318	chr1:63176318:C:A
63176461	chr1:63176461:A:G
63176531	chr1:63176531:A:G
63176814	chr1:63176814:T:C
63177041	chr1:63177041:G:A
63177506	chr1:63177506:G:A
63177580	chr1:63177580:C:A
63177625	chr1:63177625:T:A
63177795	chr1:63177795:G:T
63177805	chr1:63177805:C:T
63177900	chr1:63177900:T:A
63178047	chr1:63178047:C:T
63178483	chr1:63178483:T:C
63179339	chr1:63179339:C:T
63179544	chr1:63179544:A:C
63179983	chr1:63179983:C:T
63179985	chr1:63179985:C:A
63180169	chr1:63180169:G:A
63180303	chr1:63180303:T:C
63180374	chr1:63180374:A:G
63180728	chr1:63180728:T:C
63180768	chr1:63180768:A:G
63181012	chr1:63181012:A:G
63181084	chr1:63181084:A:G
63181416	chr1:63181416:C:T
63182206	chr1:63182206:G:A
63182506	chr1:63182506:C:A
63182821	chr1:63182821:C:T
63183662	chr1:63183662:A:G
63183683	chr1:63183683:T:C
63183987	chr1:63183987:C:T
63184244	chr1:63184244:T:C
63184261	chr1:63184261:A:C
63184364	chr1:63184364:TA:T
63184460	chr1:63184460:A:C
63184618	chr1:63184618:G:A
63184885	chr1:63184885:C:T
63184887	chr1:63184887:C:T
63185175	chr1:63185175:T:C
63185180	chr1:63185180:A:C
63185485	chr1:63185485:T:C
63185517	chr1:63185517:A:G
63185894	chr1:63185894:C:T
63186278	chr1:63186278:T:A
63186482	chr1:63186482:G:A
63186568	chr1:63186568:C:T
63186569	chr1:63186569:G:A
63186584	chr1:63186584:A:G
63186817	chr1:63186817:G:A
63187063	chr1:63187063:T:C
63187126	chr1:63187126:T:TG
63187203	chr1:63187203:A:T
63188032	chr1:63188032:A:T
63188202	chr1:63188202:A:G
63188371	chr1:63188371:A:G
63188585	chr1:63188585:C:T
63188607	chr1:63188607:A:G
63188963	chr1:63188963:A:G
63189231	chr1:63189231:C:A
63189396	chr1:63189396:C:T
63189408	chr1:63189408:G:A
63190066	chr1:63190066:T:C
63190137	chr1:63190137:C:G
63190243	chr1:63190243:C:T
63190354	chr1:63190354:C:G
63190362	chr1:63190362:T:A
63190782	chr1:63190782:T:C
63190834	chr1:63190834:G:A
63190882	chr1:63190882:C:T
63190975	chr1:63190975:T:A
63191402	chr1:63191402:C:T
63191424	chr1:63191424:C:T
63191448	chr1:63191448:G:A
63191517	chr1:63191517:G:T
63192039	chr1:63192039:A:G
63192287	chr1:63192287:T:C
63192317	chr1:63192317:T:A
63192381	chr1:63192381:G:A
63192399	chr1:63192399:T:G
63192404	chr1:63192404:A:G
63192466	chr1:63192466:G:A
63192786	chr1:63192786:T:C
63193040	chr1:63193040:A:G
63193061	chr1:63193061:G:A
63193124	chr1:63193124:C:T
63193367	chr1:63193367:T:G
63193399	chr1:63193399:G:A
63193590	chr1:63193590:C:T
63193852	chr1:63193852:G:A
63193864	chr1:63193864:A:G
63193910	chr1:63193910:C:T
63193949	chr1:63193949:C:T
63194161	chr1:63194161:C:T
63194176	chr1:63194176:T:C
63194577	chr1:63194577:A:G
63194582	chr1:63194582:C:T
63194695	chr1:63194695:T:C
63194793	chr1:63194793:C:T
63195223	chr1:63195223:A:G
63195257	chr1:63195257:A:G
63195319	chr1:63195319:T:C
63195460	chr1:63195460:A:G
63195480	chr1:63195480:T:C
63195584	chr1:63195584:T:C
63195826	chr1:63195826:C:T
63195864	chr1:63195864:AAG:A
63196229	chr1:63196229:C:T
63196255	chr1:63196255:G:T
63196350	chr1:63196350:A:G
63196363	chr1:63196363:T:C
63196398	chr1:63196398:C:T
63196773	chr1:63196773:T:C
63197052	chr1:63197052:G:A
63197159	chr1:63197159:A:G
63197254	chr1:63197254:A:T
63197269	chr1:63197269:C:T
63197376	chr1:63197376:C:T
63197391	chr1:63197391:T:C
63197435	chr1:63197435:G:A
63197497	chr1:63197497:GA:G
63197698	chr1:63197698:C:A
63197853	chr1:63197853:C:T
63197924	chr1:63197924:A:G
63198183	chr1:63198183:G:C
63198506	chr1:63198506:G:T
63198567	chr1:63198567:C:T
63199218	chr1:63199218:C:T
63199668	chr1:63199668:C:T
63200008	chr1:63200008:C:T
63200379	chr1:63200379:C:T
63201037	chr1:63201037:C:G
63201146	chr1:63201146:T:C
63201694	chr1:63201694:A:T
63202042	chr1:63202042:C:A
63202046	chr1:63202046:T:C
63202071	chr1:63202071:T:C
63202214	chr1:63202214:T:A
63202315	chr1:63202315:G:C
63202857	chr1:63202857:T:C
63203083	chr1:63203083:G:A
63203244	chr1:63203244:T:C
63203555	chr1:63203555:C:T
63203594	chr1:63203594:C:T
63203642	chr1:63203642:C:T
63203715	chr1:63203715:T:C
63203741	chr1:63203741:A:G
63203943	chr1:63203943:T:C
63204209	chr1:63204209:G:A
63204365	chr1:63204365:G:C
63204431	chr1:63204431:G:A
63204487	chr1:63204487:A:T
63204762	chr1:63204762:C:A
63204809	chr1:63204809:C:T
63204983	chr1:63204983:G:A
63205592	chr1:63205592:A:G
63206060	chr1:63206060:C:T
63206375	chr1:63206375:T:G
63206404	chr1:63206404:T:C
63206460	chr1:63206460:G:A
63206650	chr1:63206650:G:C
63206701	chr1:63206701:T:A
63206951	chr1:63206951:A:G
63207056	chr1:63207056:T:A
63207069	chr1:63207069:C:T
63207150	chr1:63207150:C:T
63207248	chr1:63207248:C:G
63207417	chr1:63207417:G:A
63207427	chr1:63207427:C:T
63207590	chr1:63207590:T:C
63207612	chr1:63207612:C:T
63207915	chr1:63207915:G:A
63207916	chr1:63207916:C:A
63207956	chr1:63207956:T:C
63207978	chr1:63207978:A:T
63208176	chr1:63208176:T:C
63208292	chr1:63208292:G:A
63208378	chr1:63208378:A:G
63208420	chr1:63208420:A:G
63208874	chr1:63208874:T:G
63209243	chr1:63209243:T:G
63209251	chr1:63209251:A:G
63209261	chr1:63209261:A:G
63209318	chr1:63209318:C:T
63209476	chr1:63209476:C:T
63209489	chr1:63209489:T:C
63209528	chr1:63209528:C:T
63210113	chr1:63210113:C:G
63210211	chr1:63210211:T:C
63210322	chr1:63210322:C:A
63210546	chr1:63210546:T:C
63210765	chr1:63210765:G:A
63210870	chr1:63210870:T:G
63210916	chr1:63210916:T:C
63211048	chr1:63211048:C:T
63211589	chr1:63211589:G:A
63211684	chr1:63211684:T:C
63212613	chr1:63212613:C:T
63212862	chr1:63212862:T:C
63212892	chr1:63212892:T:C
63212943	chr1:63212943:T:C
63212960	chr1:63212960:A:G
63213372	chr1:63213372:G:A
63213799	chr1:63213799:G:A
63213852	chr1:63213852:A:G
63213890	chr1:63213890:G:A
63213938	chr1:63213938:A:G
63214128	chr1:63214128:C:T
63214169	chr1:63214169:T:G
63214223	chr1:63214223:C:T
63214313	chr1:63214313:G:A
63214360	chr1:63214360:A:G
63214705	chr1:63214705:A:G
63214822	chr1:63214822:C:T
63214978	chr1:63214978:A:G
63215053	chr1:63215053:G:A
63215154	chr1:63215154:G:A
63215391	chr1:63215391:T:C
63215430	chr1:63215430:C:T
63215431	chr1:63215431:G:A
63215957	chr1:63215957:C:G
63216135	chr1:63216135:A:G
63216264	chr1:63216264:T:A
63217577	chr1:63217577:C:T
63217697	chr1:63217697:T:G
63218075	chr1:63218075:A:G
63218206	chr1:63218206:T:C
63218789	chr1:63218789:T:G
63219172	chr1:63219172:C:T
63219774	chr1:63219774:T:A
63220183	chr1:63220183:A:G
63220286	chr1:63220286:A:G
63220567	chr1:63220567:A:G
63220854	chr1:63220854:G:A
63220886	chr1:63220886:G:A
63220907	chr1:63220907:C:T
63221028	chr1:63221028:C:T
63221124	chr1:63221124:GAT:G
63221153	chr1:63221153:A:T
63221167	chr1:63221167:C:T
63221189	chr1:63221189:C:T
63221802	chr1:63221802:C:A
63221849	chr1:63221849:G:A
63221919	chr1:63221919:A:G
63221971	chr1:63221971:CTGAGGGCAAAAACGGT:C
63221977	chr1:63221977:G:T
63222103	chr1:63222103:G:A
63222106	chr1:63222106:T:C
63222158	chr1:63222158:G:A
63222365	chr1:63222365:A:C
63222399	chr1:63222399:T:C
63222710	chr1:63222710:A:G
63223187	chr1:63223187:A:G
63223271	chr1:63223271:A:G
63223360	chr1:63223360:ATAAATATATTT:A
63223575	chr1:63223575:G:A
63223835	chr1:63223835:C:T
63224566	chr1:63224566:G:A
63225208	chr1:63225208:A:T
63225335	chr1:63225335:G:A
63225501	chr1:63225501:C:A
63225739	chr1:63225739:G:A
63225872	chr1:63225872:A:G
63225925	chr1:63225925:A:G
63225940	chr1:63225940:A:G
63225991	chr1:63225991:C:T
63226212	chr1:63226212:A:G
63226333	chr1:63226333:C:T
63226342	chr1:63226342:T:C
63226831	chr1:63226831:T:A
63227301	chr1:63227301:T:C
63227418	chr1:63227418:T:C
63227555	chr1:63227555:C:T
63227627	chr1:63227627:C:T
63228040	chr1:63228040:C:A
63228076	chr1:63228076:A:C
63228080	chr1:63228080:C:T
63228135	chr1:63228135:G:A
63228432	chr1:63228432:T:G
63228450	chr1:63228450:G:A
63228766	chr1:63228766:T:C
63228846	chr1:63228846:G:A
63229062	chr1:63229062:CTGTT:C
63229550	chr1:63229550:A:T
63229634	chr1:63229634:A:G
63229921	chr1:63229921:C:A
63230271	chr1:63230271:T:C
63230304	chr1:63230304:T:C
63230347	chr1:63230347:GT:G
63230613	chr1:63230613:G:A
63231008	chr1:63231008:A:G
63231753	chr1:63231753:C:T
63231828	chr1:63231828:C:G
63231877	chr1:63231877:G:A
63231937	chr1:63231937:T:C
63232573	chr1:63232573:C:T
63232653	chr1:63232653:AATATT:A
63232659	chr1:63232659:GTCATTGA:G
63232753	chr1:63232753:T:C
63233594	chr1:63233594:G:T
63233602	chr1:63233602:C:A
63233643	chr1:63233643:G:A
63234100	chr1:63234100:T:C
63234454	chr1:63234454:A:G
63234548	chr1:63234548:T:C
63234813	chr1:63234813:T:C
63234907	chr1:63234907:T:C
63235853	chr1:63235853:T:G
63235950	chr1:63235950:C:G
63236279	chr1:63236279:A:G
63236307	chr1:63236307:C:T
63236395	chr1:63236395:C:T
63236886	chr1:63236886:G:T
63237036	chr1:63237036:C:T
63237373	chr1:63237373:C:T
63237659	chr1:63237659:C:A
63237689	chr1:63237689:C:G
63237879	chr1:63237879:A:C
63238079	chr1:63238079:A:AC
63238175	chr1:63238175:AT:A
63238548	chr1:63238548:C:T
63242672	chr1:63242672:T:C
63242705	chr1:63242705:G:T
63242897	chr1:63242897:G:C
63242922	chr1:63242922:C:G
63243051	chr1:63243051:G:C
63243963	chr1:63243963:A:G
63244273	chr1:63244273:T:C
63244548	chr1:63244548:A:G
63244631	chr1:63244631:T:A
63245155	chr1:63245155:C:A
63245450	chr1:63245450:T:C
63245583	chr1:63245583:T:C
63245795	chr1:63245795:T:C
63245841	chr1:63245841:T:A
63246002	chr1:63246002:A:T
63246333	chr1:63246333:T:A
63246410	chr1:63246410:C:T
63246768	chr1:63246768:C:T
63247047	chr1:63247047:C:T
63247094	chr1:63247094:TTTAA:T
63247179	chr1:63247179:A:T
63247681	chr1:63247681:T:C
63247853	chr1:63247853:C:A
63249210	chr1:63249210:T:C
63249416	chr1:63249416:C:T
63250374	chr1:63250374:C:A
63251087	chr1:63251087:T:C
63251324	chr1:63251324:G:A
63251580	chr1:63251580:T:G
63251727	chr1:63251727:C:T
63251759	chr1:63251759:T:A
```
