## Supplementary material for "Characterization of shared and ancestry-specific signals driving complex traits using multi-ancestry fine-mapping": susiex_nc1.cs80.cs

```
CS_ID	SNP	BP	REF_ALLELE	ALT_ALLELE	REF_FRQ	BETA	SE	-LOG10P	CS_PIP	OVRL_PIP
1	chr1:62604866:AGTTAATGTG:A	62604866	A,A	AGTTAATGTG,AGTTAATGTG	1,1	-inf,-inf	inf,inf	4.48346,3.76974	0.228821	0.228821
1	chr1:62584927:T:G	62584927	G,G	T,T	1,1	-inf,-inf	inf,inf	4.50851,2.68275	0.0273837	0.0273837
1	chr1:62589799:G:A	62589799	A,A	G,G	1,1	-inf,-inf	inf,inf	4.46994,2.60388	0.0216242	0.0216242
1	chr1:62629021:A:G	62629021	G,G	A,A	1,1	-inf,-inf	inf,inf	4.3605,2.65663	0.0190861	0.0190861
1	chr1:62635452:G:A	62635452	A,A	G,G	1,1	-inf,-inf	inf,inf	4.31013,2.7013	0.0187633	0.0187633
1	chr1:62641855:C:T	62641855	T,T	C,C	1,1	-inf,-inf	inf,inf	4.34457,2.64937	0.0181988	0.0181988
1	chr1:62637546:A:G	62637546	G,G	A,A	1,1	-inf,-inf	inf,inf	4.43538,2.5505	0.0181118	0.0181118
1	chr1:62547463:A:G	62547463	G,G	A,A	1,1	-inf,-inf	inf,inf	4.32532,2.65057	0.0175229	0.0175229
1	chr1:62632564:G:A	62632564	A,A	G,G	1,1	-inf,-inf	inf,inf	4.30817,2.66688	0.0174595	0.0174595
1	chr1:62577067:A:G	62577067	G,G	A,A	1,1	-inf,-inf	inf,inf	4.28975,2.68402	0.0173788	0.0173788
1	chr1:62549528:A:T	62549528	T,T	A,A	1,1	-inf,-inf	inf,inf	4.36656,2.59863	0.017242	0.017242
1	chr1:62679768:G:A	62679768	A,A	G,G	1,1	-inf,-inf	inf,inf	4.25849,2.71268	0.0172292	0.0172292
1	chr1:62541511:C:T	62541511	T,T	C,C	1,1	-inf,-inf	inf,inf	4.34041,2.61663	0.0169146	0.0169146
1	chr1:62527078:T:C	62527078	C,C	T,T	1,1	-inf,-inf	inf,inf	4.32696,2.60629	0.0161146	0.0161146
1	chr1:62584148:G:A	62584148	A,A	G,G	1,1	-inf,-inf	inf,inf	4.37576,2.54759	0.0158984	0.0158984
1	chr1:62627990:GT:G	62627990	G,G	GT,GT	1,1	-inf,-inf	inf,inf	4.26601,2.65573	0.015641	0.015641
1	chr1:62652525:A:C	62652525	C,C	A,A	1,1	-inf,-inf	inf,inf	4.30681,2.60886	0.0155291	0.0155291
1	chr1:62555145:C:A	62555145	A,A	C,C	1,1	-inf,-inf	inf,inf	4.28528,2.62434	0.0153063	0.0153063
1	chr1:62535060:GC:G	62535060	G,G	GC,GC	1,1	-inf,-inf	inf,inf	4.33981,2.56416	0.0152364	0.0152364
1	chr1:62642348:T:C	62642348	C,C	T,T	1,1	-inf,-inf	inf,inf	5.53777,1.23546	0.015221	0.015221
1	chr1:62687528:TCAGAA:T	62687528	T,T	TCAGAA,TCAGAA	1,1	-inf,-inf	inf,inf	4.04378,2.83767	0.0141068	0.0141068
1	chr1:62639867:T:C	62639867	C,C	T,T	1,1	-inf,-inf	inf,inf	4.34748,2.51325	0.0140092	0.0140092
1	chr1:62663411:T:C	62663411	C,C	T,T	1,1	-inf,-inf	inf,inf	4.25084,2.59335	0.0134016	0.0134016
1	chr1:62519226:C:T	62519226	T,T	C,C	1,1	-inf,-inf	inf,inf	4.30353,2.53037	0.0132177	0.0132177
1	chr1:62668259:G:A	62668259	A,A	G,G	1,1	-inf,-inf	inf,inf	4.27097,2.54588	0.012731	0.012731
1	chr1:62608856:CTCAT:C	62608856	C,C	CTCAT,CTCAT	1,1	-inf,-inf	inf,inf	4.35675,2.44149	0.0124097	0.0124097
1	chr1:62628536:A:G	62628536	G,G	A,A	1,1	-inf,-inf	inf,inf	4.25501,2.49784	0.0112063	0.0112063
1	chr1:62633352:T:C	62633352	C,C	T,T	1,1	-inf,-inf	inf,inf	4.31897,2.42669	0.011141	0.011141
1	chr1:62617618:C:A	62617618	A,A	C,C	1,1	-inf,-inf	inf,inf	5.34636,1.25349	0.0104937	0.0104937
1	chr1:62508787:TTTAC:T	62508787	T,T	TTTAC,TTTAC	1,1	-inf,-inf	inf,inf	4.27771,2.38018	0.0093336	0.0093336
1	chr1:62647840:C:A	62647840	A,A	C,C	1,1	inf,inf	inf,inf	4.02577,2.6119	0.00869779	0.00869779
1	chr1:62514739:T:C	62514739	C,C	T,T	1,1	-inf,-inf	inf,inf	3.9265,2.68133	0.00811414	0.00811414
1	chr1:62517323:G:A	62517323	A,A	G,G	1,1	-inf,-inf	inf,inf	4.11512,2.29972	0.00568549	0.00568549
1	chr1:62646718:A:G	62646718	G,G	A,A	1,1	inf,inf	inf,inf	3.99515,2.4189	0.00558854	0.00558854
1	chr1:62643009:AAGGCCACAAG:A	62643009	A,A	AAGGCCACAAG,AAGGCCACAAG	1,1	-inf,-inf	inf,inf	4.12035,2.26518	0.00537447	0.00537447
1	chr1:62492987:T:C	62492987	C,C	T,T	1,1	inf,inf	inf,inf	4.87293,1.34888	0.00459981	0.00459981
1	chr1:62546385:A:G	62546385	G,G	A,A	1,1	inf,inf	inf,inf	4.02425,2.27422	0.0044782	0.0044782
1	chr1:62648048:T:C	62648048	C,C	T,T	1,1	inf,inf	inf,inf	3.97005,2.32385	0.00440657	0.00440657
1	chr1:62662654:A:G	62662654	G,G	A,A	1,1	inf,inf	inf,inf	4.05981,2.1957	0.0041408	0.0041408
1	chr1:62570458:G:A	62570458	A,A	G,G	1,1	-inf,-inf	inf,inf	3.95769,2.25439	0.00375226	0.00375226
1	chr1:62494904:T:C	62494904	C,C	T,T	1,1	inf,inf	inf,inf	4.07397,2.11998	0.00368415	0.00368415
1	chr1:62449802:C:T	62449802	T,T	C,C	1,1	-inf,-inf	inf,inf	4.02595,2.16439	0.00363234	0.00363234
1	chr1:62689678:G:A	62689678	A,A	G,G	1,1	-inf,-inf	inf,inf	4.02155,2.13038	0.00337048	0.00337048
1	chr1:62571136:G:A	62571136	A,A	G,G	1,1	inf,inf	inf,inf	4.10191,2.04048	0.00335075	0.00335075
1	chr1:62630040:C:T	62630040	T,T	C,C	1,1	-inf,-inf	inf,inf	4.03546,2.1002	0.00327323	0.00327323
1	chr1:62664760:C:T	62664760	T,T	C,C	1,1	-inf,-inf	inf,inf	3.95969,2.16524	0.00317022	0.00317022
1	chr1:62531167:C:G	62531167	G,G	C,C	1,1	inf,inf	inf,inf	4.00878,2.09549	0.00306864	0.00306864
1	chr1:62639582:A:G	62639582	G,G	A,A	1,1	-inf,-inf	inf,inf	4.08682,1.99523	0.00297711	0.00297711
1	chr1:62608304:C:T	62608304	T,T	C,C	1,1	-inf,-inf	inf,inf	4.10193,1.97179	0.00293749	0.00293749
1	chr1:62582316:C:T	62582316	T,T	C,C	1,1	-inf,-inf	inf,inf	4.12932,1.9399	0.00292598	0.00292598
1	chr1:62590441:G:A	62590441	A,A	G,G	1,1	-inf,-inf	inf,inf	4.15378,1.91268	0.00292316	0.00292316
1	chr1:62674059:C:T	62674059	T,T	C,C	1,1	inf,inf	inf,inf	3.99159,2.07839	0.00286498	0.00286498
1	chr1:62662034:C:T	62662034	T,T	C,C	1,1	inf,inf	inf,inf	3.94903,2.12133	0.00284871	0.00284871
1	chr1:62642703:A:G	62642703	G,G	A,A	1,1	-inf,-inf	inf,inf	3.96738,2.09388	0.00280683	0.00280683
1	chr1:62654700:C:T	62654700	T,T	C,C	1,1	inf,inf	inf,inf	4.0754,1.96855	0.00276249	0.00276249
1	chr1:62548115:A:G	62548115	G,G	A,A	1,1	inf,inf	inf,inf	4.09295,1.93921	0.00270904	0.00270904
1	chr1:62695502:A:T	62695502	T,T	A,A	1,1	inf,inf	inf,inf	3.85637,2.19471	0.00270825	0.00270825
1	chr1:62618359:G:A	62618359	A,A	G,G	1,1	-inf,-inf	inf,inf	4.05927,1.97521	0.00270559	0.00270559
1	chr1:62590999:G:A	62590999	A,A	G,G	1,1	-inf,-inf	inf,inf	4.16269,1.85441	0.00266539	0.00266539
1	chr1:62511080:G:A	62511080	A,A	G,G	1,1	-inf,-inf	inf,inf	3.85811,2.18204	0.00265219	0.00265219
```
