## Supplementary material for "Characterization of shared and ancestry-specific signals driving complex traits using multi-ancestry fine-mapping": susiex_nc1.cs80.snp

```
BP	SNP	PIP(CS1)	LogBF(CS1,Pop1)	LogBF(CS1,Pop2)
62120427	chr1:62120427:A:G	9.08302e-08	-1.54868	-1.26292
62120466	chr1:62120466:GT:G	4.20123e-07	-1.10894e-10	-1.28005
62120507	chr1:62120507:T:C	4.03606e-07	-1.10894e-10	-1.32016
62120834	chr1:62120834:T:G	1.08458e-07	-1.33062	-1.30362
62121087	chr1:62121087:G:T	4.99501e-07	-1.10894e-10	-1.10699
62121439	chr1:62121439:G:T	1.45711e-06	-0.0363892	-3.54162e-10
62121541	chr1:62121541:G:A	3.97057e-07	-1.10894e-10	-1.33652
62121552	chr1:62121552:G:A	3.43127e-07	-1.4825	-3.54162e-10
62121602	chr1:62121602:T:C	8.96025e-07	-1.10894e-10	-0.52263
62121626	chr1:62121626:G:A	6.93886e-07	-1.10894e-10	-0.77829
62121723	chr1:62121723:A:G	1.37391e-07	-1.51525	-0.882517
62121729	chr1:62121729:G:A	3.39782e-07	-1.49229	-3.54162e-10
62121980	chr1:62121980:T:C	6.84708e-07	-1.10894e-10	-0.791606
62122048	chr1:62122048:G:A	7.75032e-07	-1.10894e-10	-0.667693
62122120	chr1:62122120:T:C	4.36849e-07	-1.24101	-3.54162e-10
62122193	chr1:62122193:C:T	8.97562e-07	-1.10894e-10	-0.520916
62122515	chr1:62122515:G:A	4.13941e-07	-1.10894e-10	-1.29487
62122662	chr1:62122662:TA:T	4.13106e-07	-1.10894e-10	-1.29689
62122685	chr1:62122685:C:T	7.24317e-07	-1.10894e-10	-0.735368
62123547	chr1:62123547:G:A	7.25651e-07	-1.10894e-10	-0.733529
62124121	chr1:62124121:T:C	8.72132e-07	-1.10894e-10	-0.549657
62124146	chr1:62124146:A:G	3.53123e-07	-1.50258	0.0487994
62124231	chr1:62124231:C:T	1.00314e-06	-1.10894e-10	-0.40971
62124292	chr1:62124292:T:C	7.48946e-07	-1.10894e-10	-0.701931
62124326	chr1:62124326:G:A	3.37177e-07	-1.49999	-3.54162e-10
62124379	chr1:62124379:G:A	6.42469e-07	-1.10894e-10	-0.85528
62124396	chr1:62124396:T:C	2.84491e-07	-0.312097	-1.3578
62124855	chr1:62124855:C:T	3.89299e-07	-1.10894e-10	-1.35625
62125288	chr1:62125288:A:G	3.90856e-07	-1.10894e-10	-1.35226
62125567	chr1:62125567:T:C	3.88726e-07	-1.10894e-10	-1.35772
62125740	chr1:62125740:A:C	4.10965e-07	-1.10894e-10	-1.30209
62125756	chr1:62125756:T:C	3.48117e-07	-0.126721	-1.34134
62125962	chr1:62125962:G:T	4.73069e-07	-1.10894e-10	-1.16136
62126634	chr1:62126634:T:C	3.99563e-07	-1.10894e-10	-1.33023
62126796	chr1:62126796:A:G	4.69988e-07	-1.10894e-10	-1.16789
62127046	chr1:62127046:TGTTTATTCAGGAATGGGAATATGCGGGCCA:T	4.7195e-07	-1.10894e-10	-1.16373
62127194	chr1:62127194:T:C	3.74212e-07	-0.137036	-1.25874
62127337	chr1:62127337:T:C	5.99898e-07	-1.10894e-10	-0.923839
62127524	chr1:62127524:G:A	4.2809e-07	-1.10894e-10	-1.26126
62127601	chr1:62127601:T:C	4.60844e-07	-1.10894e-10	-1.18754
62127738	chr1:62127738:C:T	4.35748e-07	-1.10894e-10	-1.24353
62128010	chr1:62128010:A:G	4.40976e-07	-1.10894e-10	-1.23161
62128078	chr1:62128078:G:A	3.90133e-07	-1.10894e-10	-1.35411
62128164	chr1:62128164:C:T	4.28423e-07	-1.10894e-10	-1.26049
62128516	chr1:62128516:T:G	4.37075e-07	-1.10894e-10	-1.24049
62128808	chr1:62128808:G:T	5.66665e-06	-1.10894e-10	1.32176
62128921	chr1:62128921:C:T	2.54871e-07	-1.39265	-0.387187
62129002	chr1:62129002:A:C	3.96995e-06	-1.10894e-10	0.96591
62129005	chr1:62129005:T:C	1.13327e-07	-1.53233	-1.05799
62129081	chr1:62129081:AATT:A	3.29662e-07	-1.52253	-3.54162e-10
62129387	chr1:62129387:C:T	3.98001e-07	-1.10894e-10	-1.33414
62129480	chr1:62129480:A:G	5.48014e-07	-1.10894e-10	-1.0143
62129837	chr1:62129837:G:A	8.31442e-07	-1.10894e-10	-0.597436
62129989	chr1:62129989:C:T	6.35898e-07	-1.10894e-10	-0.865559
62130634	chr1:62130634:G:A	2.1649e-06	0.359533	-3.54162e-10
62130716	chr1:62130716:T:G	7.67444e-07	-1.10894e-10	-0.677532
62130808	chr1:62130808:A:G	3.96935e-07	-1.10894e-10	-1.33683
62130830	chr1:62130830:G:A	5.52295e-07	-1.00652	-3.54162e-10
62131007	chr1:62131007:C:T	1.66847e-07	-1.30936	-0.894166
62131337	chr1:62131337:A:G	2.37048e-07	-0.560495	-1.29184
62131704	chr1:62131704:T:C	4.68959e-07	-1.17008	-3.54162e-10
62131826	chr1:62131826:A:G	8.54935e-08	-1.52698	-1.34518
62131875	chr1:62131875:T:A	1.73901e-07	-1.56262	-0.599491
62131910	chr1:62131910:T:C	8.32183e-08	-1.54734	-1.35179
62132094	chr1:62132094:C:T	8.59518e-08	-1.56525	-1.30156
62132139	chr1:62132139:C:T	4.39964e-07	-1.10894e-10	-1.23391
62132195	chr1:62132195:A:G	2.25256e-07	-0.597259	-1.3061
62132364	chr1:62132364:G:A	4.26509e-07	-1.10894e-10	-1.26496
62132403	chr1:62132403:C:T	4.02954e-07	-1.10894e-10	-1.32178
62132536	chr1:62132536:T:TAA	5.32597e-07	-1.10894e-10	-1.04283
62132625	chr1:62132625:G:A	4.18681e-07	-1.10894e-10	-1.28349
62132697	chr1:62132697:G:A	3.18372e-07	-1.55738	-3.54162e-10
62132732	chr1:62132732:G:A	4.43916e-07	-1.10894e-10	-1.22496
62132761	chr1:62132761:G:A	8.80442e-08	-1.56446	-1.2783
62132908	chr1:62132908:A:T	4.27821e-07	-1.10894e-10	-1.26189
62133069	chr1:62133069:T:C	3.1978e-07	-1.55297	-3.54162e-10
62133141	chr1:62133141:T:C	9.16221e-08	-1.54809	-1.25484
62133308	chr1:62133308:G:A	9.10343e-08	-1.55988	-1.24948
62133350	chr1:62133350:G:A	1.19846e-07	-1.39625	-1.13815
62133393	chr1:62133393:C:T	6.3222e-07	-1.10894e-10	-0.871361
62133507	chr1:62133507:G:A	8.96947e-08	-1.5512	-1.27299
62133560	chr1:62133560:G:A	5.56895e-07	-1.10894e-10	-0.998221
62133823	chr1:62133823:C:T	4.30475e-07	-1.10894e-10	-1.25571
62133859	chr1:62133859:G:C	4.35639e-07	-1.10894e-10	-1.24378
62134202	chr1:62134202:G:A	1.34024e-07	-1.36334	-1.05924
62134320	chr1:62134320:C:G	4.08115e-07	-1.10894e-10	-1.30905
62134394	chr1:62134394:G:A	8.1768e-08	-1.56258	-1.35413
62134426	chr1:62134426:A:C	3.97712e-07	-1.10894e-10	-1.33487
62134503	chr1:62134503:G:A	8.26325e-08	-1.56301	-1.34319
62134625	chr1:62134625:G:A	8.27659e-08	-1.56522	-1.33936
62135001	chr1:62135001:TGTGA:T	8.47178e-08	-1.5652	-1.31607
62135244	chr1:62135244:T:C	1.16324e-07	-1.22252	-1.3417
62135434	chr1:62135434:T:A	8.37315e-07	-0.590397	-3.54162e-10
62135453	chr1:62135453:T:C	4.74371e-07	-1.10894e-10	-1.15861
62135463	chr1:62135463:A:C	3.88932e-07	-1.10894e-10	-1.35719
62135694	chr1:62135694:C:T	5.27207e-07	-1.10894e-10	-1.053
62136140	chr1:62136140:G:C	4.18152e-07	-1.10894e-10	-1.28475
62136155	chr1:62136155:G:A	1.19828e-07	-1.47053	-1.06401
62136424	chr1:62136424:A:C	9.81121e-08	-1.53535	-1.19914
62136430	chr1:62136430:GCTTT:G	8.99794e-08	-1.47969	-1.34132
62137116	chr1:62137116:T:C	4.09986e-07	-1.10894e-10	-1.30448
62137749	chr1:62137749:C:T	8.20594e-07	-1.10894e-10	-0.61057
62137872	chr1:62137872:C:T	7.62643e-07	-1.10894e-10	-0.683807
62138019	chr1:62138019:T:C	2.03647e-07	-0.662234	-1.34197
62138192	chr1:62138192:T:C	4.20287e-07	-1.10894e-10	-1.27966
62138393	chr1:62138393:C:T	1.02824e-07	-1.56009	-1.12749
62138513	chr1:62138513:G:T	6.33708e-07	-1.10894e-10	-0.869009
62138898	chr1:62138898:T:C	8.89052e-08	-1.56501	-1.26801
62139120	chr1:62139120:G:C	8.35876e-07	-1.10894e-10	-0.592118
62139181	chr1:62139181:A:G	5.33379e-06	-1.10894e-10	1.26122
62139191	chr1:62139191:G:A	3.92144e-07	-1.34897	-3.54162e-10
62139243	chr1:62139243:A:C	3.17968e-07	-1.55865	-3.54162e-10
62139245	chr1:62139245:T:A	5.73063e-07	-1.10894e-10	-0.969601
62139690	chr1:62139690:A:G	1.90509e-07	-0.761465	-1.30944
62139852	chr1:62139852:C:T	1.50054e-07	-0.999067	-1.31054
62139853	chr1:62139853:G:A	6.08552e-07	-1.10894e-10	-0.909516
62140003	chr1:62140003:G:T	3.99563e-07	-1.10894e-10	-1.33023
62140248	chr1:62140248:A:G	1.39219e-07	-1.14859	-1.23596
62140405	chr1:62140405:C:A	2.04789e-07	-0.641838	-1.35678
62140456	chr1:62140456:C:T	5.1884e-07	-1.10894e-10	-1.069
62140457	chr1:62140457:G:A	4.90032e-07	-1.10894e-10	-1.12613
62140499	chr1:62140499:A:G	3.97068e-07	-1.10894e-10	-1.33649
62140505	chr1:62140505:T:C	1.22514e-07	-1.56196	-0.950407
62140561	chr1:62140561:T:G	1.38444e-07	-1.14695	-1.24318
62140649	chr1:62140649:C:T	1.35249e-07	-1.18366	-1.22981
62140773	chr1:62140773:G:A	4.2799e-07	-1.10894e-10	-1.2615
62140931	chr1:62140931:C:T	4.04467e-07	-1.10894e-10	-1.31803
62141020	chr1:62141020:C:T	4.21601e-07	-1.10894e-10	-1.27654
62141021	chr1:62141021:C:T	1.00298e-07	-1.56315	-1.1493
62141077	chr1:62141077:G:T	3.98086e-07	-1.10894e-10	-1.33393
62141462	chr1:62141462:G:A	1.60777e-07	-0.964271	-1.27631
62141685	chr1:62141685:A:C	1.67085e-07	-0.923925	-1.27817
62141702	chr1:62141702:G:A	3.93546e-07	-1.3454	-3.54162e-10
62141785	chr1:62141785:G:A	5.20646e-07	-1.10894e-10	-1.06553
62141895	chr1:62141895:G:A	8.2175e-08	-1.5545	-1.35725
62141944	chr1:62141944:T:C	1.4149e-07	-1.08341	-1.28496
62141978	chr1:62141978:ATAAT:A	3.94382e-07	-1.34328	-3.54162e-10
62142096	chr1:62142096:T:C	1.59929e-07	-0.976296	-1.26957
62142168	chr1:62142168:A:T	1.58e-07	-0.980578	-1.27742
62142187	chr1:62142187:A:T	5.00074e-07	-1.10894e-10	-1.10584
62142206	chr1:62142206:G:A	4.1059e-07	-1.10894e-10	-1.303
62142703	chr1:62142703:G:A	5.44083e-07	-1.10894e-10	-1.0215
62142718	chr1:62142718:G:C	7.54175e-07	-1.10894e-10	-0.694973
62142796	chr1:62142796:A:C	8.73781e-07	-1.10894e-10	-0.547768
62142828	chr1:62142828:G:C	4.11242e-07	-1.10894e-10	-1.30142
62142912	chr1:62142912:A:C	1.34336e-07	-1.07327	-1.34698
62142978	chr1:62142978:C:T	4.0641e-07	-1.10894e-10	-1.31324
62143239	chr1:62143239:C:T	8.18982e-07	-1.10894e-10	-0.612535
62143624	chr1:62143624:A:G	3.87043e-07	-1.36206	-3.54162e-10
62143709	chr1:62143709:C:CA	7.95696e-07	-1.10894e-10	-0.64138
62143713	chr1:62143713:G:A	7.95003e-07	-1.10894e-10	-0.642251
62143769	chr1:62143769:G:A	4.43675e-07	-1.10894e-10	-1.22551
62144128	chr1:62144128:A:C	5.90607e-07	-1.10894e-10	-0.939447
62144135	chr1:62144135:G:A	5.39057e-07	-1.10894e-10	-1.03078
62144193	chr1:62144193:T:G	8.73274e-07	-1.10894e-10	-0.548349
62144381	chr1:62144381:T:C	4.02963e-07	-1.10894e-10	-1.32175
62144454	chr1:62144454:C:T	4.17031e-07	-1.10894e-10	-1.28744
62144566	chr1:62144566:A:C	2.03461e-07	-0.835074	-1.17005
62144614	chr1:62144614:T:C	1.63824e-07	-0.955304	-1.2665
62144658	chr1:62144658:T:C	1.3409e-07	-1.32869	-1.0934
62145400	chr1:62145400:G:A	1.73622e-07	-0.809373	-1.35435
62145477	chr1:62145477:C:T	1.67113e-07	-0.968244	-1.23368
62145557	chr1:62145557:G:A	4.567e-07	-1.10894e-10	-1.19657
62145684	chr1:62145684:C:T	4.13477e-07	-1.10894e-10	-1.296
62145726	chr1:62145726:C:T	5.10146e-07	-1.10894e-10	-1.0859
62145830	chr1:62145830:C:T	1.73842e-07	-0.810145	-1.3523
62145883	chr1:62145883:G:A	8.36829e-08	-1.56525	-1.32832
62145973	chr1:62145973:A:C	4.3856e-07	-1.10894e-10	-1.2371
62145994	chr1:62145994:A:C	8.63985e-08	-1.55794	-1.30369
62146150	chr1:62146150:G:A	3.20237e-07	-1.55154	-3.54162e-10
62146504	chr1:62146504:A:G	9.4965e-08	-1.5651	-1.20199
62146542	chr1:62146542:G:A	1.59412e-07	-0.900312	-1.34879
62146550	chr1:62146550:C:A	4.01317e-07	-1.10894e-10	-1.32585
62146702	chr1:62146702:G:A	4.60966e-07	-1.10894e-10	-1.18727
62147208	chr1:62147208:G:A	7.5099e-07	-0.699205	-3.54162e-10
62147426	chr1:62147426:G:A	8.63868e-07	-1.10894e-10	-0.559177
62147598	chr1:62147598:A:G	4.38281e-07	-1.10894e-10	-1.23774
62147628	chr1:62147628:G:A	1.06834e-07	-1.33065	-1.31867
62148423	chr1:62148423:C:T	3.8579e-07	-1.3653	-3.54162e-10
62148440	chr1:62148440:G:A	6.75789e-07	-1.10894e-10	-0.804718
62148492	chr1:62148492:G:A	1.97484e-07	-0.912501	-1.12244
62148625	chr1:62148625:T:C	3.97395e-07	-1.10894e-10	-1.33567
62148668	chr1:62148668:C:T	3.24014e-07	-0.187585	-1.35222
62148682	chr1:62148682:G:T	7.43095e-07	-1.10894e-10	-0.709774
62148692	chr1:62148692:A:C	7.37907e-07	-1.10894e-10	-0.71678
62148704	chr1:62148704:C:T	9.20368e-07	-1.10894e-10	-0.495824
62148781	chr1:62148781:G:A	1.11919e-07	-1.28013	-1.32269
62148792	chr1:62148792:T:C	9.78324e-08	-1.56478	-1.17257
62148906	chr1:62148906:C:T	3.74319e-07	-1.39549	-3.54162e-10
62149063	chr1:62149063:A:G	4.31596e-07	-1.10894e-10	-1.25311
62149526	chr1:62149526:A:G	7.11397e-07	-1.10894e-10	-0.753367
62149580	chr1:62149580:A:G	4.43339e-07	-1.10894e-10	-1.22626
62150211	chr1:62150211:G:A	4.24643e-07	-1.10894e-10	-1.26935
62150547	chr1:62150547:C:T	1.00735e-06	-1.10894e-10	-0.405518
62150753	chr1:62150753:C:T	4.11224e-07	-1.10894e-10	-1.30146
62150900	chr1:62150900:C:T	1.99178e-07	-0.711903	-1.31449
62150927	chr1:62150927:G:A	9.42648e-08	-1.56138	-1.21311
62151214	chr1:62151214:A:G	1.84174e-07	-0.821503	-1.28321
62151316	chr1:62151316:C:T	1.26992e-07	-1.15774	-1.31873
62151484	chr1:62151484:G:A	8.59832e-07	-1.10894e-10	-0.563861
62151574	chr1:62151574:G:A	1.62758e-07	-0.976766	-1.25157
62151794	chr1:62151794:G:A	1.77763e-07	-0.850241	-1.2899
62151820	chr1:62151820:G:A	5.89959e-07	-0.940545	-3.54162e-10
62152049	chr1:62152049:CTT:C	1.7614e-07	-0.905492	-1.24383
62152255	chr1:62152255:C:T	9.59427e-08	-1.51688	-1.23997
62152356	chr1:62152356:G:GCAGAAAAGGAGCAGCAGTCTGAGT	5.69273e-07	-0.976237	-3.54162e-10
62152392	chr1:62152392:C:T	4.4249e-07	-1.10894e-10	-1.22818
62152450	chr1:62152450:G:A	1.69417e-07	-0.82952	-1.35872
62152576	chr1:62152576:G:A	4.18009e-07	-1.10894e-10	-1.28509
62153048	chr1:62153048:AAG:A	3.90337e-07	-1.10894e-10	-1.35359
62153076	chr1:62153076:G:A	4.02344e-07	-1.10894e-10	-1.32329
62153214	chr1:62153214:T:C	3.16423e-06	-1.10894e-10	0.739066
62153994	chr1:62153994:C:T	3.69047e-07	-1.40967	-3.54162e-10
62154058	chr1:62154058:G:A	1.59944e-07	-0.893939	-1.35184
62154107	chr1:62154107:G:A	4.60686e-07	-1.18788	-3.54162e-10
62154127	chr1:62154127:C:T	1.76365e-07	-0.789307	-1.35874
62154153	chr1:62154153:T:C	1.53136e-07	-0.930556	-1.35871
62154477	chr1:62154477:A:G	4.38934e-07	-1.10894e-10	-1.23625
62154486	chr1:62154486:C:G	1.70513e-07	-0.824061	-1.35772
62154662	chr1:62154662:AAG:A	7.93945e-07	-0.643583	-3.54162e-10
62154795	chr1:62154795:G:C	3.95953e-07	-1.10894e-10	-1.3393
62154973	chr1:62154973:A:T	4.51311e-07	-1.10894e-10	-1.20844
62155499	chr1:62155499:A:C	5.66911e-07	-1.10894e-10	-0.980395
62155774	chr1:62155774:C:T	2.01474e-07	-0.701229	-1.31371
62156231	chr1:62156231:T:A	4.07822e-07	-1.10894e-10	-1.30977
62156425	chr1:62156425:G:C	4.58629e-07	-1.10894e-10	-1.19236
62156653	chr1:62156653:C:T	4.14465e-07	-1.10894e-10	-1.29361
62157009	chr1:62157009:A:C	4.38373e-07	-1.10894e-10	-1.23753
62157184	chr1:62157184:C:A	4.07686e-07	-1.10894e-10	-1.3101
62157279	chr1:62157279:A:G	1.06607e-07	-1.39051	-1.26095
62157285	chr1:62157285:T:C	9.23033e-08	-1.52576	-1.26976
62157290	chr1:62157290:C:T	8.3983e-08	-1.55715	-1.33283
62157301	chr1:62157301:A:G	1.572e-07	-1.29653	-0.966547
62157302	chr1:62157302:T:C	1.51779e-07	-1.48333	-0.814835
62157324	chr1:62157324:A:C	3.89926e-07	-1.10894e-10	-1.35464
62157336	chr1:62157336:T:A	4.07847e-07	-1.10894e-10	-1.30971
62157468	chr1:62157468:CTT:C	3.88786e-07	-1.10894e-10	-1.35757
62158108	chr1:62158108:T:A	4.33926e-07	-1.10894e-10	-1.24772
62158122	chr1:62158122:G:A	7.07973e-07	-1.10894e-10	-0.758192
62158222	chr1:62158222:C:T	4.28596e-07	-1.10894e-10	-1.26008
62158248	chr1:62158248:G:A	3.89465e-07	-1.10894e-10	-1.35582
62158442	chr1:62158442:G:A	8.38391e-07	-1.10894e-10	-0.589114
62158610	chr1:62158610:A:G	5.85965e-07	-1.10894e-10	-0.947338
62158756	chr1:62158756:T:C	1.03371e-07	-1.56338	-1.11889
62158930	chr1:62158930:CAA:C	4.74427e-07	-1.10894e-10	-1.15849
62159006	chr1:62159006:A:C	5.91279e-07	-1.10894e-10	-0.938309
62159310	chr1:62159310:G:A	8.6114e-08	-1.53375	-1.33118
62159574	chr1:62159574:T:C	5.57313e-07	-1.10894e-10	-0.99747
62159666	chr1:62159666:G:C	4.57467e-07	-1.10894e-10	-1.19489
62159711	chr1:62159711:G:A	1.50355e-07	-0.95089	-1.35671
62159775	chr1:62159775:C:T	4.38417e-07	-1.10894e-10	-1.23743
62159861	chr1:62159861:AT:A	3.90335e-07	-1.10894e-10	-1.35359
62159987	chr1:62159987:G:A	4.48733e-07	-1.10894e-10	-1.21417
62160032	chr1:62160032:G:A	4.15816e-07	-1.10894e-10	-1.29035
62160699	chr1:62160699:A:G	3.95099e-07	-1.10894e-10	-1.34146
62161271	chr1:62161271:T:C	4.11337e-07	-1.10894e-10	-1.30118
62161532	chr1:62161532:C:T	3.93752e-07	-1.10894e-10	-1.34488
62161569	chr1:62161569:C:T	3.93249e-07	-1.10894e-10	-1.34615
62161711	chr1:62161711:C:G	3.92494e-07	-1.10894e-10	-1.34808
62161830	chr1:62161830:T:C	4.38892e-07	-1.10894e-10	-1.23634
62162003	chr1:62162003:G:A	1.00635e-07	-1.52489	-1.18421
62162034	chr1:62162034:ATCT:A	4.50757e-07	-1.10894e-10	-1.20967
62162054	chr1:62162054:G:A	3.16644e-07	-1.56282	-3.54162e-10
62162318	chr1:62162318:T:C	4.03031e-07	-1.10894e-10	-1.32158
62162335	chr1:62162335:G:T	5.10283e-07	-1.10894e-10	-1.08563
62162630	chr1:62162630:TG:T	5.41117e-07	-1.10894e-10	-1.02696
62162734	chr1:62162734:G:A	4.57004e-07	-1.10894e-10	-1.19591
62162828	chr1:62162828:TCC:T	3.88332e-07	-1.10894e-10	-1.35874
62163053	chr1:62163053:A:C	4.52774e-07	-1.10894e-10	-1.2052
62163381	chr1:62163381:G:A	4.877e-07	-1.10894e-10	-1.1309
62163647	chr1:62163647:G:A	4.45078e-07	-1.22235	-3.54162e-10
62163986	chr1:62163986:T:C	4.0054e-07	-1.10894e-10	-1.32778
62164017	chr1:62164017:A:C	8.14349e-07	-1.10894e-10	-0.618209
62164690	chr1:62164690:A:C	4.00645e-07	-1.10894e-10	-1.32752
62164717	chr1:62164717:G:A	4.05498e-07	-1.10894e-10	-1.31548
62164973	chr1:62164973:C:T	4.44538e-07	-1.10894e-10	-1.22356
62165011	chr1:62165011:C:T	4.5733e-07	-1.10894e-10	-1.19519
62165058	chr1:62165058:T:G	3.90843e-07	-1.10894e-10	-1.35229
62165197	chr1:62165197:G:C	3.92085e-07	-1.10894e-10	-1.34912
62165206	chr1:62165206:C:T	1.50821e-07	-0.946752	-1.35775
62165284	chr1:62165284:T:TA	4.06611e-07	-1.10894e-10	-1.31274
62165454	chr1:62165454:C:T	4.86562e-07	-1.13323	-3.54162e-10
62165920	chr1:62165920:T:C	3.9564e-07	-1.10894e-10	-1.34009
62166090	chr1:62166090:CA:C	4.08345e-07	-1.10894e-10	-1.30849
62166126	chr1:62166126:C:G	5.38766e-07	-1.10894e-10	-1.03132
62166228	chr1:62166228:G:A	7.20514e-07	-1.10894e-10	-0.740633
62166435	chr1:62166435:G:A	6.76641e-07	-1.10894e-10	-0.803456
62166518	chr1:62166518:C:T	4.39119e-07	-1.10894e-10	-1.23583
62166899	chr1:62166899:G:A	1.00903e-07	-1.54915	-1.15729
62167223	chr1:62167223:G:T	3.88318e-07	-1.10894e-10	-1.35877
62167590	chr1:62167590:CAAGATTTAAAA:C	8.81331e-08	-1.56478	-1.27697
62167909	chr1:62167909:A:G	2.32526e-07	-1.38822	-0.483369
62168049	chr1:62168049:G:A	4.25094e-07	-1.10894e-10	-1.26829
62168348	chr1:62168348:T:C	1.11905e-07	-1.30193	-1.30102
62168398	chr1:62168398:G:A	4.2173e-07	-1.10894e-10	-1.27623
62168459	chr1:62168459:G:A	3.96062e-07	-1.10894e-10	-1.33903
62168609	chr1:62168609:GAC:G	9.9192e-08	-1.55965	-1.16389
62168613	chr1:62168613:G:C	1.00497e-07	-1.55652	-1.15395
62168648	chr1:62168648:T:C	8.96996e-08	-1.56526	-1.25888
62169028	chr1:62169028:A:C	8.34206e-08	-1.56512	-1.33158
62169317	chr1:62169317:C:T	1.07168e-07	-1.54359	-1.10261
62169345	chr1:62169345:T:G	1.29744e-07	-1.19537	-1.25967
62169386	chr1:62169386:C:T	4.37982e-07	-1.10894e-10	-1.23842
62169409	chr1:62169409:T:C	9.46638e-08	-1.47604	-1.29423
62169444	chr1:62169444:C:T	8.35511e-08	-1.56376	-1.33138
62169574	chr1:62169574:G:T	4.28092e-07	-1.10894e-10	-1.26126
62169642	chr1:62169642:A:G	3.93452e-07	-1.10894e-10	-1.34564
62170058	chr1:62170058:T:C	1.32298e-07	-1.11047	-1.32507
62170116	chr1:62170116:TTTC:T	3.15968e-07	-1.56496	-3.54162e-10
62170229	chr1:62170229:C:T	1.20391e-07	-1.20499	-1.32487
62170250	chr1:62170250:G:C	8.54624e-08	-1.52959	-1.34293
62170254	chr1:62170254:A:T	4.79349e-07	-1.10894e-10	-1.14817
62170410	chr1:62170410:G:C	8.46086e-08	-1.56522	-1.31734
62171284	chr1:62171284:A:AT	1.05149e-06	-1.10894e-10	-0.362638
62171298	chr1:62171298:A:C	4.06488e-07	-1.10894e-10	-1.31304
62171382	chr1:62171382:C:T	1.77623e-07	-1.55701	-0.583923
62171390	chr1:62171390:G:A	1.7218e-07	-1.22788	-0.944182
62171966	chr1:62171966:T:C	8.41966e-08	-1.56311	-1.32434
62172164	chr1:62172164:G:A	4.74013e-07	-1.10894e-10	-1.15936
62172322	chr1:62172322:G:A	4.49657e-07	-1.10894e-10	-1.21211
62172634	chr1:62172634:A:C	1.11351e-07	-1.26588	-1.34203
62172876	chr1:62172876:T:C	4.19492e-07	-1.10894e-10	-1.28155
62173095	chr1:62173095:T:C	1.32473e-07	-1.43041	-1.0038
62173180	chr1:62173180:G:A	3.17758e-07	-1.55931	-3.54162e-10
62173533	chr1:62173533:G:T	1.91219e-07	-1.37417	-0.693003
62173656	chr1:62173656:C:T	2.49495e-07	-0.543572	-1.25759
62173663	chr1:62173663:G:A	1.08842e-07	-1.47538	-1.15532
62173740	chr1:62173740:A:G	1.00799e-07	-1.40067	-1.3068
62173991	chr1:62173991:AAAAC:A	1.16785e-07	-1.53903	-1.02123
62174007	chr1:62174007:C:T	9.25692e-08	-1.55459	-1.23806
62174978	chr1:62174978:A:G	1.84818e-06	0.201361	-3.54162e-10
62175021	chr1:62175021:G:C	8.84427e-07	-1.10894e-10	-0.535657
62175143	chr1:62175143:T:G	2.47148e-07	-0.451943	-1.35867
62175201	chr1:62175201:G:A	3.64564e-07	-0.161654	-1.26024
62175236	chr1:62175236:ATCC:A	6.43842e-07	0.448248	-1.30139
62175316	chr1:62175316:G:A	4.33389e-07	-1.10894e-10	-1.24896
62175420	chr1:62175420:C:T	9.66849e-08	-1.53314	-1.216
62175712	chr1:62175712:A:G	3.98218e-07	-1.10894e-10	-1.3336
62175812	chr1:62175812:G:A	8.29411e-08	-1.54393	-1.35854
62175835	chr1:62175835:C:T	5.3553e-07	-1.10894e-10	-1.03734
62175967	chr1:62175967:T:C	3.14788e-07	-0.272935	-1.29576
62176235	chr1:62176235:T:C	4.62884e-07	-1.10894e-10	-1.18312
62176260	chr1:62176260:T:C	8.38972e-08	-1.54307	-1.34794
62176491	chr1:62176491:T:C	1.90676e-07	-1.10804	-0.961979
62176531	chr1:62176531:A:G	1.32617e-07	-1.4357	-0.997436
62176627	chr1:62176627:G:A	9.76517e-08	-1.38249	-1.3567
62176711	chr1:62176711:G:A	4.60001e-07	-1.10894e-10	-1.18937
62176712	chr1:62176712:C:T	9.25326e-08	-1.43459	-1.35844
62176921	chr1:62176921:TGA:T	1.89283e-07	-0.728444	-1.34891
62176927	chr1:62176927:T:G	5.38915e-07	-1.10894e-10	-1.03104
62176978	chr1:62176978:G:A	3.17656e-07	-1.55963	-3.54162e-10
62177197	chr1:62177197:C:T	3.75499e-07	-1.39234	-3.54162e-10
62177480	chr1:62177480:A:G	5.21555e-07	-1.10894e-10	-1.06378
62177757	chr1:62177757:C:G	1.26179e-06	-0.180313	-3.54162e-10
62177769	chr1:62177769:G:A	4.08326e-07	-1.10894e-10	-1.30853
62177915	chr1:62177915:T:C	1.57075e-07	-1.50726	-0.756617
62178406	chr1:62178406:G:A	5.50014e-07	-1.10894e-10	-1.01065
62178446	chr1:62178446:A:G	9.89814e-08	-1.37808	-1.34758
62178467	chr1:62178467:TG:T	6.05195e-07	-1.10894e-10	-0.915047
62179081	chr1:62179081:GGC:G	6.03726e-07	-1.10894e-10	-0.917478
62179092	chr1:62179092:T:G	6.06283e-07	-1.10894e-10	-0.913251
62179331	chr1:62179331:C:T	5.44781e-07	-0.288987	-0.731227
62179737	chr1:62179737:T:C	3.975e-07	-1.10894e-10	-1.3354
62179812	chr1:62179812:C:T	3.41599e-07	-0.878072	-0.608888
62180206	chr1:62180206:A:G	4.31572e-07	-0.071933	-1.18123
62180469	chr1:62180469:C:CA	3.25595e-07	-1.53494	-3.54162e-10
62180510	chr1:62180510:T:C	1.5467e-07	-1.41729	-0.862018
62180538	chr1:62180538:A:C	1.46527e-07	-1.43042	-0.902971
62180616	chr1:62180616:T:C	4.15587e-07	-1.10894e-10	-1.29091
62180664	chr1:62180664:A:G	4.03926e-07	-1.10894e-10	-1.31937
62181004	chr1:62181004:A:T	1.53228e-06	0.824139	-0.810225
62181086	chr1:62181086:T:C	7.73239e-07	0.0512092	-0.721219
62181660	chr1:62181660:GAAGT:G	4.06628e-07	-1.10894e-10	-1.3127
62181746	chr1:62181746:A:G	4.39875e-07	-1.10894e-10	-1.23411
62181961	chr1:62181961:C:A	2.39072e-07	-0.90827	-0.935563
62182010	chr1:62182010:T:C	9.78176e-08	-1.54894	-1.18855
62182174	chr1:62182174:G:A	4.80561e-07	-1.10894e-10	-1.14564
62182234	chr1:62182234:A:G	5.82018e-07	-0.583156	-0.370941
62182287	chr1:62182287:G:A	8.73311e-07	-1.10894e-10	-0.548306
62182601	chr1:62182601:A:T	3.88486e-07	-1.10894e-10	-1.35834
62182632	chr1:62182632:G:A	3.18839e-07	-1.55591	-3.54162e-10
62182729	chr1:62182729:G:C	3.88356e-07	-1.10894e-10	-1.35868
62182796	chr1:62182796:T:C	8.41962e-08	-1.56496	-1.32249
62182824	chr1:62182824:T:C	3.91092e-07	-1.10894e-10	-1.35165
62183400	chr1:62183400:G:A	1.13808e-06	-1.10894e-10	-0.283503
62183475	chr1:62183475:C:T	1.21759e-07	-1.38958	-1.12898
62183483	chr1:62183483:C:T	1.60859e-07	-1.51564	-0.724431
62183514	chr1:62183514:A:G	4.77911e-07	-1.10894e-10	-1.15117
62183877	chr1:62183877:C:T	8.64505e-08	-1.52515	-1.33588
62183878	chr1:62183878:C:T	2.18642e-07	-1.48242	-0.450742
62184053	chr1:62184053:A:C	5.92138e-07	-1.10894e-10	-0.936858
62184168	chr1:62184168:C:T	1.85075e-06	0.202749	-3.54162e-10
62184318	chr1:62184318:TCTC:T	5.54854e-07	-1.10894e-10	-1.00189
62184365	chr1:62184365:C:T	2.20168e-07	-1.56164	-0.364569
62184373	chr1:62184373:G:A	1.38439e-07	-1.5489	-0.841272
62184645	chr1:62184645:C:T	3.01736e-07	-1.56329	-0.0477585
62184781	chr1:62184781:T:C	4.29188e-07	-1.10894e-10	-1.2587
62185077	chr1:62185077:G:A	2.30852e-07	-1.56419	-0.314632
62185096	chr1:62185096:ATTTTTACAC:A	5.08357e-07	-1.10894e-10	-1.08941
62185181	chr1:62185181:C:T	9.89255e-08	-1.55365	-1.17258
62185209	chr1:62185209:C:T	4.05349e-07	-1.10894e-10	-1.31585
62185541	chr1:62185541:C:T	6.09247e-07	-1.10894e-10	-0.908373
62185743	chr1:62185743:A:T	3.15969e-07	-1.56495	-3.54162e-10
62185906	chr1:62185906:C:G	2.47517e-07	-0.534173	-1.27495
62185962	chr1:62185962:C:A	1.83732e-07	-1.56509	-0.542031
62186686	chr1:62186686:A:G	3.6305e-07	-1.56434	0.138287
62187526	chr1:62187526:C:T	2.60206e-07	-1.50238	-0.256744
62187697	chr1:62187697:C:T	4.16225e-07	-1.10894e-10	-1.28937
62187779	chr1:62187779:A:G	1.04806e-06	-0.365906	-3.54162e-10
62187784	chr1:62187784:G:A	4.15765e-07	-1.10894e-10	-1.29048
62188166	chr1:62188166:C:G	4.20207e-07	-1.10894e-10	-1.27985
62188528	chr1:62188528:C:T	6.50742e-07	-1.10894e-10	-0.842485
62188578	chr1:62188578:A:C	5.50062e-07	-1.10894e-10	-1.01057
62188961	chr1:62188961:G:A	5.11653e-07	-1.10894e-10	-1.08295
62189055	chr1:62189055:C:T	7.5966e-07	-1.10894e-10	-0.687726
62189088	chr1:62189088:C:T	1.02528e-06	-0.387877	-3.54162e-10
62189103	chr1:62189103:G:A	6.83152e-07	-1.10894e-10	-0.793881
62189133	chr1:62189133:C:G	4.72334e-07	-1.10894e-10	-1.16291
62189134	chr1:62189134:C:T	4.89347e-07	-1.10894e-10	-1.12753
62189540	chr1:62189540:GC:G	4.07397e-07	-1.10894e-10	-1.31081
62189541	chr1:62189541:CCTGTAATCTCAGCACTTTGGGAGGCCGAGGCG:C	8.93239e-07	-1.10894e-10	-0.525744
62189689	chr1:62189689:C:T	4.16815e-07	-1.28796	-3.54162e-10
62190151	chr1:62190151:T:G	4.01325e-07	-1.10894e-10	-1.32583
62190502	chr1:62190502:C:T	4.41369e-07	-1.10894e-10	-1.23072
62190566	chr1:62190566:C:T	3.91635e-07	-1.10894e-10	-1.35027
62190918	chr1:62190918:A:G	4.58458e-07	-1.10894e-10	-1.19273
62190940	chr1:62190940:T:C	4.60085e-07	-1.10894e-10	-1.18919
62191229	chr1:62191229:G:A	4.60614e-07	-1.10894e-10	-1.18804
62191284	chr1:62191284:G:A	4.58253e-07	-1.10894e-10	-1.19318
62191348	chr1:62191348:G:A	4.21465e-07	-1.10894e-10	-1.27686
62191406	chr1:62191406:T:A	5.56e-07	-1.10894e-10	-0.99983
62191445	chr1:62191445:A:G	4.38245e-07	-1.45805	0.220234
62191452	chr1:62191452:C:T	4.70198e-07	-1.10894e-10	-1.16744
62191858	chr1:62191858:T:G	3.97249e-07	-1.56255	0.22651
62191880	chr1:62191880:C:T	7.02778e-07	-1.10894e-10	-0.765556
62192042	chr1:62192042:C:T	4.1893e-07	0.0413702	-1.32426
62192065	chr1:62192065:G:A	2.60153e-07	-0.738901	-1.02043
62192465	chr1:62192465:C:T	4.02339e-07	-1.10894e-10	-1.3233
62192717	chr1:62192717:T:C	3.39805e-07	-1.49222	-3.54162e-10
62192750	chr1:62192750:G:A	2.36737e-07	-0.559968	-1.29368
62192975	chr1:62192975:C:T	2.00216e-07	-1.04401	-0.977188
62193627	chr1:62193627:A:T	2.60653e-07	-0.759336	-0.998073
62193727	chr1:62193727:G:A	5.18831e-07	-1.10894e-10	-1.06902
62194057	chr1:62194057:C:T	6.19614e-07	-0.891501	-3.54162e-10
62194107	chr1:62194107:G:A	3.23112e-07	-1.5426	-3.54162e-10
62194227	chr1:62194227:A:T	6.60915e-07	-1.10894e-10	-0.826972
62194418	chr1:62194418:T:C	2.53804e-07	-0.832715	-0.95132
62194676	chr1:62194676:C:G	4.80297e-07	-1.10894e-10	-1.14619
62194728	chr1:62194728:G:A	6.44651e-07	-1.10894e-10	-0.851889
62194851	chr1:62194851:T:A	2.42579e-07	-0.549609	-1.27966
62194989	chr1:62194989:C:T	4.01965e-07	-0.00558953	-1.31864
62195319	chr1:62195319:T:A	1.93323e-06	0.246352	-3.54162e-10
62195551	chr1:62195551:G:C	1.76417e-07	-1.32743	-0.820323
62195556	chr1:62195556:C:T	2.53768e-06	1.46128	-0.942868
62195683	chr1:62195683:C:T	4.01826e-07	-1.10894e-10	-1.32458
62195684	chr1:62195684:A:G	5.57484e-07	-0.306275	-0.690888
62195755	chr1:62195755:A:T	2.2568e-07	-1.53616	-0.365319
62195772	chr1:62195772:C:T	2.40448e-07	-0.540794	-1.2973
62195810	chr1:62195810:G:C	1.46192e-06	-0.0330885	-3.54162e-10
62195833	chr1:62195833:G:A	3.45311e-07	-1.56279	0.0866324
62195950	chr1:62195950:T:C	5.09958e-07	-0.400524	-0.685746
62196120	chr1:62196120:G:A	5.55903e-07	-0.293908	-0.706096
62196367	chr1:62196367:A:G	2.83266e-06	0.628374	-3.54162e-10
62196484	chr1:62196484:G:C	2.39881e-07	-1.18066	-0.659794
62196593	chr1:62196593:G:T	3.94552e-07	-1.10894e-10	-1.34285
62196623	chr1:62196623:G:T	4.00465e-07	-1.10894e-10	-1.32797
62197080	chr1:62197080:C:G	6.15148e-07	-1.5194	0.620667
62197088	chr1:62197088:C:A	4.19273e-07	-1.10894e-10	-1.28208
62197178	chr1:62197178:C:G	5.20486e-07	-0.247109	-0.818725
62197257	chr1:62197257:C:T	4.18611e-07	-1.10894e-10	-1.28365
62197592	chr1:62197592:T:G	4.24359e-07	-1.10894e-10	-1.27002
62198115	chr1:62198115:C:T	2.70538e-07	-0.65429	-1.06589
62198144	chr1:62198144:CTCCTT:C	1.88619e-06	0.221715	-3.54162e-10
62198196	chr1:62198196:A:G	6.32969e-07	-1.52366	0.653481
62198450	chr1:62198450:A:T	4.42404e-07	-1.10894e-10	-1.22837
62198487	chr1:62198487:C:A	8.35261e-08	-1.56206	-1.33338
62198489	chr1:62198489:A:G	1.49036e-06	-0.0138239	-3.54162e-10
62198561	chr1:62198561:T:G	3.28981e-07	-1.5246	-3.54162e-10
62198780	chr1:62198780:ACCT:A	1.09692e-07	-1.43968	-1.18325
62199165	chr1:62199165:A:G	2.40136e-07	-1.12903	-0.710367
62199354	chr1:62199354:C:T	5.92238e-07	-1.10894e-10	-0.936689
62199447	chr1:62199447:A:G	1.55176e-07	-0.979132	-1.2969
62199464	chr1:62199464:C:T	4.01763e-07	-1.10894e-10	-1.32474
62199597	chr1:62199597:G:C	1.46165e-06	-0.0332789	-3.54162e-10
62199639	chr1:62199639:T:A	4.38719e-07	-1.10894e-10	-1.23674
62199872	chr1:62199872:G:T	5.61236e-07	-1.10894e-10	-0.990457
62199931	chr1:62199931:A:G	4.72285e-07	-1.10894e-10	-1.16301
62200013	chr1:62200013:T:C	4.03836e-07	-1.10894e-10	-1.31959
62200269	chr1:62200269:C:T	1.88086e-07	-1.24338	-0.840318
62200470	chr1:62200470:CATAATGTATATT:C	3.16483e-07	-1.56333	-3.54162e-10
62200722	chr1:62200722:T:C	4.01068e-07	-1.10894e-10	-1.32647
62200846	chr1:62200846:C:T	2.06605e-07	-0.870782	-1.11901
62200851	chr1:62200851:A:G	8.71085e-08	-1.5123	-1.34114
62200974	chr1:62200974:C:T	3.91344e-07	-1.10894e-10	-1.35101
62201164	chr1:62201164:G:C	3.90847e-07	-1.10894e-10	-1.35228
62201295	chr1:62201295:C:T	2.36587e-07	-1.13274	-0.721541
62201519	chr1:62201519:A:T	7.21245e-07	-0.739619	-3.54162e-10
62201593	chr1:62201593:CTCT:C	4.54575e-07	-1.10894e-10	-1.20124
62202241	chr1:62202241:G:A	8.77222e-08	-1.51916	-1.32727
62202315	chr1:62202315:G:T	4.05394e-07	-1.10894e-10	-1.31574
62202334	chr1:62202334:A:G	4.07316e-07	-1.10894e-10	-1.31101
62202542	chr1:62202542:TTTTC:T	3.35322e-07	-0.95103	-0.554478
62202575	chr1:62202575:A:C	5.48396e-07	-0.340957	-0.672642
62202838	chr1:62202838:C:G	3.92822e-07	-1.10894e-10	-1.34724
62202934	chr1:62202934:C:T	1.27733e-06	-1.10894e-10	-0.168067
62203022	chr1:62203022:G:A	9.64581e-08	-1.46641	-1.28508
62203247	chr1:62203247:ATTTC:A	4.83587e-07	-0.207223	-0.932142
62203272	chr1:62203272:A:G	2.12802e-07	-0.983122	-0.977116
62203497	chr1:62203497:C:T	2.03687e-06	1.32432	-1.02574
62203571	chr1:62203571:C:T	6.94267e-07	0.123043	-0.900784
62203836	chr1:62203836:C:T	6.36211e-07	-1.10894e-10	-0.865068
62203922	chr1:62203922:C:T	4.54706e-07	-0.448353	-0.752593
62203940	chr1:62203940:G:A	2.13119e-07	-1.28537	-0.673371
62204061	chr1:62204061:C:T	3.1631e-07	-1.56388	-3.54162e-10
62204171	chr1:62204171:A:G	7.84582e-07	-0.293007	-0.36244
62204237	chr1:62204237:C:T	3.9244e-07	-1.10894e-10	-1.34821
62204618	chr1:62204618:G:A	1.01211e-06	-1.10894e-10	-0.400805
62204770	chr1:62204770:G:A	1.7577e-07	-0.850704	-1.30072
62204833	chr1:62204833:G:A	4.05992e-07	-1.10894e-10	-1.31426
62204837	chr1:62204837:C:T	1.09476e-06	0.360311	-0.682616
62205130	chr1:62205130:C:G	7.59999e-07	-1.10894e-10	-0.68728
62205567	chr1:62205567:T:G	8.74205e-08	-1.50524	-1.34463
62205876	chr1:62205876:C:T	1.12445e-06	0.326221	-0.621768
62206319	chr1:62206319:A:G	3.92584e-07	-1.10894e-10	-1.34785
62206709	chr1:62206709:A:T	5.13539e-07	-1.10894e-10	-1.07927
62206874	chr1:62206874:G:A	9.02505e-07	-0.42043	-0.094993
62207027	chr1:62207027:A:G	7.26057e-07	-1.10894e-10	-0.732969
62207365	chr1:62207365:T:C	1.29024e-07	-1.38362	-1.07698
62207615	chr1:62207615:A:C	2.91884e-07	-1.12683	-0.517409
62207693	chr1:62207693:T:C	4.03036e-07	-0.704138	-0.617435
62207880	chr1:62207880:T:G	2.42262e-06	0.472008	-3.54162e-10
62207996	chr1:62207996:C:T	2.93937e-07	-0.963129	-0.674104
62208019	chr1:62208019:A:T	8.75323e-08	-1.50788	-1.34071
62208116	chr1:62208116:G:A	2.28052e-06	0.411562	-3.54162e-10
62208145	chr1:62208145:G:A	2.75401e-07	-0.896066	-0.806304
62208174	chr1:62208174:A:G	4.30529e-07	-1.08702	-0.16856
62208291	chr1:62208291:C:T	4.171e-07	-1.10894e-10	-1.28727
62208341	chr1:62208341:G:A	2.67429e-07	-0.907838	-0.823906
62208344	chr1:62208344:A:T	1.90927e-07	-0.773024	-1.29568
62208526	chr1:62208526:T:C	2.95744e-07	-0.729164	-0.901939
62208584	chr1:62208584:ATCC:A	2.53325e-07	-0.889633	-0.896293
62208595	chr1:62208595:C:T	2.62595e-07	-0.84314	-0.906845
62208723	chr1:62208723:C:T	4.95043e-07	-1.10894e-10	-1.11595
62208835	chr1:62208835:C:T	1.82448e-07	-0.817628	-1.2965
62208849	chr1:62208849:C:T	2.51652e-07	-0.87883	-0.913722
62209121	chr1:62209121:A:G	2.5492e-07	-0.864063	-0.915585
62209456	chr1:62209456:T:C	4.14493e-07	-1.10894e-10	-1.29354
62209589	chr1:62209589:G:A	4.96769e-07	-0.177849	-0.934623
62209615	chr1:62209615:G:C	2.8378e-07	-0.906477	-0.76592
62209713	chr1:62209713:A:G	3.02637e-07	-0.857836	-0.750227
62209722	chr1:62209722:C:A	3.89609e-07	-1.10894e-10	-1.35545
62210220	chr1:62210220:A:G	1.81419e-07	-0.816552	-1.30324
62210222	chr1:62210222:A:G	7.48722e-07	-1.10894e-10	-0.70223
62210419	chr1:62210419:C:A	1.64134e-07	-1.53937	-0.680544
62210575	chr1:62210575:GAACT:G	3.165e-07	-1.56327	-3.54162e-10
62210940	chr1:62210940:A:G	2.13973e-07	-1.11757	-0.837177
62211378	chr1:62211378:C:T	1.0707e-07	-1.56482	-1.0823
62211390	chr1:62211390:A:G	6.11259e-07	-1.10894e-10	-0.905076
62211446	chr1:62211446:A:G	2.12643e-07	-1.00648	-0.9545
62211466	chr1:62211466:A:T	4.37094e-07	-1.24045	-3.54162e-10
62211609	chr1:62211609:A:G	3.88382e-07	-1.10894e-10	-1.35861
62211647	chr1:62211647:C:T	6.12147e-07	-1.10894e-10	-0.903625
62211693	chr1:62211693:C:T	6.09562e-07	-1.10894e-10	-0.907856
62211694	chr1:62211694:G:A	1.88323e-07	-1.09953	-0.982907
62211890	chr1:62211890:A:G	1.04334e-07	-1.5188	-1.1542
62211896	chr1:62211896:C:T	8.52424e-08	-1.55967	-1.31543
62211922	chr1:62211922:A:G	1.08448e-07	-1.50574	-1.12859
62212063	chr1:62212063:A:G	8.34638e-07	-0.5936	-3.54162e-10
62212224	chr1:62212224:G:A	1.77304e-07	-1.48284	-0.659889
62212299	chr1:62212299:C:CTG	1.10646e-07	-1.48255	-1.13172
62212337	chr1:62212337:A:G	1.07285e-07	-1.49286	-1.15225
62212447	chr1:62212447:TC:T	1.51216e-06	1.07842	-1.07772
62212500	chr1:62212500:G:T	1.07973e-07	-1.49529	-1.14343
62212577	chr1:62212577:A:G	1.93405e-07	-0.741194	-1.31462
62212641	chr1:62212641:G:A	1.08744e-07	-1.4836	-1.148
62212716	chr1:62212716:G:A	1.08103e-07	-1.47234	-1.16518
62212764	chr1:62212764:C:CAG	1.04507e-07	-1.48654	-1.18481
62213063	chr1:62213063:TAAC:T	2.26989e-07	-0.800216	-1.09548
62213134	chr1:62213134:C:T	1.08775e-07	-1.45292	-1.1784
62213218	chr1:62213218:G:A	2.38402e-06	0.455948	-3.54162e-10
62213299	chr1:62213299:A:G	1.05181e-07	-1.49287	-1.17205
62213459	chr1:62213459:A:G	4.97337e-07	0.137912	-1.24924
62213530	chr1:62213530:A:G	1.02828e-07	-1.50674	-1.1808
62213554	chr1:62213554:C:T	2.45518e-06	0.485356	-3.54162e-10
62213608	chr1:62213608:T:C	4.5286e-07	-1.10894e-10	-1.20502
62213619	chr1:62213619:C:T	6.17436e-07	-1.10894e-10	-0.895022
62213679	chr1:62213679:C:T	2.25991e-06	0.402482	-3.54162e-10
62213784	chr1:62213784:C:T	1.75402e-07	-0.807631	-1.34589
62213907	chr1:62213907:T:C	2.34893e-06	0.441119	-3.54162e-10
62214087	chr1:62214087:A:G	1.07196e-06	0.395617	-0.738976
62214365	chr1:62214365:A:G	1.17174e-06	0.249426	-0.503777
62214429	chr1:62214429:A:G	1.18767e-06	0.226845	-0.467696
62214430	chr1:62214430:G:A	3.88363e-07	-1.10894e-10	-1.35866
62214437	chr1:62214437:A:G	7.86838e-07	-1.10894e-10	-0.652575
62214550	chr1:62214550:GC:G	1.57867e-06	1.02659	-0.982847
62214703	chr1:62214703:A:G	5.37451e-07	-1.10894e-10	-1.03376
62214768	chr1:62214768:G:C	9.05551e-07	-0.512054	-3.54162e-10
62214789	chr1:62214789:C:T	9.17318e-07	0.851502	-1.35065
62214846	chr1:62214846:G:A	2.67168e-07	-0.494741	-1.23798
62214847	chr1:62214847:T:C	8.83208e-07	0.817006	-1.35404
62214978	chr1:62214978:G:A	8.19901e-07	0.734881	-1.34629
62214980	chr1:62214980:G:A	4.3539e-07	-1.10894e-10	-1.24436
62215046	chr1:62215046:A:C	1.4023e-07	-1.02386	-1.35346
62215058	chr1:62215058:T:C	6.24149e-07	-1.10894e-10	-0.884209
62215100	chr1:62215100:G:T	1.67697e-06	0.104147	-3.54162e-10
62215309	chr1:62215309:G:A	2.75326e-07	-1.39963	-0.303011
62215668	chr1:62215668:T:C	6.03084e-06	1.38404	-3.54162e-10
62215709	chr1:62215709:A:G	4.15231e-07	-1.10894e-10	-1.29176
62215745	chr1:62215745:G:A	3.88637e-07	-1.10894e-10	-1.35795
62215957	chr1:62215957:C:G	6.9051e-06	1.51942	-3.54162e-10
62216022	chr1:62216022:C:T	8.19631e-07	-1.10894e-10	-0.611743
62216130	chr1:62216130:A:G	4.88643e-07	-1.10894e-10	-1.12896
62216156	chr1:62216156:T:C	4.82998e-06	1.43665	-0.274646
62216224	chr1:62216224:A:AAAAC	4.60392e-06	1.38768	-0.273615
62216298	chr1:62216298:T:C	3.88318e-07	-1.10894e-10	-1.35877
62216336	chr1:62216336:C:T	5.07006e-06	1.552	-0.341486
62216391	chr1:62216391:C:T	6.55678e-06	1.46766	-3.54162e-10
62216399	chr1:62216399:A:G	4.57156e-06	1.38894	-0.281926
62216695	chr1:62216695:G:A	4.89668e-06	1.48422	-0.308506
62216730	chr1:62216730:T:C	4.48698e-06	1.40292	-0.314578
62216793	chr1:62216793:G:C	8.13586e-07	-0.619146	-3.54162e-10
62216833	chr1:62216833:C:T	6.53087e-07	-0.0937933	-0.745095
62217139	chr1:62217139:C:T	4.55219e-06	1.31922	-0.216456
62217452	chr1:62217452:C:T	6.44698e-06	1.5334	-0.08263
62217455	chr1:62217455:G:A	5.15817e-06	1.24138	-0.0136355
62217469	chr1:62217469:A:G	3.362e-06	1.08191	-0.282212
62217536	chr1:62217536:A:G	1.83068e-07	-0.771264	-1.33948
62217557	chr1:62217557:C:T	1.06432e-06	-1.10894e-10	-0.350508
62217703	chr1:62217703:T:A	1.88651e-06	0.221885	-3.54162e-10
62217733	chr1:62217733:G:C	4.40898e-06	1.41447	-0.343667
62217747	chr1:62217747:A:G	4.25572e-06	1.37988	-0.34446
62217812	chr1:62217812:A:G	1.86309e-07	-0.764419	-1.32877
62217821	chr1:62217821:C:A	3.23984e-06	0.76268	-3.54162e-10
62217859	chr1:62217859:A:G	4.62139e-06	1.43962	-0.321767
62217951	chr1:62217951:G:A	1.47627e-07	-0.979095	-1.34681
62218012	chr1:62218012:T:C	4.32656e-06	1.37895	-0.327023
62218117	chr1:62218117:G:A	4.48763e-06	1.42738	-0.338897
62218467	chr1:62218467:G:C	4.4247e-07	-1.10894e-10	-1.22823
62218488	chr1:62218488:C:T	5.26763e-06	1.54038	-0.291644
62218489	chr1:62218489:G:A	7.81532e-07	-0.455704	-0.203638
62218635	chr1:62218635:T:C	8.92418e-08	-1.53465	-1.2946
62218660	chr1:62218660:C:T	7.50138e-06	1.60224	-3.54162e-10
62218775	chr1:62218775:T:C	4.44885e-06	1.41059	-0.330789
62218883	chr1:62218883:T:C	1.84652e-06	0.200461	-3.54162e-10
62218887	chr1:62218887:TCC:T	1.83952e-06	0.196663	-3.54162e-10
62218992	chr1:62218992:A:G	2.5034e-07	-0.686491	-1.11129
62219113	chr1:62219113:C:T	4.77831e-07	-1.10894e-10	-1.15134
62219275	chr1:62219275:G:A	4.04403e-07	-1.10894e-10	-1.31818
62219465	chr1:62219465:G:A	3.70252e-07	-1.40641	-3.54162e-10
62219470	chr1:62219470:G:A	6.40909e-07	-0.308666	-0.549044
62219504	chr1:62219504:T:C	2.79784e-07	-0.645011	-1.04157
62219697	chr1:62219697:C:A	4.77486e-07	-0.352221	-0.799841
62219698	chr1:62219698:C:T	4.01268e-07	-1.10894e-10	-1.32597
62219867	chr1:62219867:C:T	6.41265e-07	-0.0835604	-0.773595
62219937	chr1:62219937:G:A	6.0622e-07	-0.383867	-0.529487
62219969	chr1:62219969:T:G	6.11696e-07	-0.348251	-0.556111
62219993	chr1:62219993:T:C	1.78728e-07	-0.81817	-1.31656
62220020	chr1:62220020:T:C	5.86099e-07	-0.412724	-0.534384
62220074	chr1:62220074:G:A	4.22466e-07	-1.10894e-10	-1.27449
62220543	chr1:62220543:C:T	3.17707e-07	-1.55947	-3.54162e-10
62220586	chr1:62220586:T:C	5.8048e-07	-1.10894e-10	-0.956743
62220627	chr1:62220627:T:C	6.24095e-07	-0.365779	-0.518516
62220766	chr1:62220766:A:G	5.98737e-07	-0.375302	-0.550473
62220799	chr1:62220799:G:C	1.15343e-07	-1.21896	-1.35373
62220815	chr1:62220815:G:A	1.69106e-07	-0.88403	-1.30604
62220843	chr1:62220843:C:T	6.51857e-07	-0.0740494	-0.766724
62220875	chr1:62220875:T:C	3.90015e-07	-0.850063	-0.504349
62221075	chr1:62221075:T:C	2.13314e-07	-0.852443	-1.10539
62221079	chr1:62221079:G:A	4.54027e-07	-1.10894e-10	-1.20244
62221136	chr1:62221136:G:A	3.6307e-07	-1.44318	0.0171768
62221164	chr1:62221164:G:A	8.46971e-07	-1.10894e-10	-0.578932
62221269	chr1:62221269:C:T	6.26334e-07	-0.389894	-0.490819
62221401	chr1:62221401:C:T	9.10966e-07	-0.407909	-0.0981835
62221432	chr1:62221432:A:G	9.44212e-07	-0.38024	-0.0900065
62221923	chr1:62221923:T:C	2.40287e-07	-0.734068	-1.1047
62222111	chr1:62222111:T:G	6.59269e-07	-0.418842	-0.410625
62222173	chr1:62222173:A:T	6.29637e-07	-0.480914	-0.39454
62222194	chr1:62222194:A:G	4.49902e-07	-0.498418	-0.71315
62222261	chr1:62222261:C:T	8.22355e-07	-1.10894e-10	-0.608425
62222350	chr1:62222350:A:G	6.82453e-07	-0.415602	-0.379302
62222684	chr1:62222684:C:T	5.36307e-07	-0.463435	-0.572456
62222750	chr1:62222750:A:C	6.22148e-07	-0.471329	-0.416091
62222999	chr1:62222999:A:C	2.45299e-07	-0.775585	-1.04254
62223032	chr1:62223032:T:C	4.4529e-07	-1.10894e-10	-1.22187
62223064	chr1:62223064:TA:T	1.29129e-07	-1.11007	-1.34972
62223325	chr1:62223325:C:T	6.10756e-07	-0.467763	-0.438138
62223358	chr1:62223358:C:T	5.94707e-07	-0.464313	-0.468216
62223359	chr1:62223359:A:G	6.17465e-07	-0.498196	-0.39678
62223583	chr1:62223583:T:C	5.42353e-07	-1.10894e-10	-1.02468
62223833	chr1:62223833:G:A	6.40762e-07	-0.454221	-0.403718
62224015	chr1:62224015:C:T	6.53441e-07	-0.454981	-0.383364
62224126	chr1:62224126:G:A	2.19012e-07	-0.612862	-1.31861
62224139	chr1:62224139:A:G	2.50978e-07	-1.09919	-0.696039
62224160	chr1:62224160:G:A	5.5359e-07	-1.10894e-10	-1.00417
62224268	chr1:62224268:C:A	6.17485e-06	1.40764	-3.54162e-10
62224330	chr1:62224330:C:G	1.09721e-07	-1.29403	-1.32862
62224686	chr1:62224686:C:T	9.31875e-08	-1.55598	-1.23001
62224817	chr1:62224817:C:T	6.64865e-07	-0.375746	-0.445268
62224880	chr1:62224880:C:T	4.07581e-07	-0.463879	-0.846479
62225035	chr1:62225035:C:T	4.66081e-07	-1.10894e-10	-1.17624
62225138	chr1:62225138:G:A	2.81468e-07	-1.0649	-0.615682
62225183	chr1:62225183:T:C	6.70591e-07	0.0722463	-0.884684
62225196	chr1:62225196:G:A	1.14583e-07	-1.25488	-1.32442
62225244	chr1:62225244:G:A	1.39801e-07	-1.23529	-1.14509
62225356	chr1:62225356:A:G	6.16417e-07	-0.896674	-3.54162e-10
62225631	chr1:62225631:G:C	5.53155e-07	-1.10894e-10	-1.00496
62225666	chr1:62225666:T:C	4.27183e-07	-0.14945	-1.11394
62225704	chr1:62225704:G:A	2.59379e-07	-1.26487	-0.497435
62225788	chr1:62225788:G:T	1.0652e-07	-1.3265	-1.32576
62225843	chr1:62225843:G:A	1.11911e-07	-1.24673	-1.35617
62225848	chr1:62225848:G:A	9.3696e-07	0.173114	-0.651072
62225900	chr1:62225900:T:C	1.01159e-07	-1.3961	-1.30781
62226078	chr1:62226078:A:G	5.4879e-07	-1.10894e-10	-1.01288
62226157	chr1:62226157:T:C	1.07393e-07	-1.332	-1.3121
62226187	chr1:62226187:G:A	2.61324e-07	-0.646282	-1.10855
62226519	chr1:62226519:G:T	1.41402e-07	-1.02105	-1.34794
62226558	chr1:62226558:G:A	2.22039e-07	-1.39881	-0.518935
62226695	chr1:62226695:C:T	8.83524e-08	-1.52943	-1.30984
62227023	chr1:62227023:G:T	3.88357e-07	-1.10894e-10	-1.35867
62227334	chr1:62227334:A:G	3.16164e-07	-0.857269	-0.707069
62227376	chr1:62227376:C:T	7.70768e-06	1.62937	-3.54162e-10
62227680	chr1:62227680:C:T	1.29022e-07	-1.35275	-1.10786
62227689	chr1:62227689:T:C	2.77387e-07	-1.50482	-0.190358
62227875	chr1:62227875:G:A	2.00921e-07	-1.00992	-1.00777
62227915	chr1:62227915:G:A	3.8903e-07	-1.10894e-10	-1.35694
62228141	chr1:62228141:C:G	2.94571e-07	-1.48295	-0.15213
62228165	chr1:62228165:T:G	8.23004e-06	1.69495	-3.54162e-10
62228502	chr1:62228502:T:C	1.45324e-07	-1.02387	-1.31776
62228802	chr1:62228802:T:C	3.88696e-07	-1.3578	-3.54162e-10
62229009	chr1:62229009:C:G	3.9935e-07	-1.10894e-10	-1.33076
62229033	chr1:62229033:C:G	3.5091e-06	1.59909	-0.756576
62229993	chr1:62229993:T:C	2.72773e-07	-1.0923	-0.619655
62230981	chr1:62230981:A:G	4.44121e-07	-1.10894e-10	-1.2245
62231464	chr1:62231464:G:A	7.86887e-07	-0.322324	-0.330188
62231539	chr1:62231539:A:G	4.91465e-07	-0.20309	-0.920117
62231712	chr1:62231712:C:G	4.19118e-07	-1.10894e-10	-1.28244
62232081	chr1:62232081:A:G	4.76692e-07	-0.131258	-1.02247
62232099	chr1:62232099:G:A	1.0153e-05	1.90493	-3.54162e-10
62232171	chr1:62232171:AG:A	7.91096e-07	-0.397417	-0.249762
62232217	chr1:62232217:CCTT:C	4.25046e-07	-1.10894e-10	-1.2684
62232285	chr1:62232285:A:G	3.94959e-07	-1.10894e-10	-1.34182
62233043	chr1:62233043:T:C	4.27711e-07	-1.10894e-10	-1.26215
62233045	chr1:62233045:C:A	4.13436e-07	-1.10894e-10	-1.29609
62233125	chr1:62233125:C:T	1.88282e-07	-1.53298	-0.549674
62233143	chr1:62233143:A:G	3.56435e-07	-0.145708	-1.29874
62233397	chr1:62233397:C:T	6.91822e-07	0.564668	-1.34594
62233753	chr1:62233753:T:C	7.39357e-07	0.638888	-1.3537
62234141	chr1:62234141:T:A	4.25763e-07	-1.10894e-10	-1.26671
62234170	chr1:62234170:C:T	1.62355e-07	-1.56138	-0.669437
62234351	chr1:62234351:T:C	4.63392e-07	-1.10894e-10	-1.18202
62234624	chr1:62234624:C:T	1.54917e-07	-1.04263	-1.23507
62234914	chr1:62234914:G:C	7.63859e-07	0.675773	-1.35799
62235492	chr1:62235492:T:C	6.84362e-07	0.566503	-1.35861
62235947	chr1:62235947:T:C	5.8804e-07	-1.10894e-10	-0.943802
62236069	chr1:62236069:A:C	1.70791e-07	-0.998518	-1.18164
62236129	chr1:62236129:A:G	1.00222e-06	-0.410628	-3.54162e-10
62236428	chr1:62236428:T:C	2.56859e-06	1.29064	-0.760131
62236780	chr1:62236780:G:A	1.28208e-06	-1.10894e-10	-0.164358
62236871	chr1:62236871:C:T	3.39406e-07	-1.4934	-3.54162e-10
62237564	chr1:62237564:A:C	1.65907e-07	-1.02397	-1.1852
62238014	chr1:62238014:G:A	1.93071e-07	-0.708747	-1.34879
62238305	chr1:62238305:G:A	1.12241e-06	-0.297365	-3.54162e-10
62238509	chr1:62238509:G:A	1.92111e-07	-1.56516	-0.497362
62238613	chr1:62238613:C:T	2.26585e-06	-1.10894e-10	0.405106
62238628	chr1:62238628:T:G	3.95477e-07	-1.10894e-10	-1.3405
62238653	chr1:62238653:G:T	1.86977e-07	-0.905035	-1.18458
62239749	chr1:62239749:G:T	1.85387e-07	-1.56523	-0.532925
62239894	chr1:62239894:A:T	6.1424e-07	0.457157	-1.35737
62240061	chr1:62240061:CT:C	3.5963e-07	-1.43552	-3.54162e-10
62240087	chr1:62240087:C:T	4.41094e-07	-1.10894e-10	-1.23134
62240129	chr1:62240129:C:T	1.65956e-07	-1.05666	-1.15221
62240348	chr1:62240348:T:C	6.44395e-07	0.493594	-1.34588
62240399	chr1:62240399:G:T	1.65154e-06	-1.10894e-10	0.0888657
62240459	chr1:62240459:T:C	3.07539e-07	-0.247554	-1.34444
62240968	chr1:62240968:A:T	2.74894e-07	-0.346148	-1.35806
62241172	chr1:62241172:GC:G	6.66435e-07	0.514999	-1.33365
62241259	chr1:62241259:C:T	3.90439e-07	-1.10894e-10	-1.35333
62241774	chr1:62241774:A:G	1.0257e-06	0.363781	-0.751244
62241941	chr1:62241941:C:T	9.73337e-07	0.329025	-0.768891
62242437	chr1:62242437:G:A	8.56185e-06	1.73447	-3.54162e-10
62242587	chr1:62242587:G:A	1.5902e-07	-1.0589	-1.19267
62242835	chr1:62242835:G:C	1.77052e-07	-1.56375	-0.580403
62243041	chr1:62243041:T:C	8.73498e-07	0.34375	-0.891842
62243640	chr1:62243640:G:T	1.55314e-07	-0.971776	-1.30337
62243690	chr1:62243690:T:C	8.8548e-07	0.372252	-0.90672
62243858	chr1:62243858:G:A	4.44921e-07	-1.10894e-10	-1.2227
62243928	chr1:62243928:A:G	2.30774e-07	-0.569305	-1.30985
62244206	chr1:62244206:T:A	1.2189e-07	-1.56502	-0.95245
62244692	chr1:62244692:T:C	2.33006e-07	-0.572407	-1.29713
62245531	chr1:62245531:T:C	4.99514e-07	0.153741	-1.2607
62246091	chr1:62246091:C:G	2.28121e-06	1.27288	-0.861017
62246269	chr1:62246269:A:G	5.83523e-07	-1.55833	0.606812
62246605	chr1:62246605:C:T	1.00594e-07	-1.40513	-1.30438
62246610	chr1:62246610:T:G	4.28549e-07	-1.10894e-10	-1.26019
62246652	chr1:62246652:C:T	2.35084e-07	-1.54777	-0.312885
62247017	chr1:62247017:T:C	3.22044e-07	-1.54591	-3.54162e-10
62247083	chr1:62247083:G:T	4.74695e-07	-1.10894e-10	-1.15792
62247552	chr1:62247552:C:G	4.00178e-07	-1.32869	-3.54162e-10
62247574	chr1:62247574:G:A	2.54299e-07	-0.483398	-1.29869
62247681	chr1:62247681:A:AGAG	4.01582e-07	-1.10894e-10	-1.32519
62247797	chr1:62247797:T:C	1.17773e-07	-1.46877	-1.08307
62247798	chr1:62247798:G:A	4.91199e-07	-1.10894e-10	-1.12375
62248497	chr1:62248497:T:C	6.96221e-07	-1.10894e-10	-0.77493
62248585	chr1:62248585:G:A	3.1811e-07	-1.5582	-3.54162e-10
62249241	chr1:62249241:T:G	9.39245e-08	-1.55959	-1.21851
62249246	chr1:62249246:A:G	8.73234e-08	-1.55438	-1.2966
62249293	chr1:62249293:T:C	1.71855e-06	1.48642	-1.35778
62249342	chr1:62249342:A:G	8.84192e-08	-1.51586	-1.32264
62249689	chr1:62249689:C:T	1.37426e-06	-0.0949272	-3.54162e-10
62249719	chr1:62249719:G:T	9.45858e-08	-1.55997	-1.21112
62249963	chr1:62249963:G:A	8.54198e-07	-0.114348	-0.456087
62250002	chr1:62250002:T:C	3.90514e-07	-1.10894e-10	-1.35313
62250113	chr1:62250113:A:G	9.4216e-08	-1.56172	-1.21329
62250149	chr1:62250149:G:A	4.10904e-07	-1.10894e-10	-1.30224
62250234	chr1:62250234:C:T	5.17168e-07	-1.10894e-10	-1.07223
62250443	chr1:62250443:C:T	6.3998e-07	-1.10894e-10	-0.859161
62250489	chr1:62250489:A:C	8.77838e-08	-1.50434	-1.34138
62250592	chr1:62250592:C:T	8.30063e-08	-1.54926	-1.35242
62250605	chr1:62250605:G:A	5.13277e-07	-1.10894e-10	-1.07978
62250651	chr1:62250651:A:G	2.66791e-07	-1.4772	-0.256937
62250710	chr1:62250710:A:T	8.32448e-08	-1.54563	-1.35318
62250716	chr1:62250716:TAATTAAC:T	8.32153e-08	-1.54605	-1.35311
62250903	chr1:62250903:G:A	5.12296e-07	-1.10894e-10	-1.08169
62251134	chr1:62251134:C:A	9.17406e-08	-1.55843	-1.2432
62251181	chr1:62251181:C:T	2.23085e-07	-1.54653	-0.366515
62251197	chr1:62251197:C:T	2.91199e-06	1.53899	-0.882996
62251373	chr1:62251373:G:A	3.86212e-07	-1.36282	-0.00139343
62251686	chr1:62251686:C:T	1.02542e-07	-1.49311	-1.19722
62251720	chr1:62251720:G:A	1.35381e-07	-1.07214	-1.34036
62251721	chr1:62251721:C:T	9.71748e-08	-1.55237	-1.19172
62251723	chr1:62251723:G:A	3.38505e-07	-1.49606	-3.54162e-10
62251761	chr1:62251761:AGGCGG:A	3.94357e-07	-1.10894e-10	-1.34334
62251767	chr1:62251767:G:GCACTT	3.94357e-07	-1.10894e-10	-1.34334
62251917	chr1:62251917:A:G	1.93561e-07	-1.38779	-0.667215
62252087	chr1:62252087:G:A	8.17037e-08	-1.55903	-1.35847
62252124	chr1:62252124:G:C	5.93319e-07	-1.56491	0.630044
62252142	chr1:62252142:G:A	5.77467e-07	-1.10894e-10	-0.961947
62253282	chr1:62253282:A:G	4.36147e-07	-1.24262	-3.54162e-10
62253543	chr1:62253543:A:G	8.96867e-08	-1.53029	-1.29398
62253559	chr1:62253559:G:A	1.01601e-07	-1.52076	-1.17878
62253801	chr1:62253801:T:A	1.31482e-07	-1.55044	-0.891289
62253921	chr1:62253921:A:T	4.01037e-07	-1.10894e-10	-1.32654
62254136	chr1:62254136:A:G	2.13523e-07	-1.3574	-0.599447
62254167	chr1:62254167:A:G	2.02935e-07	-1.56441	-0.443303
62254189	chr1:62254189:T:C	2.011e-07	-1.56423	-0.452566
62254396	chr1:62254396:C:A	3.85959e-06	1.82999	-0.892271
62254653	chr1:62254653:A:C	9.51787e-08	-1.48467	-1.28017
62254700	chr1:62254700:T:C	9.1839e-08	-1.48488	-1.31568
62254819	chr1:62254819:C:T	8.24946e-08	-1.55491	-1.35295
62255071	chr1:62255071:G:A	9.56664e-07	-1.10894e-10	-0.457146
62255119	chr1:62255119:T:C	4.59323e-07	-1.10894e-10	-1.19084
62255471	chr1:62255471:A:C	5.72622e-07	-1.10894e-10	-0.970371
62255501	chr1:62255501:T:G	5.14129e-07	-1.10894e-10	-1.07812
62255562	chr1:62255562:A:G	8.32014e-08	-1.56046	-1.33888
62256541	chr1:62256541:C:T	6.79563e-07	-1.10894e-10	-0.799148
62256625	chr1:62256625:C:T	6.2121e-07	-1.10894e-10	-0.888929
62257124	chr1:62257124:A:G	3.89839e-07	-1.10894e-10	-1.35486
62257162	chr1:62257162:A:G	4.75372e-07	-1.10894e-10	-1.1565
62257164	chr1:62257164:T:C	3.90389e-07	-1.10894e-10	-1.35345
62257253	chr1:62257253:C:A	3.89475e-07	-1.10894e-10	-1.3558
62257288	chr1:62257288:A:G	9.15817e-07	-0.500781	-3.54162e-10
62257367	chr1:62257367:T:G	9.76808e-08	-1.4501	-1.28879
62257535	chr1:62257535:G:A	1.03783e-07	-1.45212	-1.22618
62257554	chr1:62257554:C:T	3.88344e-07	-1.10894e-10	-1.35871
62257712	chr1:62257712:A:T	2.0116e-06	1.3283	-1.04221
62257814	chr1:62257814:C:T	1.34726e-07	-1.54328	-0.87407
62257894	chr1:62257894:C:T	1.28615e-07	-1.24404	-1.21974
62258240	chr1:62258240:A:G	1.28422e-07	-1.32495	-1.14032
62258646	chr1:62258646:C:G	9.16351e-08	-1.46125	-1.34153
62258781	chr1:62258781:G:C	1.05894e-06	0.210394	-0.565969
62258843	chr1:62258843:A:T	1.58708e-06	0.215887	-0.166832
62258875	chr1:62258875:C:T	6.49861e-07	-1.10894e-10	-0.84384
62259544	chr1:62259544:C:T	3.90797e-07	-1.10894e-10	-1.35241
62259745	chr1:62259745:A:ATTATAT	3.92369e-07	-1.10894e-10	-1.34839
62259919	chr1:62259919:T:C	3.90724e-07	-1.10894e-10	-1.3526
62259972	chr1:62259972:C:T	2.01178e-06	1.30497	-1.0188
62260040	chr1:62260040:T:C	3.9176e-07	-1.10894e-10	-1.34995
62260095	chr1:62260095:TCTC:T	1.79715e-06	0.0249526	0.14841
62260179	chr1:62260179:T:C	1.31716e-07	-1.5508	-0.889145
62260201	chr1:62260201:C:T	1.37231e-06	0.286243	-0.382587
62260269	chr1:62260269:A:T	3.91405e-07	-1.10894e-10	-1.35085
62260374	chr1:62260374:C:T	1.47513e-07	-1.35921	-0.96747
62260462	chr1:62260462:T:C	1.00013e-07	-1.46578	-1.24952
62260638	chr1:62260638:A:C	3.90559e-07	-1.10894e-10	-1.35302
62261285	chr1:62261285:A:T	3.92252e-07	-1.10894e-10	-1.34869
62261342	chr1:62261342:TAG:T	4.17269e-07	-1.10894e-10	-1.28687
62261357	chr1:62261357:C:T	1.77995e-06	1.18447	-1.02073
62261383	chr1:62261383:C:G	6.47274e-07	-1.10894e-10	-0.847829
62261721	chr1:62261721:T:C	4.5623e-07	-1.10894e-10	-1.1976
62261924	chr1:62261924:T:C	9.54533e-08	-1.50095	-1.26101
62262229	chr1:62262229:C:A	7.07788e-07	-1.10894e-10	-0.758453
62262296	chr1:62262296:A:G	1.41586e-07	-1.54376	-0.823926
62262484	chr1:62262484:T:G	1.75513e-07	-1.53521	-0.617671
62262654	chr1:62262654:C:T	7.07788e-07	-1.10894e-10	-0.758453
62262935	chr1:62262935:G:A	4.18763e-07	-1.10894e-10	-1.28329
62262956	chr1:62262956:C:T	2.38284e-07	-0.760089	-1.08704
62263112	chr1:62263112:A:G	1.39707e-07	-1.56506	-0.815998
62263189	chr1:62263189:T:C	1.39468e-07	-1.56413	-0.818635
62263246	chr1:62263246:G:A	1.35564e-07	-1.56481	-0.846341
62263343	chr1:62263343:G:A	1.53112e-07	-1.56516	-0.724267
62263710	chr1:62263710:T:C	1.39853e-07	-1.56278	-0.817227
62263786	chr1:62263786:G:A	1.25682e-07	-1.56358	-0.923263
62264273	chr1:62264273:C:T	7.29445e-07	-1.10894e-10	-0.728313
62264274	chr1:62264274:G:A	1.42335e-07	-1.15234	-1.21007
62264745	chr1:62264745:A:G	9.19439e-07	-0.294549	-0.202284
62264824	chr1:62264824:G:A	1.4841e-07	-0.963708	-1.35691
62264917	chr1:62264917:C:T	8.80797e-07	-0.393486	-0.146284
62265517	chr1:62265517:C:T	3.23009e-07	-1.54292	-3.54162e-10
62265521	chr1:62265521:C:T	2.70197e-06	0.581137	-3.54162e-10
62265640	chr1:62265640:G:A	8.29844e-08	-1.54533	-1.35662
62265835	chr1:62265835:G:A	3.89809e-07	-0.762365	-0.592576
62266179	chr1:62266179:C:T	1.7168e-07	-0.826421	-1.34855
62266324	chr1:62266324:C:T	3.93184e-07	-0.63956	-0.706761
62266394	chr1:62266394:C:T	4.10348e-07	-1.10894e-10	-1.30359
62266414	chr1:62266414:C:T	5.30928e-07	-1.10894e-10	-1.04597
62266419	chr1:62266419:G:A	2.29976e-07	-1.14355	-0.739072
62266543	chr1:62266543:GCA:G	4.47418e-07	-1.10894e-10	-1.2171
62266685	chr1:62266685:C:A	1.60352e-06	0.059357	-3.54162e-10
62266749	chr1:62266749:T:C	2.38686e-06	-0.279143	0.736279
62267141	chr1:62267141:A:G	1.87119e-06	-1.10894e-10	0.213733
62267159	chr1:62267159:C:G	4.79332e-07	-1.10894e-10	-1.1482
62267314	chr1:62267314:T:TG	6.52812e-07	-1.56326	0.723947
62267528	chr1:62267528:A:G	2.13223e-07	-1.16682	-0.791443
62267628	chr1:62267628:C:T	4.80338e-07	-1.10894e-10	-1.14611
62268013	chr1:62268013:T:C	4.00121e-07	-1.10894e-10	-1.32883
62268079	chr1:62268079:A:G	1.22779e-06	-1.10894e-10	-0.207629
62268081	chr1:62268081:C:T	9.80041e-07	-1.10894e-10	-0.433003
62268154	chr1:62268154:T:C	1.41225e-07	-1.37266	-0.99758
62268267	chr1:62268267:G:A	1.89925e-07	-1.25727	-0.816701
62268417	chr1:62268417:C:T	1.429e-07	-1.5326	-0.825854
62268878	chr1:62268878:C:T	2.80858e-07	-1.44002	-0.242732
62268905	chr1:62268905:T:C	4.20405e-07	-0.349215	-0.930163
62269008	chr1:62269008:T:C	1.6978e-06	-1.10894e-10	0.116492
62269142	chr1:62269142:C:T	2.61767e-07	-1.41384	-0.339303
62269152	chr1:62269152:G:A	2.73735e-07	-1.4325	-0.275936
62269244	chr1:62269244:G:T	8.64501e-08	-1.56513	-1.2959
62269482	chr1:62269482:C:T	1.09869e-07	-1.27978	-1.34153
62269493	chr1:62269493:C:T	4.79744e-07	-1.10894e-10	-1.14734
62269574	chr1:62269574:C:A	4.79744e-07	-1.10894e-10	-1.14734
62269946	chr1:62269946:A:G	2.35385e-06	0.443209	-3.54162e-10
62269950	chr1:62269950:G:A	1.18692e-07	-1.5172	-1.02686
62270172	chr1:62270172:GATTTGGTTCTTCCAC:G	2.55271e-07	-0.419827	-1.35844
62270226	chr1:62270226:C:G	1.40038e-07	-1.34239	-1.03629
62270445	chr1:62270445:A:C	2.88807e-06	0.647747	-3.54162e-10
62270542	chr1:62270542:A:G	1.06219e-07	-1.4582	-1.1969
62270755	chr1:62270755:C:T	4.37437e-07	-1.10894e-10	-1.23967
62270830	chr1:62270830:A:T	3.21164e-07	-1.09301	-0.455639
62270834	chr1:62270834:ATC:A	7.35103e-07	-1.10894e-10	-0.720587
62270916	chr1:62270916:C:T	3.67575e-07	-1.41367	-3.54162e-10
62271099	chr1:62271099:A:G	9.19726e-07	-1.55865	1.06213
62271169	chr1:62271169:A:G	1.50789e-07	-1.12625	-1.17847
62271453	chr1:62271453:T:C	2.53645e-07	-1.32945	-0.455211
62271759	chr1:62271759:T:G	3.53212e-07	-1.45353	-3.54162e-10
62272094	chr1:62272094:G:A	1.25853e-07	-1.35537	-1.13012
62272341	chr1:62272341:C:T	2.79359e-06	-0.320793	0.935277
62272351	chr1:62272351:C:T	1.66026e-06	-1.10894e-10	0.0941308
62272405	chr1:62272405:C:T	2.28961e-07	-0.62845	-1.2586
62272505	chr1:62272505:G:A	4.04908e-07	-1.10894e-10	-1.31694
62272532	chr1:62272532:C:T	1.28787e-07	-1.35851	-1.10393
62272883	chr1:62272883:T:C	9.05775e-08	-1.48647	-1.32793
62273526	chr1:62273526:G:A	1.54225e-07	-0.940023	-1.34216
62273554	chr1:62273554:C:T	4.33298e-07	-1.10894e-10	-1.24917
62273823	chr1:62273823:C:T	3.79862e-06	0.921794	-3.54162e-10
62274247	chr1:62274247:G:A	3.88316e-07	-1.10894e-10	-1.35878
62274393	chr1:62274393:A:G	2.1037e-07	-0.706544	-1.26518
62274592	chr1:62274592:T:C	1.50824e-06	1.07567	-1.07757
62274774	chr1:62274774:T:C	8.06027e-07	-1.55201	0.923532
62274777	chr1:62274777:T:C	1.26752e-07	-1.56522	-0.913143
62275080	chr1:62275080:G:A	1.94725e-07	-1.37903	-0.669983
62275258	chr1:62275258:A:G	1.06679e-06	-1.56005	1.21186
62275343	chr1:62275343:C:T	3.52232e-07	-1.45631	-3.54162e-10
62275377	chr1:62275377:C:A	1.81187e-07	-0.803735	-1.31733
62275442	chr1:62275442:T:C	3.97207e-07	-1.10894e-10	-1.33614
62275526	chr1:62275526:G:A	1.76595e-07	-0.807642	-1.3391
62275624	chr1:62275624:G:A	9.67063e-08	-1.39096	-1.35796
62275637	chr1:62275637:A:C	2.7254e-06	-0.275959	0.865731
62276193	chr1:62276193:C:T	3.6692e-07	-1.41545	-3.54162e-10
62276196	chr1:62276196:T:C	6.89267e-07	-1.10894e-10	-0.784969
62276199	chr1:62276199:G:T	4.32364e-07	-1.10894e-10	-1.25133
62276271	chr1:62276271:A:G	1.28099e-07	-1.3649	-1.10289
62276407	chr1:62276407:G:A	1.32304e-07	-1.08	-1.3555
62276484	chr1:62276484:T:C	1.5754e-07	-0.906088	-1.35483
62276541	chr1:62276541:C:T	1.60593e-07	-0.889618	-1.35211
62276731	chr1:62276731:T:C	1.6151e-07	-0.877316	-1.35871
62277166	chr1:62277166:G:A	4.38997e-07	-1.10894e-10	-1.2361
62277193	chr1:62277193:T:C	4.28733e-07	-1.10894e-10	-1.25976
62277323	chr1:62277323:A:G	3.89098e-07	-1.10894e-10	-1.35677
62277474	chr1:62277474:G:A	1.33171e-07	-1.37343	-1.05553
62277477	chr1:62277477:T:C	1.57635e-07	-0.903858	-1.35646
62277577	chr1:62277577:A:G	4.33354e-07	-1.10894e-10	-1.24904
62277606	chr1:62277606:G:A	2.70805e-07	-0.482101	-1.2371
62277726	chr1:62277726:C:T	1.6154e-07	-0.879143	-1.3567
62277938	chr1:62277938:G:A	3.75334e-07	-1.39278	-3.54162e-10
62278270	chr1:62278270:C:T	3.31313e-07	-0.243795	-1.27374
62278691	chr1:62278691:G:A	1.21532e-07	-1.25018	-1.27024
62279036	chr1:62279036:C:T	1.85143e-06	0.203114	-3.54162e-10
62279102	chr1:62279102:C:T	5.93441e-07	-1.10894e-10	-0.93466
62279282	chr1:62279282:C:T	3.35436e-07	-0.339498	-1.16567
62279534	chr1:62279534:A:C	1.13632e-06	-1.56359	1.27854
62279794	chr1:62279794:A:T	5.91818e-07	-1.10894e-10	-0.937398
62279806	chr1:62279806:T:C	7.17856e-07	-0.807955	0.0636259
62279834	chr1:62279834:C:G	1.5801e-06	-0.557806	0.602449
62280075	chr1:62280075:G:A	4.2683e-07	-1.10894e-10	-1.26421
62280382	chr1:62280382:G:A	4.44234e-07	-1.10894e-10	-1.22425
62280540	chr1:62280540:G:A	4.52915e-07	-1.10894e-10	-1.20489
62280943	chr1:62280943:G:A	5.09716e-07	-1.10894e-10	-1.08674
62280974	chr1:62280974:C:T	2.01669e-07	-0.912954	-1.10102
62281315	chr1:62281315:A:G	3.97429e-07	-1.10894e-10	-1.33558
62281423	chr1:62281423:A:G	7.3969e-07	-1.10894e-10	-0.714366
62282157	chr1:62282157:T:C	1.57276e-06	-1.10894e-10	0.0399905
62282364	chr1:62282364:T:C	3.96711e-07	-1.10894e-10	-1.33739
62283361	chr1:62283361:A:G	1.17645e-06	-1.10894e-10	-0.250344
62284122	chr1:62284122:A:G	8.17365e-08	-1.56494	-1.35216
62284200	chr1:62284200:T:C	1.47847e-07	-1.10271	-1.22171
62284379	chr1:62284379:T:C	9.25152e-08	-1.43489	-1.35834
62284382	chr1:62284382:T:C	5.4711e-07	-1.01595	-3.54162e-10
62284409	chr1:62284409:T:C	2.43611e-07	-0.49542	-1.32961
62284492	chr1:62284492:T:C	3.73578e-07	-0.766579	-0.630892
62284708	chr1:62284708:G:T	7.00833e-07	-1.10894e-10	-0.768329
62284727	chr1:62284727:A:G	2.02249e-07	-0.698581	-1.31252
62284838	chr1:62284838:A:T	8.16873e-08	-1.56452	-1.35318
62285114	chr1:62285114:G:T	8.14816e-08	-1.56525	-1.35497
62285238	chr1:62285238:G:A	7.98022e-06	-1.10894e-10	1.66412
62285404	chr1:62285404:G:A	2.46985e-07	-0.50892	-1.30235
62285589	chr1:62285589:C:A	4.12345e-07	-1.10894e-10	-1.29874
62285846	chr1:62285846:C:G	1.51957e-06	-1.10894e-10	0.00558357
62286313	chr1:62286313:T:C	1.34942e-06	-1.56519	1.45202
62286351	chr1:62286351:A:G	1.24346e-06	-1.56509	1.37014
62286444	chr1:62286444:A:G	1.49336e-06	-1.10894e-10	-0.0118128
62286678	chr1:62286678:C:T	1.56376e-07	-0.982988	-1.28535
62286768	chr1:62286768:G:A	2.52792e-07	-0.463274	-1.32476
62286870	chr1:62286870:G:A	3.40039e-07	-0.449634	-1.0419
62286951	chr1:62286951:C:T	8.20787e-07	-1.10894e-10	-0.610335
62287265	chr1:62287265:G:T	4.42956e-07	-1.22713	-3.54162e-10
62287391	chr1:62287391:T:C	3.32436e-07	-0.544485	-0.969665
62287711	chr1:62287711:A:G	3.24091e-07	-0.564066	-0.975509
62287850	chr1:62287850:A:G	8.07468e-07	-1.10894e-10	-0.626694
62288116	chr1:62288116:T:TC	1.50435e-06	-1.10894e-10	-0.00448098
62288129	chr1:62288129:G:A	1.91759e-07	-0.76857	-1.29579
62288130	chr1:62288130:C:G	1.87094e-07	-0.792311	-1.29667
62288377	chr1:62288377:A:G	1.05554e-06	-1.56492	1.20613
62288560	chr1:62288560:AG:A	2.3855e-07	-0.500136	-1.34588
62288968	chr1:62288968:C:T	1.47759e-06	-1.10894e-10	-0.0224311
62289120	chr1:62289120:A:G	1.83229e-07	-0.891263	-1.2186
62289242	chr1:62289242:G:A	7.85628e-06	-1.10894e-10	1.64847
62289810	chr1:62289810:T:C	4.87376e-07	-1.55338	0.421822
62289963	chr1:62289963:G:A	4.28394e-07	-1.10894e-10	-1.26055
62289995	chr1:62289995:C:T	3.93722e-07	-1.10894e-10	-1.34495
62290055	chr1:62290055:C:T	3.09794e-06	-1.47801	2.19591
62290128	chr1:62290128:T:C	8.60788e-08	-1.55488	-1.31045
62290430	chr1:62290430:C:T	3.93737e-07	-1.10894e-10	-1.34491
62290532	chr1:62290532:G:A	3.75092e-07	-1.39343	-3.54162e-10
62290771	chr1:62290771:G:T	3.90681e-07	-1.10894e-10	-1.35271
62290953	chr1:62290953:T:C	4.91555e-07	-1.55468	0.431653
62291041	chr1:62291041:C:A	3.95232e-07	-1.10894e-10	-1.34113
62291053	chr1:62291053:A:C	3.9508e-07	-1.10894e-10	-1.34151
62291132	chr1:62291132:G:A	4.36907e-07	-1.10894e-10	-1.24088
62291225	chr1:62291225:T:C	5.45155e-07	-1.10894e-10	-1.01953
62291311	chr1:62291311:C:A	3.29014e-07	-1.5245	-3.54162e-10
62291998	chr1:62291998:A:G	5.03199e-07	-1.55542	0.455809
62292109	chr1:62292109:C:T	3.98424e-07	-1.10894e-10	-1.33308
62292293	chr1:62292293:A:G	1.582e-07	-0.934044	-1.32269
62292511	chr1:62292511:C:T	1.11417e-06	-0.712912	0.40818
62292520	chr1:62292520:A:G	5.11084e-07	-1.10894e-10	-1.08406
62292637	chr1:62292637:C:T	3.26039e-07	-1.53358	-3.54162e-10
62292706	chr1:62292706:A:G	8.19263e-07	-1.10894e-10	-0.612192
62292754	chr1:62292754:C:G	6.64135e-07	-1.10894e-10	-0.822112
62292877	chr1:62292877:C:T	1.46769e-07	-0.989511	-1.34223
62292949	chr1:62292949:C:A	3.94587e-07	-1.10894e-10	-1.34276
62293156	chr1:62293156:C:T	3.91811e-07	-1.10894e-10	-1.34982
62293366	chr1:62293366:A:G	2.02953e-07	-1.55548	-0.452144
62293697	chr1:62293697:G:A	2.26323e-07	-1.53896	-0.35967
62293730	chr1:62293730:G:A	3.79733e-07	-1.38113	-3.54162e-10
62294035	chr1:62294035:G:A	1.46009e-07	-0.981563	-1.35537
62294057	chr1:62294057:G:A	8.08175e-07	-1.51737	0.891548
62294347	chr1:62294347:G:A	7.78227e-07	-1.10894e-10	-0.66358
62294438	chr1:62294438:C:A	3.94813e-07	-1.10894e-10	-1.34219
62294712	chr1:62294712:C:T	5.23537e-07	-1.10894e-10	-1.05999
62294728	chr1:62294728:G:A	1.21009e-06	-0.796273	0.574122
62295130	chr1:62295130:T:C	9.91781e-08	-1.40893	-1.31475
62295131	chr1:62295131:G:A	3.20458e-07	-1.55085	-3.54162e-10
62295188	chr1:62295188:G:A	3.97906e-07	-1.10894e-10	-1.33438
62295276	chr1:62295276:G:C	1.55505e-06	-0.986512	1.01518
62295293	chr1:62295293:C:T	1.40409e-06	-1.04659	0.973141
62295336	chr1:62295336:G:C	9.03705e-07	-1.10894e-10	-0.514095
62295454	chr1:62295454:G:A	4.48263e-06	-1.40738	2.49475
62295533	chr1:62295533:C:T	9.20933e-07	-1.10894e-10	-0.49521
62295565	chr1:62295565:T:C	6.11026e-07	-1.10894e-10	-0.905458
62295602	chr1:62295602:G:A	9.93037e-08	-1.43113	-1.29129
62295707	chr1:62295707:C:T	1.75155e-06	-1.20262	1.35028
62295806	chr1:62295806:G:A	1.81494e-06	-1.18353	1.36674
62295873	chr1:62295873:TTTGC:T	7.36611e-07	-1.10894e-10	-0.718537
62295950	chr1:62295950:ACT:A	1.021e-07	-1.41918	-1.27546
62295975	chr1:62295975:C:T	1.03316e-07	-1.4226	-1.26021
62296240	chr1:62296240:T:C	1.13954e-07	-1.47888	-1.10592
62296516	chr1:62296516:G:A	9.75107e-08	-1.4132	-1.32744
62296583	chr1:62296583:G:A	1.03692e-07	-1.40637	-1.27281
62296745	chr1:62296745:G:C	3.89694e-07	-1.10894e-10	-1.35524
62296803	chr1:62296803:G:C	3.91429e-07	-1.10894e-10	-1.35079
62296954	chr1:62296954:C:T	1.04042e-07	-1.40923	-1.26658
62297899	chr1:62297899:T:C	4.93333e-07	-1.10894e-10	-1.11941
62298806	chr1:62298806:G:A	2.23924e-06	-0.517678	0.91097
62298991	chr1:62298991:T:C	1.34063e-06	-1.3189	1.19919
62299097	chr1:62299097:G:A	1.20678e-06	-1.10894e-10	-0.224886
62299377	chr1:62299377:T:C	8.86127e-08	-1.49641	-1.33991
62299544	chr1:62299544:A:G	4.06439e-07	-1.10894e-10	-1.31316
62299789	chr1:62299789:T:C	9.2024e-08	-1.44288	-1.35567
62299806	chr1:62299806:G:A	4.38682e-07	-1.10894e-10	-1.23682
62300066	chr1:62300066:C:T	6.99315e-06	-1.21354	2.74562
62300155	chr1:62300155:G:A	4.50945e-07	-1.20925	-3.54162e-10
62300327	chr1:62300327:C:A	3.00024e-06	0.685849	-3.54162e-10
62300329	chr1:62300329:T:C	1.07729e-07	-1.31924	-1.32174
62300855	chr1:62300855:T:C	2.22004e-06	-0.592812	0.977496
62300929	chr1:62300929:G:A	1.45126e-07	-1.10394	-1.23905
62301297	chr1:62301297:T:A	6.12426e-06	-1.14759	2.547
62301359	chr1:62301359:A:G	4.23529e-07	-1.10894e-10	-1.27198
62301529	chr1:62301529:A:G	3.24711e-06	-1.10894e-10	0.764924
62301593	chr1:62301593:C:T	2.15753e-06	-1.36281	1.71892
62301693	chr1:62301693:G:A	6.93955e-06	-1.14911	2.67351
62301950	chr1:62301950:A:G	3.94771e-07	-1.10894e-10	-1.34229
62302070	chr1:62302070:A:G	4.27679e-07	-1.10894e-10	-1.26222
62302082	chr1:62302082:G:A	4.27814e-07	-1.10894e-10	-1.26191
62302128	chr1:62302128:C:G	4.19826e-07	-1.10894e-10	-1.28076
62302211	chr1:62302211:G:A	4.25808e-07	-1.10894e-10	-1.26661
62302281	chr1:62302281:G:A	3.98502e-07	-1.54976	0.216875
62302321	chr1:62302321:A:G	2.54287e-06	-0.540681	1.06113
62302381	chr1:62302381:G:A	1.54841e-06	-1.18158	1.20597
62302421	chr1:62302421:G:T	2.23622e-06	-0.567499	0.959446
62302476	chr1:62302476:A:G	3.90057e-07	-1.10894e-10	-1.3543
62302528	chr1:62302528:C:T	4.3564e-07	-1.10894e-10	-1.24378
62302783	chr1:62302783:C:A	7.64739e-06	-1.11457	2.7361
62302787	chr1:62302787:G:A	4.15967e-07	-1.10894e-10	-1.28999
62302795	chr1:62302795:T:C	3.91233e-07	-1.10894e-10	-1.35129
62303018	chr1:62303018:G:A	5.55674e-07	-1.10894e-10	-1.00042
62303049	chr1:62303049:T:C	4.22102e-07	-1.10894e-10	-1.27535
62303231	chr1:62303231:T:TC	4.22268e-07	-1.10894e-10	-1.27496
62303568	chr1:62303568:G:A	4.23743e-07	-1.10894e-10	-1.27147
62304259	chr1:62304259:C:A	1.30738e-07	-1.37869	-1.06871
62304662	chr1:62304662:A:C	3.97121e-07	-1.10894e-10	-1.33636
62304708	chr1:62304708:C:T	6.63475e-07	-1.10894e-10	-0.823106
62305187	chr1:62305187:A:G	2.54759e-06	-1.10894e-10	0.522307
62305292	chr1:62305292:T:C	3.32043e-07	-0.525028	-0.990307
62305394	chr1:62305394:C:T	1.02306e-06	-0.798413	0.408371
62305417	chr1:62305417:T:C	3.25772e-07	-0.373081	-1.16132
62305514	chr1:62305514:T:C	7.62469e-07	0.360106	-1.04414
62305578	chr1:62305578:A:T	7.60375e-07	0.351063	-1.03785
62305632	chr1:62305632:A:C	8.23825e-07	0.34954	-0.95618
62305737	chr1:62305737:C:G	8.74757e-08	-1.49669	-1.35254
62305787	chr1:62305787:A:G	8.45914e-07	0.270877	-0.851057
62306430	chr1:62306430:T:C	2.08863e-07	-0.978713	-1.00021
62306529	chr1:62306529:C:T	1.48297e-06	-1.52653	1.50773
62306571	chr1:62306571:C:T	2.51662e-07	-1.23744	-0.555073
62306867	chr1:62306867:T:C	3.19811e-07	-0.446427	-1.10644
62306910	chr1:62306910:G:C	5.56135e-07	0.341107	-1.34069
62307154	chr1:62307154:TG:T	2.53482e-07	-0.704913	-1.08039
62307211	chr1:62307211:G:A	1.69332e-06	0.113851	-3.54162e-10
62307311	chr1:62307311:T:C	1.5742e-06	-1.10894e-10	0.0409034
62307343	chr1:62307343:G:A	2.83117e-07	-0.55314	-1.1216
62307345	chr1:62307345:C:T	4.5885e-07	-1.10894e-10	-1.19188
62307661	chr1:62307661:G:A	2.59326e-07	-0.698856	-1.06365
62307755	chr1:62307755:C:T	1.97033e-06	-1.48777	1.75313
62308032	chr1:62308032:C:T	1.84734e-07	-1.14411	-0.957566
62308090	chr1:62308090:G:A	4.23566e-07	-1.10894e-10	-1.27189
62308236	chr1:62308236:C:T	1.45758e-06	-1.55877	1.5227
62308508	chr1:62308508:AT:A	3.53833e-07	-1.45177	-3.54162e-10
62308732	chr1:62308732:G:A	3.8845e-07	-1.10894e-10	-1.35843
62308798	chr1:62308798:A:G	1.88706e-07	-0.754378	-1.32603
62308952	chr1:62308952:C:T	2.31335e-07	-1.23061	-0.646117
62309269	chr1:62309269:A:T	5.90595e-07	-0.939466	-3.54162e-10
62309615	chr1:62309615:C:T	2.66809e-07	-1.5503	-0.183769
62309995	chr1:62309995:G:T	3.89211e-07	-1.10894e-10	-1.35648
62310004	chr1:62310004:A:G	3.88496e-07	-1.10894e-10	-1.35831
62310154	chr1:62310154:G:C	8.13953e-07	-0.618695	-3.54162e-10
62310270	chr1:62310270:G:T	3.02405e-06	-0.147308	0.841062
62310467	chr1:62310467:G:A	9.38458e-08	-1.47438	-1.30457
62310625	chr1:62310625:G:A	2.28902e-07	-1.53398	-0.35332
62311300	chr1:62311300:A:AC	9.16129e-08	-1.45553	-1.34749
62311307	chr1:62311307:T:G	9.02455e-08	-1.46387	-1.3542
62311332	chr1:62311332:A:C	5.57536e-07	-0.997071	-3.54162e-10
62311652	chr1:62311652:C:T	4.05863e-07	-1.10894e-10	-1.31458
62311910	chr1:62311910:G:T	6.73312e-07	-1.10894e-10	-0.808388
62312627	chr1:62312627:A:G	1.46435e-07	-1.26553	-1.06848
62312876	chr1:62312876:A:T	4.9631e-07	-0.878496	-0.234901
62312973	chr1:62312973:TTC:T	3.01287e-07	-0.831202	-0.781333
62313004	chr1:62313004:C:T	1.07064e-07	-1.46397	-1.1832
62313040	chr1:62313040:G:A	1.02252e-07	-1.47853	-1.21463
62313086	chr1:62313086:A:G	1.09246e-07	-1.53204	-1.09495
62313464	chr1:62313464:A:C	3.18342e-07	-1.55747	-3.54162e-10
62313751	chr1:62313751:C:T	3.91455e-07	-1.10894e-10	-1.35073
62313884	chr1:62313884:A:G	2.81733e-07	-1.5598	-0.119842
62314168	chr1:62314168:C:T	4.90916e-07	-1.10894e-10	-1.12433
62314528	chr1:62314528:G:A	5.3015e-07	-1.10894e-10	-1.04744
62314624	chr1:62314624:AGAAATACATACCAAAG:A	3.88332e-07	-1.10894e-10	-1.35874
62315017	chr1:62315017:C:T	7.36026e-07	-1.2064	0.487066
62315296	chr1:62315296:C:T	3.99663e-07	-1.10894e-10	-1.32998
62315297	chr1:62315297:G:A	4.40749e-07	-1.10894e-10	-1.23212
62315557	chr1:62315557:T:C	3.95875e-07	-1.10894e-10	-1.3395
62315667	chr1:62315667:A:C	3.88585e-07	-1.10894e-10	-1.35809
62315820	chr1:62315820:C:T	3.97855e-07	-1.10894e-10	-1.33451
62316104	chr1:62316104:G:C	4.34847e-07	-1.10894e-10	-1.2456
62316155	chr1:62316155:C:A	1.70676e-06	-1.10894e-10	0.121752
62316281	chr1:62316281:G:A	4.13259e-07	-1.10894e-10	-1.29652
62316726	chr1:62316726:A:G	3.88577e-07	-1.10894e-10	-1.35811
62316727	chr1:62316727:T:C	3.97268e-07	-1.10894e-10	-1.33599
62316822	chr1:62316822:G:A	3.96975e-07	-1.10894e-10	-1.33672
62316832	chr1:62316832:T:C	1.41217e-07	-1.41269	-0.957618
62316959	chr1:62316959:T:C	7.79698e-07	-1.10894e-10	-0.661691
62317102	chr1:62317102:A:G	1.48545e-07	-1.18369	-1.13603
62317397	chr1:62317397:G:T	1.73547e-06	-1.10894e-10	0.138435
62317563	chr1:62317563:G:T	4.16827e-07	-1.10894e-10	-1.28793
62317845	chr1:62317845:A:C	3.02235e-07	-1.49804	-0.111358
62318272	chr1:62318272:C:A	3.98046e-07	-1.10894e-10	-1.33403
62318930	chr1:62318930:C:T	4.65561e-07	-1.10894e-10	-1.17735
62318984	chr1:62318984:G:A	2.02463e-07	-1.35952	-0.650516
62319360	chr1:62319360:C:A	3.95083e-07	-1.10894e-10	-1.3415
62319990	chr1:62319990:G:A	4.63736e-07	-1.18128	-3.54162e-10
62320104	chr1:62320104:GCTAA:G	5.89746e-07	-1.10894e-10	-0.940906
62320438	chr1:62320438:C:A	5.05362e-07	-1.10894e-10	-1.09532
62320683	chr1:62320683:G:T	2.85605e-07	-1.35742	-0.308566
62320812	chr1:62320812:G:T	3.88382e-07	-1.10894e-10	-1.35861
62321094	chr1:62321094:G:A	5.7476e-07	-1.10894e-10	-0.966645
62321199	chr1:62321199:G:C	8.61206e-08	-1.50879	-1.35605
62321262	chr1:62321262:T:C	3.95128e-07	-1.10894e-10	-1.34139
62321267	chr1:62321267:G:A	1.76203e-06	-1.10894e-10	0.153624
62321388	chr1:62321388:T:C	6.19948e-07	-1.10894e-10	-0.890961
62321460	chr1:62321460:G:C	3.904e-07	-1.10894e-10	-1.35343
62322024	chr1:62322024:A:T	7.16018e-07	-1.10894e-10	-0.746893
62322031	chr1:62322031:G:A	2.72693e-07	-0.892252	-0.82
62322086	chr1:62322086:C:T	4.32855e-07	-1.10894e-10	-1.2502
62322148	chr1:62322148:G:A	2.20296e-07	-0.574969	-1.35066
62322624	chr1:62322624:C:T	5.90954e-07	-1.10894e-10	-0.93886
62322840	chr1:62322840:C:T	1.50411e-07	-1.23712	-1.07011
62322915	chr1:62322915:C:T	3.89831e-07	-1.10894e-10	-1.35488
62323054	chr1:62323054:A:AC	6.2036e-07	-1.10894e-10	-0.890297
62323407	chr1:62323407:G:A	3.24123e-07	-1.53948	-3.54162e-10
62323825	chr1:62323825:G:A	4.90638e-07	-1.10894e-10	-1.12489
62323937	chr1:62323937:G:A	3.88591e-07	-1.10894e-10	-1.35807
62324065	chr1:62324065:T:C	4.06524e-07	-1.10894e-10	-1.31296
62324424	chr1:62324424:C:G	3.20391e-07	-1.55106	-3.54162e-10
62324576	chr1:62324576:C:T	1.2243e-07	-1.18095	-1.33211
62324747	chr1:62324747:C:T	1.01024e-06	-1.10894e-10	-0.402654
62324878	chr1:62324878:G:A	1.22996e-07	-1.53515	-0.973293
62325107	chr1:62325107:G:T	1.61802e-07	-0.888195	-1.34603
62325481	chr1:62325481:A:G	3.26664e-07	-1.53167	-3.54162e-10
62325482	chr1:62325482:G:T	4.85936e-07	-1.10894e-10	-1.13452
62325598	chr1:62325598:C:T	3.91149e-07	-1.10894e-10	-1.35151
62325628	chr1:62325628:G:C	1.42231e-07	-1.34343	-1.01971
62325892	chr1:62325892:C:G	7.99923e-07	-1.10894e-10	-0.636083
62326339	chr1:62326339:G:A	5.56628e-07	-1.10894e-10	-0.998701
62326341	chr1:62326341:T:C	3.92264e-07	-1.10894e-10	-1.34866
62326870	chr1:62326870:T:C	4.09586e-07	-1.10894e-10	-1.30545
62328043	chr1:62328043:T:C	4.04997e-07	-1.10894e-10	-1.31672
62328049	chr1:62328049:CA:C	9.73342e-08	-1.56239	-1.18006
62328342	chr1:62328342:C:T	8.67649e-08	-1.56471	-1.29268
62329005	chr1:62329005:G:A	8.75402e-08	-1.56475	-1.28375
62329044	chr1:62329044:A:G	5.89437e-07	-1.10894e-10	-0.94143
62329378	chr1:62329378:C:T	5.59718e-07	-1.10894e-10	-0.993165
62329651	chr1:62329651:G:C	8.4917e-07	-1.10894e-10	-0.576338
62330406	chr1:62330406:G:GT	4.29063e-07	-1.10894e-10	-1.25899
62330445	chr1:62330445:T:C	1.42784e-06	-1.10894e-10	-0.056679
62330453	chr1:62330453:A:G	1.19087e-06	-1.10894e-10	-0.238162
62330576	chr1:62330576:T:C	5.24934e-07	-1.10894e-10	-1.05733
62330986	chr1:62330986:T:C	7.63253e-07	-0.683008	-3.54162e-10
62331040	chr1:62331040:C:T	9.48482e-08	-1.56257	-1.20575
62331174	chr1:62331174:C:T	3.9471e-07	-1.10894e-10	-1.34245
62331225	chr1:62331225:T:C	1.10103e-07	-1.5467	-1.07248
62331544	chr1:62331544:A:G	4.85264e-07	-1.10894e-10	-1.13591
62332181	chr1:62332181:C:G	1.43395e-07	-1.565	-0.789995
62332356	chr1:62332356:AG:A	5.74051e-07	-1.10894e-10	-0.967879
62332434	chr1:62332434:G:A	1.02044e-07	-1.55598	-1.13921
62332559	chr1:62332559:C:A	5.7644e-07	-1.10894e-10	-0.963726
62332853	chr1:62332853:A:G	4.41911e-07	-1.10894e-10	-1.22949
62332945	chr1:62332945:CAT:C	4.34733e-07	-1.10894e-10	-1.24587
62332998	chr1:62332998:T:A	1.38554e-07	-1.5139	-0.875441
62333102	chr1:62333102:T:C	3.9595e-07	-1.10894e-10	-1.33931
62333212	chr1:62333212:A:T	4.04592e-07	-1.10894e-10	-1.31772
62333297	chr1:62333297:T:C	5.37867e-07	-1.10894e-10	-1.03299
62333780	chr1:62333780:G:A	9.0111e-08	-1.46166	-1.3579
62333800	chr1:62333800:C:T	1.08367e-07	-1.5652	-1.06987
62333852	chr1:62333852:G:A	5.68904e-07	-1.10894e-10	-0.976886
62334230	chr1:62334230:A:G	5.71791e-07	-1.10894e-10	-0.971823
62334345	chr1:62334345:A:G	1.23109e-07	-1.2693	-1.23823
62334615	chr1:62334615:A:G	7.16017e-07	-1.10894e-10	-0.746894
62335012	chr1:62335012:A:C	6.74011e-07	-1.10894e-10	-0.807351
62335051	chr1:62335051:C:T	3.88639e-07	-1.10894e-10	-1.35795
62335123	chr1:62335123:C:T	4.49712e-07	-1.10894e-10	-1.21199
62335471	chr1:62335471:C:T	7.32308e-07	-1.10894e-10	-0.724396
62335569	chr1:62335569:A:G	2.22502e-07	-1.49337	-0.422288
62335839	chr1:62335839:A:G	1.11992e-07	-1.38455	-1.21762
62336114	chr1:62336114:G:A	9.8992e-07	-1.53256	1.10959
62336437	chr1:62336437:G:A	1.76127e-07	-1.48063	-0.668758
62336690	chr1:62336690:A:G	6.04151e-07	-1.10894e-10	-0.916773
62337276	chr1:62337276:G:C	1.13696e-07	-1.56526	-1.02181
62337389	chr1:62337389:C:T	8.59527e-08	-1.55721	-1.30959
62337408	chr1:62337408:A:G	1.40522e-07	-1.53029	-0.844947
62337519	chr1:62337519:G:A	3.40953e-07	-1.54118	0.0523296
62337529	chr1:62337529:A:T	3.90302e-07	-1.10894e-10	-1.35368
62338143	chr1:62338143:C:T	1.07153e-07	-1.50086	-1.14547
62338536	chr1:62338536:C:T	3.97007e-07	-1.10894e-10	-1.33664
62338788	chr1:62338788:A:G	5.83629e-07	-1.10894e-10	-0.951333
62338865	chr1:62338865:C:T	7.81218e-07	-1.56135	0.901604
62338874	chr1:62338874:G:T	3.20758e-07	-0.668576	-0.881334
62339048	chr1:62339048:A:G	9.21787e-08	-1.48403	-1.31284
62339129	chr1:62339129:C:T	7.76177e-07	-1.10894e-10	-0.666217
62339339	chr1:62339339:A:G	5.24252e-07	-1.10894e-10	-1.05863
62339441	chr1:62339441:G:A	4.94533e-07	-1.10894e-10	-1.11698
62339468	chr1:62339468:G:C	4.78281e-07	-0.174436	-0.975962
62339647	chr1:62339647:T:A	8.29154e-07	-1.52449	0.924303
62339963	chr1:62339963:T:C	3.96977e-07	-1.10894e-10	-1.33672
62340119	chr1:62340119:G:A	1.00187e-07	-1.39104	-1.32252
62340121	chr1:62340121:A:G	9.99284e-08	-1.38916	-1.32698
62340325	chr1:62340325:A:G	4.51391e-07	-1.10894e-10	-1.20826
62340381	chr1:62340381:T:C	5.1588e-07	-1.10894e-10	-1.07472
62340473	chr1:62340473:G:T	9.34665e-07	-1.10894e-10	-0.480409
62340969	chr1:62340969:G:A	5.61196e-07	-1.10894e-10	-0.990527
62341226	chr1:62341226:C:T	3.91514e-07	-1.10894e-10	-1.35058
62341374	chr1:62341374:T:C	8.54675e-08	-1.56517	-1.30729
62341738	chr1:62341738:C:T	8.24503e-08	-1.55452	-1.35389
62341865	chr1:62341865:G:T	8.12677e-08	-1.56418	-1.35867
62342206	chr1:62342206:C:CT	8.35134e-08	-1.5481	-1.34749
62342324	chr1:62342324:A:G	6.24351e-07	-1.10894e-10	-0.883885
62343094	chr1:62343094:G:A	1.32277e-07	-1.56484	-0.870857
62343125	chr1:62343125:A:G	3.97209e-07	-1.10894e-10	-1.33613
62343382	chr1:62343382:T:C	8.55154e-08	-1.54109	-1.33081
62343394	chr1:62343394:A:G	3.98229e-07	-1.10894e-10	-1.33357
62343545	chr1:62343545:A:G	3.91256e-07	-1.10894e-10	-1.35124
62343588	chr1:62343588:T:G	6.01819e-07	-1.10894e-10	-0.920642
62343696	chr1:62343696:A:G	8.26411e-08	-1.54768	-1.35841
62344078	chr1:62344078:G:A	3.93513e-07	-1.10894e-10	-1.34548
62344484	chr1:62344484:TCTGA:T	5.13579e-07	-1.10894e-10	-1.07919
62345092	chr1:62345092:C:T	4.0475e-07	-1.10894e-10	-1.31733
62345108	chr1:62345108:T:A	1.31869e-07	-1.56523	-0.873558
62345833	chr1:62345833:C:T	3.26912e-07	-1.53091	-3.54162e-10
62346077	chr1:62346077:G:A	2.989e-07	-1.0661	-0.554386
62346405	chr1:62346405:T:C	7.48102e-07	-1.10894e-10	-0.703059
62346426	chr1:62346426:T:C	3.17106e-07	-1.56136	-3.54162e-10
62346474	chr1:62346474:A:T	6.20678e-07	-1.10894e-10	-0.889785
62346520	chr1:62346520:C:T	3.90167e-07	-1.10894e-10	-1.35402
62347047	chr1:62347047:C:T	4.06329e-07	-1.10894e-10	-1.31344
62347403	chr1:62347403:C:T	5.0685e-07	-0.586202	-0.50618
62347404	chr1:62347404:A:C	5.02739e-07	-0.956056	-0.144471
62347750	chr1:62347750:G:A	5.32272e-07	-1.04344	-3.54162e-10
62347762	chr1:62347762:T:TTTC	4.10175e-07	-1.10894e-10	-1.30401
62348135	chr1:62348135:G:A	4.24858e-07	-1.10894e-10	-1.26884
62348549	chr1:62348549:TG:T	3.18382e-07	-1.55735	-3.54162e-10
62348716	chr1:62348716:C:T	4.17385e-07	-0.493546	-0.793042
62348816	chr1:62348816:C:T	3.92364e-07	-1.10894e-10	-1.34841
62348984	chr1:62348984:C:CAGAT	2.50698e-07	-0.439349	-1.357
62349020	chr1:62349020:G:A	8.80217e-07	-1.10894e-10	-0.54043
62349095	chr1:62349095:C:G	3.82417e-07	-1.37409	-3.54162e-10
62349187	chr1:62349187:A:T	3.83299e-07	-1.37178	-3.54162e-10
62349264	chr1:62349264:T:C	8.59899e-07	-1.10894e-10	-0.563783
62349718	chr1:62349718:T:C	9.58274e-07	-1.10894e-10	-0.455464
62349906	chr1:62349906:C:T	4.27923e-07	-1.10894e-10	-1.26166
62350450	chr1:62350450:C:T	2.67614e-06	-1.10894e-10	0.571534
62350516	chr1:62350516:C:T	9.18121e-07	-1.10894e-10	-0.498269
62350779	chr1:62350779:G:A	5.00469e-07	-1.10894e-10	-1.10505
62350805	chr1:62350805:G:T	1.43432e-07	-1.0128	-1.34194
62350911	chr1:62350911:C:T	3.89663e-07	-1.35531	-3.54162e-10
62351187	chr1:62351187:G:A	2.21509e-07	-0.794822	-1.12531
62351197	chr1:62351197:G:T	1.01888e-06	-1.10894e-10	-0.39414
62351223	chr1:62351223:C:T	3.88889e-07	-1.10894e-10	-1.3573
62352097	chr1:62352097:G:A	5.04925e-07	-1.10894e-10	-1.09619
62352123	chr1:62352123:G:A	1.03276e-06	-1.10894e-10	-0.380611
62352208	chr1:62352208:C:T	3.91085e-07	-1.10894e-10	-1.35167
62352462	chr1:62352462:T:C	1.62741e-06	-1.10894e-10	0.0741469
62352528	chr1:62352528:G:A	4.32423e-07	-1.10894e-10	-1.25119
62352546	chr1:62352546:T:C	1.69705e-07	-0.894913	-1.29162
62352950	chr1:62352950:G:A	3.91248e-07	-1.10894e-10	-1.35126
62353068	chr1:62353068:C:T	9.12204e-07	-1.10894e-10	-0.504734
62353396	chr1:62353396:A:G	1.63706e-07	-1.29677	-0.925753
62353785	chr1:62353785:C:T	4.68884e-06	1.13234	-3.54162e-10
62353946	chr1:62353946:G:A	1.52847e-07	-0.935822	-1.35534
62354330	chr1:62354330:G:A	1.63148e-07	-0.948295	-1.27765
62354349	chr1:62354349:A:G	1.88765e-06	-0.958513	1.181
62354855	chr1:62354855:G:A	3.36243e-07	-1.50276	-3.54162e-10
62355190	chr1:62355190:G:A	2.03441e-06	-1.10894e-10	0.297362
62355347	chr1:62355347:G:A	4.58443e-07	-1.10894e-10	-1.19276
62355603	chr1:62355603:A:G	4.27711e-07	-1.10894e-10	-1.26215
62355904	chr1:62355904:G:A	4.9864e-07	-1.10894e-10	-1.10871
62356200	chr1:62356200:C:G	1.53144e-06	-1.10894e-10	0.0133661
62356569	chr1:62356569:C:A	3.99624e-07	-1.10894e-10	-1.33007
62356818	chr1:62356818:A:G	8.44103e-07	-1.10894e-10	-0.582323
62356888	chr1:62356888:G:A	4.5628e-07	-1.10894e-10	-1.19749
62357027	chr1:62357027:A:G	5.34432e-07	-1.10894e-10	-1.03939
62357142	chr1:62357142:T:C	1.61354e-06	-1.10894e-10	0.065589
62357235	chr1:62357235:C:G	1.63724e-05	-1.10894e-10	2.38275
62357243	chr1:62357243:C:T	3.36556e-07	-0.317575	-1.18426
62357442	chr1:62357442:A:G	3.92229e-07	-1.10894e-10	-1.34875
62357489	chr1:62357489:C:A	3.21302e-07	-0.361386	-1.18683
62357773	chr1:62357773:C:T	5.46638e-07	-1.10894e-10	-1.01681
62357932	chr1:62357932:G:C	1.12298e-07	-1.48018	-1.11926
62358237	chr1:62358237:T:C	4.32766e-07	-1.10894e-10	-1.2504
62358262	chr1:62358262:A:G	4.28802e-07	-1.10894e-10	-1.2596
62358503	chr1:62358503:T:C	4.15139e-07	-1.29198	-3.54162e-10
62358523	chr1:62358523:G:A	1.0454e-07	-1.43167	-1.23936
62358814	chr1:62358814:A:G	1.57676e-07	-1.42797	-0.832082
62359119	chr1:62359119:T:C	2.61023e-07	-0.590346	-1.16564
62359270	chr1:62359270:G:A	1.52494e-07	-1.37819	-0.915283
62359409	chr1:62359409:A:G	3.23091e-07	-1.54266	-3.54162e-10
62359433	chr1:62359433:G:A	5.38262e-07	-1.10894e-10	-1.03225
62359488	chr1:62359488:G:T	7.27767e-07	-0.678013	-0.0526044
62359654	chr1:62359654:A:G	5.88369e-07	-1.10894e-10	-0.943244
62359726	chr1:62359726:C:T	6.43257e-07	-1.10894e-10	-0.854054
62360002	chr1:62360002:A:C	6.25108e-07	-1.10894e-10	-0.882673
62360072	chr1:62360072:T:C	4.1011e-07	-1.10894e-10	-1.30417
62360142	chr1:62360142:A:T	6.35022e-07	-1.10894e-10	-0.866939
62360176	chr1:62360176:T:C	8.6827e-07	0.512426	-1.06652
62360325	chr1:62360325:A:G	1.0235e-06	0.340063	-0.729675
62360329	chr1:62360329:T:G	5.95675e-07	0.0422854	-0.973188
62360441	chr1:62360441:A:G	4.04956e-07	-1.10894e-10	-1.31682
62360757	chr1:62360757:G:A	4.86532e-07	-1.10894e-10	-1.13329
62360981	chr1:62360981:C:T	9.34004e-08	-1.56319	-1.22052
62361052	chr1:62361052:G:A	7.42875e-07	-1.10894e-10	-0.71007
62361165	chr1:62361165:C:T	6.18545e-07	-1.10894e-10	-0.893228
62361895	chr1:62361895:A:C	4.44942e-07	-1.10894e-10	-1.22265
62362422	chr1:62362422:C:T	5.08301e-07	-1.10894e-10	-1.08952
62363120	chr1:62363120:C:A	7.34384e-07	-1.10894e-10	-0.721566
62363351	chr1:62363351:T:C	3.89745e-07	-1.10894e-10	-1.3551
62363405	chr1:62363405:T:G	1.54802e-07	-1.56184	-0.716612
62364347	chr1:62364347:A:C	3.90945e-07	-1.10894e-10	-1.35203
62364582	chr1:62364582:G:A	4.05776e-07	-1.10894e-10	-1.3148
62364632	chr1:62364632:A:C	3.94847e-07	-1.10894e-10	-1.3421
62365091	chr1:62365091:C:T	7.72922e-06	-1.10894e-10	1.63217
62365714	chr1:62365714:G:A	5.63384e-07	-1.10894e-10	-0.986636
62365736	chr1:62365736:G:A	4.11416e-07	-1.10894e-10	-1.30099
62366955	chr1:62366955:T:C	3.89073e-07	-1.10894e-10	-1.35683
62367060	chr1:62367060:T:C	4.15419e-07	-1.10894e-10	-1.29131
62367266	chr1:62367266:C:T	1.53705e-06	-1.10894e-10	0.0170244
62367731	chr1:62367731:T:C	1.40379e-06	-1.34166	1.26799
62367753	chr1:62367753:A:G	3.40132e-07	-1.56387	0.0726074
62367882	chr1:62367882:G:A	4.58937e-07	-1.52623	0.334547
62368067	chr1:62368067:G:A	1.15753e-06	-1.36391	1.09736
62368358	chr1:62368358:C:T	7.97037e-07	-1.49301	0.853315
62368423	chr1:62368423:C:CT	1.74526e-07	-1.08223	-1.0763
62368531	chr1:62368531:C:T	5.57652e-07	-1.10894e-10	-0.996863
62368574	chr1:62368574:T:G	3.16497e-07	-1.56328	-3.54162e-10
62369028	chr1:62369028:T:C	1.05064e-06	-1.41783	1.05439
62369084	chr1:62369084:G:A	5.94245e-07	-1.10894e-10	-0.933307
62369326	chr1:62369326:T:C	4.65096e-07	-1.10894e-10	-1.17835
62369545	chr1:62369545:T:G	5.31174e-07	-1.10894e-10	-1.04551
62369619	chr1:62369619:T:A	2.33736e-07	-1.15154	-0.714868
62369813	chr1:62369813:G:A	8.63526e-07	-1.28472	0.725149
62369972	chr1:62369972:G:A	2.81217e-07	-1.25861	-0.422862
62370108	chr1:62370108:A:C	4.69218e-07	-1.10894e-10	-1.16953
62370147	chr1:62370147:A:C	7.90385e-07	-1.28705	0.638974
62370265	chr1:62370265:T:C	6.46051e-07	-1.19833	0.348609
62370666	chr1:62370666:A:G	8.83774e-07	-1.10894e-10	-0.536396
62370743	chr1:62370743:T:C	9.32451e-08	-1.50235	-1.28301
62371174	chr1:62371174:C:CA	3.89298e-07	-1.10894e-10	-1.35625
62371305	chr1:62371305:C:T	3.63833e-07	-1.55258	0.128673
62371482	chr1:62371482:G:A	3.89121e-07	-1.10894e-10	-1.35671
62371790	chr1:62371790:G:C	4.19133e-07	-1.10894e-10	-1.28241
62372282	chr1:62372282:A:C	4.86637e-07	-1.10894e-10	-1.13308
62372486	chr1:62372486:G:A	3.8915e-07	-1.10894e-10	-1.35663
62372808	chr1:62372808:T:C	5.91465e-07	-0.937995	-3.54162e-10
62373531	chr1:62373531:T:C	3.8999e-07	-1.10894e-10	-1.35448
62373661	chr1:62373661:T:C	4.86675e-07	-1.10894e-10	-1.133
62373880	chr1:62373880:A:G	1.11082e-07	-1.25319	-1.35714
62373896	chr1:62373896:T:C	4.33e-07	-1.56062	0.310757
62374063	chr1:62374063:C:T	3.89429e-07	-1.10894e-10	-1.35592
62374240	chr1:62374240:C:A	4.36268e-07	-1.10894e-10	-1.24234
62374432	chr1:62374432:T:C	2.02389e-07	-1.24579	-0.764615
62374528	chr1:62374528:T:C	7.87991e-07	-1.43795	0.786842
62375115	chr1:62375115:A:G	7.76367e-07	-1.14533	0.479356
62375146	chr1:62375146:T:C	9.00759e-07	-1.03266	0.515304
62375328	chr1:62375328:A:G	8.84325e-08	-1.5442	-1.29416
62375404	chr1:62375404:C:A	6.73801e-07	-1.10894e-10	-0.807662
62375662	chr1:62375662:A:G	3.89598e-07	-1.10894e-10	-1.35548
62375737	chr1:62375737:G:A	1.98606e-07	-1.07176	-0.957513
62376105	chr1:62376105:T:C	3.91769e-07	-1.10894e-10	-1.34993
62376178	chr1:62376178:C:T	6.47272e-06	-1.10894e-10	1.45475
62376231	chr1:62376231:C:A	4.31142e-07	0.104199	-1.35836
62376344	chr1:62376344:T:C	6.94388e-07	-1.10894e-10	-0.777567
62376534	chr1:62376534:A:G	5.32715e-07	-1.10894e-10	-1.04261
62376578	chr1:62376578:C:T	1.07784e-07	-1.28639	-1.35408
62376656	chr1:62376656:T:C	4.55597e-07	-1.10894e-10	-1.19899
62377006	chr1:62377006:G:A	2.42259e-07	-1.03842	-0.792168
62377095	chr1:62377095:A:G	4.1808e-07	-1.10894e-10	-1.28493
62377409	chr1:62377409:A:G	4.74222e-07	-1.10894e-10	-1.15892
62377521	chr1:62377521:G:A	7.13875e-07	-1.10894e-10	-0.74989
62377847	chr1:62377847:T:G	4.92904e-07	-1.10894e-10	-1.12028
62377904	chr1:62377904:C:T	2.00393e-07	-0.74078	-1.27954
62377909	chr1:62377909:T:A	2.41561e-06	-1.10894e-10	0.469108
62378588	chr1:62378588:CTCTT:C	4.38014e-07	-1.10894e-10	-1.23835
62378715	chr1:62378715:A:G	6.00778e-07	-1.10894e-10	-0.922373
62378784	chr1:62378784:G:T	4.04505e-07	-1.10894e-10	-1.31793
62378915	chr1:62378915:G:A	4.20127e-07	-0.302037	-0.978005
62378928	chr1:62378928:A:C	1.95262e-06	-1.10894e-10	0.25633
62379247	chr1:62379247:C:T	2.51359e-07	-0.521949	-1.27177
62379356	chr1:62379356:A:G	1.9784e-06	-1.10894e-10	0.269444
62380527	chr1:62380527:A:C	4.74309e-07	-1.10894e-10	-1.15874
62380716	chr1:62380716:T:A	2.37713e-07	-0.689842	-1.15969
62380918	chr1:62380918:A:G	3.94894e-07	-0.262638	-1.07934
62381281	chr1:62381281:A:G	3.43399e-07	-0.413661	-1.06804
62381413	chr1:62381413:G:A	1.2257e-06	-1.10894e-10	-0.209328
62381620	chr1:62381620:A:G	4.62455e-07	-1.18405	-3.54162e-10
62381747	chr1:62381747:C:G	1.62342e-06	-1.10894e-10	0.0716914
62381915	chr1:62381915:C:T	4.03072e-07	-1.10894e-10	-1.32148
62382419	chr1:62382419:G:A	2.13727e-07	-0.991685	-0.964215
62382431	chr1:62382431:T:C	4.22218e-07	-1.10894e-10	-1.27508
62382442	chr1:62382442:C:T	2.66187e-07	-0.393774	-1.34263
62382714	chr1:62382714:C:T	2.06651e-06	-1.10894e-10	0.313018
62382715	chr1:62382715:A:G	5.78149e-07	-1.10894e-10	-0.960767
62383213	chr1:62383213:A:G	4.23205e-07	-1.10894e-10	-1.27274
62383956	chr1:62383956:T:C	4.82957e-07	-0.167878	-0.972792
62384316	chr1:62384316:G:A	3.95565e-07	-1.10894e-10	-1.34028
62384415	chr1:62384415:C:G	3.8843e-07	-1.10894e-10	-1.35849
62384440	chr1:62384440:C:T	3.90452e-07	-1.10894e-10	-1.35329
62384595	chr1:62384595:A:T	4.75114e-07	0.192577	-1.34962
62386044	chr1:62386044:A:G	7.03465e-07	-1.10894e-10	-0.764579
62386083	chr1:62386083:T:C	5.55979e-07	0.336358	-1.33622
62386086	chr1:62386086:G:C	4.25549e-07	-1.10894e-10	-1.26722
62386204	chr1:62386204:G:A	2.30395e-07	-1.27679	-0.604017
62386262	chr1:62386262:A:C	2.1289e-07	-1.26567	-0.694153
62386366	chr1:62386366:C:T	3.13459e-07	-1.29547	-0.277461
62386670	chr1:62386670:T:C	3.98583e-07	-1.10894e-10	-1.33268
62387239	chr1:62387239:A:T	4.63328e-07	-1.10894e-10	-1.18216
62387437	chr1:62387437:T:C	2.42154e-07	-1.48921	-0.341816
62387446	chr1:62387446:C:T	2.67063e-07	-0.406463	-1.32665
62387475	chr1:62387475:A:G	2.47544e-07	-1.50897	-0.300036
62387746	chr1:62387746:G:A	2.45574e-07	-1.51046	-0.306535
62387798	chr1:62387798:T:C	5.74749e-07	-1.10894e-10	-0.966664
62388408	chr1:62388408:C:T	4.95196e-07	-1.10894e-10	-1.11564
62388721	chr1:62388721:T:G	4.01099e-07	-1.10894e-10	-1.32639
62388920	chr1:62388920:C:T	4.6164e-07	-1.10894e-10	-1.18581
62388971	chr1:62388971:C:A	1.41791e-07	-1.1982	-1.16805
62389137	chr1:62389137:C:A	7.17482e-07	-0.557656	-0.187194
62389382	chr1:62389382:G:T	2.10507e-06	-1.10894e-10	0.331508
62389519	chr1:62389519:G:T	3.88443e-07	-1.10894e-10	-1.35845
62389712	chr1:62389712:A:G	2.52805e-07	-1.51207	-0.275907
62389852	chr1:62389852:C:T	2.5357e-07	-1.50616	-0.278796
62390297	chr1:62390297:G:A	3.82157e-07	-1.37477	-3.54162e-10
62390670	chr1:62390670:C:T	2.47569e-07	-1.51976	-0.289144
62390891	chr1:62390891:C:T	4.76851e-07	-1.10894e-10	-1.15339
62391024	chr1:62391024:A:G	2.08076e-07	-1.51441	-0.468288
62391618	chr1:62391618:A:G	2.44968e-07	-1.55427	-0.265202
62391733	chr1:62391733:A:G	5.58939e-07	-1.10894e-10	-0.994557
62391847	chr1:62391847:T:G	2.32576e-07	-1.17104	-0.700342
62392408	chr1:62392408:C:T	1.29705e-06	0.177669	-0.330417
62392683	chr1:62392683:C:T	1.10497e-06	0.147475	-0.460499
62392963	chr1:62392963:C:T	1.35646e-06	0.193986	-0.301952
62393328	chr1:62393328:G:A	5.1325e-07	-1.10894e-10	-1.07983
62393470	chr1:62393470:A:G	7.54171e-07	-1.10894e-10	-0.694978
62393472	chr1:62393472:G:T	4.95482e-07	-1.10894e-10	-1.11507
62393574	chr1:62393574:C:T	2.61389e-07	-0.687907	-1.06668
62393758	chr1:62393758:AAAAT:A	5.43661e-07	-1.10894e-10	-1.02227
62394111	chr1:62394111:G:A	1.11749e-06	-0.301753	-3.54162e-10
62394347	chr1:62394347:T:C	2.66497e-06	-1.10894e-10	0.567352
62394526	chr1:62394526:A:G	1.63844e-06	-1.10894e-10	0.0809018
62394616	chr1:62394616:A:G	5.63233e-07	-1.10894e-10	-0.986904
62394639	chr1:62394639:G:A	2.63859e-07	-1.11302	-0.632158
62394749	chr1:62394749:C:T	3.89761e-07	-1.10894e-10	-1.35506
62395262	chr1:62395262:C:T	1.33504e-07	-1.13134	-1.29513
62396290	chr1:62396290:C:T	1.03059e-06	-0.382714	-3.54162e-10
62396393	chr1:62396393:G:A	2.1831e-07	-1.25363	-0.681049
62396614	chr1:62396614:T:C	3.19084e-07	-1.11727	-0.437874
62396758	chr1:62396758:G:A	3.17177e-07	-1.56114	-3.54162e-10
62397577	chr1:62397577:C:T	1.16006e-07	-1.22791	-1.33904
62397586	chr1:62397586:T:C	3.88859e-07	-1.10894e-10	-1.35738
62397613	chr1:62397613:C:T	4.08952e-07	-1.307	-3.54162e-10
62397717	chr1:62397717:C:T	1.08709e-06	-1.10894e-10	-0.329334
62397929	chr1:62397929:G:A	3.93366e-07	-1.10894e-10	-1.34586
62398201	chr1:62398201:G:T	1.07488e-06	-1.10894e-10	-0.340634
62398205	chr1:62398205:T:C	1.06828e-07	-1.40139	-1.24799
62398269	chr1:62398269:T:A	5.53852e-07	-1.10894e-10	-1.0037
62398508	chr1:62398508:T:C	1.15154e-07	-1.22371	-1.35061
62398830	chr1:62398830:T:C	9.05495e-07	-1.10894e-10	-0.512116
62398838	chr1:62398838:G:A	1.0156e-06	-1.10894e-10	-0.397364
62399242	chr1:62399242:C:T	4.27623e-07	-1.10894e-10	-1.26236
62399820	chr1:62399820:G:A	5.53928e-07	-1.10894e-10	-1.00356
62399842	chr1:62399842:G:A	1.25356e-06	-1.10894e-10	-0.186855
62400092	chr1:62400092:G:C	1.28824e-06	-1.10894e-10	-0.159569
62400205	chr1:62400205:A:G	3.98934e-07	-1.10894e-10	-1.3318
62400264	chr1:62400264:G:A	1.40716e-06	-1.10894e-10	-0.0712693
62400324	chr1:62400324:G:A	1.21463e-06	-1.10894e-10	-0.218404
62400858	chr1:62400858:A:C	3.88566e-07	-1.10894e-10	-1.35813
62401079	chr1:62401079:G:A	5.42871e-07	-1.10894e-10	-1.02373
62401444	chr1:62401444:G:A	4.98934e-07	-0.892688	-0.215435
62401812	chr1:62401812:T:G	2.62042e-05	3.02795	-0.174874
62402067	chr1:62402067:C:G	1.40604e-06	-1.10894e-10	-0.0720674
62402119	chr1:62402119:G:T	8.96721e-08	-1.53898	-1.28546
62402680	chr1:62402680:C:T	1.25413e-06	0.540749	-0.727151
62402966	chr1:62402966:C:T	4.57021e-07	-1.10894e-10	-1.19587
62403289	chr1:62403289:A:G	1.37106e-06	-1.10894e-10	-0.0972558
62403412	chr1:62403412:T:C	3.16124e-07	-1.56446	-3.54162e-10
62403468	chr1:62403468:G:A	1.1609e-07	-1.54952	-1.01671
62403810	chr1:62403810:G:C	3.7523e-07	-1.39306	-3.54162e-10
62403866	chr1:62403866:G:A	1.08547e-06	0.715552	-1.04638
62403880	chr1:62403880:G:T	4.6994e-07	-1.10894e-10	-1.16799
62403891	chr1:62403891:A:G	4.15551e-07	-1.10894e-10	-1.29099
62403926	chr1:62403926:GA:G	3.88965e-07	-1.10894e-10	-1.35711
62404510	chr1:62404510:C:T	5.19675e-07	-1.06739	-3.54162e-10
62404778	chr1:62404778:G:A	5.10506e-07	-1.10894e-10	-1.0852
62405412	chr1:62405412:G:A	1.25755e-07	-1.50118	-0.985079
62405424	chr1:62405424:C:T	4.0839e-07	-1.10894e-10	-1.30838
62405429	chr1:62405429:A:G	8.2378e-08	-1.55576	-1.35352
62405445	chr1:62405445:G:A	4.04811e-07	-1.10894e-10	-1.31718
62405529	chr1:62405529:A:G	4.63525e-07	-1.10894e-10	-1.18174
62405778	chr1:62405778:G:A	3.20808e-07	-1.54975	-3.54162e-10
62406079	chr1:62406079:G:A	8.86134e-08	-1.56132	-1.27499
62406270	chr1:62406270:C:A	9.06214e-07	-1.10894e-10	-0.511322
62406420	chr1:62406420:AC:A	9.21362e-07	-1.10894e-10	-0.494744
62406473	chr1:62406473:T:C	8.99796e-07	-1.10894e-10	-0.51843
62406635	chr1:62406635:T:A	4.5995e-07	-1.10894e-10	-1.18948
62406910	chr1:62406910:C:T	9.07981e-07	-1.10894e-10	-0.509374
62407403	chr1:62407403:A:G	1.98747e-07	-0.716661	-1.3119
62407825	chr1:62407825:C:T	8.48612e-08	-1.56077	-1.31881
62407973	chr1:62407973:A:T	9.31384e-08	-1.56449	-1.22202
62408108	chr1:62408108:T:C	1.76659e-06	-1.10894e-10	0.156208
62408477	chr1:62408477:G:C	1.00701e-06	-1.10894e-10	-0.405859
62408706	chr1:62408706:A:G	8.59672e-08	-1.5402	-1.32643
62408787	chr1:62408787:T:A	4.38897e-07	-1.10894e-10	-1.23633
62409068	chr1:62409068:C:T	1.9416e-07	-0.724596	-1.32732
62409642	chr1:62409642:A:G	5.08208e-05	3.96644	-0.450972
62410198	chr1:62410198:C:G	4.61426e-07	-1.10894e-10	-1.18628
62410259	chr1:62410259:C:G	1.76659e-06	-1.10894e-10	0.156208
62410462	chr1:62410462:C:G	4.65629e-07	-1.10894e-10	-1.17721
62410859	chr1:62410859:T:C	8.00492e-07	-1.10894e-10	-0.635371
62411604	chr1:62411604:C:A	2.62456e-06	-1.10894e-10	0.552071
62412223	chr1:62412223:A:G	4.74858e-07	-1.10894e-10	-1.15758
62412228	chr1:62412228:G:C	4.74929e-07	-1.10894e-10	-1.15743
62412281	chr1:62412281:A:G	2.08262e-06	0.40327	-0.0824848
62412705	chr1:62412705:C:A	4.74846e-07	-1.10894e-10	-1.15761
62413087	chr1:62413087:G:T	4.15344e-07	-1.10894e-10	-1.29149
62413894	chr1:62413894:T:A	4.08695e-07	-1.10894e-10	-1.30763
62414481	chr1:62414481:G:A	3.88671e-07	-1.10894e-10	-1.35786
62415335	chr1:62415335:AAAG:A	5.71266e-07	-0.838664	-0.134078
62415526	chr1:62415526:C:T	1.20665e-06	0.0180959	-0.243093
62415656	chr1:62415656:C:T	2.00945e-07	-0.679293	-1.33827
62416010	chr1:62416010:A:G	9.08878e-08	-1.55642	-1.25455
62416311	chr1:62416311:C:T	3.20894e-07	-1.54949	-3.54162e-10
62416443	chr1:62416443:C:T	3.88321e-07	-1.10894e-10	-1.35876
62416932	chr1:62416932:T:C	0.000134236	4.05174	0.435016
62417549	chr1:62417549:T:C	3.94764e-07	-1.10894e-10	-1.34231
62417805	chr1:62417805:T:C	4.74846e-07	-1.10894e-10	-1.15761
62417884	chr1:62417884:G:T	5.4668e-07	-1.10894e-10	-1.01673
62418506	chr1:62418506:T:C	7.02145e-07	-1.10894e-10	-0.766458
62418727	chr1:62418727:CTA:C	3.1608e-07	-1.5646	-3.54162e-10
62419046	chr1:62419046:G:A	4.03817e-07	-1.10894e-10	-1.31964
62419433	chr1:62419433:T:C	1.04374e-06	-0.727765	0.357736
62420032	chr1:62420032:A:G	1.72979e-06	0.197052	-0.0618931
62420176	chr1:62420176:T:C	3.88617e-07	-1.10894e-10	-1.358
62420250	chr1:62420250:ATGT:A	4.21872e-07	-1.10894e-10	-1.27589
62420924	chr1:62420924:G:A	5.9785e-07	-0.927259	-3.54162e-10
62421253	chr1:62421253:T:C	9.17663e-08	-1.56331	-1.23804
62421400	chr1:62421400:C:T	3.91729e-07	-1.10894e-10	-1.35003
62421618	chr1:62421618:G:A	8.37024e-06	0.858096	0.853743
62422510	chr1:62422510:C:T	4.03516e-07	-1.10894e-10	-1.32038
62422752	chr1:62422752:T:C	4.20244e-07	-1.10894e-10	-1.27976
62422907	chr1:62422907:G:A	4.03923e-07	-1.10894e-10	-1.31937
62422983	chr1:62422983:GT:G	7.82691e-07	-1.10894e-10	-0.657859
62423296	chr1:62423296:A:T	4.11007e-07	-1.10894e-10	-1.30199
62423413	chr1:62423413:G:T	4.02266e-07	-1.10894e-10	-1.32348
62423763	chr1:62423763:G:C	3.83298e-07	-1.37178	-3.54162e-10
62423767	chr1:62423767:T:C	4.31075e-07	-1.10894e-10	-1.25432
62424123	chr1:62424123:T:G	2.66403e-06	-1.10894e-10	0.566999
62424154	chr1:62424154:C:T	5.75311e-06	0.99287	0.344028
62424550	chr1:62424550:A:G	4.37164e-07	-1.10894e-10	-1.24029
62424603	chr1:62424603:G:A	5.53669e-07	-1.00403	-3.54162e-10
62424633	chr1:62424633:T:C	3.88558e-07	-1.10894e-10	-1.35815
62424681	chr1:62424681:T:C	4.71033e-07	-1.10894e-10	-1.16567
62424839	chr1:62424839:C:A	4.133e-07	-1.10894e-10	-1.29642
62425118	chr1:62425118:TA:T	5.12422e-07	-1.10894e-10	-1.08145
62425683	chr1:62425683:A:G	3.49815e-07	-1.46319	-3.54162e-10
62425709	chr1:62425709:G:A	2.88182e-07	-0.663105	-0.993901
62426066	chr1:62426066:G:A	5.60439e-07	-1.10894e-10	-0.991877
62426154	chr1:62426154:G:A	6.88973e-07	-0.27418	-0.511215
62426253	chr1:62426253:G:A	3.93441e-07	-1.10894e-10	-1.34567
62426411	chr1:62426411:G:A	2.33297e-07	-0.780619	-1.08767
62426557	chr1:62426557:A:G	4.64513e-05	1.16454	2.26103
62426654	chr1:62426654:AT:A	1.80969e-06	-1.10894e-10	0.180315
62426657	chr1:62426657:T:C	1.81259e-06	-1.10894e-10	0.181912
62426862	chr1:62426862:A:G	3.99942e-07	-1.10894e-10	-1.32928
62426958	chr1:62426958:C:T	4.3561e-07	-1.10894e-10	-1.24385
62427338	chr1:62427338:A:G	6.02554e-07	-1.10894e-10	-0.919421
62427445	chr1:62427445:C:A	8.4014e-07	-0.171883	-0.415146
62427550	chr1:62427550:C:A	3.17593e-07	-1.55983	-3.54162e-10
62427678	chr1:62427678:G:A	3.98917e-07	-1.10894e-10	-1.33184
62427694	chr1:62427694:G:A	3.15913e-07	-1.56513	-3.54162e-10
62427860	chr1:62427860:C:T	3.08231e-05	1.21789	1.79753
62428244	chr1:62428244:G:A	3.89956e-07	-1.10894e-10	-1.35456
62428446	chr1:62428446:T:C	4.62793e-07	-1.10894e-10	-1.18332
62428448	chr1:62428448:G:A	4.62378e-07	-1.10894e-10	-1.18422
62428493	chr1:62428493:A:C	3.93441e-07	-1.10894e-10	-1.34567
62429211	chr1:62429211:A:T	5.66663e-07	-0.349403	-0.631431
62429587	chr1:62429587:T:C	7.72576e-07	-1.10894e-10	-0.670867
62429720	chr1:62429720:G:A	3.41392e-07	-1.48757	-3.54162e-10
62430113	chr1:62430113:C:T	6.65445e-07	-0.22934	-0.590802
62430151	chr1:62430151:G:A	6.71699e-07	-1.10894e-10	-0.810787
62430748	chr1:62430748:A:C	1.71512e-05	1.61654	0.812689
62431082	chr1:62431082:T:C	4.47141e-07	-1.10894e-10	-1.21772
62431161	chr1:62431161:G:GT	4.22354e-07	-1.10894e-10	-1.27475
62431591	chr1:62431591:T:G	5.0047e-07	-1.10894e-10	-1.10505
62432105	chr1:62432105:A:G	0.000138523	2.11367	2.40452
62432471	chr1:62432471:C:T	1.04882e-06	0.142195	-0.507371
62432531	chr1:62432531:TTTTAGTGGAA:T	2.00679e-07	-0.990929	-1.02796
62432660	chr1:62432660:C:T	3.89029e-07	-1.10894e-10	-1.35694
62432779	chr1:62432779:T:C	3.30032e-07	-1.52141	-3.54162e-10
62432932	chr1:62432932:G:A	1.75066e-07	-1.51572	-0.639715
62432976	chr1:62432976:C:T	1.25304e-07	-1.43056	-1.0593
62433219	chr1:62433219:C:A	1.07557e-07	-1.49733	-1.14525
62433304	chr1:62433304:A:G	1.00708e-07	-1.51546	-1.19291
62433313	chr1:62433313:C:T	3.06786e-07	-1.18415	-0.410301
62433735	chr1:62433735:G:A	1.26537e-07	-1.21394	-1.26613
62433995	chr1:62433995:GAT:G	5.25122e-07	-1.10894e-10	-1.05697
62434123	chr1:62434123:G:A	9.24832e-08	-1.46047	-1.3331
62434236	chr1:62434236:T:C	8.8398e-08	-1.5277	-1.31104
62434618	chr1:62434618:A:T	4.24976e-07	-1.10894e-10	-1.26856
62434686	chr1:62434686:G:A	4.876e-07	-1.10894e-10	-1.1311
62434712	chr1:62434712:G:A	9.40695e-07	-1.10894e-10	-0.473979
62434798	chr1:62434798:T:C	4.37529e-07	-1.10894e-10	-1.23946
62435134	chr1:62435134:G:A	4.06586e-07	-1.10894e-10	-1.3128
62435140	chr1:62435140:A:G	2.21639e-06	1.23337	-0.850336
62435211	chr1:62435211:G:C	4.38628e-07	-1.10894e-10	-1.23695
62435572	chr1:62435572:C:G	0.000613493	4.97355	1.03277
62435674	chr1:62435674:C:T	6.08387e-07	-1.10894e-10	-0.909786
62436011	chr1:62436011:C:T	3.89818e-07	-1.10894e-10	-1.35492
62436136	chr1:62436136:C:A	0.000653764	4.93387	1.13603
62436341	chr1:62436341:C:T	4.06675e-07	-1.10894e-10	-1.31258
62437203	chr1:62437203:A:G	0.00037402	5.91749	-0.406019
62437692	chr1:62437692:C:G	0.00148072	5.56943	1.31802
62437725	chr1:62437725:C:T	9.33367e-07	-1.10894e-10	-0.481799
62437876	chr1:62437876:C:T	0.00122865	5.16026	1.54057
62437923	chr1:62437923:A:G	3.89859e-07	-1.10894e-10	-1.35481
62438092	chr1:62438092:C:T	9.40417e-07	-1.10894e-10	-0.474274
62438624	chr1:62438624:C:T	0.00105586	5.12556	1.42371
62439265	chr1:62439265:G:A	0.00123851	5.0519	1.65692
62439507	chr1:62439507:T:C	1.09812e-06	-1.10894e-10	-0.319245
62439754	chr1:62439754:A:G	4.03952e-07	-1.10894e-10	-1.3193
62440118	chr1:62440118:G:A	5.2693e-06	-1.10894e-10	1.24906
62440222	chr1:62440222:C:T	0.00254879	5.53533	1.89521
62440818	chr1:62440818:G:T	0.000363578	4.64423	0.83892
62440866	chr1:62440866:G:T	0.000588723	5.00245	0.962668
62441057	chr1:62441057:C:T	0.000850665	5.1529	1.18027
62441247	chr1:62441247:C:G	6.51755e-07	-0.840928	-3.54162e-10
62441924	chr1:62441924:A:G	0.000967102	5.14006	1.3214
62441939	chr1:62441939:C:T	3.94118e-07	-1.10894e-10	-1.34395
62442564	chr1:62442564:T:C	0.00079566	5.09155	1.17478
62442715	chr1:62442715:A:G	3.87693e-06	0.942202	-3.54162e-10
62442867	chr1:62442867:A:G	0.000630035	4.93784	1.0951
62444037	chr1:62444037:T:G	9.64189e-07	-1.10894e-10	-0.44931
62444641	chr1:62444641:A:T	4.08491e-07	-1.10894e-10	-1.30813
62445520	chr1:62445520:T:C	5.39288e-07	-1.03035	-3.54162e-10
62445600	chr1:62445600:T:G	4.14312e-07	-1.10894e-10	-1.29398
62445670	chr1:62445670:T:C	0.000774961	4.99934	1.24063
62445679	chr1:62445679:T:TA	1.26914e-06	-1.10894e-10	-0.174504
62445807	chr1:62445807:C:T	3.89516e-07	-1.35569	-3.54162e-10
62445958	chr1:62445958:C:T	3.88336e-07	-1.10894e-10	-1.35873
62446053	chr1:62446053:T:C	8.89742e-07	-1.10894e-10	-0.529666
62446080	chr1:62446080:A:G	0.00105255	4.92312	1.62301
62446152	chr1:62446152:TG:T	4.04593e-07	-1.10894e-10	-1.31772
62446449	chr1:62446449:C:G	0.000974742	5.01817	1.45116
62446982	chr1:62446982:T:C	3.60584e-06	0.563807	0.305904
62447248	chr1:62447248:C:T	0.0021473	5.52065	1.73847
62447795	chr1:62447795:T:A	4.06564e-07	-1.10894e-10	-1.31286
62447897	chr1:62447897:C:T	1.11543e-06	-1.10894e-10	-0.303607
62448022	chr1:62448022:G:A	1.43023e-07	-1.3339	-1.0237
62448538	chr1:62448538:T:C	5.14318e-07	-1.10894e-10	-1.07776
62449307	chr1:62449307:G:A	0.000913284	4.92534	1.47886
62449738	chr1:62449738:C:T	3.8985e-07	-1.10894e-10	-1.35484
62449780	chr1:62449780:C:T	4.00334e-07	-1.10894e-10	-1.3283
62449802	chr1:62449802:C:T	0.00363234	5.72747	2.05732
62450187	chr1:62450187:A:G	5.1441e-07	-1.10894e-10	-1.07758
62450639	chr1:62450639:A:G	3.95557e-07	-1.10894e-10	-1.3403
62451033	chr1:62451033:G:T	4.35454e-07	-1.10894e-10	-1.24421
62451125	chr1:62451125:T:C	0.00106878	5.14714	1.41429
62452194	chr1:62452194:T:A	0.000689947	4.998	1.12577
62452242	chr1:62452242:G:A	1.91654e-06	1.17506	-0.937379
62452255	chr1:62452255:C:T	5.57567e-07	-1.10894e-10	-0.997014
62452709	chr1:62452709:T:A	9.10399e-07	-1.10894e-10	-0.506715
62453260	chr1:62453260:C:A	8.77522e-07	-0.543495	-3.54162e-10
62454337	chr1:62454337:A:G	0.00133239	5.73659	1.0453
62454358	chr1:62454358:A:G	0.000854565	5.07738	1.26037
62454600	chr1:62454600:A:AAGAT	5.7462e-07	-1.10894e-10	-0.966889
62454885	chr1:62454885:A:C	4.13602e-06	1.00689	-3.54162e-10
62455093	chr1:62455093:A:G	3.94512e-07	-1.10894e-10	-1.34295
62455318	chr1:62455318:C:A	5.48973e-07	-1.10894e-10	-1.01255
62455751	chr1:62455751:T:C	0.000687706	4.94831	1.17221
62455915	chr1:62455915:T:C	0.00208523	5.44221	1.78758
62456375	chr1:62456375:C:T	4.10006e-07	-1.10894e-10	-1.30443
62456679	chr1:62456679:T:C	4.09909e-07	-1.10894e-10	-1.30466
62456989	chr1:62456989:G:A	0.00115479	4.55939	2.07944
62457663	chr1:62457663:C:T	3.9668e-07	-1.10894e-10	-1.33747
62458187	chr1:62458187:G:A	0.000798303	4.7302	1.53944
62458192	chr1:62458192:C:T	0.00201298	5.51005	1.68447
62458239	chr1:62458239:T:C	3.99707e-07	-1.10894e-10	-1.32987
62458677	chr1:62458677:C:T	4.09479e-07	-1.10894e-10	-1.30571
62458723	chr1:62458723:G:A	3.91386e-07	-1.10894e-10	-1.3509
62458777	chr1:62458777:C:T	0.000906329	4.91703	1.47953
62459541	chr1:62459541:C:A	1.1493e-06	-1.10894e-10	-0.273685
62459694	chr1:62459694:C:A	3.92113e-07	-1.10894e-10	-1.34905
62460013	chr1:62460013:T:C	4.87145e-07	-1.10894e-10	-1.13204
62460386	chr1:62460386:A:T	0.000500017	4.22033	1.58147
62460437	chr1:62460437:T:C	3.90562e-07	-1.10894e-10	-1.35301
62460908	chr1:62460908:C:T	4.04359e-07	-1.10894e-10	-1.31829
62461044	chr1:62461044:A:G	5.76205e-07	-1.10894e-10	-0.964134
62461256	chr1:62461256:A:C	1.27583e-06	-1.10894e-10	-0.169244
62461302	chr1:62461302:GTC:G	5.8347e-07	-1.10894e-10	-0.951605
62461590	chr1:62461590:C:A	5.51495e-07	-1.10894e-10	-1.00796
62461843	chr1:62461843:G:A	3.90019e-07	-1.10894e-10	-1.3544
62461945	chr1:62461945:T:C	1.26507e-06	-1.10894e-10	-0.177714
62462047	chr1:62462047:G:T	4.07099e-07	-1.10894e-10	-1.31154
62462126	chr1:62462126:T:G	0.000738889	4.8997	1.2926
62462402	chr1:62462402:C:T	6.75082e-07	-0.805764	-3.54162e-10
62462582	chr1:62462582:A:G	4.06579e-07	-1.10894e-10	-1.31282
62462803	chr1:62462803:G:A	3.95303e-07	-1.10894e-10	-1.34094
62462878	chr1:62462878:G:A	0.00168502	5.29705	1.71964
62463071	chr1:62463071:G:C	4.51722e-07	-1.10894e-10	-1.20753
62463450	chr1:62463450:T:C	4.06518e-07	-1.10894e-10	-1.31297
62464221	chr1:62464221:G:A	0.000599877	4.48686	1.49702
62464408	chr1:62464408:G:A	3.91307e-07	-1.10894e-10	-1.3511
62464553	chr1:62464553:G:A	0.000520576	4.42243	1.41966
62465088	chr1:62465088:T:C	3.89475e-07	-1.10894e-10	-1.3558
62465961	chr1:62465961:C:A	0.00036907	4.1653	1.33284
62466428	chr1:62466428:T:G	4.46602e-07	-1.10894e-10	-1.21893
62466884	chr1:62466884:A:C	1.9336e-06	-1.10894e-10	0.246541
62466941	chr1:62466941:A:C	3.89471e-07	-1.10894e-10	-1.35581
62467144	chr1:62467144:T:C	5.66108e-07	-1.10894e-10	-0.981813
62468072	chr1:62468072:G:C	4.27835e-07	-1.10894e-10	-1.26186
62468087	chr1:62468087:G:A	0.000383917	4.0724	1.46518
62468331	chr1:62468331:G:A	0.000473807	4.05131	1.69665
62468637	chr1:62468637:A:G	0.000391525	4.11438	1.44283
62468923	chr1:62468923:G:A	4.25167e-07	-1.10894e-10	-1.26812
62469175	chr1:62469175:G:A	0.000409098	4.10626	1.49485
62469660	chr1:62469660:A:G	5.47754e-07	-1.10894e-10	-1.01477
62470129	chr1:62470129:A:G	4.49705e-07	-1.10894e-10	-1.21201
62470146	chr1:62470146:T:C	3.90674e-07	-1.10894e-10	-1.35272
62470875	chr1:62470875:T:C	5.07235e-07	-1.10894e-10	-1.09162
62471222	chr1:62471222:ATTAG:A	3.89837e-07	-1.10894e-10	-1.35487
62471241	chr1:62471241:T:C	0.000820814	4.93567	1.36178
62471540	chr1:62471540:G:A	5.57707e-07	-0.996763	-3.54162e-10
62471640	chr1:62471640:AGTGAG:A	3.88553e-07	-1.10894e-10	-1.35817
62472868	chr1:62472868:A:G	2.53154e-06	-1.10894e-10	0.515986
62472969	chr1:62472969:G:T	4.13515e-07	-1.10894e-10	-1.2959
62473963	chr1:62473963:C:T	4.23542e-07	-1.10894e-10	-1.27194
62474251	chr1:62474251:T:C	7.12958e-07	-1.10894e-10	-0.751176
62474400	chr1:62474400:G:A	5.50273e-07	-1.10894e-10	-1.01018
62474426	chr1:62474426:G:A	0.00190204	5.4191	1.71875
62474493	chr1:62474493:G:A	3.88404e-07	-1.10894e-10	-1.35855
62476203	chr1:62476203:C:T	3.90733e-07	-1.10894e-10	-1.35257
62477127	chr1:62477127:A:G	5.94637e-07	-1.10894e-10	-0.932646
62477593	chr1:62477593:C:T	9.67531e-07	-1.10894e-10	-0.44585
62478283	chr1:62478283:G:A	0.000396307	4.10915	1.4602
62478308	chr1:62478308:G:A	0.00044139	4.13803	1.53906
62478657	chr1:62478657:C:T	3.27838e-07	-1.52808	-3.54162e-10
62479544	chr1:62479544:T:A	4.46335e-07	-1.10894e-10	-1.21953
62479551	chr1:62479551:T:G	3.16006e-07	-1.56484	-3.54162e-10
62479747	chr1:62479747:A:G	0.000720117	4.90965	1.25692
62479866	chr1:62479866:G:A	2.24005e-06	0.393657	-3.54162e-10
62479960	chr1:62479960:C:T	0.000890281	4.89351	1.48518
62481558	chr1:62481558:A:C	3.16897e-07	-1.56202	-3.54162e-10
62481702	chr1:62481702:G:A	3.93016e-07	-1.10894e-10	-1.34675
62481830	chr1:62481830:A:T	4.1718e-07	-1.10894e-10	-1.28708
62482024	chr1:62482024:A:T	2.86658e-06	-1.10894e-10	0.640276
62482406	chr1:62482406:G:A	4.69194e-07	-1.10894e-10	-1.16958
62484289	chr1:62484289:T:C	0.00109237	4.97757	1.60569
62484601	chr1:62484601:G:A	3.95497e-07	-1.10894e-10	-1.34045
62484836	chr1:62484836:A:C	7.15704e-07	-1.10894e-10	-0.747331
62485187	chr1:62485187:C:T	0.000982289	4.92783	1.54922
62485456	chr1:62485456:G:A	4.00015e-07	-1.10894e-10	-1.3291
62486127	chr1:62486127:A:G	4.39716e-07	-1.10894e-10	-1.23447
62487685	chr1:62487685:G:GTAAGT	3.99417e-07	-1.10894e-10	-1.33059
62487710	chr1:62487710:G:A	3.89841e-07	-1.10894e-10	-1.35486
62488249	chr1:62488249:T:A	5.18567e-07	-1.10894e-10	-1.06953
62489300	chr1:62489300:T:C	0.000615123	4.86437	1.14461
62489381	chr1:62489381:G:A	3.89404e-07	-1.10894e-10	-1.35598
62489448	chr1:62489448:T:C	3.88602e-07	-1.10894e-10	-1.35804
62489586	chr1:62489586:T:A	1.66231e-06	-1.10894e-10	0.0953659
62490191	chr1:62490191:C:T	0.000736678	4.98302	1.20629
62490466	chr1:62490466:C:T	4.16679e-07	-1.10894e-10	-1.28828
62491008	chr1:62491008:G:A	4.44067e-07	-1.10894e-10	-1.22462
62491300	chr1:62491300:T:C	3.88347e-07	-1.10894e-10	-1.3587
62491356	chr1:62491356:G:A	4.01135e-07	-1.10894e-10	-1.3263
62491359	chr1:62491359:G:A	0.00139621	5.30063	1.52805
62491528	chr1:62491528:C:G	0.00149651	5.63917	1.25888
62491542	chr1:62491542:T:C	3.96502e-07	-1.10894e-10	-1.33792
62491709	chr1:62491709:G:T	3.88446e-07	-1.10894e-10	-1.35844
62492087	chr1:62492087:T:C	0.00191424	5.79069	1.35354
62492431	chr1:62492431:G:A	2.00473e-06	-1.10894e-10	0.282668
62492526	chr1:62492526:A:G	1.27149e-06	-0.172657	-3.54162e-10
62492987	chr1:62492987:T:C	0.00459981	7.49848	0.522442
62493054	chr1:62493054:T:G	2.25468e-06	-1.10894e-10	0.400167
62493185	chr1:62493185:C:T	6.22687e-07	-0.886553	-3.54162e-10
62494430	chr1:62494430:A:G	0.000867009	4.72808	1.62413
62494579	chr1:62494579:T:C	2.20434e-05	3.06305	-0.382878
62494904	chr1:62494904:T:C	0.00368415	5.82738	1.97157
62494909	chr1:62494909:CAG:C	4.19214e-07	-1.10894e-10	-1.28222
62495097	chr1:62495097:C:T	4.81252e-07	-1.10894e-10	-1.14421
62496083	chr1:62496083:TTGTC:T	3.83562e-07	-1.3711	-3.54162e-10
62496569	chr1:62496569:T:TA	3.1944e-07	-1.55403	-3.54162e-10
62496752	chr1:62496752:C:G	4.04917e-07	-1.10894e-10	-1.31692
62497063	chr1:62497063:A:G	0.0020235	5.74255	1.45719
62498066	chr1:62498066:G:A	0.00114232	4.93416	1.69381
62498119	chr1:62498119:G:A	9.24097e-06	1.8108	-3.54162e-10
62498243	chr1:62498243:G:C	0.000696989	4.72946	1.40447
62499192	chr1:62499192:A:G	6.95621e-07	-1.10894e-10	-0.775792
62500499	chr1:62500499:A:AT	3.91048e-07	-1.10894e-10	-1.35177
62501355	chr1:62501355:C:G	3.88624e-07	-1.10894e-10	-1.35799
62502076	chr1:62502076:A:G	0.00112793	4.85988	1.75541
62502091	chr1:62502091:G:C	6.08567e-07	-1.10894e-10	-0.909491
62502316	chr1:62502316:C:T	0.00115059	4.90325	1.73193
62503731	chr1:62503731:G:A	0.00089504	4.85903	1.52499
62503760	chr1:62503760:G:A	0.000973322	4.88756	1.58031
62503781	chr1:62503781:C:T	5.5825e-07	-1.10894e-10	-0.995791
62504513	chr1:62504513:T:C	0.00183194	5.75278	1.34751
62504698	chr1:62504698:C:T	9.94067e-07	-1.10894e-10	-0.418793
62505082	chr1:62505082:T:C	4.00107e-07	-1.10894e-10	-1.32887
62505127	chr1:62505127:C:T	4.00011e-07	-1.10894e-10	-1.3291
62505325	chr1:62505325:T:C	0.00103557	4.81565	1.71422
62507121	chr1:62507121:T:C	4.01961e-07	-1.10894e-10	-1.32424
62508124	chr1:62508124:A:G	0.000942865	4.87834	1.55775
62508258	chr1:62508258:TCACCC:T	7.95168e-07	-1.10894e-10	-0.642045
62508274	chr1:62508274:G:A	7.93166e-07	-1.10894e-10	-0.644566
62508479	chr1:62508479:A:T	0.00226392	5.70882	1.60319
62508519	chr1:62508519:T:A	4.19751e-07	-1.10894e-10	-1.28094
62508741	chr1:62508741:AAAT:A	5.44852e-07	-1.10894e-10	-1.02008
62508787	chr1:62508787:TTTAC:T	0.0093336	6.25198	2.47655
62508985	chr1:62508985:T:C	3.42502e-05	4.47958	-1.35873
62510677	chr1:62510677:T:C	4.12837e-07	-1.10894e-10	-1.29754
62510790	chr1:62510790:T:C	3.88644e-07	-1.10894e-10	-1.35794
62510801	chr1:62510801:T:G	4.02839e-07	-1.10894e-10	-1.32206
62511080	chr1:62511080:G:A	0.00265219	5.37884	2.09146
62511636	chr1:62511636:C:T	0.00257959	5.93218	1.51037
62511748	chr1:62511748:G:A	0.00212934	5.81398	1.43675
62512486	chr1:62512486:T:C	4.27963e-07	-1.10894e-10	-1.26156
62513068	chr1:62513068:GGGGTAT:G	7.56361e-07	-1.10894e-10	-0.692078
62513991	chr1:62513991:CAA:C	3.98519e-07	-1.10894e-10	-1.33284
62514006	chr1:62514006:AATAAT:A	5.28108e-07	-1.10894e-10	-1.0513
62514490	chr1:62514490:A:G	0.00153543	5.05531	1.86841
62514728	chr1:62514728:CACA:C	0.00113067	4.86135	1.75637
62514739	chr1:62514739:T:C	0.00811414	5.52078	3.06774
62514794	chr1:62514794:C:T	4.02196e-07	-1.10894e-10	-1.32366
62514841	chr1:62514841:T:C	2.83973e-06	1.735	-1.10414
62514936	chr1:62514936:G:A	0.00198274	4.72047	2.45892
62515429	chr1:62515429:T:C	4.13333e-07	-1.10894e-10	-1.29634
62515769	chr1:62515769:G:A	0.00113491	4.87902	1.74245
62515952	chr1:62515952:G:A	1.20907e-06	-1.10894e-10	-0.222993
62515954	chr1:62515954:G:A	1.21268e-06	-1.10894e-10	-0.220011
62516895	chr1:62516895:A:G	4.13341e-07	-1.10894e-10	-1.29632
62517323	chr1:62517323:G:A	0.00568549	5.91305	2.31978
62517732	chr1:62517732:G:A	4.8235e-07	-1.14193	-3.54162e-10
62517942	chr1:62517942:C:A	7.61611e-07	-1.10894e-10	-0.685162
62518080	chr1:62518080:C:T	0.00171915	5.71781	1.31893
62518594	chr1:62518594:G:C	3.98225e-07	-1.10894e-10	-1.33358
62518601	chr1:62518601:G:A	3.90494e-07	-1.10894e-10	-1.35319
62518681	chr1:62518681:A:T	5.93201e-07	-0.935065	-3.54162e-10
62519089	chr1:62519089:T:C	7.3416e-07	-1.10894e-10	-0.721871
62519226	chr1:62519226:C:T	0.0132177	6.30588	2.77058
62519461	chr1:62519461:A:G	6.34864e-07	-1.10894e-10	-0.867186
62520406	chr1:62520406:G:A	1.51279e-06	-1.10894e-10	0.00111297
62520486	chr1:62520486:CAT:C	0.00217799	5.85379	1.41953
62520517	chr1:62520517:T:C	3.273e-07	-1.52972	-3.54162e-10
62520793	chr1:62520793:C:T	3.88349e-07	-1.10894e-10	-1.35869
62521441	chr1:62521441:T:A	4.13549e-07	-1.10894e-10	-1.29582
62521618	chr1:62521618:T:C	0.00188743	5.69004	1.44009
62521623	chr1:62521623:T:C	9.79574e-07	-1.10894e-10	-0.433479
62522689	chr1:62522689:C:T	1.47482e-06	-1.10894e-10	-0.024309
62522701	chr1:62522701:AACTG:A	7.33177e-07	-1.10894e-10	-0.723211
62523301	chr1:62523301:T:C	0.00184704	5.53373	1.57476
62523590	chr1:62523590:T:C	4.12473e-07	-1.10894e-10	-1.29843
62523828	chr1:62523828:T:C	3.94577e-07	-1.10894e-10	-1.34278
62524136	chr1:62524136:C:T	0.00222838	5.75179	1.5444
62525340	chr1:62525340:A:G	6.6727e-07	-1.10894e-10	-0.817403
62525577	chr1:62525577:T:C	5.0579e-07	-1.09448	-3.54162e-10
62525698	chr1:62525698:T:C	0.00196641	5.72078	1.45035
62525712	chr1:62525712:C:T	1.36386e-06	-1.10894e-10	-0.102521
62525879	chr1:62525879:A:G	7.43932e-07	-1.10894e-10	-0.708648
62526087	chr1:62526087:A:T	6.76528e-07	-1.10894e-10	-0.803623
62526234	chr1:62526234:T:C	0.00248968	5.72899	1.67808
62526906	chr1:62526906:T:C	3.89091e-07	-1.10894e-10	-1.35679
62527078	chr1:62527078:T:C	0.0161146	6.35481	2.91983
62527949	chr1:62527949:T:C	0.00186823	5.71341	1.4065
62529592	chr1:62529592:C:T	2.2938e-06	-0.43011	0.847479
62530634	chr1:62530634:G:A	6.78673e-07	-1.10894e-10	-0.800458
62530702	chr1:62530702:C:T	8.31526e-07	-1.17983	0.582491
62530962	chr1:62530962:C:T	3.91553e-07	-1.10894e-10	-1.35048
62531167	chr1:62531167:C:G	0.00306864	5.69178	1.92437
62531865	chr1:62531865:A:G	1.46706e-06	0.842333	-0.871915
62531930	chr1:62531930:C:A	5.86617e-07	-0.946226	-3.54162e-10
62532065	chr1:62532065:CAG:C	0.00195033	5.27156	1.89135
62533107	chr1:62533107:CT:C	4.04117e-07	-1.10894e-10	-1.31889
62533128	chr1:62533128:G:A	3.96764e-07	-1.10894e-10	-1.33726
62533219	chr1:62533219:T:C	4.10161e-07	-1.10894e-10	-1.30405
62533290	chr1:62533290:T:C	3.20676e-07	-1.55017	-3.54162e-10
62533458	chr1:62533458:C:T	4.0071e-07	-1.10894e-10	-1.32736
62533688	chr1:62533688:A:G	3.25178e-07	-1.53623	-3.54162e-10
62534072	chr1:62534072:T:C	5.08198e-07	-1.10894e-10	-1.08973
62534900	chr1:62534900:G:A	5.98295e-07	-1.10894e-10	-0.926514
62535060	chr1:62535060:GC:G	0.0152364	6.38164	2.83696
62535218	chr1:62535218:T:C	4.07273e-07	-1.10894e-10	-1.31111
62535637	chr1:62535637:T:C	4.13007e-07	-1.10894e-10	-1.29713
62535673	chr1:62535673:C:T	1.45497e-06	-1.10894e-10	-0.0378541
62536880	chr1:62536880:A:G	0.00209963	5.70612	1.53056
62536892	chr1:62536892:C:A	1.17275e-06	-1.10894e-10	-0.253487
62536896	chr1:62536896:T:G	4.34286e-07	-1.10894e-10	-1.24689
62538270	chr1:62538270:T:C	1.42362e-06	-1.10894e-10	-0.0596377
62538478	chr1:62538478:A:C	4.2322e-07	-1.10894e-10	-1.2727
62539112	chr1:62539112:T:C	1.0769e-06	-1.10894e-10	-0.338752
62539520	chr1:62539520:C:T	6.78772e-07	-1.10894e-10	-0.800312
62540080	chr1:62540080:C:A	1.98132e-06	-0.488576	0.759498
62540183	chr1:62540183:T:C	4.96903e-07	-1.10894e-10	-1.1122
62540279	chr1:62540279:T:C	0.0021359	5.68493	1.56887
62540416	chr1:62540416:C:A	0.00248646	5.77162	1.63415
62540924	chr1:62540924:A:T	0.00166989	5.64452	1.36315
62541132	chr1:62541132:TGATTTCAGCTTTATAGAGGCTGAAGAC:T	0.00168378	5.52479	1.49116
62541511	chr1:62541511:C:T	0.0169146	6.3829	2.94019
62541557	chr1:62541557:G:A	0.00221571	5.73241	1.55808
62541703	chr1:62541703:G:C	4.17124e-07	-1.10894e-10	-1.28721
62542502	chr1:62542502:C:T	4.11488e-07	-1.10894e-10	-1.30082
62542519	chr1:62542519:G:T	1.56398e-06	0.0343926	-3.54162e-10
62544229	chr1:62544229:A:G	0.0021403	5.74427	1.51158
62544285	chr1:62544285:C:T	0.00216212	5.89752	1.36848
62544439	chr1:62544439:G:C	0.00215678	5.57473	1.6888
62544640	chr1:62544640:A:G	5.60271e-07	-0.992177	-3.54162e-10
62545159	chr1:62545159:A:T	6.01486e-07	-0.921195	-3.54162e-10
62545331	chr1:62545331:CCA:C	3.19092e-07	-1.55512	-3.54162e-10
62546026	chr1:62546026:A:G	3.94698e-07	-1.10894e-10	-1.34248
62546237	chr1:62546237:T:C	4.06796e-07	-1.31229	-3.54162e-10
62546385	chr1:62546385:A:G	0.0044782	5.72395	2.27019
62546400	chr1:62546400:A:C	0.00210457	5.60796	1.63106
62547463	chr1:62547463:A:G	0.0175229	6.35137	3.00705
62547539	chr1:62547539:A:G	1.75693e-06	-1.10894e-10	0.150726
62547725	chr1:62547725:C:T	0.00255497	5.75591	1.67704
62548115	chr1:62548115:A:G	0.00270904	5.86689	1.62461
62548244	chr1:62548244:C:A	3.20791e-07	-1.54981	-3.54162e-10
62548361	chr1:62548361:C:T	1.56218e-06	-1.10894e-10	0.0332378
62549103	chr1:62549103:A:G	5.08601e-07	-1.10894e-10	-1.08893
62549528	chr1:62549528:A:T	0.017242	6.43751	2.90475
62550073	chr1:62550073:GA:G	3.9922e-07	-1.10894e-10	-1.33108
62550460	chr1:62550460:T:A	4.09617e-07	-1.10894e-10	-1.30538
62553181	chr1:62553181:C:T	0.00259781	5.97505	1.47453
62554248	chr1:62554248:G:A	0.00248587	5.8859	1.51964
62554615	chr1:62554615:C:T	4.19048e-07	-1.10894e-10	-1.28261
62554804	chr1:62554804:G:A	6.24642e-07	-0.883418	-3.54162e-10
62555066	chr1:62555066:A:G	5.3079e-07	-1.10894e-10	-1.04623
62555145	chr1:62555145:C:A	0.0153063	6.26779	2.95538
62555366	chr1:62555366:T:C	9.89838e-07	-1.10894e-10	-0.423056
62556333	chr1:62556333:G:A	2.99921e-07	-1.22021	-0.396868
62557157	chr1:62557157:C:T	3.52843e-07	-1.45457	-3.54162e-10
62557204	chr1:62557204:G:A	6.44901e-07	-1.10894e-10	-0.8515
62557313	chr1:62557313:CTT:C	4.08601e-07	-1.10894e-10	-1.30786
62557619	chr1:62557619:A:G	3.88499e-07	-1.10894e-10	-1.35831
62558574	chr1:62558574:G:A	3.88315e-07	-1.10894e-10	-1.35878
62558885	chr1:62558885:G:C	3.95062e-07	-1.10894e-10	-1.34155
62560271	chr1:62560271:G:T	0.00246208	5.80219	1.59373
62560340	chr1:62560340:C:T	0.00218096	5.66055	1.61413
62560758	chr1:62560758:T:G	0.00221237	5.73373	1.55525
62561157	chr1:62561157:A:G	4.25927e-07	-1.10894e-10	-1.26633
62561740	chr1:62561740:AG:A	4.1737e-07	-1.10894e-10	-1.28662
62562356	chr1:62562356:C:T	6.27663e-07	-1.10894e-10	-0.878595
62562416	chr1:62562416:T:C	5.43038e-07	-1.02342	-3.54162e-10
62562527	chr1:62562527:T:C	3.39488e-07	-1.21402	-0.279138
62563295	chr1:62563295:G:C	3.88562e-07	-1.10894e-10	-1.35814
62563700	chr1:62563700:T:G	5.27469e-07	-1.10894e-10	-1.05251
62564054	chr1:62564054:C:G	3.88349e-07	-1.10894e-10	-1.35869
62564741	chr1:62564741:C:CA	2.04238e-06	-1.10894e-10	0.301272
62565128	chr1:62565128:A:G	5.84757e-07	-1.10894e-10	-0.949402
62565410	chr1:62565410:G:A	4.10298e-07	-1.10894e-10	-1.30371
62565533	chr1:62565533:A:G	3.9469e-07	-1.10894e-10	-1.3425
62565671	chr1:62565671:C:T	6.29948e-07	-1.10894e-10	-0.87496
62565843	chr1:62565843:G:A	5.16603e-07	-1.07332	-3.54162e-10
62565940	chr1:62565940:C:A	2.33615e-06	-0.416095	0.851758
62565945	chr1:62565945:A:C	0.00231561	5.72052	1.61407
62566389	chr1:62566389:G:A	5.63022e-07	-1.10894e-10	-0.98728
62566547	chr1:62566547:A:G	3.36002e-07	-1.50348	-3.54162e-10
62566645	chr1:62566645:T:G	5.18872e-07	-1.10894e-10	-1.06894
62566892	chr1:62566892:AACAG:A	6.77653e-05	5.14901	-1.3458
62567109	chr1:62567109:T:C	3.88326e-07	-1.10894e-10	-1.35875
62567930	chr1:62567930:C:T	4.87992e-07	-1.10894e-10	-1.1303
62567978	chr1:62567978:T:G	5.32835e-07	-1.10894e-10	-1.04239
62568144	chr1:62568144:ATGAC:A	4.28729e-06	1.04281	-3.54162e-10
62568270	chr1:62568270:T:C	0.00239669	5.48452	1.88448
62568551	chr1:62568551:T:C	0.000672849	3.97761	2.12107
62568568	chr1:62568568:G:A	2.18983e-06	-1.10894e-10	0.370983
62569145	chr1:62569145:A:G	4.06512e-07	-1.10894e-10	-1.31298
62569277	chr1:62569277:A:G	5.29459e-07	-1.10894e-10	-1.04874
62570458	chr1:62570458:G:A	0.00375226	5.58558	2.23169
62570967	chr1:62570967:G:A	9.28468e-07	-1.10894e-10	-0.487062
62570976	chr1:62570976:A:G	3.94534e-07	-1.10894e-10	-1.34289
62571127	chr1:62571127:G:A	3.91315e-07	-1.10894e-10	-1.35108
62571136	chr1:62571136:G:A	0.00335075	5.88555	1.81855
62571608	chr1:62571608:T:C	4.23617e-07	-1.10894e-10	-1.27177
62571673	chr1:62571673:C:T	4.81717e-07	-1.10894e-10	-1.14324
62571970	chr1:62571970:G:C	3.89009e-07	-1.10894e-10	-1.357
62572427	chr1:62572427:T:A	4.04887e-07	-1.10894e-10	-1.31699
62572672	chr1:62572672:A:T	5.21827e-07	-1.10894e-10	-1.06326
62573276	chr1:62573276:G:C	3.88356e-07	-1.10894e-10	-1.35868
62573862	chr1:62573862:C:T	0.00226128	5.7463	1.56454
62575056	chr1:62575056:G:T	6.21003e-07	-1.10894e-10	-0.889262
62575177	chr1:62575177:C:T	9.2351e-07	-1.10894e-10	-0.492416
62575788	chr1:62575788:C:A	5.30762e-07	-1.10894e-10	-1.04628
62575859	chr1:62575859:C:T	5.205e-07	-1.10894e-10	-1.06581
62576455	chr1:62576455:A:G	0.00243222	5.77416	1.60956
62576794	chr1:62576794:T:C	3.27673e-07	-1.52858	-3.54162e-10
62577067	chr1:62577067:A:G	0.0173788	6.27713	3.07303
62577461	chr1:62577461:C:T	4.46563e-07	-1.10894e-10	-1.21902
62578452	chr1:62578452:G:GCTCAC	4.17086e-07	-1.10894e-10	-1.2873
62578477	chr1:62578477:T:A	3.89403e-07	-1.10894e-10	-1.35598
62579231	chr1:62579231:T:C	5.46683e-07	-1.10894e-10	-1.01673
62579817	chr1:62579817:C:T	5.59997e-07	-1.10894e-10	-0.992666
62580353	chr1:62580353:C:T	3.88543e-07	-1.10894e-10	-1.35819
62580368	chr1:62580368:T:C	0.00254073	5.63323	1.79414
62580907	chr1:62580907:C:A	0.00253628	5.73472	1.69089
62580971	chr1:62580971:G:T	4.22182e-07	-1.10894e-10	-1.27516
62580987	chr1:62580987:C:T	5.53557e-07	-1.10894e-10	-1.00423
62582161	chr1:62582161:T:C	3.9066e-07	-1.10894e-10	-1.35276
62582272	chr1:62582272:C:T	3.16323e-07	-1.56383	-3.54162e-10
62582316	chr1:62582316:C:T	0.00292598	5.94261	1.62593
62582374	chr1:62582374:A:C	0.00189354	5.57146	1.5619
62582375	chr1:62582375:C:T	3.93544e-07	-1.10894e-10	-1.34541
62582604	chr1:62582604:A:C	0.00182709	4.57273	2.52491
62583906	chr1:62583906:A:G	4.06639e-07	-1.10894e-10	-1.31267
62584077	chr1:62584077:T:C	4.10324e-07	-1.10894e-10	-1.30365
62584148	chr1:62584148:G:A	0.0158984	6.45673	2.8044
62584544	chr1:62584544:G:C	3.88545e-07	-1.10894e-10	-1.35819
62584927	chr1:62584927:T:G	0.0273837	6.73433	3.07054
62585197	chr1:62585197:G:A	4.5634e-07	-1.10894e-10	-1.19736
62585631	chr1:62585631:C:T	4.7139e-07	-1.10894e-10	-1.16491
62585830	chr1:62585830:T:C	3.97598e-07	-1.10894e-10	-1.33516
62586017	chr1:62586017:C:T	2.38655e-06	-0.418065	0.875072
62586673	chr1:62586673:CTA:C	3.46666e-07	-1.02373	-0.448502
62586767	chr1:62586767:G:A	5.29328e-07	-1.10894e-10	-1.04899
62587354	chr1:62587354:C:T	6.97405e-07	-1.10894e-10	-0.773231
62587489	chr1:62587489:C:T	4.12968e-07	-1.10894e-10	-1.29723
62587562	chr1:62587562:TACA:T	5.08676e-07	-1.10894e-10	-1.08879
62588045	chr1:62588045:AAAG:A	5.12302e-07	-1.10894e-10	-1.08168
62588809	chr1:62588809:TACCTC:T	4.19144e-07	-1.10894e-10	-1.28238
62589506	chr1:62589506:C:T	3.94707e-07	-1.10894e-10	-1.34245
62589609	chr1:62589609:G:A	2.0817e-06	-0.453133	0.773474
62589630	chr1:62589630:A:C	1.17059e-06	-1.10894e-10	-0.255334
62589799	chr1:62589799:G:A	0.0216242	6.65364	2.91508
62590441	chr1:62590441:G:A	0.00292316	5.99357	1.574
62590508	chr1:62590508:A:G	9.29375e-07	-1.10894e-10	-0.486086
62590999	chr1:62590999:G:A	0.00266539	6.01213	1.46313
62591212	chr1:62591212:G:T	4.83569e-07	-1.10894e-10	-1.1394
62591257	chr1:62591257:C:G	3.89536e-07	-1.10894e-10	-1.35564
62591778	chr1:62591778:A:G	7.77205e-07	-1.10894e-10	-0.664894
62592449	chr1:62592449:A:G	4.09638e-07	-1.10894e-10	-1.30532
62592957	chr1:62592957:T:C	1.33874e-06	-1.10894e-10	-0.121116
62593742	chr1:62593742:C:T	5.3403e-07	-1.10894e-10	-1.04015
62594568	chr1:62594568:C:T	4.07437e-07	-1.10894e-10	-1.31071
62594640	chr1:62594640:A:C	0.00138303	5.39055	1.42864
62595088	chr1:62595088:T:G	4.0301e-07	-1.10894e-10	-1.32164
62595131	chr1:62595131:A:G	3.27302e-07	-1.52971	-3.54162e-10
62595143	chr1:62595143:C:A	3.9205e-07	-1.10894e-10	-1.34921
62595571	chr1:62595571:C:T	4.02676e-07	-1.10894e-10	-1.32247
62595855	chr1:62595855:G:C	4.0068e-07	-1.10894e-10	-1.32744
62595942	chr1:62595942:A:C	5.5795e-07	-1.10894e-10	-0.996328
62596858	chr1:62596858:C:A	1.41279e-06	-1.10894e-10	-0.0672754
62598159	chr1:62598159:T:C	4.01021e-07	-1.10894e-10	-1.32659
62599454	chr1:62599454:C:T	5.96908e-07	-1.10894e-10	-0.928834
62599609	chr1:62599609:T:C	3.88349e-07	-1.10894e-10	-1.35869
62599843	chr1:62599843:TAG:T	1.16451e-06	-0.260543	-3.54162e-10
62599849	chr1:62599849:A:C	1.10043e-06	-0.317144	-3.54162e-10
62599852	chr1:62599852:GCTA:G	1.14811e-06	-0.274721	-3.54162e-10
62599971	chr1:62599971:A:G	7.61363e-07	-1.10894e-10	-0.685487
62600973	chr1:62600973:T:C	3.19095e-07	-1.55511	-3.54162e-10
62601292	chr1:62601292:C:T	5.74679e-07	-1.10894e-10	-0.966785
62601536	chr1:62601536:T:C	3.89911e-07	-1.10894e-10	-1.35468
62602628	chr1:62602628:G:A	1.02656e-07	-1.49199	-1.19723
62603486	chr1:62603486:T:C	1.38751e-07	-1.55902	-0.828899
62603699	chr1:62603699:C:T	3.9088e-07	-1.10894e-10	-1.3522
62604866	chr1:62604866:AGTTAATGTG:A	0.228821	6.68192	5.24593
62605839	chr1:62605839:A:G	4.1323e-07	-1.10894e-10	-1.29659
62606263	chr1:62606263:G:A	4.05573e-07	-1.10894e-10	-1.3153
62607003	chr1:62607003:TCTGACCAGC:T	2.66683e-06	0.568049	-3.54162e-10
62607442	chr1:62607442:C:T	4.58415e-06	0.530199	0.579562
62607536	chr1:62607536:G:A	1.62143e-06	-1.10894e-10	0.0704639
62608304	chr1:62608304:C:T	0.00293749	5.88559	1.68688
62608856	chr1:62608856:CTCAT:C	0.0124097	6.41702	2.59637
62610155	chr1:62610155:G:A	0.00253698	5.81102	1.61487
62610194	chr1:62610194:A:C	4.01072e-07	-1.10894e-10	-1.32646
62610321	chr1:62610321:C:T	4.26367e-07	-1.10894e-10	-1.2653
62610618	chr1:62610618:C:T	5.29522e-07	-1.10894e-10	-1.04862
62610667	chr1:62610667:G:A	6.35588e-07	-1.10894e-10	-0.866046
62611272	chr1:62611272:T:C	6.13257e-06	1.40077	-3.54162e-10
62612667	chr1:62612667:C:T	8.10174e-07	-1.10894e-10	-0.623349
62613005	chr1:62613005:A:G	3.88776e-07	-1.10894e-10	-1.3576
62613863	chr1:62613863:A:AT	4.90546e-07	-1.10894e-10	-1.12508
62615840	chr1:62615840:G:A	9.53889e-07	-1.10894e-10	-0.46005
62616097	chr1:62616097:C:G	5.37904e-07	-1.03292	-3.54162e-10
62616144	chr1:62616144:T:C	5.28083e-07	-1.10894e-10	-1.05134
62617618	chr1:62617618:C:A	0.0104937	8.49531	0.350379
62617700	chr1:62617700:T:A	4.18551e-07	-1.10894e-10	-1.2838
62617780	chr1:62617780:A:G	4.20529e-07	-1.10894e-10	-1.27908
62617804	chr1:62617804:G:C	1.25594e-06	-1.10894e-10	-0.184958
62618359	chr1:62618359:G:A	0.00270559	5.7968	1.69344
62618616	chr1:62618616:A:C	3.88348e-07	-1.10894e-10	-1.3587
62619595	chr1:62619595:C:T	0.00228498	5.7049	1.61637
62619959	chr1:62619959:T:C	1.07849e-06	-1.10894e-10	-0.33728
62620270	chr1:62620270:A:G	2.37587e-06	1.41979	-0.967273
62620326	chr1:62620326:T:A	0.00214839	6.39466	0.86497
62620640	chr1:62620640:G:A	4.03692e-07	-1.10894e-10	-1.31995
62620774	chr1:62620774:C:T	4.0822e-07	-1.10894e-10	-1.30879
62621186	chr1:62621186:G:A	3.92731e-07	-1.10894e-10	-1.34747
62622066	chr1:62622066:T:C	3.88349e-07	-1.10894e-10	-1.35869
62622862	chr1:62622862:G:A	1.8962e-06	-1.10894e-10	0.227008
62623604	chr1:62623604:A:G	5.02906e-07	-1.10894e-10	-1.10019
62623856	chr1:62623856:T:C	1.39158e-07	-1.5651	-0.819888
62624921	chr1:62624921:G:A	7.52217e-07	-1.10894e-10	-0.697573
62625187	chr1:62625187:C:T	0.00247965	5.6589	1.74413
62625292	chr1:62625292:T:C	3.89186e-07	-1.10894e-10	-1.35654
62625295	chr1:62625295:T:G	4.0716e-07	-1.10894e-10	-1.31139
62625800	chr1:62625800:G:C	2.23245e-06	-0.339966	0.730221
62626449	chr1:62626449:G:C	1.62699e-07	-0.870113	-1.35858
62626698	chr1:62626698:C:T	5.40241e-07	-1.10894e-10	-1.02858
62626723	chr1:62626723:G:A	1.22647e-06	-1.10894e-10	-0.208706
62626725	chr1:62626725:C:T	5.20953e-07	-1.10894e-10	-1.06494
62627154	chr1:62627154:C:T	5.52498e-07	-1.10894e-10	-1.00615
62627215	chr1:62627215:G:A	5.63864e-07	-0.985784	-3.54162e-10
62627778	chr1:62627778:T:C	4.1334e-07	-1.10894e-10	-1.29633
62627783	chr1:62627783:A:G	3.88351e-07	-1.10894e-10	-1.35869
62627946	chr1:62627946:C:T	0.00189189	5.90173	1.23076
62627990	chr1:62627990:GT:G	0.015641	6.22758	3.01723
62628395	chr1:62628395:C:T	1.31564e-06	-1.10894e-10	-0.138519
62628536	chr1:62628536:A:G	0.0112063	6.20463	2.70676
62628634	chr1:62628634:A:T	1.26339e-06	-1.10894e-10	-0.179046
62628649	chr1:62628649:A:C	3.88559e-07	-1.10894e-10	-1.35815
62628993	chr1:62628993:C:T	3.99754e-07	-1.10894e-10	-1.32975
62629021	chr1:62629021:A:G	0.0190861	6.42486	3.01901
62629293	chr1:62629293:C:T	3.88858e-07	-1.10894e-10	-1.35738
62630006	chr1:62630006:C:T	3.82071e-07	-1.37499	-3.54162e-10
62630040	chr1:62630040:C:T	0.00327323	5.74725	1.93344
62630455	chr1:62630455:C:T	4.01288e-07	-1.10894e-10	-1.32592
62630463	chr1:62630463:A:T	3.88579e-07	-1.10894e-10	-1.3581
62632187	chr1:62632187:C:T	1.02817e-06	-1.10894e-10	-0.385063
62632564	chr1:62632564:G:A	0.0174595	6.31557	3.03923
62632970	chr1:62632970:A:C	0.00243021	5.73933	1.64356
62633269	chr1:62633269:A:G	5.27886e-07	-1.10894e-10	-1.05172
62633352	chr1:62633352:T:C	0.011141	6.33811	2.56743
62633906	chr1:62633906:G:A	0.00243228	5.70409	1.67965
62635452	chr1:62635452:G:A	0.0187633	6.31967	3.10715
62635833	chr1:62635833:T:C	3.8855e-07	-1.10894e-10	-1.35818
62635834	chr1:62635834:T:C	4.07714e-07	-1.10894e-10	-1.31003
62635981	chr1:62635981:CT:C	9.79538e-07	-1.10894e-10	-0.433516
62636334	chr1:62636334:T:C	4.01583e-07	-1.10894e-10	-1.32518
62636336	chr1:62636336:T:G	7.17482e-07	-1.44967	0.704822
62637183	chr1:62637183:A:G	4.0578e-07	-1.10894e-10	-1.31479
62637546	chr1:62637546:A:G	0.0181118	6.58136	2.81012
62637815	chr1:62637815:A:G	3.90112e-07	-1.10894e-10	-1.35416
62638023	chr1:62638023:A:G	7.89698e-07	-1.10894e-10	-0.648947
62638861	chr1:62638861:G:A	4.29594e-07	-1.10894e-10	-1.25776
62639363	chr1:62639363:A:G	3.91577e-07	-1.10894e-10	-1.35041
62639563	chr1:62639563:T:C	6.8669e-07	-1.10894e-10	-0.788715
62639582	chr1:62639582:A:G	0.00297711	5.85412	1.73175
62639754	chr1:62639754:G:A	4.69866e-07	-1.46848	0.30033
62639867	chr1:62639867:T:C	0.0140092	6.39765	2.73698
62640285	chr1:62640285:A:G	1.60218e-07	-0.887142	-1.35692
62641811	chr1:62641811:T:C	3.88817e-07	-1.10894e-10	-1.35749
62641848	chr1:62641848:T:C	1.42212e-06	-1.10894e-10	-0.0606922
62641855	chr1:62641855:C:T	0.0181988	6.39157	3.0047
62642030	chr1:62642030:G:A	4.13123e-07	-1.10894e-10	-1.29685
62642160	chr1:62642160:G:C	3.99452e-07	-1.10894e-10	-1.3305
62642348	chr1:62642348:T:C	0.015221	8.89947	0.318122
62642356	chr1:62642356:G:A	3.96965e-07	-1.10894e-10	-1.33675
62642703	chr1:62642703:A:G	0.00280683	5.60571	1.92126
62642880	chr1:62642880:C:CA	8.2687e-07	-0.602951	-3.54162e-10
62643009	chr1:62643009:AAGGCCACAAG:A	0.00537447	5.92393	2.25264
62643509	chr1:62643509:T:C	4.05518e-07	-1.10894e-10	-1.31543
62644546	chr1:62644546:T:C	3.20118e-07	-1.55191	-3.54162e-10
62645857	chr1:62645857:A:G	4.10381e-07	-1.10894e-10	-1.30351
62646307	chr1:62646307:A:G	1.64412e-06	-1.10894e-10	0.0843626
62646718	chr1:62646718:A:G	0.00558854	5.66343	2.5522
62646934	chr1:62646934:T:C	7.98575e-07	-1.1457	0.507927
62647514	chr1:62647514:G:A	4.03857e-07	-1.10894e-10	-1.31954
62647840	chr1:62647840:C:A	0.00869779	5.7271	2.93088
62648018	chr1:62648018:T:C	1.4965e-06	-1.10894e-10	-0.00971011
62648048	chr1:62648048:T:C	0.00440657	5.61127	2.36673
62648754	chr1:62648754:T:C	5.6041e-07	-1.10894e-10	-0.991929
62648889	chr1:62648889:C:T	4.09694e-07	-1.10894e-10	-1.30519
62649296	chr1:62649296:T:C	1.57642e-06	-1.10894e-10	0.0423133
62649489	chr1:62649489:G:A	5.74881e-07	-1.10894e-10	-0.966434
62649583	chr1:62649583:T:C	5.94132e-07	-1.10894e-10	-0.933497
62649826	chr1:62649826:T:C	3.98901e-07	-1.10894e-10	-1.33188
62650556	chr1:62650556:G:A	0.00212675	5.61393	1.63558
62650598	chr1:62650598:G:GA	4.98013e-07	-1.10894e-10	-1.10997
62650822	chr1:62650822:C:T	4.00456e-07	-1.10894e-10	-1.32799
62650980	chr1:62650980:A:G	3.89671e-07	-1.10894e-10	-1.35529
62651393	chr1:62651393:T:C	3.89155e-07	-1.10894e-10	-1.35662
62651468	chr1:62651468:AAAAAG:A	4.26786e-07	-1.10894e-10	-1.26431
62651475	chr1:62651475:A:G	4.13832e-07	-1.10894e-10	-1.29514
62651657	chr1:62651657:G:A	3.39037e-07	-1.02484	-0.469649
62652090	chr1:62652090:A:G	5.38737e-06	-1.10894e-10	1.27122
62652434	chr1:62652434:T:C	5.64334e-07	-1.10894e-10	-0.984952
62652456	chr1:62652456:T:A	4.34558e-07	-1.10894e-10	-1.24627
62652525	chr1:62652525:A:C	0.0155291	6.31274	2.92489
62653585	chr1:62653585:T:C	2.47514e-06	1.46096	-0.967506
62653631	chr1:62653631:A:C	5.61504e-07	-1.10894e-10	-0.989979
62654486	chr1:62654486:T:C	3.39812e-07	-1.49221	-3.54162e-10
62654700	chr1:62654700:C:T	0.00276249	5.83036	1.68068
62655287	chr1:62655287:A:G	3.95445e-07	-1.10894e-10	-1.34059
62655664	chr1:62655664:C:T	5.99686e-07	-1.10894e-10	-0.924191
62655797	chr1:62655797:T:C	5.56448e-07	-0.999025	-3.54162e-10
62656034	chr1:62656034:T:C	4.21096e-07	-1.27774	-3.54162e-10
62657168	chr1:62657168:T:C	3.97632e-07	-1.10894e-10	-1.33507
62658369	chr1:62658369:G:A	2.57464e-06	1.44318	-0.910316
62658437	chr1:62658437:G:A	4.036e-07	-1.10894e-10	-1.32017
62659262	chr1:62659262:T:C	3.88576e-07	-1.10894e-10	-1.35811
62659422	chr1:62659422:T:C	6.07652e-06	-1.10894e-10	1.39159
62660203	chr1:62660203:C:T	4.65904e-07	-1.10894e-10	-1.17662
62660257	chr1:62660257:G:A	4.06597e-07	-1.10894e-10	-1.31278
62660813	chr1:62660813:ATTAAATCAGCCACGCATGGTG:A	3.96803e-07	-1.10894e-10	-1.33716
62660933	chr1:62660933:T:C	7.83033e-07	-0.657423	-3.54162e-10
62662034	chr1:62662034:C:T	0.00284871	5.56759	1.97418
62662407	chr1:62662407:C:CT	3.92591e-07	-1.10894e-10	-1.34783
62662410	chr1:62662410:C:T	0.00184946	5.68262	1.42719
62662654	chr1:62662654:A:G	0.0041408	5.7979	2.1179
62663255	chr1:62663255:A:G	5.46099e-07	-1.10894e-10	-1.0178
62663411	chr1:62663411:T:C	0.0134016	6.19592	2.89437
62663554	chr1:62663554:A:G	4.03069e-07	-1.10894e-10	-1.32149
62664131	chr1:62664131:G:A	3.4074e-07	-1.48948	-3.54162e-10
62664154	chr1:62664154:T:C	6.45406e-07	-1.10894e-10	-0.850719
62664180	chr1:62664180:A:G	4.07436e-07	-1.10894e-10	-1.31071
62664431	chr1:62664431:G:A	6.11344e-07	-1.10894e-10	-0.904938
62664450	chr1:62664450:G:A	4.05303e-07	-1.10894e-10	-1.31596
62664760	chr1:62664760:C:T	0.00317022	5.58974	2.05898
62664806	chr1:62664806:G:A	4.36054e-07	-1.24283	-3.54162e-10
62664854	chr1:62664854:G:A	6.05551e-07	-0.914459	-3.54162e-10
62664930	chr1:62664930:T:C	3.16208e-07	-1.5642	-3.54162e-10
62665090	chr1:62665090:G:A	3.88372e-07	-1.10894e-10	-1.35863
62665320	chr1:62665320:G:A	0.001569	5.28108	1.66427
62665606	chr1:62665606:G:A	3.88315e-07	-1.10894e-10	-1.35878
62665619	chr1:62665619:C:T	5.06147e-07	-1.09377	-3.54162e-10
62665779	chr1:62665779:A:C	4.68233e-07	-1.10894e-10	-1.17163
62666433	chr1:62666433:T:A	3.88418e-07	-1.10894e-10	-1.35852
62666726	chr1:62666726:A:T	5.5391e-07	-1.00359	-3.54162e-10
62666947	chr1:62666947:T:A	4.12162e-07	-1.10894e-10	-1.29918
62667673	chr1:62667673:C:T	3.99057e-07	-1.10894e-10	-1.33149
62667740	chr1:62667740:G:A	4.47273e-07	-1.10894e-10	-1.21743
62667781	chr1:62667781:A:G	1.55165e-06	-1.10894e-10	0.0264785
62667797	chr1:62667797:T:A	0.00212858	5.63025	1.62011
62668259	chr1:62668259:G:A	0.012731	6.23792	2.80103
62668421	chr1:62668421:G:A	5.77626e-07	-1.10894e-10	-0.961672
62668828	chr1:62668828:A:G	1.6506e-06	-1.10894e-10	0.088296
62668959	chr1:62668959:C:T	4.01399e-07	-1.10894e-10	-1.32564
62669456	chr1:62669456:G:A	1.78753e-05	3.58303	-1.11246
62669495	chr1:62669495:T:C	5.16938e-07	-1.10894e-10	-1.07268
62670169	chr1:62670169:T:C	1.56459e-06	-1.10894e-10	0.0347822
62670407	chr1:62670407:C:A	0.00220194	5.57408	1.71018
62670663	chr1:62670663:G:A	4.20822e-07	-1.10894e-10	-1.27839
62670828	chr1:62670828:C:T	3.88865e-07	-1.10894e-10	-1.35737
62671358	chr1:62671358:C:T	4.76592e-07	-1.10894e-10	-1.15394
62672176	chr1:62672176:T:C	6.99501e-07	-1.10894e-10	-0.770231
62673578	chr1:62673578:G:A	1.43727e-06	-1.10894e-10	-0.0500992
62673634	chr1:62673634:A:G	7.09908e-07	-1.10894e-10	-0.755463
62673653	chr1:62673653:C:A	4.03238e-07	-1.10894e-10	-1.32107
62673658	chr1:62673658:C:T	3.88341e-07	-1.10894e-10	-1.35871
62673680	chr1:62673680:T:C	7.50548e-07	-1.10894e-10	-0.699794
62674059	chr1:62674059:C:T	0.00286498	5.65603	1.89144
62675597	chr1:62675597:G:A	4.2051e-07	-1.10894e-10	-1.27913
62675742	chr1:62675742:G:A	1.48798e-06	-1.10894e-10	-0.0154238
62675807	chr1:62675807:T:C	4.27109e-07	-1.10894e-10	-1.26356
62676017	chr1:62676017:C:T	6.23418e-07	-1.10894e-10	-0.885381
62676296	chr1:62676296:C:T	2.49432e-06	1.38619	-0.885021
62677495	chr1:62677495:C:T	4.37593e-07	-1.10894e-10	-1.23931
62677927	chr1:62677927:TC:T	5.31364e-07	-1.10894e-10	-1.04515
62678584	chr1:62678584:T:C	7.43874e-07	-0.708726	-3.54162e-10
62678939	chr1:62678939:C:T	9.75144e-08	-1.45596	-1.28464
62678982	chr1:62678982:C:G	3.32774e-07	-1.51313	-3.54162e-10
62679364	chr1:62679364:G:GT	4.07661e-07	-1.31016	-3.54162e-10
62679716	chr1:62679716:A:C	5.5136e-07	-1.10894e-10	-1.00821
62679768	chr1:62679768:G:A	0.0172292	6.21188	3.12964
62679811	chr1:62679811:T:C	3.88489e-07	-1.10894e-10	-1.35833
62679942	chr1:62679942:C:T	5.21653e-07	-1.10894e-10	-1.06359
62680019	chr1:62680019:G:C	4.23653e-07	-1.10894e-10	-1.27168
62680040	chr1:62680040:T:G	5.52402e-07	-1.10894e-10	-1.00632
62680137	chr1:62680137:G:A	5.97258e-07	-1.10894e-10	-0.928248
62680408	chr1:62680408:C:A	4.29997e-07	-1.10894e-10	-1.25682
62681309	chr1:62681309:C:T	7.84411e-07	-1.10894e-10	-0.655665
62681555	chr1:62681555:T:A	5.37725e-07	-1.03325	-3.54162e-10
62681674	chr1:62681674:C:T	1.47076e-06	-1.10894e-10	-0.0270655
62681960	chr1:62681960:T:C	7.80784e-07	-1.10894e-10	-0.660299
62682407	chr1:62682407:A:G	5.62357e-07	-1.10894e-10	-0.988462
62682816	chr1:62682816:T:C	5.40857e-07	-1.10894e-10	-1.02744
62683030	chr1:62683030:G:A	3.90503e-07	-1.10894e-10	-1.35316
62683682	chr1:62683682:C:A	2.36126e-06	1.37728	-0.930922
62683762	chr1:62683762:C:T	4.73115e-07	-1.10894e-10	-1.16126
62684065	chr1:62684065:T:C	4.72345e-07	-1.10894e-10	-1.16289
62685036	chr1:62685036:C:T	3.45468e-07	-1.4757	-3.54162e-10
62685123	chr1:62685123:G:A	1.55148e-06	-1.10894e-10	0.0263696
62685336	chr1:62685336:T:C	5.41268e-07	-1.10894e-10	-1.02668
62685879	chr1:62685879:T:C	5.27465e-07	-1.10894e-10	-1.05251
62686007	chr1:62686007:A:G	4.24658e-07	-1.10894e-10	-1.26931
62686065	chr1:62686065:A:T	5.54618e-07	-1.10894e-10	-1.00232
62686076	chr1:62686076:T:G	3.88346e-07	-1.10894e-10	-1.3587
62686833	chr1:62686833:C:A	5.53501e-07	-1.10894e-10	-1.00433
62686920	chr1:62686920:A:G	5.53797e-07	-1.10894e-10	-1.0038
62687528	chr1:62687528:TCAGAA:T	0.0141068	5.76455	3.37701
62688161	chr1:62688161:G:C	9.55635e-07	-0.458221	-3.54162e-10
62688165	chr1:62688165:G:A	4.80914e-07	-1.10894e-10	-1.14491
62688195	chr1:62688195:C:G	1.30395e-07	-1.45515	-0.994881
62688705	chr1:62688705:G:C	5.5883e-07	-1.10894e-10	-0.994752
62688964	chr1:62688964:A:C	4.07216e-07	-1.10894e-10	-1.31125
62689106	chr1:62689106:G:A	8.12768e-07	-1.10894e-10	-0.620152
62689678	chr1:62689678:G:A	0.00337048	5.71833	1.99164
62689706	chr1:62689706:T:C	3.93162e-07	-1.10894e-10	-1.34638
62690427	chr1:62690427:T:C	0.00076384	5.0319	1.19361
62691118	chr1:62691118:G:A	3.92497e-07	-1.10894e-10	-1.34807
62691510	chr1:62691510:G:T	4.59572e-07	-1.10894e-10	-1.1903
62691878	chr1:62691878:G:A	1.02911e-07	-1.40766	-1.27908
62691894	chr1:62691894:T:C	2.12665e-06	-1.10894e-10	0.341707
62691957	chr1:62691957:G:T	4.61456e-07	-1.10894e-10	-1.18621
62692323	chr1:62692323:G:A	5.05883e-07	-1.09429	-3.54162e-10
62692337	chr1:62692337:G:A	9.56249e-07	-0.457579	-3.54162e-10
62693051	chr1:62693051:T:C	2.24848e-07	-1.22264	-0.682533
62693155	chr1:62693155:A:C	1.64634e-07	-1.53009	-0.686785
62693541	chr1:62693541:TA:T	0.000920505	5.43473	0.977349
62693912	chr1:62693912:G:A	1.14812e-07	-1.38481	-1.19249
62694181	chr1:62694181:CCTTTCCTTGAGTTTGATTAATATACTAGAGCAGAACACAGGGGAATATTAATATTTACCAGTTTATTATAAAAGATATTACAA:C	4.03359e-07	-1.10894e-10	-1.32077
62694224	chr1:62694224:G:A	1.00585e-07	-1.40603	-1.30356
62694611	chr1:62694611:C:T	0.000288091	5.84199	-0.591561
62694799	chr1:62694799:A:G	6.81703e-07	-1.10894e-10	-0.796003
62695278	chr1:62695278:G:T	5.81547e-07	-1.10894e-10	-0.954905
62695296	chr1:62695296:T:G	3.3022e-07	-1.52084	-3.54162e-10
62695502	chr1:62695502:A:T	0.00270825	5.37523	2.11598
62696006	chr1:62696006:T:C	4.58336e-07	-1.10894e-10	-1.19299
62697402	chr1:62697402:T:C	0.000324484	5.91559	-0.546196
62698358	chr1:62698358:C:T	2.77301e-07	-1.26754	-0.427955
62698378	chr1:62698378:T:C	3.9165e-07	-1.10894e-10	-1.35023
62699277	chr1:62699277:C:A	7.53764e-07	-1.10894e-10	-0.695518
62699288	chr1:62699288:A:C	2.11089e-06	-1.10894e-10	0.334269
62699344	chr1:62699344:A:C	5.35571e-07	-1.10894e-10	-1.03726
62699911	chr1:62699911:A:G	3.15988e-07	-1.56489	-3.54162e-10
62699960	chr1:62699960:A:G	3.412e-07	-1.48813	-3.54162e-10
62699981	chr1:62699981:C:T	0.00192987	5.59688	1.55549
62700023	chr1:62700023:G:C	1.75443e-06	-1.10894e-10	0.149302
62700090	chr1:62700090:G:A	0.0013649	5.58417	1.22183
62700430	chr1:62700430:T:A	4.61297e-07	-1.10894e-10	-1.18656
62700454	chr1:62700454:T:G	1.71389e-06	-1.10894e-10	0.125922
62701553	chr1:62701553:T:C	1.04707e-07	-1.38397	-1.28546
62702124	chr1:62702124:TG:T	3.97941e-07	-1.10894e-10	-1.33429
62702185	chr1:62702185:C:T	1.63977e-07	-1.51304	-0.707833
62702340	chr1:62702340:A:G	6.54631e-07	-1.10894e-10	-0.836526
62702536	chr1:62702536:G:A	2.01795e-06	-1.10894e-10	0.289239
62703321	chr1:62703321:C:T	1.04163e-07	-1.54584	-1.1288
62703884	chr1:62703884:T:C	3.94233e-07	-1.10894e-10	-1.34365
62704121	chr1:62704121:C:A	5.27252e-07	-1.10894e-10	-1.05292
62704128	chr1:62704128:C:T	5.11972e-07	-1.10894e-10	-1.08233
62704195	chr1:62704195:T:C	0.00172172	5.57125	1.46699
62704229	chr1:62704229:T:C	1.05407e-07	-1.38138	-1.28139
62704357	chr1:62704357:T:C	1.0211e-07	-1.38341	-1.31113
62704725	chr1:62704725:G:A	2.04043e-06	-1.10894e-10	0.300318
62704831	chr1:62704831:A:G	4.60841e-07	-1.10894e-10	-1.18754
62704871	chr1:62704871:G:A	6.0793e-07	-1.10894e-10	-0.910537
62705096	chr1:62705096:A:G	1.02126e-07	-1.40346	-1.29093
62705108	chr1:62705108:C:T	2.09537e-06	-1.10894e-10	0.326889
62705307	chr1:62705307:G:T	5.34853e-07	-1.10894e-10	-1.03861
62705392	chr1:62705392:C:T	0.00191707	5.56115	1.58456
62705528	chr1:62705528:C:T	0.00189637	5.57363	1.56122
62705733	chr1:62705733:A:G	4.82709e-07	-1.10894e-10	-1.14118
62705808	chr1:62705808:T:A	1.14792e-07	-1.39703	-1.18045
62705848	chr1:62705848:C:T	1.91802e-06	-1.10894e-10	0.238454
62705920	chr1:62705920:T:C	1.31482e-06	-1.10894e-10	-0.139142
62706253	chr1:62706253:A:T	7.12843e-07	-1.10894e-10	-0.751336
62707613	chr1:62707613:C:T	0.00122624	5.51371	1.18515
62708076	chr1:62708076:T:C	2.11089e-06	-1.10894e-10	0.334269
62708247	chr1:62708247:C:T	0.000190936	5.73364	-0.89455
62708311	chr1:62708311:A:G	6.5239e-07	-1.10894e-10	-0.839956
62709121	chr1:62709121:A:C	5.51684e-07	-1.10894e-10	-1.00762
62710159	chr1:62710159:C:A	7.41083e-07	-1.10894e-10	-0.712485
62710326	chr1:62710326:T:A	2.11153e-06	-1.10894e-10	0.334569
62710412	chr1:62710412:A:T	0.00023289	5.64914	-0.611418
62710432	chr1:62710432:A:G	8.33628e-07	-1.10894e-10	-0.59481
62710688	chr1:62710688:A:G	3.93833e-07	-1.10894e-10	-1.34467
62711170	chr1:62711170:TTAATGCTAAATATAGGCA:T	6.28375e-07	-1.10894e-10	-0.87746
62711694	chr1:62711694:C:T	0.00197078	5.70463	1.46871
62711895	chr1:62711895:G:T	5.11424e-07	-1.10894e-10	-1.0834
62712285	chr1:62712285:TCTTTA:T	3.32951e-07	-1.5126	-3.54162e-10
62713409	chr1:62713409:A:G	4.70196e-07	-1.10894e-10	-1.16745
62713467	chr1:62713467:C:T	0.00147689	5.44796	1.43689
62713529	chr1:62713529:C:A	2.28703e-07	-1.47173	-0.416444
62713541	chr1:62713541:G:A	0.000574965	5.21609	0.725379
62713967	chr1:62713967:C:T	1.03396e-07	-1.40346	-1.27857
62713992	chr1:62713992:C:T	2.05425e-06	-1.10894e-10	0.30707
62714034	chr1:62714034:A:G	1.77568e-06	-1.10894e-10	0.16134
62714248	chr1:62714248:AAG:A	5.60226e-07	-0.992257	-3.54162e-10
62714300	chr1:62714300:T:C	3.94569e-07	-1.10894e-10	-1.3428
62714365	chr1:62714365:G:C	4.81427e-07	0.214917	-1.35876
62714781	chr1:62714781:G:A	2.5753e-07	-1.5224	-0.247064
62715069	chr1:62715069:G:A	3.89274e-07	-1.10894e-10	-1.35631
62715350	chr1:62715350:CAT:C	8.35154e-07	-1.10894e-10	-0.592982
62715454	chr1:62715454:T:C	5.31033e-07	-1.10894e-10	-1.04577
62715778	chr1:62715778:T:C	1.00711e-07	-1.42698	-1.28137
62715877	chr1:62715877:G:A	3.41878e-07	-0.471426	-1.01472
62716464	chr1:62716464:C:T	0.00208302	6.08937	1.13936
62716575	chr1:62716575:G:A	6.52042e-07	-1.10894e-10	-0.840489
62716576	chr1:62716576:C:A	6.4858e-07	-1.10894e-10	-0.845813
62717120	chr1:62717120:T:G	3.91283e-07	-1.10894e-10	-1.35117
62717226	chr1:62717226:TC:T	3.88445e-07	-1.10894e-10	-1.35845
62717372	chr1:62717372:G:A	2.46308e-07	-1.5033	-0.310717
62717743	chr1:62717743:CCA:C	3.68887e-07	-0.386749	-1.02336
62718128	chr1:62718128:G:T	7.30507e-07	-1.10894e-10	-0.726858
62718700	chr1:62718700:G:A	3.9722e-07	-1.10894e-10	-1.33611
62719175	chr1:62719175:C:T	1.46804e-07	-1.54234	-0.789152
62719345	chr1:62719345:A:G	2.02054e-06	-1.10894e-10	0.290523
62720149	chr1:62720149:G:A	2.01976e-06	-1.10894e-10	0.290137
62720366	chr1:62720366:A:T	2.07906e-06	-1.10894e-10	0.319074
62720367	chr1:62720367:T:C	2.10064e-07	-1.47615	-0.497036
62721236	chr1:62721236:A:T	5.39231e-07	-1.10894e-10	-1.03045
62721383	chr1:62721383:A:G	4.59209e-07	-1.10894e-10	-1.19109
62721907	chr1:62721907:A:G	5.51747e-07	-1.10894e-10	-1.00751
62722414	chr1:62722414:G:A	1.99852e-06	-1.10894e-10	0.279564
62722415	chr1:62722415:C:A	1.15864e-07	-1.45804	-1.11014
62722652	chr1:62722652:C:T	2.19552e-07	-1.56484	-0.36417
62722971	chr1:62722971:G:A	1.22991e-07	-1.31764	-1.19085
62723036	chr1:62723036:A:G	3.88774e-07	-1.10894e-10	-1.3576
62723342	chr1:62723342:G:A	1.88092e-07	-1.47099	-0.61268
62723507	chr1:62723507:T:C	9.20101e-08	-1.55178	-1.24692
62723612	chr1:62723612:G:A	4.29078e-07	-1.10894e-10	-1.25896
62723822	chr1:62723822:G:T	4.52186e-07	-1.10894e-10	-1.20651
62723849	chr1:62723849:A:G	1.8315e-06	-1.10894e-10	0.19229
62723893	chr1:62723893:G:A	1.14167e-07	-1.44871	-1.13422
62724065	chr1:62724065:T:C	1.72566e-06	-1.10894e-10	0.132765
62724068	chr1:62724068:A:C	4.21622e-07	-1.10894e-10	-1.27649
62724074	chr1:62724074:T:C	1.72475e-06	-1.10894e-10	0.132238
62724167	chr1:62724167:G:T	1.83044e-06	-1.10894e-10	0.191714
62724903	chr1:62724903:C:A	4.69388e-07	-1.10894e-10	-1.16917
62724953	chr1:62724953:G:A	1.74086e-06	-1.10894e-10	0.141539
62725123	chr1:62725123:T:G	1.06192e-05	3.30477	-1.35495
62725377	chr1:62725377:G:C	5.41149e-07	-1.10894e-10	-1.0269
62725657	chr1:62725657:G:T	4.30992e-07	-1.10894e-10	-1.25451
62725847	chr1:62725847:G:A	4.87549e-07	-1.43069	0.299487
62726010	chr1:62726010:G:A	6.84391e-07	-1.10894e-10	-0.792068
62726106	chr1:62726106:C:T	9.40507e-06	3.17691	-1.34851
62726537	chr1:62726537:CT:C	1.11103e-07	-1.37021	-1.23993
62726660	chr1:62726660:T:C	3.8955e-07	-1.10894e-10	-1.35561
62726859	chr1:62726859:TTCTA:T	1.72701e-06	-1.10894e-10	0.133548
62727325	chr1:62727325:C:T	7.19783e-07	-1.10894e-10	-0.741648
62727368	chr1:62727368:C:T	9.56989e-08	-1.45356	-1.30583
62727599	chr1:62727599:A:C	1.35012e-07	-1.47998	-0.935257
62728242	chr1:62728242:T:A	5.00877e-07	-1.36027	0.256031
62728301	chr1:62728301:G:A	0.000205352	5.86894	-0.957054
62728306	chr1:62728306:G:A	1.42589e-07	-1.41788	-0.942749
62728338	chr1:62728338:C:T	9.85588e-06	3.20922	-1.334
62728359	chr1:62728359:C:T	5.56516e-07	-0.998901	-3.54162e-10
62728547	chr1:62728547:CAT:C	1.92108e-07	-0.704001	-1.35854
62728596	chr1:62728596:C:A	1.83089e-07	-0.776955	-1.33367
62728699	chr1:62728699:A:T	3.98958e-07	-1.10894e-10	-1.33174
62728845	chr1:62728845:G:A	1.44676e-06	-1.10894e-10	-0.0435159
62728920	chr1:62728920:C:T	1.0441e-07	-1.561	-1.11128
62728979	chr1:62728979:G:A	1.06883e-05	3.29409	-1.33779
62729174	chr1:62729174:C:G	1.35069e-06	-1.10894e-10	-0.112226
62729989	chr1:62729989:C:T	4.68938e-07	-1.47527	0.305147
62730482	chr1:62730482:C:T	4.43391e-07	-1.10894e-10	-1.22615
62730781	chr1:62730781:A:G	1.90467e-06	-1.10894e-10	0.231468
62730973	chr1:62730973:C:T	4.13956e-07	-1.10894e-10	-1.29484
62731143	chr1:62731143:C:T	2.9075e-07	-1.44602	-0.202109
62731316	chr1:62731316:C:T	9.8807e-08	-1.50391	-1.22352
62731440	chr1:62731440:G:A	4.72205e-07	-1.10894e-10	-1.16318
62731481	chr1:62731481:G:C	1.44554e-07	-1.49349	-0.853449
62731873	chr1:62731873:G:A	1.21864e-07	-1.55991	-0.957783
62732281	chr1:62732281:G:A	1.62329e-07	-1.51625	-0.714723
62732881	chr1:62732881:T:TC	9.99787e-08	-1.47653	-1.23911
62733420	chr1:62733420:G:C	5.59592e-06	2.57302	-1.26383
62733601	chr1:62733601:C:T	6.94447e-07	-1.44836	0.670875
62733679	chr1:62733679:A:T	3.5556e-05	2.74097	0.417301
62733681	chr1:62733681:T:G	3.45501e-05	2.70513	0.424438
62733706	chr1:62733706:T:C	1.10469e-05	3.33381	-1.34451
62734265	chr1:62734265:G:T	4.58841e-05	2.53667	0.876605
62734645	chr1:62734645:G:A	1.50987e-07	-1.42568	-0.877721
62734678	chr1:62734678:A:G	1.39861e-07	-1.5631	-0.816841
62734784	chr1:62734784:C:T	4.43739e-07	-1.10894e-10	-1.22536
62735074	chr1:62735074:A:C	4.42556e-07	-1.10894e-10	-1.22803
62735186	chr1:62735186:C:G	4.01637e-07	-1.10894e-10	-1.32505
62735392	chr1:62735392:C:G	1.73134e-06	-1.10894e-10	0.136055
62735426	chr1:62735426:G:A	5.81652e-07	-1.10894e-10	-0.954726
62735706	chr1:62735706:C:G	1.89568e-06	-1.10894e-10	0.226734
62735769	chr1:62735769:G:A	3.159e-07	-1.40597	-0.159199
62735867	chr1:62735867:T:A	2.93714e-07	-1.42769	-0.210304
62735906	chr1:62735906:A:G	1.37854e-07	-1.564	-0.830407
62736086	chr1:62736086:A:T	4.24409e-07	-1.10894e-10	-1.2699
62736239	chr1:62736239:G:A	4.28185e-07	-1.10894e-10	-1.26104
62736443	chr1:62736443:G:T	2.09125e-06	-1.10894e-10	0.32492
62736700	chr1:62736700:G:A	4.10012e-07	-1.10894e-10	-1.30441
62736790	chr1:62736790:G:A	6.08904e-07	-1.43484	0.525903
62736922	chr1:62736922:G:A	3.41493e-07	-1.42705	-0.0602189
62736973	chr1:62736973:G:A	1.01756e-06	-1.39352	0.998087
62737340	chr1:62737340:A:T	9.36637e-08	-1.56392	-1.21697
62737417	chr1:62737417:T:C	9.84385e-07	-1.10894e-10	-0.428581
62737550	chr1:62737550:T:C	6.31145e-06	2.77309	-1.34357
62737728	chr1:62737728:AT:A	9.33095e-07	-1.38852	0.90643
62737950	chr1:62737950:T:A	5.68066e-07	-1.41148	0.433116
62738235	chr1:62738235:G:A	1.0032e-06	-1.36313	0.953488
62738433	chr1:62738433:G:A	1.24237e-06	-1.10894e-10	-0.195818
62738513	chr1:62738513:G:A	4.85509e-07	-1.10894e-10	-1.1354
62738693	chr1:62738693:T:C	4.68489e-07	-1.46501	0.293922
62738785	chr1:62738785:C:T	4.10293e-07	-1.10894e-10	-1.30373
62738893	chr1:62738893:A:T	4.2881e-07	-1.10894e-10	-1.25958
62739242	chr1:62739242:G:C	4.89853e-07	-1.10894e-10	-1.12649
62739491	chr1:62739491:G:A	4.03668e-07	-1.10894e-10	-1.32001
62740080	chr1:62740080:C:T	4.0196e-07	-1.10894e-10	-1.32424
62740264	chr1:62740264:T:A	3.95115e-07	-1.10894e-10	-1.34142
62740556	chr1:62740556:C:T	1.13687e-06	1.06983	-1.35439
62740754	chr1:62740754:G:A	6.16531e-07	-1.10894e-10	-0.896489
62741445	chr1:62741445:A:G	4.23753e-07	-1.10894e-10	-1.27145
62741470	chr1:62741470:A:G	3.89281e-07	-1.10894e-10	-1.3563
62741705	chr1:62741705:C:A	4.62377e-07	-1.10894e-10	-1.18422
62741858	chr1:62741858:G:A	1.64875e-06	-1.10894e-10	0.0871758
62742227	chr1:62742227:G:A	4.12392e-07	-1.10894e-10	-1.29862
62742354	chr1:62742354:C:T	9.46192e-07	-1.10894e-10	-0.468152
62742624	chr1:62742624:C:A	1.039e-07	-1.51067	-1.1665
62743282	chr1:62743282:T:C	7.23708e-07	-1.10894e-10	-0.736209
62743572	chr1:62743572:A:G	4.01634e-07	-1.10894e-10	-1.32506
62743628	chr1:62743628:T:C	5.15302e-06	1.54143	-0.314693
62743713	chr1:62743713:TAAAAC:T	3.89462e-07	-1.10894e-10	-1.35583
62744078	chr1:62744078:T:A	6.21212e-07	-1.21914	0.330214
62745143	chr1:62745143:G:A	4.00173e-06	0.804873	0.169012
62745381	chr1:62745381:A:G	9.55161e-07	-1.10894e-10	-0.458718
62746035	chr1:62746035:T:C	1.03605e-05	1.66946	0.2557
62746055	chr1:62746055:C:T	3.17701e-07	-1.12921	-0.430278
62746179	chr1:62746179:A:G	4.16747e-07	-1.10894e-10	-1.28812
62746211	chr1:62746211:C:T	6.80158e-07	-1.10894e-10	-0.798273
62746239	chr1:62746239:T:C	6.11682e-06	1.52975	-0.131549
62746340	chr1:62746340:G:A	2.17981e-06	0.366395	-3.54162e-10
62746576	chr1:62746576:G:C	1.35947e-06	1.10789	-1.21364
62746757	chr1:62746757:T:C	9.56075e-07	-1.10894e-10	-0.457761
62747008	chr1:62747008:C:T	5.77021e-06	1.47458	-0.13471
62747082	chr1:62747082:G:T	1.01396e-06	-1.10894e-10	-0.398976
62747349	chr1:62747349:C:T	6.01619e-06	1.56811	-0.186501
62747351	chr1:62747351:A:G	1.30018e-06	-1.12298	0.972643
62748088	chr1:62748088:A:G	4.12454e-07	-1.10894e-10	-1.29847
62748202	chr1:62748202:T:C	6.4443e-07	-1.10894e-10	-0.852231
62748237	chr1:62748237:A:T	6.40708e-07	-1.10894e-10	-0.858023
62748476	chr1:62748476:C:T	1.54934e-06	1.22925	-1.20427
62748693	chr1:62748693:T:A	1.71388e-06	1.329	-1.20308
62748859	chr1:62748859:T:A	5.48459e-06	1.53764	-0.248542
62749346	chr1:62749346:C:T	1.66878e-07	-1.03313	-1.17021
62749539	chr1:62749539:A:G	2.63916e-07	-1.21273	-0.532237
62749541	chr1:62749541:CTTG:C	7.90016e-07	-1.10894e-10	-0.648545
62749542	chr1:62749542:T:C	1.53013e-07	-1.1725	-1.11758
62749545	chr1:62749545:C:CGG	7.53856e-07	-1.10894e-10	-0.695397
62749975	chr1:62749975:G:A	8.02221e-07	-1.10894e-10	-0.633213
62750142	chr1:62750142:C:T	5.9843e-07	-1.10894e-10	-0.926288
62750181	chr1:62750181:A:G	5.37079e-07	-1.10894e-10	-1.03445
62750247	chr1:62750247:T:G	1.4188e-06	1.25571	-1.31874
62750892	chr1:62750892:T:C	8.17224e-07	-1.10894e-10	-0.614684
62751020	chr1:62751020:T:C	1.3421e-06	-1.10894e-10	-0.118609
62751832	chr1:62751832:A:C	4.90072e-06	1.64702	-0.470479
62751943	chr1:62751943:AC:A	9.00882e-07	-1.10894e-10	-0.517224
62752287	chr1:62752287:C:A	6.2405e-07	-1.10894e-10	-0.884368
62752536	chr1:62752536:A:G	4.12431e-07	-1.10894e-10	-1.29853
62752597	chr1:62752597:C:T	1.19108e-06	-1.10894e-10	-0.237984
62752828	chr1:62752828:T:A	5.94634e-07	-1.10894e-10	-0.932652
62753106	chr1:62753106:A:C	1.93732e-07	-1.04298	-1.01115
62753228	chr1:62753228:G:A	3.94149e-07	-1.10894e-10	-1.34387
62753459	chr1:62753459:C:T	2.05138e-07	-0.719267	-1.27765
62753462	chr1:62753462:G:A	3.31996e-07	-1.51548	-3.54162e-10
62753515	chr1:62753515:C:T	3.30331e-06	1.73116	-0.94908
62753530	chr1:62753530:C:T	4.16782e-07	-1.10894e-10	-1.28803
62753684	chr1:62753684:A:T	8.75856e-06	1.69991	0.0572747
62753743	chr1:62753743:G:C	7.89617e-06	1.57817	0.0753637
62753766	chr1:62753766:T:C	4.14769e-07	-1.10894e-10	-1.29288
62754277	chr1:62754277:G:A	1.34165e-06	-1.17923	1.06029
62754864	chr1:62754864:G:A	4.0059e-07	-1.10894e-10	-1.32766
62754900	chr1:62754900:G:A	4.06513e-07	-1.10894e-10	-1.31298
62755084	chr1:62755084:G:A	9.10382e-06	1.67874	0.117108
62755108	chr1:62755108:T:C	2.99422e-06	1.28582	-0.601975
62755361	chr1:62755361:T:G	4.59671e-07	-1.19009	-3.54162e-10
62755496	chr1:62755496:G:A	1.67778e-07	-1.41704	-0.780916
62755520	chr1:62755520:T:C	2.29109e-07	-1.1708	-0.7156
62755521	chr1:62755521:G:A	1.13163e-06	-1.10894e-10	-0.289184
62755706	chr1:62755706:A:C	3.37361e-07	-1.49944	-3.54162e-10
62755836	chr1:62755836:C:T	8.03164e-06	1.52676	0.143791
62756092	chr1:62756092:G:A	4.23349e-07	-1.10894e-10	-1.2724
62756449	chr1:62756449:G:A	6.14024e-07	-1.10894e-10	-0.900563
62756495	chr1:62756495:C:A	1.36919e-06	-1.15639	1.05776
62756615	chr1:62756615:A:T	9.69406e-07	-1.10894e-10	-0.443914
62756758	chr1:62756758:G:A	3.88509e-07	-1.10894e-10	-1.35828
62757051	chr1:62757051:A:G	2.76226e-06	-1.08031	1.68352
62757259	chr1:62757259:A:G	4.91449e-07	-1.10894e-10	-1.12324
62757280	chr1:62757280:G:A	2.62516e-06	1.51028	-0.957984
62757361	chr1:62757361:C:T	7.79194e-06	1.66671	-0.0264666
62757634	chr1:62757634:C:A	9.60777e-07	-1.10894e-10	-0.452855
62757738	chr1:62757738:C:T	1.26354e-06	-1.10894e-10	-0.178922
62757899	chr1:62757899:CA:C	3.89186e-07	-1.10894e-10	-1.35654
62758131	chr1:62758131:T:G	6.18047e-07	-1.10894e-10	-0.894034
62758417	chr1:62758417:A:G	3.88528e-07	-1.10894e-10	-1.35823
62758431	chr1:62758431:T:C	2.04399e-07	-1.02699	-0.973534
62758797	chr1:62758797:T:C	3.79777e-07	-1.38101	-3.54162e-10
62759210	chr1:62759210:A:G	4.20821e-07	-1.10894e-10	-1.27839
62759440	chr1:62759440:T:C	3.06096e-07	-1.25239	-0.344307
62759584	chr1:62759584:A:G	2.71555e-07	-1.14756	-0.568869
62759727	chr1:62759727:A:G	3.93986e-06	0.762318	0.195986
62759741	chr1:62759741:A:G	6.92567e-07	-1.10894e-10	-0.780192
62759780	chr1:62759780:C:G	1.9915e-07	-1.20028	-0.826253
62760040	chr1:62760040:A:G	4.40307e-07	-1.10894e-10	-1.23312
62760063	chr1:62760063:A:G	4.5717e-07	-1.10894e-10	-1.19554
62760152	chr1:62760152:C:T	1.31484e-06	-1.17861	1.03948
62760475	chr1:62760475:T:TAA	2.50993e-07	-1.22321	-0.571962
62760492	chr1:62760492:A:G	5.44873e-07	-1.10894e-10	-1.02004
62760817	chr1:62760817:ACT:A	4.54263e-07	-1.10894e-10	-1.20192
62760855	chr1:62760855:C:T	4.50359e-07	-1.10894e-10	-1.21055
62761083	chr1:62761083:A:C	2.445e-07	-1.26664	-0.554739
62761087	chr1:62761087:G:A	1.52229e-06	1.19961	-1.19224
62761091	chr1:62761091:T:C	5.11447e-07	-1.10288	0.0195245
62761307	chr1:62761307:C:T	2.96251e-06	-1.10894e-10	0.673193
62761709	chr1:62761709:C:T	1.40286e-06	-1.14085	1.06652
62761727	chr1:62761727:G:A	6.44232e-07	-1.10894e-10	-0.852538
62762493	chr1:62762493:G:GT	1.35661e-06	-1.20117	1.09331
62762498	chr1:62762498:C:T	7.43422e-07	-1.10894e-10	-0.709334
62762507	chr1:62762507:G:A	8.70667e-07	-1.10894e-10	-0.551338
62762608	chr1:62762608:T:C	2.74627e-07	-0.430425	-1.27476
62762771	chr1:62762771:A:T	1.96221e-07	-1.01941	-1.02195
62762858	chr1:62762858:G:A	4.21419e-07	-1.10894e-10	-1.27697
62763157	chr1:62763157:G:A	1.55984e-06	-1.18349	1.21523
62763202	chr1:62763202:C:G	9.74696e-07	-1.25607	0.817602
62763239	chr1:62763239:A:AT	6.36193e-07	-1.10894e-10	-0.865095
62763572	chr1:62763572:A:G	5.03971e-07	-1.10894e-10	-1.09808
62764304	chr1:62764304:T:C	4.17252e-07	-1.10894e-10	-1.28691
62764345	chr1:62764345:A:G	3.9707e-07	-1.10894e-10	-1.33649
62764464	chr1:62764464:A:G	2.08154e-07	-1.02004	-0.962282
62764753	chr1:62764753:A:C	7.69674e-07	-1.10894e-10	-0.674631
62764945	chr1:62764945:C:A	4.24834e-07	-1.10894e-10	-1.2689
62765020	chr1:62765020:A:G	4.51729e-07	-1.10894e-10	-1.20751
62765101	chr1:62765101:C:A	3.19821e-07	-1.55284	-3.54162e-10
62765214	chr1:62765214:G:A	1.16651e-06	-1.19571	0.936885
62765246	chr1:62765246:T:A	2.57452e-07	-1.10398	-0.665782
62765355	chr1:62765355:GT:G	7.33791e-07	-1.10894e-10	-0.722373
62765566	chr1:62765566:TTAC:T	2.1338e-07	-1.2837	-0.673822
62765639	chr1:62765639:A:C	9.96046e-08	-1.56452	-1.15487
62765730	chr1:62765730:G:T	1.38782e-06	-1.16046	1.07535
62766097	chr1:62766097:A:G	3.42346e-07	-1.48478	-3.54162e-10
62766370	chr1:62766370:T:C	8.38677e-07	-1.10894e-10	-0.588772
62766816	chr1:62766816:GCT:G	4.01766e-07	-1.10894e-10	-1.32473
62767045	chr1:62767045:A:G	5.85123e-07	-1.10894e-10	-0.948776
62767120	chr1:62767120:A:G	4.28424e-07	-1.10894e-10	-1.26048
62767582	chr1:62767582:T:C	8.8732e-07	-1.10894e-10	-0.532393
62767596	chr1:62767596:T:A	5.66423e-07	-1.10894e-10	-0.981257
62767706	chr1:62767706:C:T	3.37496e-06	0.995099	-0.191558
62767877	chr1:62767877:G:C	4.84186e-07	-1.10894e-10	-1.13813
62768441	chr1:62768441:C:A	8.32368e-07	-1.10894e-10	-0.596324
62768469	chr1:62768469:G:C	4.51863e-07	-1.10894e-10	-1.20722
62768530	chr1:62768530:G:T	3.90937e-07	-1.10894e-10	-1.35205
62768802	chr1:62768802:T:C	1.35999e-06	0.922676	-1.02804
62769677	chr1:62769677:A:G	7.57024e-07	0.667417	-1.35862
62769782	chr1:62769782:T:A	3.95723e-07	-1.10894e-10	-1.33988
62770471	chr1:62770471:C:T	1.82329e-06	0.650327	-0.462526
62771319	chr1:62771319:G:A	6.73312e-07	-1.10894e-10	-0.808389
62771532	chr1:62771532:G:A	4.26084e-07	-1.10894e-10	-1.26596
62771693	chr1:62771693:C:T	3.88551e-07	-1.10894e-10	-1.35817
62771960	chr1:62771960:T:C	4.1442e-07	-1.10894e-10	-1.29372
62772437	chr1:62772437:TTCTCTTGC:T	4.16078e-07	-1.10894e-10	-1.28973
62772684	chr1:62772684:AT:A	4.22305e-07	-1.10894e-10	-1.27487
62773032	chr1:62773032:C:T	9.59005e-07	-1.10894e-10	-0.454702
62773525	chr1:62773525:C:T	8.3341e-07	0.763698	-1.35877
62773865	chr1:62773865:G:A	1.20172e-06	-1.10894e-10	-0.229092
62773876	chr1:62773876:ATTCAAGGGCTC:A	7.35733e-07	0.634903	-1.35463
62774008	chr1:62774008:A:C	4.72906e-07	-1.10894e-10	-1.1617
62774160	chr1:62774160:G:A	1.45045e-06	0.557944	-0.598915
62774246	chr1:62774246:A:G	3.17452e-07	-1.56027	-3.54162e-10
62774854	chr1:62774854:T:A	8.6652e-07	0.802528	-1.35864
62774958	chr1:62774958:G:C	8.55456e-07	0.789757	-1.35872
62775016	chr1:62775016:A:G	4.56466e-07	-1.10894e-10	-1.19708
62775341	chr1:62775341:T:A	4.19552e-07	-1.10894e-10	-1.28141
62775465	chr1:62775465:TAGAAC:T	4.45489e-07	-1.10894e-10	-1.22142
62775684	chr1:62775684:T:C	2.93018e-06	-1.10894e-10	0.662223
62776025	chr1:62776025:C:T	3.92391e-07	-1.53999	0.191649
62776417	chr1:62776417:G:C	4.7873e-07	-1.10894e-10	-1.14946
62776513	chr1:62776513:G:A	1.09899e-06	0.860437	-1.17889
62776761	chr1:62776761:C:T	1.56517e-06	-1.10894e-10	0.0351526
62776879	chr1:62776879:C:T	4.82056e-07	-1.10894e-10	-1.14254
62777077	chr1:62777077:T:C	4.23948e-07	-1.10894e-10	-1.27099
62777364	chr1:62777364:T:C	4.35768e-07	-1.10894e-10	-1.24349
62777377	chr1:62777377:CTCTT:C	1.49292e-06	-1.10894e-10	-0.0121117
62777398	chr1:62777398:C:A	2.30444e-06	-1.10894e-10	0.421996
62777589	chr1:62777589:T:G	8.64659e-07	-1.10894e-10	-0.558263
62777826	chr1:62777826:C:T	4.5635e-07	-1.10894e-10	-1.19734
62777989	chr1:62777989:G:A	4.23195e-07	-1.10894e-10	-1.27276
62778254	chr1:62778254:T:G	4.23007e-07	-1.10894e-10	-1.27321
62778368	chr1:62778368:A:G	5.64282e-07	-1.10894e-10	-0.985044
62778465	chr1:62778465:G:T	4.23195e-07	-1.10894e-10	-1.27276
62778511	chr1:62778511:C:T	5.4809e-07	-1.01416	-3.54162e-10
62778666	chr1:62778666:A:C	4.22845e-07	-1.10894e-10	-1.27359
62778707	chr1:62778707:A:G	1.25327e-07	-1.4791	-1.01058
62778841	chr1:62778841:C:A	9.1422e-07	-1.10894e-10	-0.502527
62779533	chr1:62779533:T:C	4.36694e-07	-1.10894e-10	-1.24137
62779699	chr1:62779699:A:G	6.37139e-07	-1.10894e-10	-0.86361
62780041	chr1:62780041:A:G	2.68472e-06	0.574736	-3.54162e-10
62780149	chr1:62780149:G:T	3.03703e-06	-1.10894e-10	0.698039
62780875	chr1:62780875:G:A	1.51984e-06	0.563134	-0.557374
62780978	chr1:62780978:C:T	4.15004e-07	-1.10894e-10	-1.29231
62781016	chr1:62781016:G:C	8.36512e-07	-1.10894e-10	-0.591357
62781023	chr1:62781023:C:T	1.32352e-06	-1.10894e-10	-0.132545
62781322	chr1:62781322:A:G	4.23195e-07	-1.10894e-10	-1.27276
62781371	chr1:62781371:C:T	8.09692e-07	0.545653	-1.1696
62781700	chr1:62781700:C:T	8.16244e-07	-1.10894e-10	-0.615884
62781701	chr1:62781701:C:T	9.76513e-07	0.587194	-1.0238
62781780	chr1:62781780:C:T	2.07196e-07	-0.640735	-1.3462
62782101	chr1:62782101:T:C	3.47411e-07	-1.47009	-3.54162e-10
62782207	chr1:62782207:G:A	4.36694e-07	-1.10894e-10	-1.24137
62782409	chr1:62782409:A:G	8.06122e-07	0.530062	-1.15842
62783004	chr1:62783004:G:C	1.06429e-06	0.752378	-1.10291
62783302	chr1:62783302:G:A	2.0692e-06	0.924515	-0.610194
62784087	chr1:62784087:T:G	5.38253e-07	-1.10894e-10	-1.03227
62784093	chr1:62784093:G:T	4.22822e-07	-1.10894e-10	-1.27365
62784304	chr1:62784304:A:G	2.12081e-07	-0.880032	-1.0836
62784595	chr1:62784595:C:T	1.14666e-06	0.692971	-0.968957
62784841	chr1:62784841:C:G	9.34295e-06	1.82178	-3.54162e-10
62784909	chr1:62784909:T:C	1.81544e-06	-1.10894e-10	0.183487
62784940	chr1:62784940:A:G	4.3132e-07	-1.10894e-10	-1.25375
62785676	chr1:62785676:T:C	4.35815e-07	-1.10894e-10	-1.24338
62785778	chr1:62785778:T:C	4.22318e-07	-1.10894e-10	-1.27484
62786043	chr1:62786043:A:G	1.17757e-06	-1.10894e-10	-0.249387
62786298	chr1:62786298:C:T	5.06613e-07	-1.10894e-10	-1.09285
62786543	chr1:62786543:AC:A	1.068e-06	0.680497	-1.02755
62786700	chr1:62786700:A:G	5.36862e-07	-1.10894e-10	-1.03486
62786702	chr1:62786702:A:C	4.24896e-07	-1.10894e-10	-1.26875
62786731	chr1:62786731:A:G	4.83159e-07	-1.10894e-10	-1.14025
62786793	chr1:62786793:A:G	6.78372e-07	-1.10894e-10	-0.800902
62787095	chr1:62787095:C:T	1.58755e-06	0.865472	-0.816123
62787158	chr1:62787158:G:A	9.1291e-07	0.854537	-1.3585
62787343	chr1:62787343:T:C	9.27611e-07	0.807647	-1.29563
62787545	chr1:62787545:A:C	4.12565e-07	-1.10894e-10	-1.2982
62787881	chr1:62787881:A:T	5.79981e-07	-1.10894e-10	-0.957602
62787904	chr1:62787904:A:G	4.18903e-07	-1.10894e-10	-1.28296
62788694	chr1:62788694:C:A	3.95414e-07	-1.10894e-10	-1.34067
62788740	chr1:62788740:A:G	5.18821e-06	-1.10894e-10	1.23355
62789210	chr1:62789210:C:G	5.3239e-07	-1.10894e-10	-1.04322
62789352	chr1:62789352:G:T	1.2381e-06	-1.10894e-10	-0.199266
62790022	chr1:62790022:C:T	3.67877e-07	-1.49006	0.077211
62790023	chr1:62790023:T:C	3.90912e-07	-1.10894e-10	-1.35211
62790327	chr1:62790327:A:C	5.00078e-07	-1.10894e-10	-1.10583
62790652	chr1:62790652:CAT:C	6.88331e-07	-1.10894e-10	-0.786329
62790801	chr1:62790801:A:G	4.51183e-07	-1.10894e-10	-1.20873
62791494	chr1:62791494:A:G	8.90102e-07	0.677161	-1.20642
62791556	chr1:62791556:T:C	9.01159e-07	0.841745	-1.35866
62791836	chr1:62791836:A:G	4.02477e-07	-1.10894e-10	-1.32296
62791870	chr1:62791870:A:ATGCTCCTAGACATTAGACC	1.7334e-06	-1.10894e-10	0.137245
62792067	chr1:62792067:G:A	3.38069e-07	-1.49735	-3.54162e-10
62792323	chr1:62792323:A:G	9.29304e-07	0.777803	-1.26397
62792371	chr1:62792371:C:G	4.83828e-07	-1.10894e-10	-1.13887
62792663	chr1:62792663:C:T	1.32149e-06	-1.10894e-10	-0.134081
62792683	chr1:62792683:A:C	2.86148e-06	0.638497	-3.54162e-10
62792979	chr1:62792979:C:T	2.95703e-07	-1.47364	-0.157604
62792981	chr1:62792981:G:T	3.99711e-07	-1.10894e-10	-1.32986
62793908	chr1:62793908:C:T	4.08466e-07	-1.10894e-10	-1.30819
62793969	chr1:62793969:G:A	5.4406e-07	-1.10894e-10	-1.02154
62794191	chr1:62794191:G:A	4.02818e-07	-1.10894e-10	-1.32211
62794520	chr1:62794520:ATTC:A	3.92541e-07	-1.10894e-10	-1.34796
62794690	chr1:62794690:T:C	3.92957e-07	-1.10894e-10	-1.3469
62795248	chr1:62795248:G:T	5.64828e-07	-1.10894e-10	-0.984076
62795615	chr1:62795615:G:A	3.9171e-07	-1.10894e-10	-1.35008
62795685	chr1:62795685:C:T	4.62261e-07	-1.54514	0.360676
62795932	chr1:62795932:TA:T	4.12957e-07	-1.10894e-10	-1.29725
62795981	chr1:62795981:A:G	6.2647e-07	-0.880497	-3.54162e-10
62795998	chr1:62795998:G:A	4.11521e-07	-1.10894e-10	-1.30074
62796006	chr1:62796006:G:A	1.12986e-06	-1.10894e-10	-0.29075
62796104	chr1:62796104:A:G	4.51101e-07	-1.10894e-10	-1.20891
62796293	chr1:62796293:TAAATA:T	1.23351e-05	2.09961	-3.54162e-10
62796428	chr1:62796428:A:G	4.14071e-07	-1.10894e-10	-1.29456
62796620	chr1:62796620:C:T	4.63204e-07	-1.10894e-10	-1.18243
62796861	chr1:62796861:A:G	4.15151e-07	-1.10894e-10	-1.29196
62797276	chr1:62797276:C:CT	5.25584e-07	-1.10894e-10	-1.05609
62797311	chr1:62797311:A:G	7.78314e-07	0.629035	-1.2925
62797335	chr1:62797335:C:T	2.23651e-07	-0.825923	-1.08459
62797964	chr1:62797964:C:T	4.09478e-07	-1.10894e-10	-1.30571
62797966	chr1:62797966:C:T	8.81498e-07	-1.10894e-10	-0.538975
62798083	chr1:62798083:A:G	5.24808e-07	-1.10894e-10	-1.05757
62798489	chr1:62798489:T:C	5.18341e-07	-1.10894e-10	-1.06996
62798517	chr1:62798517:G:A	4.1485e-07	-1.10894e-10	-1.29268
62798681	chr1:62798681:G:A	9.13915e-07	-1.10894e-10	-0.50286
62798789	chr1:62798789:C:T	4.54687e-06	-1.10894e-10	1.1016
62798841	chr1:62798841:C:T	4.24093e-07	-1.10894e-10	-1.27064
62799355	chr1:62799355:G:A	5.26251e-07	-1.10894e-10	-1.05482
62799494	chr1:62799494:G:C	5.21155e-07	-1.47397	0.409421
62799852	chr1:62799852:G:A	1.10792e-06	0.954202	-1.26456
62800193	chr1:62800193:C:T	4.14494e-07	-1.10894e-10	-1.29354
62801038	chr1:62801038:A:G	9.04661e-07	0.758547	-1.27158
62801049	chr1:62801049:G:A	8.58959e-07	0.752044	-1.31692
62801139	chr1:62801139:G:A	9.90955e-07	0.911725	-1.33365
62801680	chr1:62801680:C:T	6.19979e-07	-1.10894e-10	-0.890911
62801705	chr1:62801705:T:A	4.37238e-07	-1.10894e-10	-1.24012
62802307	chr1:62802307:G:A	4.24081e-07	-1.10894e-10	-1.27067
62802527	chr1:62802527:C:T	4.2389e-07	-1.10894e-10	-1.27112
62802560	chr1:62802560:A:G	1.55116e-06	0.907047	-0.880886
62802776	chr1:62802776:T:C	4.13688e-07	-1.10894e-10	-1.29549
62802825	chr1:62802825:T:C	5.43051e-07	-1.10894e-10	-1.02339
62803094	chr1:62803094:G:A	4.33114e-07	-1.10894e-10	-1.2496
62803115	chr1:62803115:T:C	8.8641e-07	0.729561	-1.26298
62803318	chr1:62803318:A:G	3.2945e-07	-0.422403	-1.10077
62803345	chr1:62803345:G:T	4.24853e-07	-1.10894e-10	-1.26885
62803567	chr1:62803567:T:G	8.84711e-07	0.708048	-1.24338
62803574	chr1:62803574:CTGTT:C	5.22878e-07	-1.10894e-10	-1.06125
62803909	chr1:62803909:A:G	1.20384e-06	1.04517	-1.27249
62804073	chr1:62804073:T:C	4.54899e-07	-1.10894e-10	-1.20052
62804247	chr1:62804247:T:C	1.24404e-06	1.06808	-1.26255
62804383	chr1:62804383:C:T	3.90525e-07	-1.10894e-10	-1.35311
62804596	chr1:62804596:C:T	4.8598e-07	-1.10894e-10	-1.13443
62804601	chr1:62804601:A:G	5.15802e-07	-1.10894e-10	-1.07488
62805101	chr1:62805101:C:T	1.49597e-06	0.830674	-0.840743
62805339	chr1:62805339:T:C	7.17174e-07	0.613494	-1.35877
62805496	chr1:62805496:A:C	3.15957e-07	-1.56499	-3.54162e-10
62805648	chr1:62805648:G:A	3.09171e-06	-1.10894e-10	0.715881
62805989	chr1:62805989:A:G	5.19651e-07	-1.10894e-10	-1.06744
62806467	chr1:62806467:G:A	6.78374e-07	0.474905	-1.2758
62806788	chr1:62806788:T:A	1.04204e-07	-1.4236	-1.25065
62806987	chr1:62806987:T:G	3.94831e-07	-1.10894e-10	-1.34214
62807022	chr1:62807022:A:T	3.16883e-07	-1.56207	-3.54162e-10
62807030	chr1:62807030:G:T	5.12782e-07	-1.10894e-10	-1.08075
62807250	chr1:62807250:G:A	3.98171e-07	-1.10894e-10	-1.33372
62807723	chr1:62807723:G:A	1.09145e-06	0.970317	-1.29565
62807858	chr1:62807858:C:T	9.89409e-06	2.95725	-1.07815
62808035	chr1:62808035:A:G	4.86722e-07	-1.10894e-10	-1.1329
62808105	chr1:62808105:A:G	3.55198e-06	-1.10894e-10	0.854664
62808188	chr1:62808188:C:G	1.12307e-07	-1.46417	-1.13519
62808632	chr1:62808632:A:T	1.2626e-07	-1.56386	-0.918395
62808792	chr1:62808792:A:G	4.44663e-07	-1.10894e-10	-1.22328
62808867	chr1:62808867:T:C	1.19013e-07	-1.48965	-1.05172
62808894	chr1:62808894:A:G	5.67169e-07	-1.10894e-10	-0.97994
62808934	chr1:62808934:A:AT	3.16094e-07	-1.56456	-3.54162e-10
62809198	chr1:62809198:C:CA	4.37687e-07	-1.10894e-10	-1.23909
62809267	chr1:62809267:G:A	4.22722e-07	-1.10894e-10	-1.27388
62809482	chr1:62809482:T:G	4.46944e-07	-1.10894e-10	-1.21816
62809483	chr1:62809483:A:G	5.2224e-07	-1.10894e-10	-1.06247
62809618	chr1:62809618:A:G	4.0323e-07	-1.10894e-10	-1.32109
62809843	chr1:62809843:A:G	1.16804e-06	-1.10894e-10	-0.257515
62810304	chr1:62810304:A:G	5.69311e-07	-1.10894e-10	-0.976171
62810698	chr1:62810698:C:T	4.22781e-07	-1.10894e-10	-1.27374
62810849	chr1:62810849:A:C	4.19124e-07	-1.10894e-10	-1.28243
62811051	chr1:62811051:G:A	4.55146e-06	-1.10894e-10	1.10261
62811058	chr1:62811058:G:A	5.09889e-07	-1.10894e-10	-1.0864
62811233	chr1:62811233:G:A	2.08675e-07	-0.926835	-1.05298
62811426	chr1:62811426:C:T	6.09843e-07	-1.43364	0.52624
62811563	chr1:62811563:A:T	4.42987e-07	-1.10894e-10	-1.22706
62811616	chr1:62811616:G:A	2.97319e-06	-1.10894e-10	0.676795
62811788	chr1:62811788:A:G	2.37185e-07	-0.825182	-1.02657
62812209	chr1:62812209:G:A	1.01112e-06	-1.39223	0.990445
62812321	chr1:62812321:A:G	1.17298e-07	-1.4426	-1.11328
62812347	chr1:62812347:G:A	2.34285e-07	-1.40779	-0.456265
62812780	chr1:62812780:A:G	3.94352e-07	-1.10894e-10	-1.34335
62812819	chr1:62812819:T:C	4.11145e-07	-1.10894e-10	-1.30165
62812826	chr1:62812826:G:A	4.10035e-07	-1.10894e-10	-1.30435
62812878	chr1:62812878:C:T	3.19319e-07	-1.55441	-3.54162e-10
62812929	chr1:62812929:T:C	4.22031e-07	-1.10894e-10	-1.27552
62813424	chr1:62813424:T:C	2.27804e-07	-1.43694	-0.455172
62813551	chr1:62813551:T:C	1.10639e-06	-1.10894e-10	-0.311744
62813839	chr1:62813839:G:A	5.23688e-07	-1.10894e-10	-1.0597
62813906	chr1:62813906:G:A	6.73524e-07	-1.10894e-10	-0.808074
62813978	chr1:62813978:G:A	1.13869e-06	1.01377	-1.29673
62813985	chr1:62813985:C:A	5.12012e-07	-1.10894e-10	-1.08225
62813990	chr1:62813990:TTGG:T	4.00423e-07	-1.10894e-10	-1.32808
62814402	chr1:62814402:A:G	4.70017e-07	-1.10894e-10	-1.16783
62814460	chr1:62814460:G:C	4.36153e-07	-1.10894e-10	-1.24261
62814732	chr1:62814732:C:CTTTT	9.02611e-07	-1.10894e-10	-0.515306
62814893	chr1:62814893:C:T	3.94897e-07	-1.10894e-10	-1.34197
62815064	chr1:62815064:C:G	4.22103e-07	-1.10894e-10	-1.27535
62815105	chr1:62815105:G:A	8.32538e-07	-1.10894e-10	-0.596118
62815387	chr1:62815387:C:T	4.25461e-07	-1.10894e-10	-1.26742
62815428	chr1:62815428:A:G	1.5723e-07	-1.36814	-0.894745
62815617	chr1:62815617:A:G	4.74229e-07	-1.10894e-10	-1.15891
62815748	chr1:62815748:G:A	1.05179e-06	-1.43452	1.07217
62815809	chr1:62815809:C:T	5.25407e-07	-1.55818	0.501756
62817334	chr1:62817334:C:T	1.595e-06	-0.0810575	0.135091
62817481	chr1:62817481:GA:G	9.00538e-07	0.817158	-1.33476
62817783	chr1:62817783:A:G	1.22891e-07	-1.46961	-1.03969
62817845	chr1:62817845:A:G	1.24418e-07	-1.50416	-0.992794
62817875	chr1:62817875:A:G	1.10953e-06	-1.46027	1.15137
62818249	chr1:62818249:C:T	1.30158e-06	-1.43473	1.28547
62818466	chr1:62818466:G:C	1.28086e-07	-1.44814	-1.01976
62818558	chr1:62818558:T:G	5.01702e-07	-1.10894e-10	-1.10259
62818783	chr1:62818783:A:G	2.46397e-07	-0.472498	-1.34116
62818932	chr1:62818932:C:T	3.73808e-07	-1.39685	-3.54162e-10
62819362	chr1:62819362:T:C	8.69467e-07	0.613791	-1.16651
62819588	chr1:62819588:G:A	8.06257e-07	-1.10894e-10	-0.628196
62819786	chr1:62819786:G:A	5.5134e-07	-1.10894e-10	-1.00825
62819927	chr1:62819927:A:T	4.44893e-07	-1.10894e-10	-1.22276
62820122	chr1:62820122:T:C	5.03513e-07	-1.10894e-10	-1.09899
62820525	chr1:62820525:A:G	5.99536e-07	-1.10894e-10	-0.924442
62820551	chr1:62820551:T:C	8.70958e-07	0.791273	-1.34228
62820576	chr1:62820576:A:G	1.05577e-07	-1.44313	-1.21803
62820603	chr1:62820603:A:G	9.15525e-07	-1.10894e-10	-0.5011
62821123	chr1:62821123:C:T	8.31462e-07	-1.10894e-10	-0.597412
62821867	chr1:62821867:T:A	1.38713e-06	-1.4262	1.3406
62821911	chr1:62821911:G:A	4.00418e-07	-1.10894e-10	-1.32809
62821937	chr1:62821937:C:G	1.5971e-06	0.87239	-0.817044
62822037	chr1:62822037:T:C	5.97221e-07	-1.10894e-10	-0.928311
62822180	chr1:62822180:T:C	1.1285e-06	-1.10894e-10	-0.291955
62822311	chr1:62822311:G:A	3.90606e-07	-1.10894e-10	-1.3529
62822546	chr1:62822546:A:G	4.21971e-07	-1.10894e-10	-1.27566
62822577	chr1:62822577:G:A	5.26477e-07	-1.10894e-10	-1.05439
62822806	chr1:62822806:A:AT	5.77843e-07	-1.10894e-10	-0.961296
62822897	chr1:62822897:A:G	5.70058e-07	-1.10894e-10	-0.974859
62823261	chr1:62823261:C:T	2.60788e-07	-1.31872	-0.438166
62823569	chr1:62823569:A:G	4.21658e-07	-1.10894e-10	-1.2764
62823729	chr1:62823729:G:A	4.02646e-07	-1.10894e-10	-1.32254
62823952	chr1:62823952:T:C	7.94669e-07	-1.10894e-10	-0.642672
62824267	chr1:62824267:G:A	3.94666e-07	-1.10894e-10	-1.34256
62824300	chr1:62824300:T:C	5.47997e-07	-1.10894e-10	-1.01433
62824314	chr1:62824314:A:G	1.55088e-06	1.37563	-1.34965
62824457	chr1:62824457:G:A	8.91623e-07	-1.41995	0.8924
62824892	chr1:62824892:G:C	2.13505e-07	-0.890645	-1.06629
62824980	chr1:62824980:G:A	5.53565e-07	-1.10894e-10	-1.00422
62825003	chr1:62825003:C:A	1.10685e-06	-1.41777	1.10644
62825271	chr1:62825271:C:T	2.51632e-07	-0.732016	-1.06061
62825347	chr1:62825347:A:G	4.05969e-07	-1.10894e-10	-1.31432
62825738	chr1:62825738:A:G	6.66726e-07	-1.10894e-10	-0.818219
62826003	chr1:62826003:G:A	6.79397e-07	-1.10894e-10	-0.799393
62826128	chr1:62826128:C:T	3.29143e-07	-1.52411	-3.54162e-10
62826249	chr1:62826249:T:C	3.16327e-07	-1.56382	-3.54162e-10
62826473	chr1:62826473:T:G	6.24778e-07	-1.10894e-10	-0.883201
62826497	chr1:62826497:A:G	4.87872e-07	-1.10894e-10	-1.13054
62826635	chr1:62826635:C:T	3.85224e-06	-1.10894e-10	0.935813
62826645	chr1:62826645:A:G	3.91953e-07	-1.10894e-10	-1.34945
62826787	chr1:62826787:C:G	3.95652e-07	-1.10894e-10	-1.34006
62826832	chr1:62826832:A:G	5.40587e-06	-1.10894e-10	1.27464
62827058	chr1:62827058:AGTCT:A	7.64496e-07	-1.10894e-10	-0.68138
62827199	chr1:62827199:C:G	1.7854e-07	-1.00292	-1.13287
62827338	chr1:62827338:CT:C	5.88523e-07	-1.10894e-10	-0.942982
62827465	chr1:62827465:C:T	4.82208e-07	-1.10894e-10	-1.14222
62827786	chr1:62827786:T:C	3.45342e-07	-0.859746	-0.616317
62827807	chr1:62827807:T:TC	6.39062e-07	-0.801759	-0.0588371
62827810	chr1:62827810:A:C	4.26808e-07	-1.10894e-10	-1.26426
62828034	chr1:62828034:C:T	2.79947e-07	-1.34288	-0.343122
62828183	chr1:62828183:T:A	1.6256e-07	-1.3381	-0.891448
62828279	chr1:62828279:T:C	1.10615e-06	1.02904	-1.34099
62828285	chr1:62828285:C:T	9.69601e-07	-1.10894e-10	-0.443713
62828419	chr1:62828419:T:A	9.76044e-07	-1.10894e-10	-0.43709
62828429	chr1:62828429:A:G	9.42373e-07	-1.10894e-10	-0.472197
62828535	chr1:62828535:C:T	9.34844e-07	-1.10894e-10	-0.480218
62829305	chr1:62829305:T:G	5.4429e-07	-1.10894e-10	-1.02112
62829364	chr1:62829364:G:A	4.50224e-06	0.626238	0.465495
62829473	chr1:62829473:G:A	1.12987e-06	-1.10894e-10	-0.290739
62829519	chr1:62829519:C:T	2.22292e-07	-0.981354	-0.935251
62829681	chr1:62829681:A:G	5.19491e-07	-1.10894e-10	-1.06775
62829701	chr1:62829701:G:A	1.37941e-07	-1.51346	-0.880313
62830181	chr1:62830181:A:G	5.37959e-07	-1.10894e-10	-1.03282
62830573	chr1:62830573:C:A	4.86584e-07	-1.10894e-10	-1.13319
62831090	chr1:62831090:C:T	1.77344e-07	-0.965983	-1.17652
62831288	chr1:62831288:G:A	7.14496e-07	-1.10894e-10	-0.74902
62831444	chr1:62831444:A:G	1.01426e-06	-1.44233	1.04365
62831562	chr1:62831562:T:C	9.61778e-07	-1.10894e-10	-0.451814
62833095	chr1:62833095:T:A	1.12827e-06	1.00324	-1.2954
62833617	chr1:62833617:A:G	6.91269e-07	-1.10894e-10	-0.782069
62834593	chr1:62834593:A:G	8.14835e-07	-1.10894e-10	-0.617612
62834807	chr1:62834807:C:T	6.12357e-07	-1.10894e-10	-0.903282
62835212	chr1:62835212:G:A	7.96208e-07	-1.10894e-10	-0.640737
62835455	chr1:62835455:C:A	4.17752e-07	-1.10894e-10	-1.28571
62835521	chr1:62835521:CTT:C	3.9242e-07	-1.10894e-10	-1.34826
62835835	chr1:62835835:G:A	6.9508e-07	-1.10894e-10	-0.77657
62835981	chr1:62835981:G:A	1.55149e-07	-0.97741	-1.2988
62836820	chr1:62836820:C:T	1.1503e-06	-1.45961	1.18679
62837115	chr1:62837115:A:G	1.65512e-07	-0.976871	-1.23468
62837261	chr1:62837261:T:G	1.01428e-06	-0.398663	-3.54162e-10
62837492	chr1:62837492:G:A	1.43224e-06	-1.10894e-10	-0.0535996
62837624	chr1:62837624:G:T	1.10755e-07	-1.53013	-1.08315
62837688	chr1:62837688:C:T	6.29494e-07	-1.10894e-10	-0.875681
62837702	chr1:62837702:C:A	3.95375e-07	-1.10894e-10	-1.34076
62837769	chr1:62837769:A:G	1.20919e-07	-1.33574	-1.18974
62837928	chr1:62837928:T:C	1.17165e-07	-1.35713	-1.19988
62838174	chr1:62838174:C:T	1.22303e-07	-1.33315	-1.18094
62838276	chr1:62838276:G:A	4.48538e-07	-1.10894e-10	-1.2146
62838651	chr1:62838651:G:A	1.28032e-06	1.13284	-1.29857
62838720	chr1:62838720:C:T	9.36336e-07	0.858115	-1.33674
62838748	chr1:62838748:C:T	4.18324e-07	-1.10894e-10	-1.28434
62838854	chr1:62838854:AC:A	6.1701e-07	-1.10894e-10	-0.895713
62838891	chr1:62838891:G:A	4.78671e-07	-1.10894e-10	-1.14958
62839064	chr1:62839064:T:A	4.28383e-07	-1.10894e-10	-1.26058
62839848	chr1:62839848:C:G	2.07084e-07	-1.02669	-0.960783
62840561	chr1:62840561:T:G	1.18639e-07	-1.33871	-1.2058
62840903	chr1:62840903:C:T	8.66013e-07	-1.10894e-10	-0.556698
62840983	chr1:62840983:G:A	1.79086e-07	-0.899557	-1.23318
62841289	chr1:62841289:C:T	1.32168e-07	-1.38265	-1.05387
62841713	chr1:62841713:T:C	1.18595e-07	-1.35552	-1.18937
62842277	chr1:62842277:G:A	1.72085e-06	-1.10894e-10	0.129978
62842338	chr1:62842338:G:C	9.62163e-07	-0.451414	-3.54162e-10
62842392	chr1:62842392:C:T	6.16087e-07	-1.10894e-10	-0.897209
62843657	chr1:62843657:G:A	1.06387e-06	-1.46311	1.11218
62843681	chr1:62843681:G:A	1.5524e-07	-0.949458	-1.32616
62843714	chr1:62843714:C:T	8.96107e-07	-1.10894e-10	-0.522538
62844156	chr1:62844156:T:TG	2.15534e-07	-1.01371	-0.933768
62844194	chr1:62844194:A:G	1.2467e-07	-1.33646	-1.15846
62844206	chr1:62844206:T:G	8.32829e-07	-1.10894e-10	-0.59577
62844308	chr1:62844308:A:T	3.93323e-07	-1.10894e-10	-1.34597
62844526	chr1:62844526:C:T	1.0139e-07	-1.36285	-1.33878
62846102	chr1:62846102:T:C	1.17537e-07	-1.37067	-1.18318
62847493	chr1:62847493:C:T	1.17527e-06	-0.251345	-3.54162e-10
62847648	chr1:62847648:T:C	1.16292e-06	1.03833	-1.30024
62847856	chr1:62847856:A:G	5.11459e-07	-1.10894e-10	-1.08333
62848343	chr1:62848343:G:A	8.312e-07	-1.10894e-10	-0.597728
62848584	chr1:62848584:T:C	7.64605e-07	-1.10894e-10	-0.681238
62848733	chr1:62848733:T:C	4.78152e-07	-1.10894e-10	-1.15067
62848797	chr1:62848797:C:T	2.7541e-06	-1.10894e-10	0.600247
62848936	chr1:62848936:T:G	4.05324e-07	-1.10894e-10	-1.31591
62849234	chr1:62849234:G:A	4.53113e-07	-1.10894e-10	-1.20446
62849358	chr1:62849358:G:A	4.13528e-07	-1.10894e-10	-1.29587
62849786	chr1:62849786:C:T	2.57621e-07	-0.765255	-1.00385
62849801	chr1:62849801:A:G	1.39004e-07	-1.32781	-1.05828
62849970	chr1:62849970:T:G	4.10283e-07	-1.10894e-10	-1.30375
62850012	chr1:62850012:T:C	1.63749e-07	-1.37073	-0.851532
62850071	chr1:62850071:AT:A	4.33296e-07	-1.10894e-10	-1.24918
62850077	chr1:62850077:G:A	1.42855e-07	-1.3278	-1.03097
62850331	chr1:62850331:G:C	8.66033e-07	-0.556675	-3.54162e-10
62851169	chr1:62851169:C:G	2.04349e-07	-1.07224	-0.92853
62851556	chr1:62851556:T:A	7.66463e-07	-1.10894e-10	-0.678811
62852119	chr1:62852119:G:A	3.91381e-07	-1.10894e-10	-1.35092
62852284	chr1:62852284:C:T	3.88365e-07	-1.10894e-10	-1.35865
62852400	chr1:62852400:A:G	7.88115e-07	-1.10894e-10	-0.650954
62852490	chr1:62852490:AT:A	5.18696e-07	-1.10894e-10	-1.06928
62852531	chr1:62852531:T:C	1.31442e-07	-1.36002	-1.08201
62852925	chr1:62852925:T:C	1.20161e-05	2.07341	-3.54162e-10
62853071	chr1:62853071:G:C	8.82325e-07	-0.538038	-3.54162e-10
62853229	chr1:62853229:T:A	5.86268e-07	-1.10894e-10	-0.946821
62853272	chr1:62853272:A:G	4.06771e-07	-1.10894e-10	-1.31235
62853285	chr1:62853285:TGTGTACCTTTAG:T	4.335e-07	-1.10894e-10	-1.24871
62853374	chr1:62853374:C:A	3.8855e-07	-1.10894e-10	-1.35817
62853915	chr1:62853915:G:A	8.91547e-07	0.804402	-1.33204
62854568	chr1:62854568:C:T	3.25147e-07	-1.53632	-3.54162e-10
62854650	chr1:62854650:T:C	1.43069e-07	-1.30247	-1.05479
62854875	chr1:62854875:T:C	6.61106e-07	-1.10894e-10	-0.826684
62856890	chr1:62856890:A:G	2.09496e-07	-1.06931	-0.906582
62857072	chr1:62857072:C:T	1.31929e-07	-1.31978	-1.11855
62857316	chr1:62857316:C:G	3.93806e-07	-1.10894e-10	-1.34474
62857413	chr1:62857413:G:A	1.32066e-07	-1.33398	-1.10332
62857515	chr1:62857515:A:G	5.81378e-07	-1.10894e-10	-0.955197
62858746	chr1:62858746:A:T	6.79804e-06	-1.10894e-10	1.50379
62859046	chr1:62859046:T:A	1.27699e-07	-1.35741	-1.11351
62860283	chr1:62860283:T:G	1.02503e-07	-1.35072	-1.33998
62860645	chr1:62860645:C:A	1.04145e-07	-1.36127	-1.31354
62860766	chr1:62860766:T:C	5.97883e-07	-1.10894e-10	-0.927202
62861195	chr1:62861195:T:A	1.58811e-05	2.35229	-3.54162e-10
62861764	chr1:62861764:T:A	1.06403e-07	-1.35525	-1.29811
62861915	chr1:62861915:G:A	5.6767e-07	-1.10894e-10	-0.979057
62862187	chr1:62862187:G:A	1.11327e-07	-1.3114	-1.29673
62862408	chr1:62862408:T:C	1.12722e-07	-1.32568	-1.27
62862576	chr1:62862576:C:T	6.82462e-06	-1.10894e-10	1.50769
62863117	chr1:62863117:T:C	1.12075e-07	-1.31204	-1.28939
62863273	chr1:62863273:T:C	2.0301e-07	-1.0856	-0.921738
62863380	chr1:62863380:T:C	1.09003e-07	-1.33308	-1.29614
62863744	chr1:62863744:A:G	3.18417e-07	-1.55723	-3.54162e-10
62863788	chr1:62863788:G:A	1.44363e-07	-1.05093	-1.29733
62864217	chr1:62864217:G:A	3.15973e-07	-1.56494	-3.54162e-10
62864546	chr1:62864546:G:A	1.03703e-07	-1.35997	-1.3191
62865403	chr1:62865403:G:C	2.6103e-07	-0.781937	-0.974027
62865621	chr1:62865621:T:G	1.06228e-07	-1.35834	-1.29666
62865631	chr1:62865631:C:T	1.12063e-06	-1.10894e-10	-0.298953
62866019	chr1:62866019:TA:T	1.50817e-07	-0.993757	-1.31077
62866193	chr1:62866193:C:T	2.19441e-07	-1.05313	-0.876388
62866234	chr1:62866234:A:C	1.06817e-07	-1.34941	-1.30006
62866364	chr1:62866364:GATA:G	4.33296e-07	-1.10894e-10	-1.24918
62866524	chr1:62866524:A:C	4.10505e-07	-1.46053	0.157315
62866526	chr1:62866526:T:C	4.15269e-07	-1.10894e-10	-1.29167
62866607	chr1:62866607:A:C	4.41662e-07	-1.10894e-10	-1.23005
62866716	chr1:62866716:C:A	7.75595e-07	-1.10894e-10	-0.666967
62866856	chr1:62866856:ATC:A	1.04612e-06	0.85348	-1.22123
62866953	chr1:62866953:G:A	1.17242e-07	-1.35318	-1.20318
62867539	chr1:62867539:C:T	8.56339e-08	-1.53436	-1.33616
62867652	chr1:62867652:T:C	4.36212e-07	-1.46192	0.219455
62867760	chr1:62867760:T:A	1.07644e-06	0.912343	-1.25153
62867998	chr1:62867998:C:T	9.53992e-07	-1.10894e-10	-0.459942
62868029	chr1:62868029:AATG:A	1.88514e-06	-1.10894e-10	0.221159
62868139	chr1:62868139:T:G	5.37446e-07	-1.10894e-10	-1.03377
62868410	chr1:62868410:G:A	5.78091e-07	-1.10894e-10	-0.960866
62868437	chr1:62868437:G:A	1.08936e-07	-1.39735	-1.23249
62868614	chr1:62868614:G:A	1.0981e-07	-1.36991	-1.25194
62870208	chr1:62870208:A:G	8.41945e-07	-1.10894e-10	-0.584883
62870392	chr1:62870392:A:G	1.11224e-07	-1.36152	-1.24753
62870642	chr1:62870642:C:A	3.88316e-07	-1.10894e-10	-1.35878
62870957	chr1:62870957:C:T	1.07525e-07	-1.38836	-1.25452
62871634	chr1:62871634:A:G	3.88887e-07	-1.10894e-10	-1.35731
62871663	chr1:62871663:G:A	1.11069e-07	-1.36342	-1.24703
62871781	chr1:62871781:A:G	3.58068e-07	-1.43987	-3.54162e-10
62872262	chr1:62872262:C:T	5.18621e-07	-1.10894e-10	-1.06942
62872515	chr1:62872515:T:G	1.05096e-07	-1.3871	-1.27862
62872638	chr1:62872638:A:G	6.25173e-07	-1.10894e-10	-0.88257
62873126	chr1:62873126:A:G	1.09568e-07	-1.3838	-1.24025
62873231	chr1:62873231:A:G	3.15874e-07	-1.56525	-3.54162e-10
62873985	chr1:62873985:G:A	1.21535e-07	-1.3713	-1.14909
62874353	chr1:62874353:A:T	3.69932e-07	-1.40728	-3.54162e-10
62875174	chr1:62875174:C:T	1.4003e-07	-1.0627	-1.31604
62875610	chr1:62875610:G:A	8.10091e-07	0.735012	-1.35846
62876535	chr1:62876535:A:G	1.3526e-07	-1.37137	-1.04203
62876716	chr1:62876716:C:T	5.13787e-07	-1.07879	-3.54162e-10
62876717	chr1:62876717:G:A	3.17194e-07	-1.56108	-3.54162e-10
62877303	chr1:62877303:G:A	5.60643e-07	-1.10894e-10	-0.991513
62877305	chr1:62877305:C:T	2.26513e-07	-1.06948	-0.828312
62877493	chr1:62877493:T:G	3.82359e-07	-1.37424	-3.54162e-10
62877674	chr1:62877674:C:A	1.08596e-07	-1.39732	-1.23564
62877966	chr1:62877966:C:A	7.68369e-07	0.678726	-1.35505
62878503	chr1:62878503:G:A	7.23072e-07	0.620564	-1.35765
62878769	chr1:62878769:A:T	1.28493e-07	-1.38732	-1.0774
62878835	chr1:62878835:A:G	2.29638e-07	-1.08318	-0.800908
62879150	chr1:62879150:C:T	1.07297e-06	-1.10894e-10	-0.342415
62879487	chr1:62879487:A:T	8.97322e-07	-1.10894e-10	-0.521183
62879584	chr1:62879584:T:G	3.95682e-07	-1.10894e-10	-1.33999
62879965	chr1:62879965:G:A	5.43266e-07	-1.10894e-10	-1.023
62880316	chr1:62880316:A:T	1.39393e-07	-1.38299	-1.00031
62880692	chr1:62880692:C:T	5.99983e-06	-1.10894e-10	1.37889
62880901	chr1:62880901:C:T	1.46822e-07	-1.3575	-0.973878
62881532	chr1:62881532:C:G	8.41437e-07	0.755966	-1.34145
62881624	chr1:62881624:A:G	3.90392e-07	-1.10894e-10	-1.35345
62882159	chr1:62882159:CATGAT:C	4.80186e-07	-1.14642	-3.54162e-10
62882427	chr1:62882427:T:A	1.50889e-07	-1.35009	-0.953963
62882648	chr1:62882648:A:G	4.00841e-07	-1.10894e-10	-1.32703
62882885	chr1:62882885:A:T	2.20057e-07	-1.06267	-0.864035
62883022	chr1:62883022:T:C	3.90147e-07	-1.10894e-10	-1.35407
62883271	chr1:62883271:T:G	3.88315e-07	-1.10894e-10	-1.35878
62883874	chr1:62883874:G:A	6.42964e-06	-1.10894e-10	1.44808
62884362	chr1:62884362:C:T	1.21938e-07	-1.53528	-0.981807
62885930	chr1:62885930:T:C	1.35199e-07	-1.40568	-1.00817
62887038	chr1:62887038:C:T	3.65581e-07	-1.47481	0.0556965
62887277	chr1:62887277:G:T	8.40508e-07	-1.10894e-10	-0.586591
62887502	chr1:62887502:A:G	1.49906e-06	-1.10894e-10	-0.0080055
62887664	chr1:62887664:T:C	3.56723e-06	-1.10894e-10	0.858947
62887759	chr1:62887759:G:T	2.57012e-07	-1.49804	-0.273434
62888330	chr1:62888330:G:A	1.55715e-06	-1.10894e-10	0.0300128
62888998	chr1:62888998:C:T	4.38485e-07	-1.10894e-10	-1.23727
62889180	chr1:62889180:CT:C	3.90753e-07	-1.10894e-10	-1.35252
62889202	chr1:62889202:C:T	1.77533e-07	-1.14169	-0.999748
62889254	chr1:62889254:C:G	2.97578e-06	-1.10894e-10	0.677665
62889301	chr1:62889301:G:A	2.38937e-06	1.70558	-1.2474
62889349	chr1:62889349:C:T	2.08027e-07	-0.635311	-1.34762
62889441	chr1:62889441:C:G	3.97697e-07	-1.10894e-10	-1.33491
62889462	chr1:62889462:T:A	3.1617e-07	-1.56432	-3.54162e-10
62889516	chr1:62889516:A:C	2.87039e-06	-1.10894e-10	0.641606
62889642	chr1:62889642:G:A	4.68338e-07	-1.10894e-10	-1.17141
62889653	chr1:62889653:A:T	8.53313e-07	-1.10894e-10	-0.571471
62889656	chr1:62889656:C:T	1.42768e-07	-1.39957	-0.959805
62889688	chr1:62889688:G:T	4.69507e-07	-1.10894e-10	-1.16891
62889858	chr1:62889858:G:A	4.05417e-07	-1.10894e-10	-1.31568
62890184	chr1:62890184:G:A	1.02647e-06	-1.10894e-10	-0.386722
62890297	chr1:62890297:T:C	2.15328e-06	-1.10894e-10	0.354149
62890705	chr1:62890705:A:G	2.93995e-06	-1.10894e-10	0.665549
62890751	chr1:62890751:T:G	1.22356e-06	-1.10894e-10	-0.211077
62890904	chr1:62890904:A:G	4.18617e-07	-1.10894e-10	-1.28364
62891399	chr1:62891399:T:A	8.49987e-07	-1.10894e-10	-0.575376
62891544	chr1:62891544:G:T	5.84575e-07	-1.10894e-10	-0.949712
62891585	chr1:62891585:T:C	1.29417e-06	-1.10894e-10	-0.15497
62892374	chr1:62892374:C:T	5.75372e-07	-1.10894e-10	-0.965581
62892445	chr1:62892445:C:T	5.37726e-07	-1.10894e-10	-1.03325
62893145	chr1:62893145:C:T	5.41006e-07	-1.39787	0.3707
62893409	chr1:62893409:G:C	3.9277e-07	-1.10894e-10	-1.34737
62893614	chr1:62893614:A:T	4.59393e-07	-1.10894e-10	-1.19069
62893889	chr1:62893889:A:G	1.99414e-07	-0.935888	-1.08933
62894008	chr1:62894008:C:T	8.71913e-07	-1.10894e-10	-0.549908
62894114	chr1:62894114:A:G	4.00178e-07	-1.10894e-10	-1.32869
62894135	chr1:62894135:A:G	9.10853e-08	-1.45884	-1.34997
62894308	chr1:62894308:T:C	1.70952e-07	-1.50589	-0.673323
62894426	chr1:62894426:G:A	9.0927e-07	-1.10894e-10	-0.507956
62895453	chr1:62895453:G:A	2.87091e-07	-1.08436	-0.576437
62895821	chr1:62895821:A:G	4.44067e-07	-1.10894e-10	-1.22462
62895925	chr1:62895925:G:A	1.21198e-06	-1.10894e-10	-0.220585
62895987	chr1:62895987:G:A	4.35677e-07	-1.2437	-3.54162e-10
62896653	chr1:62896653:A:G	1.58356e-07	-0.902306	-1.35345
62897139	chr1:62897139:GGGAAAGATATAAAGAT:G	2.4352e-06	0.629582	-0.152395
62897249	chr1:62897249:A:G	4.41591e-07	-1.10894e-10	-1.23021
62897254	chr1:62897254:C:T	8.2307e-07	0.625648	-1.2332
62897602	chr1:62897602:T:C	4.09205e-07	-1.10894e-10	-1.30638
62897700	chr1:62897700:C:T	5.34115e-07	-1.10894e-10	-1.03999
62898061	chr1:62898061:G:A	6.73896e-07	-1.10894e-10	-0.807522
62898408	chr1:62898408:A:C	2.54515e-06	0.819757	-0.298408
62898699	chr1:62898699:G:C	2.21157e-06	0.710337	-0.329477
62899025	chr1:62899025:A:G	5.00424e-07	-1.10894e-10	-1.10514
62899297	chr1:62899297:G:A	4.20706e-07	-1.10894e-10	-1.27866
62899862	chr1:62899862:A:G	1.38355e-07	-1.51117	-0.8796
62899989	chr1:62899989:T:C	4.68198e-07	-1.10894e-10	-1.17171
62900164	chr1:62900164:G:A	4.53047e-07	-1.10894e-10	-1.2046
62900452	chr1:62900452:A:G	2.24135e-06	0.753829	-0.359594
62900466	chr1:62900466:G:A	2.21236e-06	0.724182	-0.342963
62900720	chr1:62900720:A:C	1.02964e-06	-0.383632	-3.54162e-10
62901125	chr1:62901125:T:C	1.82291e-07	-1.54327	-0.571719
62902316	chr1:62902316:C:T	1.6312e-07	-1.53923	-0.686884
62902647	chr1:62902647:A:C	6.28087e-07	-0.860903	-0.0170162
62902877	chr1:62902877:C:T	1.09343e-07	-1.50421	-1.1219
62902900	chr1:62902900:A:C	5.23435e-07	-1.10894e-10	-1.06018
62902944	chr1:62902944:C:T	1.02881e-07	-1.52384	-1.16318
62903005	chr1:62903005:A:G	1.94292e-07	-0.697305	-1.35393
62903771	chr1:62903771:C:T	2.27273e-07	-0.687423	-1.20702
62904644	chr1:62904644:G:A	4.34532e-07	-1.10894e-10	-1.24633
62904862	chr1:62904862:T:C	4.61597e-06	-1.10894e-10	1.11668
62905205	chr1:62905205:C:T	4.3305e-07	-1.10894e-10	-1.24975
62905739	chr1:62905739:T:G	4.60432e-07	-1.10894e-10	-1.18843
62906080	chr1:62906080:C:T	4.23972e-07	-1.27093	-3.54162e-10
62906221	chr1:62906221:A:G	1.20082e-07	-1.54728	-0.985144
62906231	chr1:62906231:C:A	3.92425e-07	-0.544962	-0.803291
62906270	chr1:62906270:T:A	3.38574e-07	-1.49586	-3.54162e-10
62906668	chr1:62906668:T:G	1.03396e-06	-1.10894e-10	-0.37945
62906722	chr1:62906722:T:C	1.19436e-07	-1.55999	-0.977826
62906846	chr1:62906846:G:C	1.63106e-07	-1.56269	-0.663509
62906940	chr1:62906940:C:T	8.51323e-07	-1.10894e-10	-0.573806
62907117	chr1:62907117:A:G	4.01174e-07	-1.10894e-10	-1.3262
62907935	chr1:62907935:A:G	3.96015e-07	-1.10894e-10	-1.33915
62907941	chr1:62907941:G:A	5.83192e-07	-1.10894e-10	-0.952081
62908010	chr1:62908010:C:A	4.0599e-07	-1.10894e-10	-1.31427
62908178	chr1:62908178:T:C	3.91101e-07	-1.10894e-10	-1.35163
62908246	chr1:62908246:A:G	1.16572e-07	-1.56208	-1.00001
62908670	chr1:62908670:A:G	6.55567e-07	-1.10894e-10	-0.835097
62909321	chr1:62909321:G:A	6.7604e-07	-1.10894e-10	-0.804346
62909445	chr1:62909445:T:C	7.26361e-07	-0.180414	-0.552137
62909527	chr1:62909527:G:A	3.9865e-07	-1.10894e-10	-1.33251
62910071	chr1:62910071:T:C	3.94145e-07	-1.10894e-10	-1.34388
62910669	chr1:62910669:A:G	3.93639e-07	-1.10894e-10	-1.34516
62910733	chr1:62910733:A:C	1.52417e-07	-1.56469	-0.72929
62910750	chr1:62910750:ACCTTGGCACTCTATTC:A	5.67829e-07	-0.316155	-0.662622
62911516	chr1:62911516:T:C	3.99786e-07	-1.10894e-10	-1.32967
62911528	chr1:62911528:G:A	3.92374e-07	-1.10894e-10	-1.34838
62911616	chr1:62911616:A:G	1.83191e-06	-1.10894e-10	0.192514
62911863	chr1:62911863:G:T	6.46289e-07	-0.84935	-3.54162e-10
62913364	chr1:62913364:G:T	5.19531e-07	-1.10894e-10	-1.06767
62913495	chr1:62913495:C:G	3.14621e-06	-1.10894e-10	0.733356
62913499	chr1:62913499:C:T	5.51721e-07	-1.10894e-10	-1.00756
62913557	chr1:62913557:CT:C	4.02541e-07	-1.10894e-10	-1.3228
62914150	chr1:62914150:T:G	3.94981e-07	-1.10894e-10	-1.34176
62915000	chr1:62915000:TA:T	8.12166e-07	-1.10894e-10	-0.620894
62915178	chr1:62915178:G:A	4.15393e-07	-1.10894e-10	-1.29137
62915528	chr1:62915528:C:T	1.18464e-06	-0.2434	-3.54162e-10
62916070	chr1:62916070:A:G	1.84388e-07	-0.750452	-1.3531
62916353	chr1:62916353:G:A	5.13314e-07	-0.957852	-0.121858
62916653	chr1:62916653:A:G	4.04e-07	-1.10894e-10	-1.31918
62916710	chr1:62916710:G:A	4.20775e-07	-1.10894e-10	-1.2785
62917162	chr1:62917162:A:G	5.46626e-07	-1.10894e-10	-1.01683
62917584	chr1:62917584:G:A	4.20558e-07	-1.27902	-3.54162e-10
62918232	chr1:62918232:G:A	3.15972e-07	-1.56495	-3.54162e-10
62918461	chr1:62918461:A:G	4.66697e-07	-1.10894e-10	-1.17492
62918617	chr1:62918617:A:T	9.03183e-08	-1.48044	-1.33682
62918621	chr1:62918621:T:G	9.14162e-08	-1.47006	-1.33511
62918990	chr1:62918990:T:C	6.60161e-07	-1.10894e-10	-0.828114
62919824	chr1:62919824:C:T	9.80517e-07	-1.10894e-10	-0.432518
62920461	chr1:62920461:T:C	1.01337e-06	-1.10894e-10	-0.399557
62920773	chr1:62920773:A:T	2.13847e-07	-1.56342	-0.39192
62921223	chr1:62921223:C:T	1.04317e-07	-1.55745	-1.11571
62921287	chr1:62921287:A:G	2.23878e-07	-1.56152	-0.347975
62921896	chr1:62921896:A:G	6.23778e-07	-1.10894e-10	-0.884803
62921950	chr1:62921950:A:G	5.02914e-07	-1.10894e-10	-1.10018
62922137	chr1:62922137:G:A	1.79652e-07	-1.53469	-0.594889
62922546	chr1:62922546:G:A	4.03921e-07	-1.10894e-10	-1.31938
62922610	chr1:62922610:C:A	8.73134e-07	-1.10894e-10	-0.548508
62922777	chr1:62922777:G:A	2.72859e-07	-1.56271	-0.148937
62923072	chr1:62923072:C:T	6.16407e-07	-1.10894e-10	-0.896691
62923073	chr1:62923073:G:A	3.28842e-07	-1.00727	-0.517755
62923164	chr1:62923164:G:A	3.33045e-07	-1.51232	-3.54162e-10
62923385	chr1:62923385:G:A	1.13526e-07	-1.53928	-1.04928
62923722	chr1:62923722:C:T	3.89152e-07	-1.10894e-10	-1.35663
62923939	chr1:62923939:A:G	8.7901e-08	-1.50659	-1.33779
62924111	chr1:62924111:G:A	6.36686e-07	-1.10894e-10	-0.864322
62924229	chr1:62924229:G:A	1.5487e-07	-1.43659	-0.841426
62924528	chr1:62924528:T:C	6.68199e-07	-1.5501	0.734086
62924712	chr1:62924712:T:G	6.59909e-07	-1.10894e-10	-0.828495
62925190	chr1:62925190:T:C	6.58754e-07	-1.10894e-10	-0.830247
62925551	chr1:62925551:G:A	8.17992e-07	-1.10894e-10	-0.613745
62925843	chr1:62925843:T:C	9.84577e-08	-1.53918	-1.19179
62925933	chr1:62925933:T:C	5.3118e-07	-1.10894e-10	-1.0455
62926125	chr1:62926125:C:T	7.59248e-07	-1.10894e-10	-0.688269
62926458	chr1:62926458:G:C	4.01811e-07	-1.10894e-10	-1.32462
62926512	chr1:62926512:T:G	8.87004e-08	-1.54988	-1.28545
62926547	chr1:62926547:C:T	4.57392e-07	-1.10894e-10	-1.19506
62926553	chr1:62926553:G:A	4.60194e-07	-1.10894e-10	-1.18895
62926617	chr1:62926617:G:A	4.49379e-07	-1.10894e-10	-1.21273
62926727	chr1:62926727:T:A	9.54379e-07	-0.459537	-3.54162e-10
62926795	chr1:62926795:G:A	1.21554e-07	-1.559	-0.961235
62926994	chr1:62926994:G:A	8.37046e-08	-1.56502	-1.32828
62927047	chr1:62927047:T:A	1.14294e-07	-1.56494	-1.01689
62927162	chr1:62927162:A:AG	4.3168e-07	-1.10894e-10	-1.25291
62927184	chr1:62927184:A:G	3.89676e-07	-1.10894e-10	-1.35528
62927582	chr1:62927582:C:T	8.25671e-07	-1.10894e-10	-0.604401
62927704	chr1:62927704:G:A	1.17524e-06	-1.10894e-10	-0.251368
62927739	chr1:62927739:C:T	1.10138e-06	-1.10894e-10	-0.316276
62927825	chr1:62927825:G:A	3.02783e-06	1.22946	-0.534458
62927899	chr1:62927899:G:C	1.41647e-06	-1.10894e-10	-0.0646717
62928013	chr1:62928013:C:A	1.08824e-06	-1.10894e-10	-0.328277
62928102	chr1:62928102:C:T	1.12167e-06	-1.10894e-10	-0.298022
62928683	chr1:62928683:C:T	3.80391e-07	-1.3794	-3.54162e-10
62928739	chr1:62928739:G:A	4.9907e-07	-1.10894e-10	-1.10785
62928913	chr1:62928913:A:G	4.43407e-07	-1.10894e-10	-1.22611
62929604	chr1:62929604:G:A	3.7819e-06	-1.10894e-10	0.917384
62929619	chr1:62929619:C:T	5.08426e-07	-1.08928	-3.54162e-10
62929638	chr1:62929638:G:C	2.35597e-07	-0.86148	-0.996995
62929676	chr1:62929676:G:A	3.8912e-07	-1.10894e-10	-1.35671
62929730	chr1:62929730:C:T	3.91079e-07	-1.10894e-10	-1.35169
62929838	chr1:62929838:C:G	3.97355e-07	-1.10894e-10	-1.33577
62929860	chr1:62929860:C:G	1.29073e-06	-1.10894e-10	-0.157638
62929969	chr1:62929969:C:A	1.03241e-07	-1.35822	-1.32531
62930083	chr1:62930083:TCTA:T	5.61742e-07	-1.5628	0.573242
62930171	chr1:62930171:T:G	3.89781e-07	-1.10894e-10	-1.35501
62930431	chr1:62930431:AGAG:A	4.22723e-07	-1.10894e-10	-1.27388
62930445	chr1:62930445:T:C	1.0147e-06	-1.10894e-10	-0.398246
62930550	chr1:62930550:G:A	1.60615e-06	0.63938	-0.578381
62930566	chr1:62930566:C:T	4.96885e-07	-1.11224	-3.54162e-10
62930619	chr1:62930619:G:A	1.77642e-06	0.778942	-0.617182
62930671	chr1:62930671:C:T	9.21214e-08	-1.55019	-1.2473
62930891	chr1:62930891:A:G	6.3808e-07	-1.10894e-10	-0.862134
62930961	chr1:62930961:G:A	3.99274e-07	-1.10894e-10	-1.33095
62931133	chr1:62931133:G:A	3.17895e-07	-1.55888	-3.54162e-10
62931276	chr1:62931276:G:C	1.24158e-06	-1.10894e-10	-0.196461
62931487	chr1:62931487:TTAGAGA:T	1.46773e-06	-1.10894e-10	-0.0291274
62931959	chr1:62931959:T:G	3.89001e-07	-1.10894e-10	-1.35702
62932153	chr1:62932153:G:A	1.48797e-06	-1.10894e-10	-0.0154267
62932590	chr1:62932590:C:A	1.17615e-06	0.818347	-1.06895
62932635	chr1:62932635:C:A	8.35441e-08	-1.53645	-1.35878
62932800	chr1:62932800:G:A	4.36275e-07	-1.10894e-10	-1.24233
62932833	chr1:62932833:G:A	1.16366e-06	0.66762	-0.928892
62933112	chr1:62933112:T:C	4.7078e-07	-1.10894e-10	-1.16621
62933114	chr1:62933114:A:G	4.56067e-07	-1.10894e-10	-1.19796
62933266	chr1:62933266:G:A	4.81829e-07	-1.10894e-10	-1.14301
62933270	chr1:62933270:A:G	1.51714e-06	-1.10894e-10	0.00398518
62933737	chr1:62933737:G:A	6.50129e-07	-1.10894e-10	-0.843427
62933754	chr1:62933754:G:A	2.9462e-07	-0.787095	-0.847815
62933829	chr1:62933829:C:G	8.38717e-07	-0.588724	-3.54162e-10
62934014	chr1:62934014:G:T	9.96618e-08	-1.45496	-1.26385
62934167	chr1:62934167:G:T	1.02055e-07	-1.46686	-1.22823
62934258	chr1:62934258:G:C	2.47617e-07	-0.51933	-1.28939
62934426	chr1:62934426:T:C	9.68382e-07	-1.10894e-10	-0.444971
62934775	chr1:62934775:T:C	1.51978e-06	-1.10894e-10	0.00572282
62935235	chr1:62935235:A:G	6.52527e-07	-1.10894e-10	-0.839745
62935578	chr1:62935578:T:C	6.77755e-07	0.474336	-1.27615
62935583	chr1:62935583:A:T	2.04704e-07	-0.694785	-1.30425
62935679	chr1:62935679:A:G	9.2176e-07	-1.10894e-10	-0.494313
62935961	chr1:62935961:T:C	1.90796e-07	-0.92512	-1.14427
62936079	chr1:62936079:A:G	3.38016e-06	-1.10894e-10	0.80508
62936274	chr1:62936274:T:C	2.03738e-07	-0.746718	-1.25704
62936495	chr1:62936495:ATG:A	5.75455e-07	-0.722354	-0.243082
62936807	chr1:62936807:A:G	1.13037e-06	0.754581	-1.04487
62937035	chr1:62937035:G:C	1.01657e-06	-1.10894e-10	-0.396408
62937293	chr1:62937293:A:G	3.99069e-07	-1.10894e-10	-1.33146
62937349	chr1:62937349:A:G	2.70038e-06	1.40525	-0.824704
62937453	chr1:62937453:C:G	4.08561e-07	-1.10894e-10	-1.30796
62937455	chr1:62937455:G:A	3.16179e-07	-1.56429	-3.54162e-10
62938216	chr1:62938216:T:G	1.04297e-06	-1.10894e-10	-0.370768
62938246	chr1:62938246:T:C	2.33703e-06	-1.10894e-10	0.436038
62938448	chr1:62938448:A:T	6.28525e-07	-1.10894e-10	-0.877222
62939018	chr1:62939018:A:G	3.27372e-07	-0.582407	-0.947092
62939031	chr1:62939031:A:G	1.77488e-07	-1.25854	-0.883157
62939195	chr1:62939195:T:C	4.01769e-07	-1.10894e-10	-1.32472
62939377	chr1:62939377:A:G	6.87295e-07	-1.10894e-10	-0.787834
62939523	chr1:62939523:C:A	3.26093e-07	-1.53342	-3.54162e-10
62940036	chr1:62940036:A:G	6.17376e-07	-1.10894e-10	-0.89512
62940053	chr1:62940053:C:G	3.93536e-07	-1.10894e-10	-1.34543
62940080	chr1:62940080:C:T	5.72817e-07	-1.10894e-10	-0.970032
62940159	chr1:62940159:A:C	5.71937e-07	-1.10894e-10	-0.97157
62940214	chr1:62940214:C:T	1.10042e-07	-1.30754	-1.3122
62940297	chr1:62940297:T:C	3.98623e-07	-1.10894e-10	-1.33258
62940391	chr1:62940391:C:T	7.41667e-07	-1.10894e-10	-0.711698
62940928	chr1:62940928:C:A	5.22656e-07	-1.10894e-10	-1.06167
62940986	chr1:62940986:T:G	1.66249e-06	1.07552	-0.980044
62941216	chr1:62941216:C:T	7.30003e-07	-1.10894e-10	-0.727549
62941307	chr1:62941307:G:A	1.52337e-06	1.04815	-1.04007
62941787	chr1:62941787:A:G	4.50688e-07	-1.10894e-10	-1.20982
62941870	chr1:62941870:G:A	6.9965e-07	-1.10894e-10	-0.770017
62942721	chr1:62942721:T:G	6.35938e-07	-1.10894e-10	-0.865497
62942731	chr1:62942731:G:A	6.01688e-07	-1.10894e-10	-0.920858
62943827	chr1:62943827:T:C	4.9649e-07	-1.10894e-10	-1.11303
62943960	chr1:62943960:A:G	1.21499e-06	-1.10894e-10	-0.218108
62944136	chr1:62944136:T:C	1.30297e-07	-1.13213	-1.31866
62944232	chr1:62944232:A:AC	9.9962e-08	-1.42185	-1.29396
62944304	chr1:62944304:TA:T	1.30508e-06	1.20395	-1.35052
62944357	chr1:62944357:C:T	3.94076e-07	-1.10894e-10	-1.34405
62944534	chr1:62944534:A:G	6.51677e-07	-1.10894e-10	-0.841049
62944587	chr1:62944587:G:A	1.14062e-06	-1.10894e-10	-0.281275
62944733	chr1:62944733:GT:G	1.36106e-07	-1.08115	-1.32601
62944840	chr1:62944840:A:T	1.1403e-06	-1.10894e-10	-0.281552
62944946	chr1:62944946:C:T	4.03183e-07	-1.10894e-10	-1.32121
62944948	chr1:62944948:A:G	9.68645e-08	-1.43662	-1.31066
62945207	chr1:62945207:TTC:T	1.15067e-06	1.047	-1.3195
62945210	chr1:62945210:C:A	1.18644e-06	1.07784	-1.31972
62945637	chr1:62945637:A:G	4.45353e-06	2.3453	-1.26445
62945640	chr1:62945640:A:T	7.94882e-07	-1.10894e-10	-0.642404
62945944	chr1:62945944:A:G	7.9921e-07	-1.10894e-10	-0.636973
62946073	chr1:62946073:T:C	1.68899e-06	-1.10894e-10	0.111289
62946268	chr1:62946268:T:C	3.71362e-06	2.12469	-1.22553
62946488	chr1:62946488:C:T	1.75323e-06	-1.10894e-10	0.148618
62946766	chr1:62946766:G:T	4.03462e-06	2.14116	-1.15909
62946777	chr1:62946777:G:A	1.77412e-06	-1.10894e-10	0.160464
62946803	chr1:62946803:C:T	3.91284e-07	-1.10894e-10	-1.35116
62946927	chr1:62946927:C:T	3.7667e-06	2.02363	-1.11028
62947132	chr1:62947132:C:T	4.11184e-06	2.35723	-1.3562
62947208	chr1:62947208:C:A	3.96454e-07	-1.10894e-10	-1.33804
62947366	chr1:62947366:T:G	4.07222e-07	-1.10894e-10	-1.31124
62947391	chr1:62947391:C:G	4.08166e-06	2.13597	-1.1423
62948274	chr1:62948274:A:T	3.9268e-06	2.31322	-1.35823
62948350	chr1:62948350:G:A	4.18054e-07	-1.10894e-10	-1.28499
62948397	chr1:62948397:C:A	4.09251e-07	-1.10894e-10	-1.30627
62948473	chr1:62948473:G:T	3.80543e-06	2.28198	-1.35839
62948533	chr1:62948533:C:T	3.70658e-06	2.03398	-1.13671
62948535	chr1:62948535:C:T	3.66628e-06	2.02271	-1.13637
62948574	chr1:62948574:TG:T	3.79701e-06	2.27973	-1.35836
62948668	chr1:62948668:T:C	2.00869e-06	-1.10894e-10	0.284638
62948730	chr1:62948730:G:A	3.58494e-06	2.00451	-1.14061
62949025	chr1:62949025:A:G	1.16924e-06	-1.10894e-10	-0.256492
62949099	chr1:62949099:G:A	3.80058e-06	2.28104	-1.35873
62949262	chr1:62949262:C:T	3.93654e-06	2.12691	-1.16945
62949358	chr1:62949358:A:C	5.78177e-07	0.397177	-1.3579
62949590	chr1:62949590:G:A	1.35457e-06	-1.10894e-10	-0.109357
62949670	chr1:62949670:TG:T	4.16568e-07	-1.28855	-3.54162e-10
62949738	chr1:62949738:G:A	3.58519e-06	1.97832	-1.11435
62949998	chr1:62949998:C:CT	3.92698e-07	-1.34756	-3.54162e-10
62950014	chr1:62950014:G:A	6.2405e-07	-0.884367	-3.54162e-10
62950291	chr1:62950291:A:G	8.60707e-08	-1.56466	-1.30077
62950300	chr1:62950300:C:G	6.24057e-07	-1.10894e-10	-0.884357
62950393	chr1:62950393:TA:T	4.9851e-07	-1.10894e-10	-1.10897
62950403	chr1:62950403:A:G	1.09124e-06	-1.10894e-10	-0.325529
62950554	chr1:62950554:T:G	3.94128e-07	-1.10894e-10	-1.34392
62950558	chr1:62950558:CAA:C	1.51385e-07	-0.948427	-1.35235
62950757	chr1:62950757:A:G	5.79437e-07	-1.10894e-10	-0.95854
62950766	chr1:62950766:T:C	4.4812e-07	-1.21554	-3.54162e-10
62950907	chr1:62950907:T:G	3.90893e-07	-1.10894e-10	-1.35216
62950911	chr1:62950911:A:G	3.89873e-07	-1.10894e-10	-1.35478
62951139	chr1:62951139:C:A	4.18644e-07	-1.10894e-10	-1.28358
62951409	chr1:62951409:A:C	5.89944e-07	-1.10894e-10	-0.940571
62951439	chr1:62951439:G:A	5.21478e-07	-0.292004	-0.771926
62951896	chr1:62951896:T:C	3.35689e-07	-0.328656	-1.17576
62952041	chr1:62952041:A:G	3.91536e-07	-1.10894e-10	-1.35052
62952179	chr1:62952179:G:A	3.40607e-07	-0.347825	-1.14204
62952230	chr1:62952230:A:G	3.72603e-07	-0.250188	-1.1499
62952299	chr1:62952299:G:T	3.89347e-07	-1.10894e-10	-1.35613
62952467	chr1:62952467:G:T	3.98126e-07	-1.10894e-10	-1.33383
62952679	chr1:62952679:T:A	4.59513e-07	-0.0855603	-1.10487
62952709	chr1:62952709:G:C	3.8958e-07	-1.10894e-10	-1.35553
62953189	chr1:62953189:C:G	4.96311e-07	-1.10894e-10	-1.11339
62953353	chr1:62953353:A:G	3.15879e-07	-0.484203	-1.08104
62953419	chr1:62953419:C:T	2.37212e-07	-0.762005	-1.08964
62953579	chr1:62953579:T:C	4.0702e-07	-1.10894e-10	-1.31174
62954005	chr1:62954005:C:A	3.97696e-07	-1.10894e-10	-1.33491
62954086	chr1:62954086:T:C	7.66998e-07	-0.678114	-3.54162e-10
62954476	chr1:62954476:G:A	6.92589e-07	-1.10894e-10	-0.780161
62954901	chr1:62954901:G:A	3.89258e-07	-1.10894e-10	-1.35635
62955416	chr1:62955416:A:G	5.41702e-07	-1.10894e-10	-1.02588
62955437	chr1:62955437:T:C	4.24428e-07	-1.10894e-10	-1.26985
62955464	chr1:62955464:G:A	4.25872e-07	-1.10894e-10	-1.26646
62955642	chr1:62955642:TA:T	4.21091e-07	-1.10894e-10	-1.27775
62955953	chr1:62955953:A:G	3.88322e-07	-1.10894e-10	-1.35876
62955989	chr1:62955989:A:G	3.89633e-07	-1.10894e-10	-1.35539
62956043	chr1:62956043:T:TA	4.00698e-07	-1.10894e-10	-1.32739
62956276	chr1:62956276:T:TC	3.89172e-07	-1.10894e-10	-1.35658
62956414	chr1:62956414:A:G	4.25706e-07	-1.10894e-10	-1.26685
62956489	chr1:62956489:G:A	5.50503e-07	-1.10894e-10	-1.00977
62956611	chr1:62956611:A:G	8.17835e-07	-1.10894e-10	-0.613938
62956792	chr1:62956792:C:T	4.4923e-07	-1.10894e-10	-1.21306
62957193	chr1:62957193:A:G	3.9695e-07	-1.10894e-10	-1.33679
62957239	chr1:62957239:T:C	4.19023e-07	-0.753346	-0.529326
62957501	chr1:62957501:T:A	5.1228e-07	-1.10894e-10	-1.08173
62957740	chr1:62957740:A:G	3.88357e-07	-1.10894e-10	-1.35867
62958071	chr1:62958071:C:T	3.90967e-07	-1.10894e-10	-1.35197
62958420	chr1:62958420:T:C	3.95685e-07	-1.10894e-10	-1.33998
62958980	chr1:62958980:TC:T	4.75994e-07	-1.10894e-10	-1.15519
62959024	chr1:62959024:G:A	1.01819e-07	-1.50643	-1.19097
62959048	chr1:62959048:A:G	4.30784e-07	-1.10894e-10	-1.25499
62959229	chr1:62959229:G:A	6.11881e-07	-1.10894e-10	-0.90406
62959244	chr1:62959244:A:C	1.38712e-06	-0.0856146	-3.54162e-10
62959452	chr1:62959452:A:G	3.92879e-07	-1.10894e-10	-1.3471
62960315	chr1:62960315:T:C	9.38425e-08	-1.52793	-1.25105
62960774	chr1:62960774:T:C	5.11754e-07	-1.10894e-10	-1.08275
62960959	chr1:62960959:G:A	5.05348e-07	-1.10894e-10	-1.09535
62961089	chr1:62961089:C:A	3.94867e-07	-1.10894e-10	-1.34205
62961127	chr1:62961127:T:A	3.89198e-07	-1.10894e-10	-1.35651
62961309	chr1:62961309:G:A	5.18144e-07	-1.10894e-10	-1.07034
62961604	chr1:62961604:A:G	2.33423e-07	-0.559995	-1.30775
62961694	chr1:62961694:A:G	4.40412e-07	-1.10894e-10	-1.23289
62961997	chr1:62961997:G:A	3.89152e-07	-1.10894e-10	-1.35663
62962292	chr1:62962292:T:C	5.45555e-07	-1.10894e-10	-1.01879
62962332	chr1:62962332:T:C	4.05254e-07	-1.10894e-10	-1.31608
62962559	chr1:62962559:C:G	5.30348e-07	-1.10894e-10	-1.04706
62962703	chr1:62962703:T:C	3.88316e-07	-1.10894e-10	-1.35878
62962712	chr1:62962712:G:C	4.3052e-07	-1.10894e-10	-1.2556
62962771	chr1:62962771:G:C	3.89271e-07	-1.10894e-10	-1.35632
62962911	chr1:62962911:A:G	4.13219e-07	-1.10894e-10	-1.29662
62963039	chr1:62963039:T:C	4.47043e-07	-1.10894e-10	-1.21794
62963157	chr1:62963157:T:C	3.88947e-07	-1.10894e-10	-1.35716
62963317	chr1:62963317:C:T	3.99549e-07	-1.10894e-10	-1.33026
62963615	chr1:62963615:T:C	6.85004e-07	-1.10894e-10	-0.791173
62964256	chr1:62964256:C:G	1.04055e-07	-1.54306	-1.13262
62964279	chr1:62964279:G:A	5.234e-07	-1.10894e-10	-1.06025
62964566	chr1:62964566:A:G	3.88322e-07	-1.10894e-10	-1.35876
62964670	chr1:62964670:A:G	1.22597e-07	-1.24703	-1.26467
62964865	chr1:62964865:C:T	1.29292e-07	-1.24586	-1.21266
62964976	chr1:62964976:G:A	1.64e-07	-1.53144	-0.68929
62965538	chr1:62965538:G:T	1.96271e-07	-1.56213	-0.478968
62965602	chr1:62965602:C:T	5.13403e-07	-1.10894e-10	-1.07954
62965899	chr1:62965899:T:C	1.60406e-07	-1.04357	-1.19931
62966058	chr1:62966058:C:T	4.18354e-07	-1.10894e-10	-1.28427
62966188	chr1:62966188:G:A	2.13566e-07	-1.09324	-0.863415
62966333	chr1:62966333:C:T	5.15797e-07	-1.10894e-10	-1.07488
62966383	chr1:62966383:C:T	4.54288e-07	-1.10894e-10	-1.20187
62966820	chr1:62966820:G:A	5.72289e-07	-0.970954	-3.54162e-10
62966918	chr1:62966918:T:C	4.25495e-07	-1.10894e-10	-1.26734
62966935	chr1:62966935:G:C	4.31009e-07	-1.10894e-10	-1.25447
62967025	chr1:62967025:A:G	2.64761e-07	-1.56506	-0.176715
62967045	chr1:62967045:T:C	2.48559e-07	-0.859599	-0.945319
62967210	chr1:62967210:C:T	4.43912e-07	-1.10894e-10	-1.22497
62967343	chr1:62967343:T:A	1.92897e-07	-0.717638	-1.3408
62967366	chr1:62967366:C:T	1.98084e-07	-0.689903	-1.342
62967375	chr1:62967375:C:T	3.33242e-07	-1.51173	-3.54162e-10
62967764	chr1:62967764:C:T	1.90575e-07	-0.729811	-1.34074
62967928	chr1:62967928:C:T	3.17211e-07	-1.56103	-3.54162e-10
62968168	chr1:62968168:T:TA	3.89602e-07	-1.10894e-10	-1.35547
62968219	chr1:62968219:G:A	5.05382e-07	-1.10894e-10	-1.09528
62968358	chr1:62968358:C:G	1.35114e-06	-1.10894e-10	-0.111891
62968795	chr1:62968795:A:G	8.19944e-07	-0.611362	-3.54162e-10
62969255	chr1:62969255:G:A	4.81091e-07	-1.10894e-10	-1.14454
62969471	chr1:62969471:C:T	4.94777e-07	-1.10894e-10	-1.11649
62970006	chr1:62970006:T:C	4.81628e-07	-1.10894e-10	-1.14343
62970124	chr1:62970124:A:G	4.40982e-07	-1.10894e-10	-1.23159
62970167	chr1:62970167:G:A	4.63369e-07	-1.10894e-10	-1.18207
62970540	chr1:62970540:C:T	4.63369e-07	-1.10894e-10	-1.18207
62971096	chr1:62971096:C:T	4.09804e-07	-1.10894e-10	-1.30492
62971143	chr1:62971143:T:A	3.77679e-07	-1.38655	-3.54162e-10
62971179	chr1:62971179:G:A	1.25048e-07	-1.16695	-1.32495
62971266	chr1:62971266:T:G	4.22331e-07	-1.10894e-10	-1.27481
62971711	chr1:62971711:C:A	1.37927e-07	-1.09754	-1.29633
62971949	chr1:62971949:C:T	6.5564e-07	-1.10894e-10	-0.834986
62972842	chr1:62972842:A:G	1.56432e-07	-0.938509	-1.32947
62973141	chr1:62973141:G:T	5.05069e-07	-1.10894e-10	-1.0959
62973282	chr1:62973282:T:A	4.52866e-07	-1.10894e-10	-1.205
62973460	chr1:62973460:T:A	3.98716e-07	-1.10894e-10	-1.33235
62973610	chr1:62973610:T:C	5.83115e-07	-1.10894e-10	-0.952214
62973822	chr1:62973822:C:T	6.10875e-07	-1.10894e-10	-0.905705
62973913	chr1:62973913:C:T	1.46602e-07	-1.00775	-1.32513
62973916	chr1:62973916:T:C	1.23003e-06	-1.10894e-10	-0.205805
62973917	chr1:62973917:T:C	1.16674e-06	-1.10894e-10	-0.258626
62974167	chr1:62974167:G:A	2.33507e-07	-1.07466	-0.79272
62974622	chr1:62974622:C:T	4.01548e-07	-1.10894e-10	-1.32527
62975126	chr1:62975126:G:A	1.69729e-07	-0.929981	-1.25641
62975644	chr1:62975644:C:A	1.17993e-06	-1.10894e-10	-0.247388
62976090	chr1:62976090:A:G	1.51226e-07	-1.07529	-1.22654
62977798	chr1:62977798:A:G	1.13781e-07	-1.23254	-1.35378
62978149	chr1:62978149:G:GT	4.9283e-07	-1.10894e-10	-1.12043
62979066	chr1:62979066:G:A	1.98993e-07	-0.683331	-1.344
62979426	chr1:62979426:C:G	6.07069e-06	1.84206	-0.451433
62979682	chr1:62979682:C:T	1.47344e-07	-1.02286	-1.30497
62979808	chr1:62979808:C:T	4.88628e-07	-1.10894e-10	-1.129
62980686	chr1:62980686:A:G	3.1589e-07	-1.5652	-3.54162e-10
62980840	chr1:62980840:A:G	2.03687e-07	-1.55549	-0.44852
62980952	chr1:62980952:G:A	3.88446e-07	-1.10894e-10	-1.35844
62981083	chr1:62981083:T:G	1.52046e-07	-0.955576	-1.34084
62981186	chr1:62981186:A:G	6.96799e-06	2.58311	-1.05462
62982292	chr1:62982292:C:T	3.25401e-07	-1.53554	-3.54162e-10
62982655	chr1:62982655:C:T	7.5001e-07	-1.10894e-10	-0.700511
62982845	chr1:62982845:AC:GC	3.93704e-07	-1.10894e-10	-1.345
62983146	chr1:62983146:T:C	1.02789e-07	-1.32955	-1.35837
62983329	chr1:62983329:T:C	1.02182e-07	-1.33711	-1.35673
62983692	chr1:62983692:T:C	1.22554e-07	-1.23185	-1.2802
62983831	chr1:62983831:T:A	4.80128e-07	-1.10894e-10	-1.14655
62983943	chr1:62983943:C:A	3.16294e-07	-1.56393	-3.54162e-10
62984144	chr1:62984144:G:A	8.96781e-08	-1.48525	-1.33912
62984629	chr1:62984629:C:T	4.35102e-07	-1.10894e-10	-1.24502
62984682	chr1:62984682:T:C	1.52956e-07	-1.25515	-1.0353
62984871	chr1:62984871:C:T	3.15924e-07	-1.5651	-3.54162e-10
62985448	chr1:62985448:C:T	7.35024e-07	-1.10894e-10	-0.720694
62985495	chr1:62985495:T:C	8.38158e-07	-1.10894e-10	-0.589392
62985993	chr1:62985993:A:C	5.68659e-06	1.32527	-3.54162e-10
62986405	chr1:62986405:G:A	1.80358e-07	-0.775977	-1.34968
62986692	chr1:62986692:C:T	1.97355e-07	-0.921149	-1.11445
62986742	chr1:62986742:A:G	3.35539e-07	-1.50486	-3.54162e-10
62986748	chr1:62986748:T:C	8.39934e-08	-1.53395	-1.35591
62987061	chr1:62987061:G:A	1.80132e-07	-0.87214	-1.25477
62987118	chr1:62987118:T:C	1.84725e-07	-1.43496	-0.666775
62987657	chr1:62987657:G:A	7.67129e-07	-1.10894e-10	-0.677942
62987725	chr1:62987725:C:T	1.59049e-07	-1.18118	-1.0702
62987758	chr1:62987758:C:T	3.88853e-07	-1.10894e-10	-1.3574
62987835	chr1:62987835:T:C	1.13399e-07	-1.4224	-1.16728
62987907	chr1:62987907:C:T	8.95338e-08	-1.47224	-1.35374
62987931	chr1:62987931:C:T	1.59166e-07	-1.24564	-1.00501
62987963	chr1:62987963:G:T	1.5388e-07	-1.22067	-1.06375
62988006	chr1:62988006:T:C	1.82088e-07	-1.20284	-0.913264
62988491	chr1:62988491:A:G	1.23513e-07	-1.43509	-1.06916
62988538	chr1:62988538:A:G	4.11463e-07	-1.10894e-10	-1.30088
62988539	chr1:62988539:A:G	1.17803e-07	-1.45899	-1.0926
62988926	chr1:62988926:C:T	2.08804e-07	-1.56516	-0.414047
62989060	chr1:62989060:G:A	9.82179e-08	-1.56443	-1.16898
62989300	chr1:62989300:C:T	3.91538e-07	-1.10894e-10	-1.35051
62989418	chr1:62989418:G:C	9.61252e-08	-1.42307	-1.33188
62989622	chr1:62989622:A:G	3.88741e-07	-1.10894e-10	-1.35768
62989642	chr1:62989642:T:C	3.57914e-07	-1.4403	-3.54162e-10
62989667	chr1:62989667:A:G	4.12849e-07	-1.10894e-10	-1.29751
62989742	chr1:62989742:T:C	1.28843e-06	0.00054963	-0.159964
62989763	chr1:62989763:T:C	1.67638e-06	0.103794	-3.54162e-10
62989918	chr1:62989918:A:C	8.78265e-08	-1.56378	-1.28145
62990016	chr1:62990016:AT:A	4.02894e-07	-1.10894e-10	-1.32192
62990155	chr1:62990155:G:A	1.33853e-06	1.05891	-1.18018
62990454	chr1:62990454:G:A	4.09103e-07	-1.10894e-10	-1.30663
62990504	chr1:62990504:G:A	4.30623e-07	-1.10894e-10	-1.25536
62990562	chr1:62990562:G:A	1.18069e-06	0.219934	-0.466679
62990859	chr1:62990859:T:C	1.64039e-06	-0.1055	0.187593
62990947	chr1:62990947:T:G	5.24039e-07	-1.10894e-10	-1.05903
62990999	chr1:62990999:T:C	4.28356e-07	-1.10894e-10	-1.26064
62991300	chr1:62991300:G:A	4.51234e-07	-1.10894e-10	-1.20861
62991588	chr1:62991588:C:T	1.64945e-06	-0.150391	0.23799
62991613	chr1:62991613:G:A	3.98507e-07	-1.10894e-10	-1.33287
62991670	chr1:62991670:C:G	1.81522e-06	-0.0170473	0.200413
62991789	chr1:62991789:T:A	9.21885e-08	-1.49346	-1.3033
62991790	chr1:62991790:A:T	9.23938e-08	-1.49401	-1.30052
62991919	chr1:62991919:A:G	1.96871e-07	-0.818578	-1.21947
62991981	chr1:62991981:G:A	4.14229e-07	-1.10894e-10	-1.29418
62992195	chr1:62992195:C:A	1.07569e-07	-1.36359	-1.27888
62992403	chr1:62992403:C:T	9.03792e-07	-0.850893	0.336894
62992478	chr1:62992478:A:G	3.26396e-07	-1.53249	-3.54162e-10
62992814	chr1:62992814:T:C	2.04756e-06	-1.10894e-10	0.303808
62993090	chr1:62993090:A:G	3.88315e-07	-1.10894e-10	-1.35878
62993174	chr1:62993174:C:T	1.10962e-07	-1.56327	-1.04814
62993205	chr1:62993205:T:C	3.97576e-07	-1.10894e-10	-1.33521
62993290	chr1:62993290:C:A	4.96704e-07	-1.10894e-10	-1.1126
62993577	chr1:62993577:A:G	1.18657e-07	-1.32516	-1.2192
62993681	chr1:62993681:A:G	6.92132e-07	0.208016	-0.988837
62993815	chr1:62993815:G:A	1.23487e-07	-1.2252	-1.27926
62994090	chr1:62994090:T:C	4.80671e-07	-1.14541	-3.54162e-10
62994143	chr1:62994143:G:A	1.06664e-06	0.717009	-1.06534
62994180	chr1:62994180:G:T	4.72683e-07	-1.16217	-3.54162e-10
62994356	chr1:62994356:T:C	6.94909e-07	-0.550257	-0.22656
62994424	chr1:62994424:G:T	6.61341e-07	0.390338	-1.21667
62994974	chr1:62994974:CA:C	1.19972e-06	-1.10894e-10	-0.230757
62994981	chr1:62994981:A:T	9.57798e-08	-1.41274	-1.3458
62995150	chr1:62995150:T:C	6.68804e-07	-1.10894e-10	-0.815107
62995228	chr1:62995228:C:T	4.72876e-07	-1.16176	-3.54162e-10
62995710	chr1:62995710:G:A	9.90845e-07	-1.34824	0.926197
62995779	chr1:62995779:A:T	3.88995e-07	-1.10894e-10	-1.35703
62995957	chr1:62995957:G:T	4.16254e-07	-1.10894e-10	-1.2893
62996151	chr1:62996151:C:T	8.31169e-08	-1.55966	-1.34069
62996280	chr1:62996280:C:T	5.89132e-07	-1.10894e-10	-0.941948
62996661	chr1:62996661:A:G	1.08235e-07	-1.33009	-1.3062
62996704	chr1:62996704:C:G	3.18027e-07	-1.55846	-3.54162e-10
62997308	chr1:62997308:A:C	5.29629e-07	-1.10894e-10	-1.04842
62998086	chr1:62998086:C:T	3.93021e-07	-1.10894e-10	-1.34673
62998494	chr1:62998494:C:T	4.68132e-07	-1.10894e-10	-1.17185
62998687	chr1:62998687:A:AT	5.51227e-07	-1.10894e-10	-1.00845
62998690	chr1:62998690:C:A	5.51227e-07	-1.10894e-10	-1.00845
62998994	chr1:62998994:C:T	4.80029e-07	-1.10894e-10	-1.14675
62999816	chr1:62999816:C:T	1.41959e-07	-1.25144	-1.11362
62999912	chr1:62999912:T:C	3.17119e-07	-1.56132	-3.54162e-10
63000032	chr1:63000032:G:A	1.41678e-07	-1.3265	-1.04054
63000037	chr1:63000037:C:T	1.51625e-07	-1.55393	-0.745265
63000092	chr1:63000092:G:A	1.15329e-07	-1.37583	-1.19698
63000321	chr1:63000321:G:A	1.46868e-07	-1.30167	-1.02939
63000751	chr1:63000751:C:G	2.55619e-07	-1.55998	-0.216928
63000984	chr1:63000984:A:G	1.75676e-07	-1.55763	-0.594328
63001059	chr1:63001059:C:T	4.42256e-07	-1.10894e-10	-1.22871
63001210	chr1:63001210:G:A	1.61455e-07	-1.19032	-1.04605
63001485	chr1:63001485:C:T	4.36497e-07	-1.10894e-10	-1.24182
63001637	chr1:63001637:G:T	2.77646e-07	-1.38357	-0.310683
63001717	chr1:63001717:T:C	9.37758e-08	-1.42109	-1.3586
63001924	chr1:63001924:G:T	2.12738e-07	-1.43276	-0.527775
63002363	chr1:63002363:C:T	3.19584e-07	-1.55358	-3.54162e-10
63002467	chr1:63002467:A:G	4.31203e-07	-1.10894e-10	-1.25402
63002500	chr1:63002500:C:T	5.15469e-07	-1.10894e-10	-1.07552
63002503	chr1:63002503:C:T	6.15367e-07	-1.10894e-10	-0.898379
63002947	chr1:63002947:T:C	4.11359e-07	-1.10894e-10	-1.30113
63003318	chr1:63003318:G:T	5.20557e-07	-1.10894e-10	-1.0657
63003322	chr1:63003322:T:C	2.31439e-07	-1.42362	-0.45266
63003341	chr1:63003341:A:G	3.92461e-07	-1.10894e-10	-1.34816
63003440	chr1:63003440:A:G	1.48958e-07	-0.996011	-1.32092
63003503	chr1:63003503:A:G	5.14269e-07	-1.10894e-10	-1.07785
63003708	chr1:63003708:C:T	3.89522e-07	-1.10894e-10	-1.35568
63003772	chr1:63003772:T:C	1.04712e-07	-1.54806	-1.12133
63003905	chr1:63003905:C:G	4.46107e-07	-1.10894e-10	-1.22004
63004384	chr1:63004384:A:G	4.54918e-07	-1.10894e-10	-1.20048
63004385	chr1:63004385:T:C	6.22289e-07	-1.10894e-10	-0.887193
63004483	chr1:63004483:G:T	1.7821e-07	-0.779244	-1.35839
63004618	chr1:63004618:A:G	1.27633e-07	-1.56259	-0.908844
63004625	chr1:63004625:G:T	9.06485e-08	-1.56476	-1.24885
63004827	chr1:63004827:T:C	4.61364e-07	-1.10894e-10	-1.18641
63004848	chr1:63004848:T:C	8.84897e-08	-1.55545	-1.28226
63004944	chr1:63004944:GAA:G	4.72721e-07	-1.10894e-10	-1.16209
63004972	chr1:63004972:A:C	6.93268e-07	-1.10894e-10	-0.779181
63004994	chr1:63004994:T:C	5.07521e-07	-1.09106	-3.54162e-10
63005086	chr1:63005086:C:T	4.9667e-07	-1.10894e-10	-1.11267
63005090	chr1:63005090:T:C	1.04506e-07	-1.54017	-1.13118
63005157	chr1:63005157:A:G	8.78567e-08	-1.56074	-1.28415
63005235	chr1:63005235:T:C	4.0104e-07	-1.10894e-10	-1.32654
63005288	chr1:63005288:T:G	4.72423e-07	-1.10894e-10	-1.16272
63005558	chr1:63005558:G:A	4.85873e-07	-1.10894e-10	-1.13465
63005565	chr1:63005565:G:A	5.74696e-06	-1.10894e-10	1.33583
63005584	chr1:63005584:C:T	8.55263e-08	-1.55684	-1.31494
63005614	chr1:63005614:A:G	3.96511e-07	-1.10894e-10	-1.33789
63005727	chr1:63005727:A:G	8.75195e-08	-1.56514	-1.2836
63005733	chr1:63005733:C:T	4.64727e-07	-1.10894e-10	-1.17915
63005786	chr1:63005786:A:G	3.17266e-07	-1.56086	-3.54162e-10
63005909	chr1:63005909:T:C	3.88541e-07	-1.10894e-10	-1.3582
63005952	chr1:63005952:A:T	4.30834e-07	-1.10894e-10	-1.25487
63005957	chr1:63005957:A:G	8.62486e-08	-1.56523	-1.29813
63006092	chr1:63006092:A:G	1.14404e-07	-1.37667	-1.20419
63006287	chr1:63006287:C:T	1.71164e-06	-1.10894e-10	0.124607
63006392	chr1:63006392:A:C	3.92252e-07	-1.10894e-10	-1.34869
63006418	chr1:63006418:C:T	5.16049e-07	-1.10894e-10	-1.0744
63006432	chr1:63006432:T:C	8.18401e-08	-1.55894	-1.35689
63006452	chr1:63006452:T:C	3.88677e-07	-1.10894e-10	-1.35785
63006705	chr1:63006705:C:T	8.6955e-08	-1.5646	-1.29061
63006835	chr1:63006835:A:T	8.7586e-08	-1.55509	-1.29288
63006873	chr1:63006873:A:G	8.62283e-08	-1.55889	-1.30471
63006950	chr1:63006950:T:C	8.53057e-08	-1.5569	-1.31745
63006964	chr1:63006964:G:A	5.00754e-07	-1.10448	-3.54162e-10
63007014	chr1:63007014:T:A	3.96011e-07	-1.10894e-10	-1.33916
63007031	chr1:63007031:A:C	2.28441e-06	-1.10894e-10	0.413267
63007176	chr1:63007176:T:C	8.76029e-08	-1.5643	-1.28348
63007197	chr1:63007197:G:A	8.72292e-08	-1.56526	-1.2868
63007213	chr1:63007213:T:C	4.30738e-07	-1.10894e-10	-1.2551
63007286	chr1:63007286:G:A	8.80992e-08	-1.56336	-1.27878
63007303	chr1:63007303:C:T	3.18782e-06	-1.10894e-10	0.746496
63007360	chr1:63007360:C:T	1.59459e-06	-1.10894e-10	0.0537757
63007401	chr1:63007401:C:T	8.69193e-08	-1.56453	-1.29109
63007576	chr1:63007576:C:T	9.45922e-08	-1.52772	-1.2433
63007702	chr1:63007702:G:T	1.52953e-07	-1.54581	-0.744655
63007892	chr1:63007892:T:C	3.72547e-07	-1.40023	-3.54162e-10
63008029	chr1:63008029:T:C	4.0842e-07	-1.10894e-10	-1.3083
63008271	chr1:63008271:G:A	1.67986e-07	-1.548	-0.648715
63008405	chr1:63008405:T:C	3.88317e-07	-1.10894e-10	-1.35878
63008457	chr1:63008457:A:T	4.7761e-07	-1.10894e-10	-1.1518
63008516	chr1:63008516:G:A	4.29307e-07	-1.10894e-10	-1.25843
63008565	chr1:63008565:G:A	1.99383e-07	-0.666597	-1.35877
63009569	chr1:63009569:A:G	3.89372e-07	-1.10894e-10	-1.35606
63009604	chr1:63009604:C:T	3.98371e-07	-1.10894e-10	-1.33321
63009605	chr1:63009605:G:A	4.10824e-07	-1.10894e-10	-1.30243
63009959	chr1:63009959:T:C	3.92907e-07	-1.10894e-10	-1.34702
63010008	chr1:63010008:A:G	9.48205e-08	-1.53224	-1.23637
63010158	chr1:63010158:C:T	9.9924e-08	-1.56326	-1.15293
63010339	chr1:63010339:C:T	1.00987e-07	-1.56103	-1.14457
63010342	chr1:63010342:A:G	4.21361e-07	-1.10894e-10	-1.27711
63010457	chr1:63010457:C:T	4.6064e-07	-1.10894e-10	-1.18798
63010674	chr1:63010674:A:G	7.99216e-07	-1.10894e-10	-0.636966
63010773	chr1:63010773:A:C	9.82674e-08	-1.5646	-1.16831
63010836	chr1:63010836:T:C	3.88458e-07	-1.10894e-10	-1.35841
63010880	chr1:63010880:C:T	4.68264e-07	-1.10894e-10	-1.17156
63010892	chr1:63010892:G:A	4.1979e-07	-1.10894e-10	-1.28084
63011114	chr1:63011114:T:C	4.56008e-07	-1.10894e-10	-1.19809
63011116	chr1:63011116:G:T	9.69179e-08	-1.56499	-1.18174
63011125	chr1:63011125:T:C	9.79956e-08	-1.52312	-1.21256
63011343	chr1:63011343:C:T	4.02302e-07	-1.10894e-10	-1.32339
63011752	chr1:63011752:G:A	4.11109e-07	-1.10894e-10	-1.30174
63011874	chr1:63011874:T:G	4.43537e-07	-1.10894e-10	-1.22582
63011881	chr1:63011881:T:C	1.13305e-07	-1.52649	-1.06402
63012229	chr1:63012229:T:C	1.14925e-07	-1.53646	-1.03986
63012230	chr1:63012230:G:T	1.1614e-07	-1.5324	-1.0334
63012267	chr1:63012267:C:T	1.16964e-07	-1.53304	-1.02569
63012335	chr1:63012335:T:G	4.13634e-07	-1.10894e-10	-1.29562
63012398	chr1:63012398:T:C	1.03296e-07	-1.5533	-1.12969
63012654	chr1:63012654:T:A	4.61648e-07	-1.10894e-10	-1.18579
63012681	chr1:63012681:T:G	3.88646e-07	-1.10894e-10	-1.35793
63012687	chr1:63012687:G:A	9.34917e-08	-1.5616	-1.22113
63012866	chr1:63012866:A:C	9.51317e-08	-1.56319	-1.20215
63012930	chr1:63012930:CTT:C	4.10602e-07	-1.10894e-10	-1.30297
63012957	chr1:63012957:A:G	3.89824e-07	-1.10894e-10	-1.3549
63013011	chr1:63013011:C:T	4.80291e-07	-1.10894e-10	-1.1462
63013243	chr1:63013243:C:G	1.08562e-07	-1.55872	-1.07456
63013491	chr1:63013491:G:A	1.04914e-07	-1.55694	-1.11052
63013497	chr1:63013497:G:A	9.78279e-08	-1.55487	-1.18252
63013512	chr1:63013512:C:T	3.97087e-07	-1.10894e-10	-1.33644
63014009	chr1:63014009:C:T	1.13747e-07	-1.53181	-1.05481
63014042	chr1:63014042:G:GCTA	8.65422e-08	-1.54099	-1.31898
63014057	chr1:63014057:C:T	5.91381e-07	-0.938138	-3.54162e-10
63014281	chr1:63014281:TC:T	8.13102e-08	-1.56514	-1.35719
63014333	chr1:63014333:T:C	3.95017e-07	-1.33893	-0.00273703
63014569	chr1:63014569:G:A	4.99313e-07	-1.10894e-10	-1.10737
63014775	chr1:63014775:G:A	9.44642e-08	-1.54599	-1.22639
63014841	chr1:63014841:T:C	1.45834e-07	-1.09776	-1.24037
63014941	chr1:63014941:C:T	1.85077e-07	-1.47051	-0.629322
63015144	chr1:63015144:C:T	1.42429e-07	-1.55772	-0.80404
63015147	chr1:63015147:A:G	8.37025e-08	-1.56488	-1.32845
63015234	chr1:63015234:G:A	4.59983e-07	-1.10894e-10	-1.18941
63015346	chr1:63015346:A:T	3.28223e-07	-1.5269	-3.54162e-10
63015390	chr1:63015390:T:C	6.77803e-07	-1.10894e-10	-0.801741
63015391	chr1:63015391:A:G	6.77375e-07	-1.10894e-10	-0.802373
63015508	chr1:63015508:T:C	6.82499e-07	-1.10894e-10	-0.794837
63015664	chr1:63015664:G:C	6.67799e-07	-1.10894e-10	-0.81661
63015693	chr1:63015693:G:A	1.71097e-06	-1.10894e-10	0.124216
63015720	chr1:63015720:T:C	4.69057e-07	-1.10894e-10	-1.16987
63015757	chr1:63015757:T:C	1.09025e-07	-1.43826	-1.19076
63015770	chr1:63015770:G:A	6.81784e-07	-1.10894e-10	-0.795884
63016182	chr1:63016182:A:G	3.96982e-07	-1.10894e-10	-1.33671
63016207	chr1:63016207:C:T	1.69091e-07	-1.53072	-0.659439
63016268	chr1:63016268:C:T	3.88376e-07	-1.10894e-10	-1.35862
63016354	chr1:63016354:G:A	1.08898e-07	-1.46019	-1.16999
63016431	chr1:63016431:G:A	3.89029e-07	-1.10894e-10	-1.35694
63016449	chr1:63016449:C:T	4.46227e-07	-1.10894e-10	-1.21977
63016500	chr1:63016500:T:G	7.49523e-07	-1.10894e-10	-0.70116
63016912	chr1:63016912:G:A	1.49699e-07	-1.32434	-0.987636
63017080	chr1:63017080:T:C	8.15246e-08	-1.565	-1.35469
63017159	chr1:63017159:G:A	3.99111e-07	-1.10894e-10	-1.33136
63017274	chr1:63017274:T:A	4.04246e-07	-1.22667	-0.0919074
63017338	chr1:63017338:C:T	3.90267e-07	-1.10894e-10	-1.35377
63017362	chr1:63017362:C:T	8.85282e-08	-1.56511	-1.27216
63017364	chr1:63017364:C:T	8.78489e-08	-1.56482	-1.28016
63017379	chr1:63017379:G:A	3.49448e-07	-1.46424	-3.54162e-10
63017470	chr1:63017470:T:C	3.98235e-07	-1.10894e-10	-1.33355
63017498	chr1:63017498:C:T	4.51263e-07	-1.25222	0.0436727
63017501	chr1:63017501:C:T	1.30371e-07	-1.11997	-1.33025
63017624	chr1:63017624:T:C	6.14675e-07	0.339378	-1.23888
63017657	chr1:63017657:C:G	7.19266e-07	-1.10894e-10	-0.742367
63017670	chr1:63017670:G:C	7.24138e-07	-1.10894e-10	-0.735616
63017766	chr1:63017766:A:G	4.00089e-07	-1.25889	-0.0700235
63017885	chr1:63017885:G:T	3.86512e-07	-1.20982	-0.153618
63017961	chr1:63017961:C:T	4.27486e-07	-1.10894e-10	-1.26268
63018089	chr1:63018089:ACCTCAC:A	8.21381e-06	1.69298	-3.54162e-10
63018347	chr1:63018347:C:A	3.95466e-07	-1.10894e-10	-1.34053
63018478	chr1:63018478:C:T	8.7621e-08	-1.50848	-1.33909
63018483	chr1:63018483:A:G	3.85767e-07	-1.25229	-0.113077
63018511	chr1:63018511:G:A	1.25111e-07	-1.39075	-1.10065
63018532	chr1:63018532:A:G	4.10664e-07	-1.24991	-0.0529101
63018545	chr1:63018545:T:G	2.20367e-07	-0.573703	-1.3516
63018651	chr1:63018651:C:T	3.49967e-07	-1.23759	-0.225169
63018736	chr1:63018736:G:A	3.8757e-07	-1.25845	-0.102249
63018766	chr1:63018766:C:T	8.453e-08	-1.56026	-1.32323
63018849	chr1:63018849:G:A	3.87888e-07	-1.24529	-0.114594
63019088	chr1:63019088:C:T	1.18393e-06	-1.10894e-10	-0.244006
63019096	chr1:63019096:G:A	7.2568e-07	-1.10894e-10	-0.733489
63019231	chr1:63019231:C:T	4.21106e-07	-1.10894e-10	-1.27771
63019355	chr1:63019355:T:A	1.37678e-07	-1.52632	-0.869359
63019442	chr1:63019442:A:G	1.08909e-07	-1.55485	-1.07523
63019587	chr1:63019587:T:A	1.0352e-06	-1.10894e-10	-0.378246
63019599	chr1:63019599:T:A	4.01103e-07	-1.23852	-0.0878597
63019622	chr1:63019622:G:A	1.31824e-07	-1.54054	-0.898585
63019754	chr1:63019754:T:C	1.03841e-07	-1.55135	-1.12639
63019930	chr1:63019930:G:T	4.13765e-07	-1.10894e-10	-1.2953
63020052	chr1:63020052:C:T	4.47632e-07	-1.10894e-10	-1.21663
63020091	chr1:63020091:A:G	4.01046e-07	-1.25394	-0.0725788
63020156	chr1:63020156:C:T	1.11655e-07	-1.30432	-1.30086
63020220	chr1:63020220:A:G	1.04291e-06	-1.10894e-10	-0.370823
63020282	chr1:63020282:G:C	3.9635e-07	-1.2425	-0.0957964
63020590	chr1:63020590:A:G	4.32569e-07	-1.10894e-10	-1.25085
63020615	chr1:63020615:C:T	3.90537e-07	-1.35307	-3.54162e-10
63020750	chr1:63020750:T:C	3.90768e-07	-1.21254	-0.139944
63020797	chr1:63020797:C:A	3.89469e-07	-1.10894e-10	-1.35581
63021021	chr1:63021021:C:T	1.4901e-07	-1.56385	-0.75273
63021397	chr1:63021397:C:T	4.15761e-07	-1.10894e-10	-1.29049
63021488	chr1:63021488:AC:A	4.95042e-07	-1.2397	0.123748
63021779	chr1:63021779:C:A	4.24307e-07	-1.29603	0.0258937
63021802	chr1:63021802:C:T	2.5873e-07	-1.40779	-0.35702
63021821	chr1:63021821:T:C	4.58115e-07	-1.10894e-10	-1.19348
63022403	chr1:63022403:T:C	8.00184e-07	-1.10894e-10	-0.635756
63022605	chr1:63022605:G:T	4.4992e-07	-1.10894e-10	-1.21153
63022621	chr1:63022621:A:T	4.26081e-07	-1.29036	0.0243907
63022991	chr1:63022991:C:G	2.09094e-07	-1.19249	-0.785328
63023703	chr1:63023703:G:A	3.90143e-07	-1.10894e-10	-1.35408
63023717	chr1:63023717:AAG:A	8.61029e-07	-1.10894e-10	-0.562469
63023861	chr1:63023861:CTCTT:C	3.91254e-07	-1.10894e-10	-1.35124
63023903	chr1:63023903:C:T	9.29545e-07	0.854209	-1.34011
63024188	chr1:63024188:T:TA	9.61191e-07	-0.452425	-3.54162e-10
63024312	chr1:63024312:C:T	2.10193e-07	-1.22047	-0.752105
63024510	chr1:63024510:C:T	8.53153e-08	-1.53633	-1.33791
63024643	chr1:63024643:C:T	4.04467e-07	-1.10894e-10	-1.31803
63024773	chr1:63024773:T:A	1.08801e-07	-1.43437	-1.19671
63024809	chr1:63024809:T:A	7.82709e-07	-1.10894e-10	-0.657836
63024849	chr1:63024849:T:C	8.38104e-08	-1.55538	-1.33666
63025007	chr1:63025007:T:C	4.6354e-06	-1.10894e-10	1.12088
63025095	chr1:63025095:G:A	1.27873e-07	-1.564	-0.905559
63025524	chr1:63025524:G:A	3.23082e-07	-1.54269	-3.54162e-10
63025569	chr1:63025569:T:C	1.42542e-07	-1.11613	-1.24484
63025623	chr1:63025623:A:T	6.50991e-07	-1.10894e-10	-0.842101
63025748	chr1:63025748:G:T	1.30999e-07	-1.48661	-0.958792
63025750	chr1:63025750:C:T	6.89768e-07	-0.784242	-3.54162e-10
63026068	chr1:63026068:A:G	1.83355e-07	-0.849978	-1.2592
63026138	chr1:63026138:T:C	3.88675e-07	-1.10894e-10	-1.35786
63026143	chr1:63026143:A:G	2.54231e-07	-0.428133	-1.35422
63026175	chr1:63026175:T:G	1.39566e-07	-1.127	-1.25506
63026327	chr1:63026327:C:T	9.66422e-07	-1.10894e-10	-0.446997
63026691	chr1:63026691:A:T	8.9573e-08	-1.53065	-1.2949
63026876	chr1:63026876:C:T	3.27413e-07	-1.52937	-3.54162e-10
63026943	chr1:63026943:A:G	4.36956e-07	-1.10894e-10	-1.24076
63027177	chr1:63027177:A:G	3.32133e-07	-1.51506	-3.54162e-10
63027256	chr1:63027256:G:A	3.9504e-07	-1.10894e-10	-1.34161
63027330	chr1:63027330:C:T	2.57321e-07	-0.414611	-1.35566
63027493	chr1:63027493:T:G	1.48391e-07	-1.0403	-1.28044
63027572	chr1:63027572:A:G	4.68113e-07	-1.10894e-10	-1.17189
63027693	chr1:63027693:G:A	1.16901e-07	-1.55105	-1.00822
63027792	chr1:63027792:T:C	4.32532e-07	-1.10894e-10	-1.25094
63027808	chr1:63027808:A:C	9.51369e-07	-1.10894e-10	-0.462696
63027828	chr1:63027828:G:A	6.64362e-07	-1.10894e-10	-0.82177
63027959	chr1:63027959:AC:A	1.30162e-07	-1.09418	-1.35764
63028226	chr1:63028226:A:G	8.19413e-08	-1.5645	-1.35009
63028840	chr1:63028840:TC:T	2.8555e-07	-0.3449	-1.32128
63028902	chr1:63028902:GGAGGT:G	9.43957e-08	-1.54816	-1.22494
63029092	chr1:63029092:C:T	3.96708e-07	-1.10894e-10	-1.3374
63029280	chr1:63029280:C:T	3.88806e-07	-1.10894e-10	-1.35752
63029327	chr1:63029327:T:A	9.23248e-08	-1.52426	-1.27102
63029530	chr1:63029530:T:C	6.93605e-07	-0.778695	-3.54162e-10
63029605	chr1:63029605:C:G	9.2117e-08	-1.51668	-1.28086
63029940	chr1:63029940:T:C	1.42646e-07	-1.03502	-1.32522
63030095	chr1:63030095:A:T	5.26481e-07	-1.10894e-10	-1.05438
63030142	chr1:63030142:C:T	1.21978e-07	-1.16264	-1.35412
63030304	chr1:63030304:T:C	9.35381e-08	-1.51951	-1.26272
63030310	chr1:63030310:C:T	4.30341e-07	-1.10894e-10	-1.25602
63030536	chr1:63030536:G:A	1.44648e-07	-1.00473	-1.34157
63030634	chr1:63030634:T:C	3.91844e-07	-1.10894e-10	-1.34973
63030725	chr1:63030725:T:A	4.21946e-07	-1.10894e-10	-1.27572
63031043	chr1:63031043:C:T	1.3146e-07	-1.47815	-0.963748
63031120	chr1:63031120:C:T	1.48613e-07	-0.970307	-1.34894
63031156	chr1:63031156:C:T	1.52175e-07	-0.966051	-1.32952
63031157	chr1:63031157:T:A	1.52604e-07	-0.958107	-1.33464
63031214	chr1:63031214:C:T	8.88819e-08	-1.52187	-1.31142
63031321	chr1:63031321:A:G	5.19518e-07	-1.10894e-10	-1.0677
63031693	chr1:63031693:G:A	5.23943e-07	-1.10894e-10	-1.05922
63031932	chr1:63031932:A:G	1.11901e-07	-1.43	-1.17298
63031944	chr1:63031944:G:A	2.06647e-07	-0.642588	-1.347
63032069	chr1:63032069:G:A	5.07194e-07	-1.10894e-10	-1.0917
63032269	chr1:63032269:G:C	4.01548e-07	-1.10894e-10	-1.32527
63032320	chr1:63032320:C:T	3.34427e-07	-1.51935	0.01117
63032802	chr1:63032802:A:G	1.02466e-07	-1.42984	-1.26123
63032837	chr1:63032837:G:A	7.78555e-07	-1.10894e-10	-0.663158
63032951	chr1:63032951:G:A	7.25011e-07	-1.10894e-10	-0.73441
63033031	chr1:63033031:C:T	3.54115e-07	-1.52845	0.0774744
63033043	chr1:63033043:G:A	5.40578e-07	-1.10894e-10	-1.02796
63033066	chr1:63033066:T:A	4.02353e-07	-1.10894e-10	-1.32327
63033114	chr1:63033114:G:C	5.39756e-07	-1.10894e-10	-1.02948
63033136	chr1:63033136:T:G	4.97989e-07	-1.10894e-10	-1.11002
63033182	chr1:63033182:T:C	1.1951e-07	-1.28687	-1.25033
63033244	chr1:63033244:G:A	1.1005e-06	-1.10894e-10	-0.317074
63033255	chr1:63033255:C:T	9.58257e-08	-1.45482	-1.30325
63033737	chr1:63033737:T:C	4.01944e-07	-1.10894e-10	-1.32429
63033864	chr1:63033864:A:G	4.27198e-07	-1.10894e-10	-1.26335
63033917	chr1:63033917:G:A	3.90392e-07	-1.10894e-10	-1.35345
63033972	chr1:63033972:A:C	4.00022e-07	-1.10894e-10	-1.32908
63034140	chr1:63034140:G:C	1.07488e-06	-1.10894e-10	-0.34063
63034178	chr1:63034178:G:A	1.08931e-07	-1.54875	-1.08113
63034395	chr1:63034395:G:A	1.35484e-07	-1.44433	-0.967414
63034565	chr1:63034565:A:T	1.1913e-07	-1.23156	-1.30882
63034826	chr1:63034826:A:T	1.28075e-07	-1.24563	-1.22235
63034931	chr1:63034931:A:G	1.52727e-07	-1.54456	-0.747383
63035406	chr1:63035406:T:C	1.78405e-07	-1.32731	-0.809234
63035463	chr1:63035463:G:A	4.29434e-07	-1.10894e-10	-1.25813
63035573	chr1:63035573:T:C	1.7474e-07	-1.53265	-0.624652
63036003	chr1:63036003:A:G	3.89251e-07	-1.10894e-10	-1.35637
63036008	chr1:63036008:A:G	3.88479e-07	-1.10894e-10	-1.35836
63036403	chr1:63036403:T:C	1.44108e-07	-1.02876	-1.32127
63036998	chr1:63036998:C:T	2.34268e-07	-1.50918	-0.354955
63037018	chr1:63037018:T:G	2.29611e-07	-0.826999	-1.05721
63037048	chr1:63037048:C:T	3.92437e-07	-1.10894e-10	-1.34822
63037279	chr1:63037279:A:T	2.77977e-06	-1.10894e-10	0.609525
63037534	chr1:63037534:C:T	2.40252e-07	-0.792217	-1.04669
63037668	chr1:63037668:A:C	1.45381e-07	-1.10697	-1.23428
63037729	chr1:63037729:T:C	1.43536e-07	-1.14726	-1.20675
63037762	chr1:63037762:T:C	5.76294e-07	-1.10894e-10	-0.96398
63037889	chr1:63037889:A:G	5.31854e-07	-1.04423	-3.54162e-10
63037935	chr1:63037935:A:G	1.46818e-07	-1.14141	-1.19
63038171	chr1:63038171:C:T	4.87663e-07	-1.10894e-10	-1.13097
63038315	chr1:63038315:G:A	4.46566e-07	-1.10894e-10	-1.21901
63038406	chr1:63038406:C:T	6.08746e-07	-1.05435	0.145155
63038419	chr1:63038419:G:A	1.88544e-07	-1.32862	-0.752645
63038836	chr1:63038836:G:A	3.88372e-07	-1.10894e-10	-1.35863
63038904	chr1:63038904:A:G	6.07853e-07	-1.10894e-10	-0.910665
63038990	chr1:63038990:A:C	1.17594e-07	-1.362	-1.19135
63039068	chr1:63039068:A:T	1.20989e-07	-1.22294	-1.30196
63039171	chr1:63039171:A:G	1.31601e-07	-1.15094	-1.28988
63039178	chr1:63039178:A:G	9.57365e-08	-1.51524	-1.24376
63039241	chr1:63039241:A:C	1.10085e-07	-1.28596	-1.33338
63039289	chr1:63039289:G:A	1.1255e-07	-1.27033	-1.32687
63039414	chr1:63039414:C:T	3.88329e-07	-1.10894e-10	-1.35874
63039658	chr1:63039658:A:C	1.15388e-07	-1.23532	-1.33697
63039805	chr1:63039805:G:T	1.15934e-07	-1.23465	-1.33293
63039837	chr1:63039837:A:AG	1.16136e-07	-1.23241	-1.33343
63039899	chr1:63039899:T:C	1.83749e-06	-1.10894e-10	0.195559
63040024	chr1:63040024:A:G	8.26045e-08	-1.56524	-1.34129
63040092	chr1:63040092:G:A	1.58866e-07	-1.10574	-1.1468
63040398	chr1:63040398:G:A	1.1645e-07	-1.23125	-1.33189
63040569	chr1:63040569:C:T	7.26081e-07	-1.10894e-10	-0.732936
63040643	chr1:63040643:G:A	4.97106e-07	-1.10894e-10	-1.11179
63040653	chr1:63040653:T:G	3.92394e-07	-1.10894e-10	-1.34833
63040751	chr1:63040751:G:C	4.89045e-07	-1.10894e-10	-1.12814
63040810	chr1:63040810:C:T	1.52783e-07	-1.07334	-1.21825
63040939	chr1:63040939:A:G	8.31315e-08	-1.56197	-1.3382
63040945	chr1:63040945:T:C	1.20297e-07	-1.20149	-1.32914
63040994	chr1:63040994:A:C	1.15179e-07	-1.24603	-1.32808
63041013	chr1:63041013:T:C	1.16573e-07	-1.23749	-1.32459
63041046	chr1:63041046:G:A	1.23432e-07	-1.38748	-1.11743
63041118	chr1:63041118:T:G	1.16049e-07	-1.23959	-1.327
63041172	chr1:63041172:T:A	4.83875e-07	-1.10894e-10	-1.13877
63041211	chr1:63041211:CA:C	1.18597e-07	-1.25104	-1.29383
63041487	chr1:63041487:T:C	4.05895e-07	-1.3145	-3.54162e-10
63041643	chr1:63041643:A:G	4.85364e-07	-1.10894e-10	-1.1357
63041724	chr1:63041724:A:C	1.13321e-07	-1.25907	-1.3313
63041922	chr1:63041922:T:C	1.14459e-07	-1.25875	-1.32163
63041963	chr1:63041963:T:C	1.14937e-07	-1.25502	-1.32119
63042103	chr1:63042103:C:T	1.16002e-07	-1.24594	-1.32105
63042204	chr1:63042204:A:G	3.8953e-07	-1.10894e-10	-1.35566
63042523	chr1:63042523:G:A	2.12889e-06	-1.10894e-10	0.342758
63042622	chr1:63042622:C:T	6.49564e-07	-1.10894e-10	-0.844297
63042629	chr1:63042629:A:G	1.15365e-07	-1.25409	-1.3184
63042729	chr1:63042729:G:A	1.03542e-07	-1.42436	-1.25625
63042851	chr1:63042851:T:C	3.91339e-07	-1.10894e-10	-1.35102
63042886	chr1:63042886:C:T	1.1592e-07	-1.24312	-1.32458
63042888	chr1:63042888:A:T	1.13555e-07	-1.25999	-1.32832
63043132	chr1:63043132:T:C	1.15823e-07	-1.24558	-1.32295
63043282	chr1:63043282:GTTCTT:G	5.05155e-07	-1.10894e-10	-1.09573
63043315	chr1:63043315:G:A	1.15815e-07	-1.24958	-1.31903
63043446	chr1:63043446:A:G	1.16107e-07	-1.2563	-1.30978
63043472	chr1:63043472:A:G	4.58916e-07	-1.10894e-10	-1.19173
63043666	chr1:63043666:T:C	1.21239e-07	-1.2808	-1.24204
63043801	chr1:63043801:T:TGC	1.23229e-07	-1.25414	-1.25241
63044224	chr1:63044224:A:C	1.27024e-07	-1.2281	-1.24812
63044296	chr1:63044296:T:C	1.21097e-07	-1.24402	-1.27999
63044500	chr1:63044500:A:T	1.22381e-07	-1.24851	-1.26495
63044838	chr1:63044838:G:A	5.05977e-07	-1.10894e-10	-1.09411
63044839	chr1:63044839:C:T	1.51078e-06	-0.000215036	-3.54162e-10
63044893	chr1:63044893:A:G	1.3293e-07	-1.20012	-1.23065
63044901	chr1:63044901:G:C	1.30984e-07	-1.20617	-1.23935
63044912	chr1:63044912:CA:C	1.31408e-07	-1.19884	-1.24345
63044990	chr1:63044990:G:A	3.95597e-07	-1.10894e-10	-1.3402
63045395	chr1:63045395:C:T	1.17823e-07	-1.55874	-0.992669
63045712	chr1:63045712:C:T	6.46246e-07	-1.10894e-10	-0.849418
63045764	chr1:63045764:A:T	1.21867e-07	-1.24956	-1.26811
63046129	chr1:63046129:A:G	1.15872e-07	-1.25974	-1.30837
63046352	chr1:63046352:T:C	1.0839e-07	-1.29722	-1.33764
63046633	chr1:63046633:C:T	1.18733e-07	-1.30393	-1.23979
63046880	chr1:63046880:GACAGCAAA:G	1.11113e-07	-1.27305	-1.33699
63046974	chr1:63046974:A:T	1.10096e-07	-1.28296	-1.33629
63047106	chr1:63047106:C:A	1.10874e-07	-1.29068	-1.32153
63047137	chr1:63047137:G:A	1.55868e-07	-1.56504	-0.706548
63047223	chr1:63047223:A:T	3.90587e-07	-1.35295	-3.54162e-10
63047257	chr1:63047257:C:T	6.91786e-07	-0.781322	-3.54162e-10
63047445	chr1:63047445:A:G	1.09867e-07	-1.2985	-1.32283
63047561	chr1:63047561:C:T	9.07188e-08	-1.55779	-1.25504
63047620	chr1:63047620:C:T	1.11483e-07	-1.28676	-1.31997
63047650	chr1:63047650:A:C	1.53507e-07	-1.5652	-0.721653
63047789	chr1:63047789:TAC:T	1.11687e-07	-1.2853	-1.3196
63047870	chr1:63047870:G:A	1.10478e-07	-1.29523	-1.32055
63048023	chr1:63048023:G:T	1.1378e-07	-1.33812	-1.24821
63048297	chr1:63048297:T:A	2.06678e-06	-1.10894e-10	0.31315
63048619	chr1:63048619:G:A	2.15646e-06	-1.10894e-10	0.355628
63048801	chr1:63048801:C:T	1.30631e-07	-1.42437	-1.02385
63048802	chr1:63048802:C:T	1.11048e-07	-1.29037	-1.32027
63048881	chr1:63048881:C:T	1.39042e-07	-1.32284	-1.06298
63048939	chr1:63048939:G:A	1.16065e-07	-1.25057	-1.31587
63049137	chr1:63049137:T:A	4.73292e-07	-1.10894e-10	-1.16088
63049148	chr1:63049148:G:T	1.12165e-07	-1.34641	-1.25422
63049470	chr1:63049470:C:G	2.191e-06	-1.10894e-10	0.371513
63049489	chr1:63049489:C:T	3.18138e-07	-1.55811	-3.54162e-10
63049624	chr1:63049624:C:T	1.12432e-07	-1.27788	-1.32037
63049717	chr1:63049717:C:T	3.97243e-07	-1.10894e-10	-1.33605
63049840	chr1:63049840:C:T	1.13363e-07	-1.26613	-1.32387
63049965	chr1:63049965:T:A	2.15332e-06	-1.10894e-10	0.354168
63049969	chr1:63049969:T:A	2.84359e-06	-1.10894e-10	0.632227
63050068	chr1:63050068:G:A	4.02896e-07	-1.10894e-10	-1.32192
63051268	chr1:63051268:C:T	5.09602e-07	-1.10894e-10	-1.08697
63051270	chr1:63051270:G:A	1.14568e-07	-1.32394	-1.25549
63051280	chr1:63051280:A:G	5.21038e-07	-1.10894e-10	-1.06477
63051559	chr1:63051559:T:C	9.56297e-08	-1.5623	-1.19781
63051634	chr1:63051634:G:T	5.19206e-07	-1.10894e-10	-1.0683
63051910	chr1:63051910:A:G	9.38366e-08	-1.50125	-1.2778
63052049	chr1:63052049:C:A	7.52587e-07	-1.10894e-10	-0.697081
63052051	chr1:63052051:A:G	5.21353e-07	-1.10894e-10	-1.06417
63052070	chr1:63052070:A:G	5.24184e-07	-1.10894e-10	-1.05876
63052156	chr1:63052156:A:G	1.00546e-07	-1.38205	-1.32794
63052160	chr1:63052160:C:T	1.12148e-07	-1.2711	-1.32967
63052181	chr1:63052181:C:T	2.24504e-06	-1.10894e-10	0.395879
63052272	chr1:63052272:GCT:G	3.46312e-06	-1.10894e-10	0.829328
63052810	chr1:63052810:C:T	1.12907e-07	-1.34006	-1.25397
63053017	chr1:63053017:G:A	4.00007e-07	-1.10894e-10	-1.32911
63053472	chr1:63053472:C:T	4.01367e-07	-1.10894e-10	-1.32572
63053515	chr1:63053515:C:G	3.96722e-07	-1.10894e-10	-1.33736
63053577	chr1:63053577:T:A	5.17606e-07	-1.10894e-10	-1.07138
63053622	chr1:63053622:T:G	3.98723e-07	-1.10894e-10	-1.33233
63053632	chr1:63053632:C:T	4.0227e-07	-1.10894e-10	-1.32347
63053705	chr1:63053705:C:G	3.96043e-07	-1.10894e-10	-1.33908
63053750	chr1:63053750:G:T	1.25055e-07	-1.25888	-1.23296
63054070	chr1:63054070:C:T	7.08687e-07	-1.10894e-10	-0.757184
63054172	chr1:63054172:G:A	3.88401e-07	-1.10894e-10	-1.35856
63054192	chr1:63054192:G:A	5.56207e-07	-1.10894e-10	-0.999458
63054233	chr1:63054233:T:C	1.26309e-06	-1.10894e-10	-0.179284
63054372	chr1:63054372:C:T	1.34584e-06	-1.10894e-10	-0.115827
63054444	chr1:63054444:G:A	1.03991e-07	-1.32425	-1.35204
63055032	chr1:63055032:C:T	4.45558e-07	-1.10894e-10	-1.22127
63055034	chr1:63055034:C:A	1.20376e-07	-1.27161	-1.25836
63055308	chr1:63055308:A:C	1.06558e-06	-1.10894e-10	-0.349321
63055365	chr1:63055365:A:G	1.1716e-07	-1.31	-1.24706
63055498	chr1:63055498:G:T	1.14249e-07	-1.32152	-1.26069
63055578	chr1:63055578:C:T	5.29005e-07	-1.10894e-10	-1.0496
63055839	chr1:63055839:A:G	5.92321e-07	-1.10894e-10	-0.93655
63055899	chr1:63055899:T:G	1.04768e-07	-1.33552	-1.33333
63056038	chr1:63056038:T:C	1.15695e-07	-1.24379	-1.32586
63056084	chr1:63056084:T:C	1.09414e-07	-1.28644	-1.33902
63056141	chr1:63056141:T:G	7.07734e-07	-1.10894e-10	-0.75853
63056220	chr1:63056220:G:A	8.21823e-08	-1.55741	-1.35425
63056314	chr1:63056314:G:C	2.78937e-07	-0.829714	-0.859898
63056685	chr1:63056685:G:A	1.25006e-07	-1.19975	-1.29248
63056731	chr1:63056731:A:G	3.18699e-07	-1.55635	-3.54162e-10
63056785	chr1:63056785:C:T	1.29885e-07	-1.25842	-1.19553
63057044	chr1:63057044:C:G	6.20395e-07	-1.10894e-10	-0.890241
63057220	chr1:63057220:G:A	1.02359e-07	-1.46278	-1.22933
63058048	chr1:63058048:A:G	1.51892e-07	-1.44428	-0.853148
63058225	chr1:63058225:T:C	5.25306e-07	-1.10894e-10	-1.05662
63058472	chr1:63058472:T:A	1.36252e-06	-1.10894e-10	-0.103506
63058580	chr1:63058580:G:T	9.55016e-08	-1.48124	-1.28022
63058864	chr1:63058864:G:C	6.26543e-07	-1.10894e-10	-0.880381
63059020	chr1:63059020:C:T	2.46662e-06	-1.10894e-10	0.490008
63059058	chr1:63059058:A:G	3.1783e-06	-1.10894e-10	0.743504
63059098	chr1:63059098:C:T	5.24917e-07	-1.10894e-10	-1.05736
63059200	chr1:63059200:A:G	4.1489e-07	-1.10894e-10	-1.29258
63059259	chr1:63059259:A:T	1.71147e-07	-1.05133	-1.12674
63059294	chr1:63059294:G:A	2.17833e-06	-1.10894e-10	0.365718
63059856	chr1:63059856:C:T	1.46436e-07	-1.45512	-0.878894
63059983	chr1:63059983:C:T	3.88315e-07	-1.10894e-10	-1.35878
63060228	chr1:63060228:T:A	3.93031e-07	-1.10894e-10	-1.34671
63060301	chr1:63060301:G:A	9.03372e-08	-1.46357	-1.35348
63060392	chr1:63060392:A:G	1.0801e-07	-1.29959	-1.33878
63060582	chr1:63060582:A:G	7.41957e-07	-1.10894e-10	-0.711306
63061115	chr1:63061115:T:A	1.00426e-07	-1.56507	-1.1461
63061149	chr1:63061149:A:G	3.88652e-07	-1.10894e-10	-1.35791
63061286	chr1:63061286:C:T	1.2574e-07	-1.12993	-1.35645
63061867	chr1:63061867:G:A	1.48776e-07	-1.46721	-0.850944
63062199	chr1:63062199:C:A	5.26322e-07	-1.10894e-10	-1.05468
63062828	chr1:63062828:A:G	7.98524e-07	-1.10894e-10	-0.637832
63062891	chr1:63062891:A:T	1.07469e-07	-1.29215	-1.35125
63062897	chr1:63062897:A:G	5.86403e-07	-1.10894e-10	-0.946591
63062906	chr1:63062906:T:C	9.7247e-08	-1.56244	-1.1809
63063402	chr1:63063402:A:G	1.02568e-07	-1.54518	-1.14489
63063422	chr1:63063422:A:G	9.42993e-08	-1.41538	-1.35875
63063607	chr1:63063607:C:A	5.13349e-07	-1.10894e-10	-1.07964
63063636	chr1:63063636:GACAA:G	1.16324e-07	-1.21487	-1.34934
63063849	chr1:63063849:G:A	3.29359e-07	-1.52345	-3.54162e-10
63063961	chr1:63063961:A:G	5.07055e-07	-1.10894e-10	-1.09198
63064165	chr1:63064165:G:A	1.21104e-07	-1.56448	-0.959467
63064318	chr1:63064318:T:C	6.0404e-07	-1.10894e-10	-0.916957
63064740	chr1:63064740:G:A	4.1031e-07	-1.10894e-10	-1.30368
63064764	chr1:63064764:T:C	3.42382e-07	-1.48467	-3.54162e-10
63065273	chr1:63065273:G:A	3.93129e-07	-1.24549	-0.100966
63065309	chr1:63065309:A:T	3.42337e-07	-1.4848	-3.54162e-10
63065465	chr1:63065465:C:A	8.5415e-08	-1.52858	-1.3445
63065518	chr1:63065518:A:G	8.79277e-07	-1.10894e-10	-0.541497
63065676	chr1:63065676:C:T	7.60283e-07	-1.10894e-10	-0.686907
63065693	chr1:63065693:A:T	5.00716e-07	-1.10894e-10	-1.10456
63065859	chr1:63065859:G:C	4.39653e-07	-1.10894e-10	-1.23461
63065969	chr1:63065969:A:C	4.68561e-07	-1.10894e-10	-1.17093
63066418	chr1:63066418:A:G	7.85636e-07	-1.10894e-10	-0.654105
63066551	chr1:63066551:G:T	1.53669e-07	-1.50038	-0.785418
63066602	chr1:63066602:C:G	3.2154e-07	-1.54748	-3.54162e-10
63066636	chr1:63066636:A:C	1.22092e-07	-1.17721	-1.33862
63066783	chr1:63066783:G:A	5.13291e-07	-1.10894e-10	-1.07975
63066868	chr1:63066868:G:A	4.37567e-07	-1.10894e-10	-1.23937
63067004	chr1:63067004:A:T	1.10672e-07	-1.42131	-1.19271
63067381	chr1:63067381:A:C	6.53742e-07	-1.10894e-10	-0.837885
63068264	chr1:63068264:T:C	1.17582e-07	-1.25069	-1.30277
63068550	chr1:63068550:G:C	1.13522e-06	-1.10894e-10	-0.286013
63068772	chr1:63068772:G:A	4.66857e-07	-1.10894e-10	-1.17457
63069415	chr1:63069415:T:C	1.04005e-07	-1.31997	-1.35619
63069542	chr1:63069542:G:A	9.61752e-07	-1.10894e-10	-0.451841
63069749	chr1:63069749:G:T	4.64147e-07	-1.10894e-10	-1.1804
63069770	chr1:63069770:A:G	4.76061e-07	-1.19376	0.0387034
63069912	chr1:63069912:T:C	8.97773e-07	-1.10894e-10	-0.520681
63069922	chr1:63069922:C:A	4.96012e-07	-1.10894e-10	-1.114
63069946	chr1:63069946:A:G	6.54272e-07	-1.10894e-10	-0.837074
63069973	chr1:63069973:C:T	1.216e-07	-1.18783	-1.33203
63070406	chr1:63070406:C:T	1.28308e-07	-1.23224	-1.23393
63070603	chr1:63070603:G:C	4.89868e-07	-1.10894e-10	-1.12646
63071089	chr1:63071089:C:T	1.12848e-06	-1.10894e-10	-0.291973
63071179	chr1:63071179:C:T	3.9543e-07	-1.10894e-10	-1.34062
63071187	chr1:63071187:T:C	1.12573e-06	-1.10894e-10	-0.294411
63071614	chr1:63071614:T:C	9.14446e-07	-1.10894e-10	-0.502279
63071727	chr1:63071727:T:C	4.19556e-07	-1.10894e-10	-1.2814
63072258	chr1:63072258:C:G	1.13502e-06	-1.10894e-10	-0.286194
63072379	chr1:63072379:A:G	1.33506e-07	-1.06808	-1.35838
63072739	chr1:63072739:C:T	9.35522e-08	-1.44442	-1.33766
63072937	chr1:63072937:C:T	1.44421e-07	-0.992118	-1.35574
63073051	chr1:63073051:G:C	1.27208e-07	-1.18365	-1.29113
63073260	chr1:63073260:T:C	7.38577e-07	-1.10894e-10	-0.715872
63073411	chr1:63073411:A:G	1.91363e-07	-1.4815	-0.584925
63073936	chr1:63073936:C:A	2.96091e-07	-0.737812	-0.89212
63074610	chr1:63074610:C:T	8.57441e-08	-1.53509	-1.33414
63074996	chr1:63074996:C:A	1.1953e-07	-1.20857	-1.32846
63075009	chr1:63075009:A:G	4.00551e-07	-1.10894e-10	-1.32776
63075192	chr1:63075192:C:T	6.33023e-07	-0.870091	-3.54162e-10
63075208	chr1:63075208:T:C	1.19765e-06	0.667509	-0.899994
63075364	chr1:63075364:C:T	3.22736e-07	-0.572152	-0.971609
63075447	chr1:63075447:A:G	2.43612e-07	-0.794761	-1.03026
63075484	chr1:63075484:A:G	4.21729e-07	-1.10894e-10	-1.27623
63075582	chr1:63075582:C:T	2.86447e-07	-0.439971	-1.22307
63075950	chr1:63075950:C:T	4.9099e-07	-1.10894e-10	-1.12417
63076027	chr1:63076027:G:GAGAA	1.76417e-07	-0.85468	-1.29306
63076130	chr1:63076130:C:T	8.60971e-08	-1.56077	-1.30435
63076300	chr1:63076300:G:A	1.29638e-07	-1.54165	-0.9142
63076304	chr1:63076304:G:GGATT	8.50146e-08	-1.54225	-1.33552
63076657	chr1:63076657:TAC:T	8.56501e-08	-1.53796	-1.33237
63076879	chr1:63076879:G:A	1.17232e-06	-0.253854	-3.54162e-10
63078086	chr1:63078086:G:A	4.53244e-07	-1.10894e-10	-1.20417
63078432	chr1:63078432:C:G	4.34681e-07	-1.10894e-10	-1.24599
63078499	chr1:63078499:C:G	1.64512e-06	-1.10894e-10	0.0849703
63078600	chr1:63078600:C:G	3.89759e-07	-1.10894e-10	-1.35507
63078616	chr1:63078616:G:A	4.02174e-07	-1.10894e-10	-1.32371
63078738	chr1:63078738:T:C	4.59174e-07	-1.10894e-10	-1.19117
63078964	chr1:63078964:C:T	4.06569e-07	-1.10894e-10	-1.31284
63079115	chr1:63079115:A:T	3.99613e-07	-1.10894e-10	-1.3301
63079179	chr1:63079179:T:C	2.55672e-07	-1.44355	-0.333156
63079308	chr1:63079308:T:C	6.81887e-07	-1.10894e-10	-0.795733
63079319	chr1:63079319:C:A	9.00518e-08	-1.50244	-1.31778
63079340	chr1:63079340:G:A	1.22518e-06	-1.10894e-10	-0.209755
63079507	chr1:63079507:A:G	9.04981e-08	-1.46207	-1.3532
63079578	chr1:63079578:C:T	1.99986e-07	-1.45087	-0.571481
63079694	chr1:63079694:G:A	2.3019e-07	-0.880255	-1.00144
63079906	chr1:63079906:A:C	1.06406e-07	-1.30058	-1.35275
63080019	chr1:63080019:G:A	4.3505e-07	-1.10894e-10	-1.24514
63080039	chr1:63080039:T:C	5.09862e-07	-1.10894e-10	-1.08646
63080064	chr1:63080064:A:G	1.01176e-06	-1.10894e-10	-0.401154
63080303	chr1:63080303:AC:A	9.04087e-08	-1.56289	-1.25337
63080485	chr1:63080485:G:C	6.50908e-07	-0.842229	-3.54162e-10
63080644	chr1:63080644:C:G	9.48182e-07	-1.55246	1.08641
63081044	chr1:63081044:G:A	1.31703e-07	-1.42804	-1.012
63081078	chr1:63081078:G:A	3.96748e-07	-1.10894e-10	-1.3373
63081273	chr1:63081273:T:C	6.33008e-07	-1.10894e-10	-0.870114
63082002	chr1:63082002:C:T	2.28854e-07	-0.557841	-1.32967
63082097	chr1:63082097:A:G	2.58707e-06	-1.10894e-10	0.537683
63082179	chr1:63082179:A:G	2.49414e-06	-1.10894e-10	0.501103
63082231	chr1:63082231:A:G	6.03639e-07	-0.607712	-0.30991
63082258	chr1:63082258:G:A	2.24432e-06	-1.10894e-10	0.395562
63082271	chr1:63082271:T:C	3.88629e-07	-0.394369	-0.963604
63082281	chr1:63082281:T:C	3.73588e-07	-0.420649	-0.976795
63082321	chr1:63082321:C:T	3.98101e-07	-1.10894e-10	-1.33389
63082685	chr1:63082685:A:G	1.98228e-07	-0.777016	-1.25416
63082812	chr1:63082812:A:G	3.8853e-07	-1.10894e-10	-1.35823
63083001	chr1:63083001:G:T	1.04087e-06	-1.10894e-10	-0.372781
63083199	chr1:63083199:G:A	4.10452e-07	-1.10894e-10	-1.30334
63083262	chr1:63083262:A:G	1.04946e-06	-0.351306	-0.0132594
63083281	chr1:63083281:T:C	3.88598e-07	-1.10894e-10	-1.35805
63083285	chr1:63083285:C:T	3.2916e-06	-1.10894e-10	0.778531
63083478	chr1:63083478:A:G	4.1366e-07	-1.52226	0.226708
63083547	chr1:63083547:C:T	3.95922e-07	-1.10894e-10	-1.33938
63083559	chr1:63083559:C:T	8.52673e-08	-1.52068	-1.35412
63083611	chr1:63083611:C:T	1.45885e-06	0.0643394	-0.0995338
63083639	chr1:63083639:C:T	3.0935e-07	-0.574867	-1.01126
63083843	chr1:63083843:T:C	1.73083e-06	1.17964	-1.04388
63083854	chr1:63083854:C:T	4.06074e-07	-1.10894e-10	-1.31406
63084008	chr1:63084008:A:G	5.31828e-07	0.196433	-1.24071
63084126	chr1:63084126:C:T	5.26496e-07	-0.635141	-0.419213
63084219	chr1:63084219:C:T	7.09565e-07	-1.10894e-10	-0.755945
63084237	chr1:63084237:C:T	1.0476e-06	-0.465273	0.0989337
63084247	chr1:63084247:G:A	7.18121e-07	-1.10894e-10	-0.74396
63084542	chr1:63084542:G:A	4.16504e-07	-1.10894e-10	-1.2887
63084544	chr1:63084544:T:C	4.14135e-07	-1.10894e-10	-1.2944
63084829	chr1:63084829:T:G	3.96529e-07	-0.469291	-0.868558
63084933	chr1:63084933:C:T	4.47716e-07	-0.0955017	-1.12094
63085020	chr1:63085020:G:C	4.18586e-07	-1.10894e-10	-1.28372
63085204	chr1:63085204:G:A	3.25756e-07	-0.183123	-1.35133
63085423	chr1:63085423:C:T	2.02713e-07	-0.753121	-1.25569
63085523	chr1:63085523:G:C	5.11135e-07	-1.10894e-10	-1.08396
63085554	chr1:63085554:T:C	4.06956e-07	-1.31189	-3.54162e-10
63085809	chr1:63085809:T:C	4.14752e-07	-1.10894e-10	-1.29292
63086005	chr1:63086005:C:T	5.13445e-07	-1.10894e-10	-1.07945
63086091	chr1:63086091:C:T	2.12914e-07	-0.695346	-1.26436
63086230	chr1:63086230:A:G	2.28422e-06	-1.10894e-10	0.413182
63086251	chr1:63086251:G:A	8.13429e-07	-1.10894e-10	-0.619339
63086282	chr1:63086282:T:C	3.18278e-07	-1.55767	-3.54162e-10
63086418	chr1:63086418:A:G	3.92289e-07	-1.10894e-10	-1.3486
63086441	chr1:63086441:G:A	9.16303e-08	-1.47464	-1.32819
63086516	chr1:63086516:G:A	1.44111e-06	-1.10894e-10	-0.0474286
63086568	chr1:63086568:C:T	3.92845e-07	-1.10894e-10	-1.34718
63086593	chr1:63086593:T:G	6.66069e-07	-1.10894e-10	-0.819205
63086714	chr1:63086714:C:A	4.31387e-07	-1.10894e-10	-1.25359
63086765	chr1:63086765:T:C	4.27345e-07	-1.10894e-10	-1.26301
63087010	chr1:63087010:G:T	7.61832e-07	0.384388	-1.06926
63087117	chr1:63087117:G:A	7.05479e-07	-1.10894e-10	-0.76172
63087151	chr1:63087151:G:A	2.35515e-06	-1.10894e-10	0.443763
63087162	chr1:63087162:G:T	3.89311e-07	-1.10894e-10	-1.35622
63087353	chr1:63087353:G:A	8.18239e-07	-0.613444	-3.54162e-10
63087558	chr1:63087558:C:T	4.50123e-07	-1.10894e-10	-1.21108
63087635	chr1:63087635:T:C	6.4304e-07	-0.85439	-3.54162e-10
63088139	chr1:63088139:C:T	2.31264e-07	-0.74768	-1.12936
63088228	chr1:63088228:G:C	8.29082e-08	-1.55884	-1.34402
63088569	chr1:63088569:G:A	5.33077e-07	-1.10894e-10	-1.04193
63088624	chr1:63088624:C:T	1.89362e-07	-0.917199	-1.15974
63088818	chr1:63088818:A:G	4.1903e-07	-1.10894e-10	-1.28265
63088828	chr1:63088828:G:A	8.49656e-08	-1.51959	-1.35876
63088849	chr1:63088849:A:G	3.88409e-07	-1.10894e-10	-1.35854
63089517	chr1:63089517:G:A	9.93777e-08	-1.56404	-1.15763
63089579	chr1:63089579:CTGTT:C	1.38289e-06	-1.10894e-10	-0.0886651
63089830	chr1:63089830:G:A	3.9181e-07	-1.10894e-10	-1.34982
63090201	chr1:63090201:T:G	1.55282e-07	-1.36958	-0.905775
63090355	chr1:63090355:G:A	9.24755e-08	-1.47591	-1.31775
63090641	chr1:63090641:G:A	1.18382e-06	-1.10894e-10	-0.244093
63090827	chr1:63090827:T:A	7.90565e-07	-1.10894e-10	-0.64785
63090858	chr1:63090858:C:G	9.23526e-08	-1.48534	-1.30964
63090927	chr1:63090927:T:C	4.48416e-07	-1.10894e-10	-1.21488
63091128	chr1:63091128:A:G	9.05941e-08	-1.47411	-1.34009
63091514	chr1:63091514:G:A	3.29853e-07	-1.52195	-3.54162e-10
63091911	chr1:63091911:T:A	4.42957e-07	-1.10894e-10	-1.22712
63091947	chr1:63091947:A:G	1.13945e-06	-1.10894e-10	-0.282296
63092513	chr1:63092513:A:G	4.13728e-07	-1.10894e-10	-1.29539
63092830	chr1:63092830:T:C	4.14478e-06	-1.10894e-10	1.00901
63092872	chr1:63092872:C:T	3.90035e-07	-1.10894e-10	-1.35436
63092908	chr1:63092908:A:G	4.40342e-06	1.06954	-3.54162e-10
63093052	chr1:63093052:T:C	9.73207e-08	-1.45835	-1.28424
63093056	chr1:63093056:T:G	5.98259e-07	-1.10894e-10	-0.926573
63093284	chr1:63093284:G:A	3.92275e-07	-1.10894e-10	-1.34863
63093949	chr1:63093949:G:C	4.0463e-06	-1.10894e-10	0.984959
63094181	chr1:63094181:A:G	3.88771e-07	-1.10894e-10	-1.35761
63094193	chr1:63094193:T:A	3.88831e-07	-1.10894e-10	-1.35745
63094640	chr1:63094640:G:C	3.15928e-07	-1.56508	-3.54162e-10
63094738	chr1:63094738:G:C	2.56378e-07	-0.90304	-0.870905
63095027	chr1:63095027:T:C	3.89471e-07	-1.10894e-10	-1.35581
63095261	chr1:63095261:CA:C	4.50151e-07	-1.10894e-10	-1.21101
63095386	chr1:63095386:T:C	8.71376e-07	-1.10894e-10	-0.550525
63095490	chr1:63095490:C:T	3.17206e-07	-1.56105	-3.54162e-10
63095713	chr1:63095713:A:G	4.0902e-06	-1.10894e-10	0.995751
63095774	chr1:63095774:C:T	1.34484e-07	-1.54526	-0.873894
63096142	chr1:63096142:A:G	1.0383e-07	-1.37017	-1.30767
63096247	chr1:63096247:T:G	1.86424e-07	-1.16574	-0.926832
63096279	chr1:63096279:T:C	1.85829e-07	-1.17049	-0.925286
63096312	chr1:63096312:T:A	1.04568e-07	-1.36615	-1.30461
63096433	chr1:63096433:C:T	1.86254e-07	-1.21349	-0.879997
63096545	chr1:63096545:C:T	3.8876e-07	-1.10894e-10	-1.35764
63096728	chr1:63096728:T:C	3.67525e-06	-1.10894e-10	0.888777
63096826	chr1:63096826:T:A	1.02467e-07	-1.37999	-1.31106
63097016	chr1:63097016:A:G	4.09912e-07	-1.10894e-10	-1.30466
63097091	chr1:63097091:C:T	1.00771e-07	-1.37804	-1.32971
63097347	chr1:63097347:G:C	3.16251e-07	-1.56406	-3.54162e-10
63097450	chr1:63097450:T:C	1.06396e-07	-1.35499	-1.29844
63098081	chr1:63098081:A:G	4.34293e-07	-1.10894e-10	-1.24688
63098182	chr1:63098182:C:T	2.66024e-06	-1.10894e-10	0.565574
63098336	chr1:63098336:A:T	4.44622e-07	-1.10894e-10	-1.22337
63098339	chr1:63098339:T:C	1.01732e-07	-1.3878	-1.31045
63098901	chr1:63098901:A:G	4.08578e-07	-1.10894e-10	-1.30791
63098921	chr1:63098921:A:G	9.82296e-08	-1.41709	-1.3162
63099225	chr1:63099225:A:T	4.38271e-07	-1.10894e-10	-1.23776
63099480	chr1:63099480:G:T	3.91342e-07	-1.10894e-10	-1.35102
63099482	chr1:63099482:T:C	3.67627e-07	-1.41353	-3.54162e-10
63099704	chr1:63099704:T:C	9.00772e-08	-1.50416	-1.31577
63100169	chr1:63100169:T:A	5.45921e-07	-1.10894e-10	-1.01812
63100656	chr1:63100656:AT:A	4.23177e-07	-1.10894e-10	-1.27281
63100953	chr1:63100953:G:A	1.03771e-06	-1.10894e-10	-0.375827
63101244	chr1:63101244:C:T	1.21591e-07	-1.27562	-1.24432
63101382	chr1:63101382:A:G	9.37799e-08	-1.55572	-1.22393
63101546	chr1:63101546:A:G	9.07085e-08	-1.54625	-1.2667
63101911	chr1:63101911:G:A	5.00329e-07	-1.10894e-10	-1.10533
63101985	chr1:63101985:G:A	9.50769e-08	-1.48697	-1.27894
63102204	chr1:63102204:G:A	4.94379e-07	-1.1173	-3.54162e-10
63102546	chr1:63102546:C:G	3.94356e-07	-1.10894e-10	-1.34334
63102576	chr1:63102576:A:T	1.19888e-06	-1.10894e-10	-0.231452
63102869	chr1:63102869:C:A	1.00575e-07	-1.45904	-1.25065
63103365	chr1:63103365:T:C	1.27903e-07	-1.24086	-1.22846
63103686	chr1:63103686:A:G	6.31894e-07	-1.10894e-10	-0.871876
63103762	chr1:63103762:C:T	1.29367e-07	-1.24179	-1.21616
63103938	chr1:63103938:T:C	3.95864e-07	-1.10894e-10	-1.33953
63103960	chr1:63103960:C:T	2.28781e-07	-0.557844	-1.32999
63104708	chr1:63104708:T:C	9.37111e-07	-1.10894e-10	-0.477796
63104732	chr1:63104732:A:G	3.9604e-07	-1.10894e-10	-1.33908
63104764	chr1:63104764:T:C	5.42172e-07	-1.10894e-10	-1.02501
63104880	chr1:63104880:G:A	1.27928e-07	-1.24028	-1.22885
63105073	chr1:63105073:A:G	1.31059e-07	-1.24868	-1.19628
63105259	chr1:63105259:TA:T	4.47284e-07	-1.2174	-3.54162e-10
63105262	chr1:63105262:TGGGATTCTAGGATG:T	4.51091e-07	-1.20893	-3.54162e-10
63105432	chr1:63105432:A:G	8.51734e-07	-1.10894e-10	-0.573323
63105739	chr1:63105739:A:C	4.93105e-07	-1.10894e-10	-1.11988
63106465	chr1:63106465:G:A	1.01834e-07	-1.56202	-1.13523
63106868	chr1:63106868:C:T	3.88559e-07	-1.10894e-10	-1.35815
63106954	chr1:63106954:C:T	1.3613e-07	-1.14622	-1.26076
63106993	chr1:63106993:A:G	3.88627e-07	-1.10894e-10	-1.35798
63107191	chr1:63107191:C:T	3.89441e-07	-1.10894e-10	-1.35588
63107223	chr1:63107223:T:C	8.62623e-08	-1.51379	-1.34941
63107549	chr1:63107549:A:AGAGTTTTCTGTGAAATTC	6.56944e-07	-0.832998	-3.54162e-10
63107790	chr1:63107790:C:T	1.11735e-07	-1.2656	-1.33887
63107839	chr1:63107839:T:C	3.35677e-07	-1.50445	-3.54162e-10
63107851	chr1:63107851:G:A	3.95914e-07	-1.10894e-10	-1.3394
63108087	chr1:63108087:C:T	5.67815e-07	-0.978801	-3.54162e-10
63108444	chr1:63108444:T:C	4.18413e-07	-1.10894e-10	-1.28413
63108451	chr1:63108451:C:G	4.36797e-07	-1.24113	-3.54162e-10
63109394	chr1:63109394:C:G	1.60709e-07	-1.47314	-0.767864
63109584	chr1:63109584:C:T	1.14666e-07	-1.38474	-1.19383
63109616	chr1:63109616:T:C	2.41072e-07	-1.13064	-0.704863
63109650	chr1:63109650:A:G	3.25767e-07	-1.53442	-3.54162e-10
63109744	chr1:63109744:G:A	1.07276e-07	-1.32707	-1.31812
63109888	chr1:63109888:C:A	1.65024e-06	1.17414	-1.08606
63110190	chr1:63110190:A:T	1.25316e-07	-1.22639	-1.26337
63110532	chr1:63110532:C:T	7.42333e-07	-1.10894e-10	-0.710799
63110692	chr1:63110692:AACAG:A	5.97584e-07	-0.927702	-3.54162e-10
63110757	chr1:63110757:G:T	4.75638e-07	-1.10894e-10	-1.15594
63111016	chr1:63111016:G:A	9.08309e-08	-1.47101	-1.34059
63111111	chr1:63111111:A:G	6.06756e-07	-0.912471	-3.54162e-10
63111424	chr1:63111424:G:A	1.18595e-07	-1.27058	-1.2743
63111455	chr1:63111455:A:T	9.10555e-08	-1.47007	-1.33906
63111542	chr1:63111542:C:T	1.22768e-07	-1.54732	-0.962984
63112162	chr1:63112162:G:A	3.91275e-07	-1.10894e-10	-1.35119
63112258	chr1:63112258:T:C	4.40993e-07	-1.10894e-10	-1.23157
63112496	chr1:63112496:C:T	3.26485e-06	-1.10894e-10	0.77037
63112497	chr1:63112497:A:G	3.90354e-07	-1.10894e-10	-1.35354
63112583	chr1:63112583:C:T	1.60513e-07	-1.53315	-0.709077
63112600	chr1:63112600:A:G	3.90193e-07	-1.10894e-10	-1.35396
63113040	chr1:63113040:T:A	9.57075e-08	-1.43228	-1.32702
63113841	chr1:63113841:C:T	4.3698e-07	-1.10894e-10	-1.24071
63114122	chr1:63114122:G:A	3.8916e-07	-1.10894e-10	-1.35661
63114354	chr1:63114354:G:A	8.94082e-08	-1.55464	-1.27274
63114376	chr1:63114376:C:T	3.84483e-07	-1.3687	-3.54162e-10
63115107	chr1:63115107:G:A	1.08979e-07	-1.30561	-1.32384
63115211	chr1:63115211:AC:A	5.61071e-07	-1.49987	0.509117
63115532	chr1:63115532:A:C	1.38245e-07	-1.13696	-1.25461
63115543	chr1:63115543:A:AG	4.21195e-07	-1.10894e-10	-1.2775
63115826	chr1:63115826:A:G	5.08135e-07	-1.10894e-10	-1.08985
63116045	chr1:63116045:G:T	3.89815e-07	-1.10894e-10	-1.35493
63116473	chr1:63116473:A:C	8.46138e-07	-1.10894e-10	-0.579915
63117001	chr1:63117001:C:T	3.61502e-07	-1.56466	0.134332
63117027	chr1:63117027:C:A	3.89363e-07	-1.10894e-10	-1.35609
63117066	chr1:63117066:G:A	5.64903e-07	-1.56425	0.580308
63117287	chr1:63117287:C:T	6.33068e-07	-1.39843	0.52841
63117296	chr1:63117296:G:A	8.98743e-08	-1.48479	-1.3374
63117623	chr1:63117623:G:A	3.88341e-07	-1.10894e-10	-1.35871
63117987	chr1:63117987:C:T	1.04311e-06	-1.10894e-10	-0.37064
63118245	chr1:63118245:G:A	9.23457e-08	-1.55268	-1.24238
63118647	chr1:63118647:G:A	5.31448e-07	-1.10894e-10	-1.04499
63118672	chr1:63118672:C:T	4.2657e-07	-1.10894e-10	-1.26482
63118781	chr1:63118781:G:A	3.88315e-07	-1.10894e-10	-1.35878
63119306	chr1:63119306:A:G	1.02815e-07	-1.38247	-1.3052
63119454	chr1:63119454:C:T	3.88317e-07	-1.10894e-10	-1.35878
63119514	chr1:63119514:A:C	9.64023e-06	-1.10894e-10	1.8531
63119933	chr1:63119933:G:A	5.93819e-07	-1.10894e-10	-0.934023
63120068	chr1:63120068:A:G	8.08278e-07	-1.10894e-10	-0.625691
```
