## Supplementary material for "Characterization of shared and ancestry-specific signals driving complex traits using multi-ancestry fine-mapping": susiex_nc1.cs80.summary

```
# chr1:62120329-63120329
CS_ID	CS_LENGTH	CS_PURITY	MAX_PIP_SNP	BP	REF_ALLELE	ALT_ALLELE	REF_FRQ	BETA	SE	-LOG10P	MAX_PIP	POST-HOC_PROB_POP1	POST-HOC_PROB_POP2
1	60	0.567607	chr1:62604866:AGTTAATGTG:A	62604866	A,A	AGTTAATGTG,AGTTAATGTG	1,1	-inf,-inf	inf,inf	4.48346,3.76974	0.228821	0.988614	0.894665
```
