## Supplementary material for "Characterization of shared and ancestry-specific signals driving complex traits using multi-ancestry fine-mapping": susiex_nc2.cs80.cs

```
CS_ID	SNP	BP	REF_ALLELE	ALT_ALLELE	REF_FRQ	BETA	SE	-LOG10P	CS_PIP	OVRL_PIP
1	chr1:62604866:AGTTAATGTG:A	62604866	A,A	AGTTAATGTG,AGTTAATGTG	1,1	-inf,-inf	inf,inf	4.48346,3.76974	0.224329	0.224401
1	chr1:62584927:T:G	62584927	G,G	T,T	1,1	-inf,-inf	inf,inf	4.50851,2.68275	0.0283883	0.0284328
1	chr1:62589799:G:A	62589799	A,A	G,G	1,1	-inf,-inf	inf,inf	4.46994,2.60388	0.0224248	0.0224676
1	chr1:62629021:A:G	62629021	G,G	A,A	1,1	-inf,-inf	inf,inf	4.3605,2.65663	0.0198133	0.0198564
1	chr1:62635452:G:A	62635452	A,A	G,G	1,1	-inf,-inf	inf,inf	4.31013,2.7013	0.0194807	0.0195242
1	chr1:62641855:C:T	62641855	T,T	C,C	1,1	-inf,-inf	inf,inf	4.34457,2.64937	0.0188921	0.0189349
1	chr1:62637546:A:G	62637546	G,G	A,A	1,1	-inf,-inf	inf,inf	4.43538,2.5505	0.0183316	0.0183779
1	chr1:62547463:A:G	62547463	G,G	A,A	1,1	-inf,-inf	inf,inf	4.32532,2.65057	0.0181862	0.018229
1	chr1:62632564:G:A	62632564	A,A	G,G	1,1	-inf,-inf	inf,inf	4.30817,2.66688	0.018122	0.0181649
1	chr1:62577067:A:G	62577067	G,G	A,A	1,1	-inf,-inf	inf,inf	4.28975,2.68402	0.0180462	0.0180894
1	chr1:62679768:G:A	62679768	A,A	G,G	1,1	-inf,-inf	inf,inf	4.25849,2.71268	0.0178414	0.0178866
1	chr1:62549528:A:T	62549528	T,T	A,A	1,1	-inf,-inf	inf,inf	4.36656,2.59863	0.0174581	0.017505
1	chr1:62541511:C:T	62541511	T,T	C,C	1,1	-inf,-inf	inf,inf	4.34041,2.61663	0.0171301	0.0171766
1	chr1:62527078:T:C	62527078	C,C	T,T	1,1	-inf,-inf	inf,inf	4.32696,2.60629	0.0167325	0.0167746
1	chr1:62627990:GT:G	62627990	G,G	GT,GT	1,1	-inf,-inf	inf,inf	4.26601,2.65573	0.016245	0.0162875
1	chr1:62652525:A:C	62652525	C,C	A,A	1,1	-inf,-inf	inf,inf	4.30681,2.60886	0.0161231	0.0161651
1	chr1:62584148:G:A	62584148	A,A	G,G	1,1	-inf,-inf	inf,inf	4.37576,2.54759	0.0161119	0.0161571
1	chr1:62555145:C:A	62555145	A,A	C,C	1,1	-inf,-inf	inf,inf	4.28528,2.62434	0.0155204	0.015567
1	chr1:62535060:GC:G	62535060	G,G	GC,GC	1,1	-inf,-inf	inf,inf	4.33981,2.56416	0.015425	0.0154708
1	chr1:62687528:TCAGAA:T	62687528	T,T	TCAGAA,TCAGAA	1,1	-inf,-inf	inf,inf	4.04378,2.83767	0.0146246	0.0146718
1	chr1:62639867:T:C	62639867	C,C	T,T	1,1	-inf,-inf	inf,inf	4.34748,2.51325	0.0145327	0.0145734
1	chr1:62519226:C:T	62519226	T,T	C,C	1,1	-inf,-inf	inf,inf	4.30353,2.53037	0.0137278	0.0137685
1	chr1:62642348:T:C	62642348	C,C	T,T	1,1	-inf,-inf	inf,inf	5.53777,1.23546	0.0136298	0.0141274
1	chr1:62663411:T:C	62663411	C,C	T,T	1,1	-inf,-inf	inf,inf	4.25084,2.59335	0.0135876	0.0136331
1	chr1:62668259:G:A	62668259	A,A	G,G	1,1	-inf,-inf	inf,inf	4.27097,2.54588	0.0129072	0.0129518
1	chr1:62608856:CTCAT:C	62608856	C,C	CTCAT,CTCAT	1,1	-inf,-inf	inf,inf	4.35675,2.44149	0.0128676	0.0129075
1	chr1:62628536:A:G	62628536	G,G	A,A	1,1	-inf,-inf	inf,inf	4.25501,2.49784	0.0116318	0.0116719
1	chr1:62633352:T:C	62633352	C,C	T,T	1,1	-inf,-inf	inf,inf	4.31897,2.42669	0.0115599	0.0115993
1	chr1:62508787:TTTAC:T	62508787	T,T	TTTAC,TTTAC	1,1	-inf,-inf	inf,inf	4.27771,2.38018	0.00959538	0.00963419
1	chr1:62617618:C:A	62617618	A,A	C,C	1,1	-inf,-inf	inf,inf	5.34636,1.25349	0.00939868	0.00981692
1	chr1:62514739:T:C	62514739	C,C	T,T	1,1	-inf,-inf	inf,inf	3.9265,2.68133	0.00847973	0.00852185
1	chr1:62647840:C:A	62647840	A,A	C,C	1,1	inf,inf	inf,inf	4.02577,2.6119	0.00830174	0.00835984
1	chr1:62517323:G:A	62517323	A,A	G,G	1,1	-inf,-inf	inf,inf	4.11512,2.29972	0.00557948	0.00562731
1	chr1:62646718:A:G	62646718	G,G	A,A	1,1	inf,inf	inf,inf	3.99515,2.4189	0.00537733	0.00543006
1	chr1:62643009:AAGGCCACAAG:A	62643009	A,A	AAGGCCACAAG,AAGGCCACAAG	1,1	-inf,-inf	inf,inf	4.12035,2.26518	0.00516281	0.00521162
1	chr1:62546385:A:G	62546385	G,G	A,A	1,1	inf,inf	inf,inf	4.02425,2.27422	0.00430305	0.00435025
1	chr1:62648048:T:C	62648048	C,C	T,T	1,1	inf,inf	inf,inf	3.97005,2.32385	0.00424389	0.00429277
1	chr1:62492987:T:C	62492987	C,C	T,T	1,1	inf,inf	inf,inf	4.87293,1.34888	0.00415482	0.00441224
1	chr1:62662654:A:G	62662654	G,G	A,A	1,1	inf,inf	inf,inf	4.05981,2.1957	0.00398485	0.00403137
1	chr1:62570458:G:A	62570458	A,A	G,G	1,1	-inf,-inf	inf,inf	3.95769,2.25439	0.00372343	0.0037699
1	chr1:62449802:C:T	62449802	T,T	C,C	1,1	-inf,-inf	inf,inf	4.02595,2.16439	0.00367643	0.0037197
1	chr1:62494904:T:C	62494904	C,C	T,T	1,1	inf,inf	inf,inf	4.07397,2.11998	0.00355691	0.00360653
1	chr1:62689678:G:A	62689678	A,A	G,G	1,1	-inf,-inf	inf,inf	4.02155,2.13038	0.00348808	0.00352542
1	chr1:62571136:G:A	62571136	A,A	G,G	1,1	inf,inf	inf,inf	4.10191,2.04048	0.0032255	0.00326772
1	chr1:62630040:C:T	62630040	T,T	C,C	1,1	-inf,-inf	inf,inf	4.03546,2.1002	0.00316917	0.00321427
1	chr1:62664760:C:T	62664760	T,T	C,C	1,1	-inf,-inf	inf,inf	3.95969,2.16524	0.00314961	0.00319394
1	chr1:62582316:C:T	62582316	T,T	C,C	1,1	-inf,-inf	inf,inf	4.12932,1.9399	0.00305604	0.00309304
1	chr1:62531167:C:G	62531167	G,G	C,C	1,1	inf,inf	inf,inf	4.00878,2.09549	0.00296843	0.00301185
1	chr1:62639582:A:G	62639582	G,G	A,A	1,1	-inf,-inf	inf,inf	4.08682,1.99523	0.0028849	0.00292736
1	chr1:62608304:C:T	62608304	T,T	C,C	1,1	-inf,-inf	inf,inf	4.10193,1.97179	0.00284591	0.0028881
1	chr1:62590441:G:A	62590441	A,A	G,G	1,1	-inf,-inf	inf,inf	4.15378,1.91268	0.00283844	0.00287934
1	chr1:62674059:C:T	62674059	T,T	C,C	1,1	inf,inf	inf,inf	3.99159,2.07839	0.00277647	0.00282248
1	chr1:62662034:C:T	62662034	T,T	C,C	1,1	inf,inf	inf,inf	3.94903,2.12133	0.0027571	0.00280218
1	chr1:62642703:A:G	62642703	G,G	A,A	1,1	-inf,-inf	inf,inf	3.96738,2.09388	0.00271957	0.00276415
1	chr1:62553181:C:T	62553181	T,T	C,C	1,1	-inf,-inf	inf,inf	4.14489,1.86041	0.0027131	0.00274942
1	chr1:62511636:C:T	62511636	T,T	C,C	1,1	-inf,-inf	inf,inf	4.12431,1.87926	0.00269339	0.00272971
1	chr1:62654700:C:T	62654700	T,T	C,C	1,1	inf,inf	inf,inf	4.0754,1.96855	0.00267773	0.00271959
1	chr1:62440222:C:T	62440222	T,T	C,C	1,1	-inf,-inf	inf,inf	3.9335,2.08034	0.00263958	0.00267727
1	chr1:62511080:G:A	62511080	A,A	G,G	1,1	-inf,-inf	inf,inf	3.85811,2.18204	0.00263581	0.0026801
2	chr1:62357235:C:G	62357235	NA,G	NA,C	NA,1	NA,-inf	NA,inf	NA,2.33207	0.00595223	0.00596886
2	chr1:63119514:A:C	63119514	NA,C	NA,A	NA,1	NA,inf	NA,inf	NA,2.05846	0.0049675	0.00497734
2	chr1:62432105:A:G	62432105	G,G	A,A	1,1	-inf,-inf	inf,inf	2.25618,2.34325	0.00383938	0.00396389
2	chr1:62659422:T:C	62659422	NA,C	NA,T	NA,1	NA,-inf	NA,inf	NA,1.81669	0.00379953	0.00380531
2	chr1:62232099:G:A	62232099	A,NA	G,NA	1,NA	inf,NA	inf,NA	2.15089,NA	0.00340617	0.00341349
2	chr1:62652090:A:G	62652090	NA,G	NA,A	NA,1	NA,-inf	NA,inf	NA,1.753	0.00333678	0.00334192
2	chr1:62440118:G:A	62440118	NA,A	NA,G	NA,1	NA,-inf	NA,inf	NA,1.74125	0.00327038	0.00327541
2	chr1:62285238:G:A	62285238	NA,A	NA,G	NA,1	NA,-inf	NA,inf	NA,1.95989	0.00323471	0.0032423
2	chr1:62289242:G:A	62289242	NA,A	NA,G	NA,1	NA,-inf	NA,inf	NA,1.9517	0.00321202	0.00321949
2	chr1:62302783:C:A	62302783	A,A	C,C	1,1	inf,-inf	inf,inf	0.479307,2.5128	0.0028473	0.00285406
2	chr1:62242437:G:A	62242437	A,NA	G,NA	1,NA	inf,NA	inf,NA	2.0645,NA	0.00284472	0.00285096
2	chr1:62228165:T:G	62228165	G,NA	T,NA	1,NA	inf,NA	inf,NA	2.04441,NA	0.00278634	0.00279236
2	chr1:63018089:ACCTCAC:A	63018089	A,NA	ACCTCAC,NA	1,NA	-inf,NA	inf,NA	2.04341,NA	0.00277577	0.00278448
2	chr1:62300066:C:T	62300066	T,T	C,C	1,1	inf,-inf	inf,inf	0.407695,2.51765	0.00263317	0.00263934
2	chr1:62301693:G:A	62301693	A,A	G,G	1,1	inf,-inf	inf,inf	0.45481,2.48088	0.00262761	0.00263376
2	chr1:62227376:C:T	62227376	T,NA	C,NA	1,NA	inf,NA	inf,NA	2.01103,NA	0.00261597	0.00262163
2	chr1:62218660:C:T	62218660	T,NA	C,NA	1,NA	inf,NA	inf,NA	1.99721,NA	0.00248133	0.00248681
2	chr1:62215957:C:G	62215957	G,NA	C,NA	1,NA	inf,NA	inf,NA	1.95492,NA	0.00227782	0.00228292
2	chr1:62301297:T:A	62301297	A,A	T,T	1,1	inf,-inf	inf,inf	0.455902,2.41624	0.00225317	0.00225861
2	chr1:62216391:C:T	62216391	T,NA	C,NA	1,NA	inf,NA	inf,NA	1.92844,NA	0.00216906	0.00217391
2	chr1:62887664:T:C	62887664	NA,C	NA,T	NA,1	NA,-inf	NA,inf	NA,1.53242	0.00208768	0.00209115
2	chr1:62128808:G:T	62128808	NA,T	NA,G	NA,1	NA,inf	NA,inf	NA,1.77978	0.00207441	0.00208031
2	chr1:62376178:C:T	62376178	NA,T	NA,C	NA,1	NA,inf	NA,inf	NA,1.85	0.00207351	0.00208042
2	chr1:62792683:A:C	62792683	C,NA	A,NA	1,NA	-inf,NA	inf,NA	1.4973,NA	0.00205875	0.00206179
2	chr1:62224268:C:A	62224268	A,NA	C,NA	1,NA	inf,NA	inf,NA	1.89769,NA	0.00205107	0.00205566
2	chr1:63092908:A:G	63092908	G,NA	A,NA	1,NA	-inf,NA	inf,NA	1.72323,NA	0.00201219	0.00201691
2	chr1:62139181:A:G	62139181	NA,G	NA,A	NA,1	NA,inf	NA,inf	NA,1.7477	0.00199413	0.00199968
2	chr1:62215668:T:C	62215668	C,NA	T,NA	1,NA	inf,NA	inf,NA	1.88558,NA	0.00199327	0.00199776
2	chr1:62936079:A:G	62936079	NA,G	NA,A	NA,1	NA,inf	NA,inf	NA,1.50328	0.00195042	0.00195405
2	chr1:62861195:T:A	62861195	A,NA	T,NA	1,NA	inf,NA	inf,NA	2.37593,NA	0.00194573	0.00196168
2	chr1:62295454:G:A	62295454	A,A	G,G	1,1	inf,-inf	inf,inf	0.247506,2.3895	0.00190562	0.0019096
2	chr1:63005565:G:A	63005565	NA,A	NA,G	NA,1	NA,inf	NA,inf	NA,1.78722	0.00189211	0.00189822
2	chr1:62217452:C:T	62217452	T,T	C,C	1,1	inf,inf	inf,inf	1.96207,1.00709	0.00188781	0.00189235
2	chr1:63092830:T:C	63092830	NA,C	NA,T	NA,1	NA,inf	NA,inf	NA,1.61319	0.00182602	0.00183024
2	chr1:63095713:A:G	63095713	NA,G	NA,A	NA,1	NA,inf	NA,inf	NA,1.60608	0.00179849	0.00180265
2	chr1:63093949:G:C	63093949	NA,C	NA,G	NA,1	NA,inf	NA,inf	NA,1.60028	0.00178155	0.00178566
2	chr1:62929604:G:A	62929604	NA,A	NA,G	NA,1	NA,-inf	NA,inf	NA,1.56394	0.00172797	0.00173202
2	chr1:62290055:C:T	62290055	T,T	C,C	1,1	inf,-inf	inf,inf	0.174384,2.23596	0.00171421	0.00171709
2	chr1:63052272:GCT:G	63052272	NA,G	NA,GCT	NA,1	NA,-inf	NA,inf	NA,1.5164	0.00168688	0.00169054
2	chr1:62353785:C:T	62353785	T,NA	C,NA	1,NA	-inf,NA	inf,NA	1.7558,NA	0.00165823	0.00166326
2	chr1:62498119:G:A	62498119	A,NA	G,NA	1,NA	inf,NA	inf,NA	2.10323,NA	0.00164753	0.00165731
2	chr1:63096728:T:C	63096728	NA,C	NA,T	NA,1	NA,inf	NA,inf	NA,1.54852	0.00161646	0.0016202
2	chr1:62796293:TAAATA:T	62796293	T,NA	TAAATA,NA	1,NA	inf,NA	inf,NA	2.2491,NA	0.00159605	0.00160846
2	chr1:62746340:G:A	62746340	A,NA	G,NA	1,NA	-inf,NA	inf,NA	1.35208,NA	0.00158859	0.0015909
2	chr1:62218488:C:T	62218488	T,T	C,C	1,1	inf,inf	inf,inf	1.96563,0.883739	0.00155814	0.00156186
2	chr1:62852925:T:C	62852925	C,NA	T,NA	1,NA	inf,NA	inf,NA	2.23591,NA	0.00154661	0.00155872
2	chr1:63007303:C:T	63007303	NA,T	NA,C	NA,1	NA,-inf	NA,inf	NA,1.47148	0.00153311	0.00153649
2	chr1:62129002:A:C	62129002	NA,C	NA,A	NA,1	NA,inf	NA,inf	NA,1.59005	0.00151661	0.00152076
2	chr1:62217455:G:A	62217455	A,A	G,G	1,1	inf,inf	inf,inf	1.81216,1.04709	0.00151658	0.00152028
2	chr1:62216336:C:T	62216336	T,T	C,C	1,1	inf,inf	inf,inf	1.97157,0.853752	0.00150261	0.00150619
2	chr1:63025007:T:C	63025007	NA,C	NA,T	NA,1	NA,-inf	NA,inf	NA,1.67303	0.00149371	0.00149858
2	chr1:62985993:A:C	62985993	C,NA	A,NA	1,NA	inf,NA	inf,NA	1.85538,NA	0.00148597	0.00149217
2	chr1:62216695:G:A	62216695	A,A	G,G	1,1	inf,inf	inf,inf	1.93692,0.873621	0.00144699	0.00145046
2	chr1:62216156:T:C	62216156	C,C	T,T	1,1	inf,inf	inf,inf	1.91256,0.89391	0.00143615	0.00143958
2	chr1:63083285:C:T	63083285	NA,T	NA,C	NA,1	NA,inf	NA,inf	NA,1.48888	0.0014186	0.00142207
2	chr1:63059058:A:G	63059058	NA,G	NA,A	NA,1	NA,-inf	NA,inf	NA,1.46986	0.00141578	0.00141917
2	chr1:62862576:C:T	62862576	NA,T	NA,C	NA,1	NA,-inf	NA,inf	NA,1.87786	0.00141135	0.00141802
2	chr1:62858746:A:T	62858746	NA,T	NA,A	NA,1	NA,-inf	NA,inf	NA,1.87581	0.00140617	0.00141282
2	chr1:63112496:C:T	63112496	NA,T	NA,C	NA,1	NA,inf	NA,inf	NA,1.48445	0.00140233	0.0014057
2	chr1:62377909:T:A	62377909	NA,A	NA,T	NA,1	NA,-inf	NA,inf	NA,1.31944	0.00138977	0.00139217
2	chr1:63049969:T:A	63049969	NA,A	NA,T	NA,1	NA,-inf	NA,inf	NA,1.40917	0.00137464	0.00137765
2	chr1:62217859:A:G	62217859	G,G	A,A	1,1	inf,inf	inf,inf	1.91408,0.865645	0.00137346	0.00137675
2	chr1:62216224:A:AAAAC	62216224	AAAAC,AAAAC	A,A	1,1	inf,inf	inf,inf	1.88745,0.894526	0.0013703	0.00137359
2	chr1:62216399:A:G	62216399	G,G	A,A	1,1	inf,inf	inf,inf	1.88809,0.889557	0.00135874	0.001362
2	chr1:62217139:C:T	62217139	T,T	C,C	1,1	inf,inf	inf,inf	1.85227,0.928531	0.00134964	0.0013529
2	chr1:62883874:G:A	62883874	NA,A	NA,G	NA,1	NA,-inf	NA,inf	NA,1.84648	0.00134231	0.0013486
2	chr1:62218117:G:A	62218117	A,A	G,G	1,1	inf,inf	inf,inf	1.90781,0.855316	0.00133837	0.00134157
2	chr1:62216730:T:C	62216730	C,C	T,T	1,1	inf,inf	inf,inf	1.89526,0.869971	0.00133339	0.00133659
2	chr1:62611272:T:C	62611272	C,NA	T,NA	1,NA	inf,NA	inf,NA	1.89416,NA	0.00133232	0.00133886
2	chr1:62218775:T:C	62218775	C,C	T,T	1,1	inf,inf	inf,inf	1.8992,0.860208	0.00132674	0.00132991
2	chr1:62217733:G:C	62217733	C,C	G,G	1,1	inf,inf	inf,inf	1.90119,0.852434	0.00131198	0.00131512
2	chr1:62301529:A:G	62301529	NA,G	NA,A	NA,1	NA,-inf	NA,inf	NA,1.48149	0.0012941	0.00129726
2	chr1:62300327:C:A	62300327	A,NA	C,NA	1,NA	-inf,NA	inf,NA	1.52235,NA	0.00129212	0.00129535
2	chr1:62218012:T:C	62218012	C,C	T,T	1,1	inf,inf	inf,inf	1.88297,0.862478	0.0012879	0.00129099
2	chr1:62784841:C:G	62784841	G,NA	C,NA	1,NA	inf,NA	inf,NA	2.10879,NA	0.0012737	0.00128314
2	chr1:62217747:A:G	62217747	G,G	A,A	1,1	inf,inf	inf,inf	1.88344,0.851955	0.00126906	0.0012721
2	chr1:62880692:C:T	62880692	NA,T	NA,C	NA,1	NA,-inf	NA,inf	NA,1.80999	0.00126425	0.00127013
2	chr1:62153214:T:C	62153214	NA,C	NA,T	NA,1	NA,inf	NA,inf	NA,1.46744	0.00123404	0.00123736
2	chr1:62273823:C:T	62273823	T,NA	C,NA	1,NA	inf,NA	inf,NA	1.64629,NA	0.00122346	0.00122662
2	chr1:62350450:C:T	62350450	NA,T	NA,C	NA,1	NA,inf	NA,inf	NA,1.37589	0.00122254	0.00122542
2	chr1:62365091:C:T	62365091	NA,T	NA,C	NA,1	NA,-inf	NA,inf	NA,1.94316	0.00121096	0.00121928
2	chr1:62780041:A:G	62780041	G,NA	A,NA	1,NA	-inf,NA	inf,NA	1.46348,NA	0.00121046	0.00121329
2	chr1:62826832:A:G	62826832	NA,G	NA,A	NA,1	NA,-inf	NA,inf	NA,1.75482	0.00117916	0.00118449
2	chr1:62254396:C:A	62254396	A,A	C,C	1,1	inf,inf	inf,inf	2.11295,0.498043	0.00116808	0.00117086
2	chr1:62482024:A:T	62482024	NA,T	NA,A	NA,1	NA,inf	NA,inf	NA,1.41357	0.00115701	0.00115992
2	chr1:63037279:A:T	63037279	NA,T	NA,A	NA,1	NA,inf	NA,inf	NA,1.39674	0.00115217	0.00115515
2	chr1:63082097:A:G	63082097	NA,G	NA,A	NA,1	NA,inf	NA,inf	NA,1.35728	0.00114908	0.00115179
2	chr1:62409642:A:G	62409642	G,G	A,A	1,1	-inf,-inf	inf,inf	3.17309,0.78695	0.00114691	0.00119533
2	chr1:62848797:C:T	62848797	NA,T	NA,C	NA,1	NA,inf	NA,inf	NA,1.39165	0.00114372	0.00114661
2	chr1:62489586:T:A	62489586	NA,A	NA,T	NA,1	NA,-inf	NA,inf	NA,1.10965	0.00112789	0.00112968
2	chr1:62668828:A:G	62668828	NA,G	NA,A	NA,1	NA,-inf	NA,inf	NA,1.10561	0.00111895	0.00112073
2	chr1:62217821:C:A	62217821	A,NA	C,NA	1,NA	inf,NA	inf,NA	1.56286,NA	0.00111445	0.00111709
2	chr1:62646307:A:G	62646307	NA,G	NA,A	NA,1	NA,-inf	NA,inf	NA,1.10336	0.00111287	0.00111464
2	chr1:62310270:G:T	62310270	T,T	G,G	1,1	inf,-inf	inf,inf	1.07015,1.52275	0.00110998	0.00111254
2	chr1:63082179:A:G	63082179	NA,G	NA,A	NA,1	NA,inf	NA,inf	NA,1.33712	0.00110799	0.00111061
2	chr1:62229033:C:G	62229033	G,G	C,C	1,1	inf,inf	inf,inf	1.9956,0.591375	0.00109748	0.00109999
2	chr1:62607536:G:A	62607536	NA,A	NA,G	NA,1	NA,-inf	NA,inf	NA,1.09542	0.0010912	0.00109294
2	chr1:63098182:C:T	63098182	NA,T	NA,C	NA,1	NA,inf	NA,inf	NA,1.37262	0.00108562	0.00108847
2	chr1:63059020:C:T	63059020	NA,T	NA,C	NA,1	NA,-inf	NA,inf	NA,1.33099	0.00108245	0.00108504
2	chr1:62788740:A:G	62788740	NA,G	NA,A	NA,1	NA,-inf	NA,inf	NA,1.73301	0.00106221	0.0010673
2	chr1:62913495:C:G	62913495	NA,G	NA,C	NA,1	NA,inf	NA,inf	NA,1.46434	0.0010574	0.00106075
2	chr1:63087151:G:A	63087151	NA,A	NA,G	NA,1	NA,-inf	NA,inf	NA,1.30541	0.00104761	0.00105011
2	chr1:62933270:A:G	62933270	NA,G	NA,A	NA,1	NA,inf	NA,inf	NA,1.05725	0.00104455	0.00104618
2	chr1:62472868:A:G	62472868	NA,G	NA,A	NA,1	NA,inf	NA,inf	NA,1.34533	0.00102402	0.0010266
2	chr1:62217469:A:G	62217469	G,G	A,A	1,1	inf,inf	inf,inf	1.72965,0.889386	0.00102318	0.00102564
2	chr1:62938246:T:C	62938246	NA,C	NA,T	NA,1	NA,-inf	NA,inf	NA,1.30113	0.0010154	0.00101791
2	chr1:62934775:T:C	62934775	NA,C	NA,T	NA,1	NA,inf	NA,inf	NA,1.05825	0.00101437	0.001016
2	chr1:62305187:A:G	62305187	NA,G	NA,A	NA,1	NA,-inf	NA,inf	NA,1.34881	0.00101424	0.00101673
2	chr1:63086230:A:G	63086230	NA,G	NA,A	NA,1	NA,-inf	NA,inf	NA,1.28844	0.00101307	0.0010155
2	chr1:62410259:C:G	62410259	NA,G	NA,C	NA,1	NA,-inf	NA,inf	NA,1.14426	0.00100574	0.00100749
2	chr1:62408108:T:C	62408108	NA,C	NA,T	NA,1	NA,-inf	NA,inf	NA,1.14426	0.00100574	0.00100749
2	chr1:62807858:C:T	62807858	T,T	C,C	1,1	inf,inf	inf,inf	2.67703,0.358215	0.00100269	0.00101251
2	chr1:62904862:T:C	62904862	NA,C	NA,T	NA,1	NA,-inf	NA,inf	NA,1.67079	0.00100258	0.00100714
2	chr1:63082258:G:A	63082258	NA,A	NA,G	NA,1	NA,inf	NA,inf	NA,1.27865	0.000996413	0.000998778
2	chr1:62426557:A:G	62426557	G,G	A,A	1,1	-inf,-inf	inf,inf	1.77247,2.2695	0.00099113	0.00103381
2	chr1:63052181:C:T	63052181	NA,T	NA,C	NA,1	NA,-inf	NA,inf	NA,1.27883	0.000986869	0.000989225
2	chr1:62736443:G:T	62736443	NA,T	NA,G	NA,1	NA,-inf	NA,inf	NA,1.23927	0.000980223	0.000982374
2	chr1:63049470:C:G	63049470	NA,G	NA,C	NA,1	NA,-inf	NA,inf	NA,1.26527	0.00096269	0.00096499
2	chr1:63007031:A:C	63007031	NA,C	NA,A	NA,1	NA,inf	NA,inf	NA,1.28849	0.000956908	0.000959391
2	chr1:62811051:G:A	62811051	NA,A	NA,G	NA,1	NA,-inf	NA,inf	NA,1.66328	0.000955011	0.000959483
2	chr1:62798789:C:T	62798789	NA,T	NA,C	NA,1	NA,-inf	NA,inf	NA,1.66274	0.000954117	0.000958584
2	chr1:63059294:G:A	63059294	NA,A	NA,G	NA,1	NA,-inf	NA,inf	NA,1.26204	0.000953698	0.000955985
2	chr1:62888330:G:A	62888330	NA,A	NA,G	NA,1	NA,-inf	NA,inf	NA,1.07223	0.000953028	0.000954694
2	chr1:62791870:A:ATGCTCCTAGACATTAGACC	62791870	NA,ATGCTCCTAGACATTAGACC	NA,A	NA,1	NA,-inf	NA,inf	NA,1.1335	0.000952119	0.000953837
2	chr1:63048619:G:A	63048619	NA,A	NA,G	NA,1	NA,-inf	NA,inf	NA,1.25641	0.000947885	0.000950149
2	chr1:62270445:A:C	62270445	C,NA	A,NA	1,NA	inf,NA	inf,NA	1.5022,NA	0.000945576	0.000948012
2	chr1:62568144:ATGAC:A	62568144	A,NA	ATGAC,NA	1,NA	inf,NA	inf,NA	1.70935,NA	0.000943828	0.000948367
2	chr1:62430748:A:C	62430748	C,C	A,A	1,1	-inf,-inf	inf,inf	2.00449,1.5074	0.000939165	0.000955241
2	chr1:63049965:T:A	63049965	NA,A	NA,T	NA,1	NA,-inf	NA,inf	NA,1.2556	0.00093638	0.000938654
2	chr1:63042523:G:A	63042523	NA,A	NA,G	NA,1	NA,-inf	NA,inf	NA,1.24923	0.000934394	0.00093663
2	chr1:62394526:A:G	62394526	NA,G	NA,A	NA,1	NA,-inf	NA,inf	NA,1.10139	0.000924594	0.000926227
2	chr1:62401812:T:G	62401812	G,G	T,T	1,1	-inf,-inf	inf,inf	2.71201,0.953093	0.000915917	0.00094131
2	chr1:62307755:C:T	62307755	T,T	C,C	1,1	inf,-inf	inf,inf	0.162858,2.00638	0.000913963	0.000915829
2	chr1:62741858:G:A	62741858	NA,A	NA,G	NA,1	NA,-inf	NA,inf	NA,1.10497	0.000911493	0.000913142
2	chr1:62508985:T:C	62508985	C,C	T,T	1,1	inf,inf	inf,inf	3.42302,0.00370673	0.000910236	0.000944446
2	chr1:63048297:T:A	63048297	NA,A	NA,T	NA,1	NA,-inf	NA,inf	NA,1.23268	0.000907069	0.00090924
2	chr1:62265521:C:T	62265521	T,NA	C,NA	1,NA	inf,NA	inf,NA	1.46688,NA	0.000900681	0.000902996
2	chr1:62889254:C:G	62889254	NA,G	NA,C	NA,1	NA,inf	NA,inf	NA,1.434	0.000898635	0.000901772
2	chr1:62251197:C:T	62251197	T,T	C,C	1,1	inf,inf	inf,inf	1.96492,0.504604	0.000888754	0.00089089
2	chr1:62890705:A:G	62890705	NA,G	NA,A	NA,1	NA,inf	NA,inf	NA,1.42738	0.000888513	0.000891613
2	chr1:62130634:G:A	62130634	A,NA	G,NA	1,NA	-inf,NA	inf,NA	1.34839,NA	0.000879372	0.000881701
2	chr1:62195556:C:T	62195556	T,T	C,C	1,1	-inf,-inf	inf,inf	1.92518,0.461672	0.000873015	0.000875651
2	chr1:62889516:A:C	62889516	NA,C	NA,A	NA,1	NA,inf	NA,inf	NA,1.4143	0.000869386	0.000872413
2	chr1:62826635:C:T	62826635	NA,T	NA,C	NA,1	NA,-inf	NA,inf	NA,1.57387	0.000852667	0.000856475
2	chr1:63039899:T:C	63039899	NA,C	NA,T	NA,1	NA,-inf	NA,inf	NA,1.16655	0.000850943	0.0008529
2	chr1:62493054:T:G	62493054	NA,G	NA,T	NA,1	NA,inf	NA,inf	NA,1.28121	0.000849678	0.000852036
2	chr1:62196367:A:G	62196367	G,NA	A,NA	1,NA	-inf,NA	inf,NA	1.49194,NA	0.000849006	0.000851963
2	chr1:62948668:T:C	62948668	NA,C	NA,T	NA,1	NA,-inf	NA,inf	NA,1.21671	0.000846274	0.000848415
2	chr1:62207880:T:G	62207880	G,NA	T,NA	1,NA	inf,NA	inf,NA	1.40872,NA	0.000836685	0.000838638
2	chr1:62735706:C:G	62735706	NA,G	NA,C	NA,1	NA,inf	NA,inf	NA,1.18415	0.000833068	0.000835016
2	chr1:62213554:C:T	62213554	T,NA	C,NA	1,NA	inf,NA	inf,NA	1.41586,NA	0.00083273	0.000834698
2	chr1:62174978:A:G	62174978	G,NA	A,NA	1,NA	-inf,NA	inf,NA	1.26277,NA	0.000832708	0.000834712
2	chr1:62424123:T:G	62424123	NA,G	NA,T	NA,1	NA,inf	NA,inf	NA,1.3734	0.000824518	0.000827325
2	chr1:62286313:T:C	62286313	C,C	T,T	1,1	inf,inf	inf,inf	0.00425117,1.84856	0.000822305	0.000823582
2	chr1:62808105:A:G	62808105	NA,G	NA,A	NA,1	NA,-inf	NA,inf	NA,1.5301	0.000818273	0.000821798
2	chr1:62586673:CTA:C	62586673	C,C	CTA,CTA	1,1	-inf,inf	inf,inf	0.541706,0.788472	0.000816311	0.000816672
2	chr1:62411604:C:A	62411604	NA,A	NA,C	NA,1	NA,inf	NA,inf	NA,1.3652	0.000813202	0.000815967
2	chr1:62213218:G:A	62213218	A,NA	G,NA	1,NA	inf,NA	inf,NA	1.40013,NA	0.000813092	0.000815009
2	chr1:62236428:T:C	62236428	C,C	T,T	1,1	inf,inf	inf,inf	1.83756,0.588994	0.000809478	0.000811353
2	chr1:62651657:G:A	62651657	A,A	G,G	1,1	-inf,inf	inf,inf	0.540962,0.775413	0.000808801	0.000809155
2	chr1:63015693:G:A	63015693	NA,A	NA,G	NA,1	NA,inf	NA,inf	NA,1.12609	0.000800162	0.000802001
2	chr1:62992814:T:C	62992814	NA,C	NA,T	NA,1	NA,-inf	NA,inf	NA,1.22745	0.000799993	0.000802198
2	chr1:62213907:T:C	62213907	C,NA	T,NA	1,NA	inf,NA	inf,NA	1.3922,NA	0.000797961	0.000799851
2	chr1:62911616:A:G	62911616	NA,G	NA,A	NA,1	NA,inf	NA,inf	NA,1.16483	0.000790635	0.000792585
2	chr1:62208116:G:A	62208116	A,NA	G,NA	1,NA	inf,NA	inf,NA	1.37635,NA	0.000789193	0.00079104
2	chr1:62466884:A:C	62466884	NA,C	NA,A	NA,1	NA,inf	NA,inf	NA,1.1953	0.00078407	0.000786048
2	chr1:62269946:A:G	62269946	G,NA	A,NA	1,NA	inf,NA	inf,NA	1.39332,NA	0.000779881	0.000781891
2	chr1:62213679:C:T	62213679	T,NA	C,NA	1,NA	inf,NA	inf,NA	1.37148,NA	0.000769317	0.00077114
2	chr1:62968358:C:G	62968358	NA,G	NA,C	NA,1	NA,inf	NA,inf	NA,0.990034	0.000763381	0.000764834
2	chr1:62492431:G:A	62492431	NA,A	NA,G	NA,1	NA,inf	NA,inf	NA,1.2156	0.000758561	0.00076066
2	chr1:62286351:A:G	62286351	G,G	A,A	1,1	inf,inf	inf,inf	0.00659363,1.80536	0.000756163	0.000757342
2	chr1:62946777:G:A	62946777	NA,A	NA,G	NA,1	NA,-inf	NA,inf	NA,1.14668	0.000747703	0.000749596
2	chr1:62285846:C:G	62285846	NA,G	NA,C	NA,1	NA,inf	NA,inf	NA,1.05817	0.000747073	0.000748673
2	chr1:62622862:G:A	62622862	NA,A	NA,G	NA,1	NA,-inf	NA,inf	NA,1.1843	0.000746125	0.000748063
2	chr1:62989763:T:C	62989763	C,NA	T,NA	1,NA	-inf,NA	inf,NA	1.20945,NA	0.000743248	0.00074504
2	chr1:62946488:C:T	62946488	NA,T	NA,C	NA,1	NA,-inf	NA,inf	NA,1.13996	0.000739684	0.000741554
2	chr1:62288116:T:TC	62288116	NA,TC	NA,T	NA,1	NA,inf	NA,inf	NA,1.05237	0.000739344	0.000740929
2	chr1:62286444:A:G	62286444	NA,G	NA,A	NA,1	NA,inf	NA,inf	NA,1.04814	0.000734621	0.000736193
2	chr1:62302321:A:G	62302321	G,G	A,A	1,1	-inf,inf	inf,inf	0.843836,1.64111	0.000730561	0.000732924
2	chr1:62269008:T:C	62269008	NA,C	NA,T	NA,1	NA,-inf	NA,inf	NA,1.12169	0.000729758	0.000731525
2	chr1:62288968:C:T	62288968	NA,T	NA,C	NA,1	NA,inf	NA,inf	NA,1.04201	0.000725362	0.000726918
2	chr1:62295806:G:A	62295806	A,A	G,G	1,1	-inf,inf	inf,inf	0.429893,1.80357	0.00072447	0.00072619
2	chr1:62246091:C:G	62246091	G,G	C,C	1,1	inf,inf	inf,inf	1.82841,0.520035	0.0007224	0.000724073
2	chr1:62203497:C:T	62203497	T,T	C,C	1,1	-inf,-inf	inf,inf	1.85489,0.399581	0.000718743	0.000720864
2	chr1:62272341:C:T	62272341	T,T	C,C	1,1	-inf,inf	inf,inf	0.971786,1.57358	0.000718461	0.000721038
2	chr1:62628634:A:T	62628634	NA,T	NA,A	NA,1	NA,-inf	NA,inf	NA,0.950635	0.000714811	0.000716079
2	chr1:62946073:T:C	62946073	NA,C	NA,T	NA,1	NA,-inf	NA,inf	NA,1.11873	0.000712881	0.000714683
2	chr1:62927899:G:C	62927899	NA,C	NA,G	NA,1	NA,inf	NA,inf	NA,1.01754	0.0007054	0.000706939
2	chr1:62295707:C:T	62295707	T,T	C,C	1,1	-inf,inf	inf,inf	0.415822,1.79487	0.000702768	0.00070443
2	chr1:62308236:C:T	62308236	T,T	C,C	1,1	-inf,-inf	inf,inf	0.042275,1.88575	0.00069732	0.000698707
2	chr1:62301593:C:T	62301593	T,T	C,C	1,1	inf,-inf	inf,inf	0.28796,1.98853	0.0006952	0.000697244
2	chr1:62306529:C:T	62306529	T,T	C,C	1,1	inf,-inf	inf,inf	0.110153,1.87788	0.000694347	0.000695757
2	chr1:62780149:G:T	62780149	NA,T	NA,G	NA,1	NA,-inf	NA,inf	NA,1.44511	0.000693426	0.000696441
2	chr1:62238613:C:T	62238613	NA,T	NA,C	NA,1	NA,-inf	NA,inf	NA,1.28396	0.000692954	0.000695415
2	chr1:62626723:G:A	62626723	NA,A	NA,G	NA,1	NA,-inf	NA,inf	NA,0.93312	0.000691194	0.000692426
2	chr1:62547539:A:G	62547539	NA,G	NA,A	NA,1	NA,inf	NA,inf	NA,1.14115	0.000689444	0.000691241
2	chr1:63006287:C:T	63006287	NA,T	NA,C	NA,1	NA,inf	NA,inf	NA,1.12631	0.000689303	0.000691146
2	chr1:62515954:G:A	62515954	NA,A	NA,G	NA,1	NA,-inf	NA,inf	NA,0.926424	0.000684253	0.000685471
2	chr1:62991670:C:G	62991670	G,G	C,C	1,1	inf,inf	inf,inf	1.14282,1.16929	0.000683713	0.000685651
2	chr1:62515952:G:A	62515952	NA,A	NA,G	NA,1	NA,-inf	NA,inf	NA,0.924656	0.000681966	0.000683182
2	chr1:62811616:G:A	62811616	NA,A	NA,G	NA,1	NA,-inf	NA,inf	NA,1.43352	0.00068108	0.000684032
2	chr1:62195319:T:A	62195319	A,NA	T,NA	1,NA	inf,NA	inf,NA	1.28722,NA	0.00068031	0.000681902
2	chr1:62321267:G:A	62321267	NA,A	NA,G	NA,1	NA,-inf	NA,inf	NA,1.1428	0.000677459	0.000679271
2	chr1:62317397:G:T	62317397	NA,T	NA,G	NA,1	NA,-inf	NA,inf	NA,1.13417	0.000676811	0.000678576
2	chr1:62249689:C:T	62249689	T,NA	C,NA	1,NA	-inf,NA	inf,NA	1.09949,NA	0.000676596	0.000678062
2	chr1:62416932:T:C	62416932	C,C	T,T	1,1	-inf,-inf	inf,inf	3.21473,1.30056	0.000672881	0.000798691
2	chr1:62775684:T:C	62775684	NA,C	NA,T	NA,1	NA,-inf	NA,inf	NA,1.42557	0.000672715	0.000675625
2	chr1:62198144:CTCCTT:C	62198144	C,NA	CTCCTT,NA	1,NA	inf,NA	inf,NA	1.27384,NA	0.000665368	0.000666923
2	chr1:62316155:C:A	62316155	NA,A	NA,C	NA,1	NA,-inf	NA,inf	NA,1.12468	0.000665116	0.000666853
2	chr1:62890297:T:C	62890297	NA,C	NA,T	NA,1	NA,inf	NA,inf	NA,1.25559	0.000664265	0.000666539
2	chr1:62761307:C:T	62761307	NA,T	NA,C	NA,1	NA,-inf	NA,inf	NA,1.43156	0.000659715	0.000662654
2	chr1:63086516:G:A	63086516	NA,A	NA,G	NA,1	NA,-inf	NA,inf	NA,1.02754	0.00065523	0.000656754
2	chr1:62184168:C:T	62184168	T,NA	C,NA	1,NA	inf,NA	inf,NA	1.26352,NA	0.000653868	0.000655398
2	chr1:62279036:C:T	62279036	T,NA	C,NA	1,NA	inf,NA	inf,NA	1.26372,NA	0.000653731	0.000655738
2	chr1:62920461:T:C	62920461	NA,C	NA,T	NA,1	NA,inf	NA,inf	NA,0.818489	0.000649504	0.000650592
2	chr1:62300855:T:C	62300855	C,C	T,T	1,1	-inf,inf	inf,inf	0.812841,1.59628	0.000647485	0.000649556
2	chr1:62302421:G:T	62302421	T,T	G,G	1,1	-inf,inf	inf,inf	0.827926,1.58658	0.000646158	0.000648243
2	chr1:63078499:C:G	63078499	NA,G	NA,C	NA,1	NA,inf	NA,inf	NA,1.10371	0.000645189	0.000646968
2	chr1:62298806:G:A	62298806	A,A	G,G	1,1	-inf,inf	inf,inf	0.857424,1.56049	0.000644176	0.000646263
2	chr1:62691894:T:C	62691894	NA,C	NA,T	NA,1	NA,-inf	NA,inf	NA,1.24865	0.00063724	0.000639353
2	chr1:62282157:T:C	62282157	NA,C	NA,T	NA,1	NA,-inf	NA,inf	NA,1.07795	0.000635648	0.000637231
2	chr1:62752597:C:T	62752597	NA,T	NA,C	NA,1	NA,-inf	NA,inf	NA,0.915757	0.000634795	0.000635999
2	chr1:62275637:A:C	62275637	C,C	A,A	1,1	-inf,inf	inf,inf	0.9974,1.53608	0.000633796	0.00063636
2	chr1:62710326:T:A	62710326	NA,A	NA,T	NA,1	NA,-inf	NA,inf	NA,1.24466	0.000633021	0.000635118
2	chr1:62708076:T:C	62708076	NA,C	NA,T	NA,1	NA,-inf	NA,inf	NA,1.24449	0.000632918	0.000635015
2	chr1:62699288:A:C	62699288	NA,C	NA,A	NA,1	NA,-inf	NA,inf	NA,1.24449	0.000632918	0.000635015
2	chr1:63044839:C:T	63044839	T,NA	C,NA	1,NA	-inf,NA	inf,NA	1.15214,NA	0.000631381	0.000633028
2	chr1:62288377:A:G	62288377	G,G	A,A	1,1	-inf,inf	inf,inf	0.009242,1.71844	0.000631148	0.000632155
2	chr1:62215100:G:T	62215100	T,NA	G,NA	1,NA	inf,NA	inf,NA	1.20965,NA	0.000630739	0.000632159
2	chr1:62177757:C:G	62177757	G,NA	C,NA	1,NA	-inf,NA	inf,NA	1.05159,NA	0.000630264	0.000631618
2	chr1:62705108:C:T	62705108	NA,T	NA,C	NA,1	NA,-inf	NA,inf	NA,1.24037	0.000628713	0.000630795
2	chr1:62454885:A:C	62454885	C,NA	A,NA	1,NA	-inf,NA	inf,NA	1.69066,NA	0.000627819	0.000632282
2	chr1:62259972:C:T	62259972	T,T	C,C	1,1	inf,inf	inf,inf	1.84493,0.404925	0.000625665	0.000627173
2	chr1:62257712:A:T	62257712	T,T	A,A	1,1	inf,inf	inf,inf	1.85694,0.386788	0.000625577	0.000627084
2	chr1:62266749:T:C	62266749	C,C	T,T	1,1	-inf,inf	inf,inf	0.995586,1.46593	0.00062516	0.000627359
2	chr1:62751020:T:C	62751020	NA,C	NA,T	NA,1	NA,-inf	NA,inf	NA,0.986108	0.000625031	0.000626424
2	chr1:62283361:A:G	62283361	NA,G	NA,A	NA,1	NA,inf	NA,inf	NA,0.908405	0.000622196	0.00062345
2	chr1:62649296:T:C	62649296	NA,C	NA,T	NA,1	NA,inf	NA,inf	NA,1.07929	0.000619229	0.000620845
2	chr1:63058472:T:A	63058472	NA,A	NA,T	NA,1	NA,-inf	NA,inf	NA,0.994929	0.000619214	0.000620673
2	chr1:62713992:C:T	62713992	NA,T	NA,C	NA,1	NA,-inf	NA,inf	NA,1.22928	0.000617812	0.000619855
2	chr1:62382714:C:T	62382714	NA,T	NA,C	NA,1	NA,inf	NA,inf	NA,1.23261	0.000617184	0.000619382
2	chr1:62548361:C:T	62548361	NA,T	NA,C	NA,1	NA,inf	NA,inf	NA,1.07408	0.000616595	0.000618196
2	chr1:62330445:T:C	62330445	NA,C	NA,T	NA,1	NA,-inf	NA,inf	NA,1.02217	0.000616191	0.000617661
2	chr1:62949590:G:A	62949590	NA,A	NA,G	NA,1	NA,inf	NA,inf	NA,0.991514	0.000615795	0.000617251
2	chr1:62670169:T:C	62670169	NA,C	NA,T	NA,1	NA,inf	NA,inf	NA,1.07496	0.000614652	0.000616256
2	chr1:62704725:G:A	62704725	NA,A	NA,G	NA,1	NA,-inf	NA,inf	NA,1.2255	0.000613541	0.00061557
2	chr1:62990859:T:C	62990859	C,C	T,T	1,1	inf,inf	inf,inf	1.09358,1.16204	0.000612997	0.000614748
2	chr1:62991588:C:T	62991588	T,T	C,C	1,1	inf,inf	inf,inf	1.06842,1.19049	0.000611913	0.000613673
2	chr1:62719345:A:G	62719345	NA,G	NA,A	NA,1	NA,-inf	NA,inf	NA,1.22001	0.000609759	0.000611769
2	chr1:62667781:A:G	62667781	NA,G	NA,A	NA,1	NA,inf	NA,inf	NA,1.07019	0.000609645	0.000611236
2	chr1:62720149:G:A	62720149	NA,A	NA,G	NA,1	NA,-inf	NA,inf	NA,1.21979	0.000609487	0.000611496
2	chr1:62702536:G:A	62702536	NA,A	NA,G	NA,1	NA,-inf	NA,inf	NA,1.21929	0.000607707	0.000609715
2	chr1:62562527:T:C	62562527	C,C	T,T	1,1	-inf,inf	inf,inf	0.407331,0.891224	0.000606884	0.00060724
2	chr1:62379356:A:G	62379356	NA,G	NA,A	NA,1	NA,inf	NA,inf	NA,1.20818	0.00060632	0.000608426
2	chr1:62929860:C:G	62929860	NA,G	NA,C	NA,1	NA,inf	NA,inf	NA,0.963233	0.000606161	0.000607565
2	chr1:62181004:A:T	62181004	T,T	A,A	1,1	-inf,-inf	inf,inf	1.59516,0.55511	0.000605592	0.000607104
2	chr1:62981186:A:G	62981186	G,G	A,A	1,1	inf,inf	inf,inf	2.4912,0.377027	0.000605506	0.000612588
2	chr1:62722414:G:A	62722414	NA,A	NA,G	NA,1	NA,-inf	NA,inf	NA,1.21386	0.00060448	0.000606469
2	chr1:62990562:G:A	62990562	A,A	G,G	1,1	inf,inf	inf,inf	1.27287,0.777251	0.000603907	0.000605168
2	chr1:62805648:G:A	62805648	NA,A	NA,G	NA,1	NA,-inf	NA,inf	NA,1.45483	0.000603038	0.000606159
2	chr1:62272351:C:T	62272351	NA,T	NA,C	NA,1	NA,inf	NA,inf	NA,1.10894	0.000600669	0.000602446
2	chr1:62302381:G:A	62302381	A,A	G,G	1,1	inf,-inf	inf,inf	0.431316,1.71835	0.000599985	0.000601439
2	chr1:62378928:A:C	62378928	NA,C	NA,A	NA,1	NA,inf	NA,inf	NA,1.20081	0.000599197	0.000601276
2	chr1:62202934:C:T	62202934	NA,T	NA,C	NA,1	NA,-inf	NA,inf	NA,0.9571	0.000598963	0.000600351
2	chr1:63054372:C:T	63054372	NA,T	NA,C	NA,1	NA,inf	NA,inf	NA,0.987734	0.00059864	0.000600081
2	chr1:62539112:T:C	62539112	NA,C	NA,T	NA,1	NA,-inf	NA,inf	NA,0.855403	0.00059658	0.000597667
2	chr1:62887277:G:T	62887277	NA,T	NA,G	NA,1	NA,-inf	NA,inf	NA,0.702093	0.000596238	0.000597143
2	chr1:62520406:G:A	62520406	NA,A	NA,G	NA,1	NA,inf	NA,inf	NA,1.05559	0.000594335	0.000595887
2	chr1:62121439:G:T	62121439	T,NA	G,NA	1,NA	inf,NA	inf,NA	1.13209,NA	0.000593049	0.000594499
2	chr1:62427860:C:T	62427860	T,T	C,C	1,1	-inf,-inf	inf,inf	1.80004,2.02953	0.000591728	0.000621701
2	chr1:62990155:G:A	62990155	A,A	G,G	1,1	inf,-inf	inf,inf	1.71771,0.270535	0.000591065	0.000592505
2	chr1:62279534:A:C	62279534	C,C	A,A	1,1	inf,inf	inf,inf	0.020922,1.75689	0.000590934	0.000592032
2	chr1:62705848:C:T	62705848	NA,T	NA,C	NA,1	NA,-inf	NA,inf	NA,1.19075	0.00058864	0.000590553
2	chr1:62648018:T:C	62648018	NA,C	NA,T	NA,1	NA,inf	NA,inf	NA,1.04935	0.000588299	0.000589834
2	chr1:63007360:C:T	63007360	NA,T	NA,C	NA,1	NA,-inf	NA,inf	NA,1.08586	0.000587365	0.000589041
2	chr1:62755521:G:A	62755521	NA,A	NA,G	NA,1	NA,-inf	NA,inf	NA,0.885212	0.000586479	0.000587659
2	chr1:62367266:C:T	62367266	NA,T	NA,C	NA,1	NA,-inf	NA,inf	NA,1.06476	0.000586376	0.000587937
2	chr1:62738433:G:A	62738433	NA,A	NA,G	NA,1	NA,-inf	NA,inf	NA,0.940739	0.000583866	0.000585168
2	chr1:62307311:T:C	62307311	NA,C	NA,T	NA,1	NA,-inf	NA,inf	NA,1.07848	0.00058181	0.000583426
2	chr1:62267141:A:G	62267141	NA,G	NA,A	NA,1	NA,-inf	NA,inf	NA,1.17681	0.000581664	0.000583677
2	chr1:62607003:TCTGACCAGC:T	62607003	T,NA	TCTGACCAGC,NA	1,NA	inf,NA	inf,NA	1.45992,NA	0.000581349	0.000584151
2	chr1:62522689:C:T	62522689	NA,T	NA,C	NA,1	NA,inf	NA,inf	NA,1.04092	0.000580228	0.000581741
2	chr1:62217703:T:A	62217703	A,NA	T,NA	1,NA	inf,NA	inf,NA	1.27393,NA	0.000575872	0.000577904
2	chr1:62932153:G:A	62932153	NA,A	NA,G	NA,1	NA,-inf	NA,inf	NA,1.04605	0.000573933	0.000575537
2	chr1:62389382:G:T	62389382	NA,T	NA,G	NA,1	NA,inf	NA,inf	NA,1.24295	0.000573529	0.000575773
2	chr1:62299097:G:A	62299097	NA,A	NA,G	NA,1	NA,inf	NA,inf	NA,0.923534	0.000573182	0.000574457
2	chr1:62307211:G:A	62307211	A,NA	G,NA	1,NA	inf,NA	inf,NA	1.21497,NA	0.000572321	0.000573814
2	chr1:63054233:T:C	63054233	NA,C	NA,T	NA,1	NA,-inf	NA,inf	NA,0.950495	0.000571356	0.000572709
2	chr1:62238305:G:A	62238305	A,NA	G,NA	1,NA	-inf,NA	inf,NA	0.985189,NA	0.000567811	0.000569007
2	chr1:62673578:G:A	62673578	NA,A	NA,G	NA,1	NA,inf	NA,inf	NA,1.02599	0.000567403	0.000568879
2	chr1:62931487:TTAGAGA:T	62931487	NA,T	NA,TTAGAGA	NA,1	NA,-inf	NA,inf	NA,1.03813	0.000566225	0.000567807
2	chr1:62400264:G:A	62400264	NA,A	NA,G	NA,1	NA,-inf	NA,inf	NA,1.0137	0.000566193	0.000567614
2	chr1:62218883:T:C	62218883	C,NA	T,NA	1,NA	inf,NA	inf,NA	1.26228,NA	0.000564923	0.000566913
2	chr1:62249293:T:C	62249293	C,C	T,T	1,1	inf,-inf	inf,inf	1.93805,0.0163857	0.000564259	0.000565563
2	chr1:62442715:A:G	62442715	G,NA	A,NA	1,NA	inf,NA	inf,NA	1.65694,NA	0.000563639	0.000567789
2	chr1:62218887:TCC:T	62218887	T,NA	TCC,NA	1,NA	inf,NA	inf,NA	1.26021,NA	0.000562806	0.000564789
2	chr1:62994974:CA:C	62994974	NA,C	NA,CA	NA,1	NA,-inf	NA,inf	NA,0.92005	0.000561333	0.000562622
2	chr1:62641848:T:C	62641848	NA,C	NA,T	NA,1	NA,-inf	NA,inf	NA,1.01985	0.000561091	0.000562551
2	chr1:62927704:G:A	62927704	NA,A	NA,G	NA,1	NA,inf	NA,inf	NA,0.907796	0.000560356	0.000561633
2	chr1:62214550:GC:G	62214550	G,G	GC,GC	1,1	-inf,-inf	inf,inf	1.70091,0.432157	0.000560288	0.000561933
2	chr1:62260095:TCTC:T	62260095	T,T	TCTC,TCTC	1,1	-inf,inf	inf,inf	1.16606,1.13984	0.000559406	0.000561236
2	chr1:62927825:G:A	62927825	A,A	G,G	1,1	inf,-inf	inf,inf	1.80602,0.735023	0.000558305	0.000561442
2	chr1:63080644:C:G	63080644	G,G	C,C	1,1	inf,-inf	inf,inf	0.0604482,1.65463	0.000557875	0.000558904
2	chr1:63083843:T:C	63083843	C,C	T,T	1,1	inf,-inf	inf,inf	1.78028,0.385482	0.000557791	0.000559628
2	chr1:62261357:C:T	62261357	T,T	C,C	1,1	inf,inf	inf,inf	1.78278,0.403442	0.000555261	0.000556606
2	chr1:63109888:C:A	63109888	A,A	C,C	1,1	inf,inf	inf,inf	1.77744,0.351796	0.000554832	0.000556586
2	chr1:62757738:C:T	62757738	NA,T	NA,C	NA,1	NA,-inf	NA,inf	NA,0.950708	0.000554517	0.000555834
2	chr1:62568568:G:A	62568568	NA,A	NA,G	NA,1	NA,inf	NA,inf	NA,1.26497	0.000551641	0.000553976
2	chr1:62786043:A:G	62786043	NA,G	NA,A	NA,1	NA,-inf	NA,inf	NA,0.908975	0.000549221	0.000550455
2	chr1:62402067:C:G	62402067	NA,G	NA,C	NA,1	NA,-inf	NA,inf	NA,1.01324	0.000549102	0.000550519
2	chr1:62295276:G:C	62295276	C,C	G,G	1,1	-inf,inf	inf,inf	0.566559,1.6165	0.000546391	0.00054785
2	chr1:62781023:C:T	62781023	NA,T	NA,C	NA,1	NA,inf	NA,inf	NA,0.977953	0.00054538	0.000546779
2	chr1:62212447:TC:T	62212447	T,T	TC,TC	1,1	-inf,-inf	inf,inf	1.72784,0.358564	0.000544337	0.000545916
2	chr1:63089579:CTGTT:C	63089579	NA,C	NA,CTGTT	NA,1	NA,-inf	NA,inf	NA,1.00358	0.000544197	0.000545679
2	chr1:62792663:C:T	62792663	NA,T	NA,C	NA,1	NA,inf	NA,inf	NA,0.977053	0.000543842	0.00054524
2	chr1:62394347:T:C	62394347	NA,C	NA,T	NA,1	NA,-inf	NA,inf	NA,1.3736	0.000543842	0.000546584
2	chr1:62479866:G:A	62479866	A,NA	G,NA	1,NA	inf,NA	inf,NA	1.36674,NA	0.000543661	0.00054604
2	chr1:62525712:C:T	62525712	NA,T	NA,C	NA,1	NA,-inf	NA,inf	NA,0.995504	0.000542128	0.000543542
2	chr1:62895925:G:A	62895925	NA,A	NA,G	NA,1	NA,-inf	NA,inf	NA,0.926084	0.000541575	0.000542848
2	chr1:62564741:C:CA	62564741	NA,CA	NA,C	NA,1	NA,inf	NA,inf	NA,1.22603	0.000539652	0.000541833
2	chr1:62298991:T:C	62298991	C,C	T,T	1,1	inf,-inf	inf,inf	0.325213,1.71475	0.00053644	0.00053771
2	chr1:62714034:A:G	62714034	NA,G	NA,A	NA,1	NA,-inf	NA,inf	NA,1.14718	0.000534792	0.000536722
2	chr1:62928102:C:T	62928102	NA,T	NA,C	NA,1	NA,inf	NA,inf	NA,0.879915	0.000533439	0.000534658
2	chr1:62746035:T:C	62746035	C,C	T,T	1,1	-inf,inf	inf,inf	2.03144,1.20046	0.000531771	0.0005427
2	chr1:63079340:G:A	63079340	NA,A	NA,G	NA,1	NA,inf	NA,inf	NA,0.932499	0.000530058	0.000531363
2	chr1:62198489:A:G	62198489	G,NA	A,NA	1,NA	inf,NA	inf,NA	1.14461,NA	0.00052893	0.000530182
2	chr1:62592957:T:C	62592957	NA,C	NA,T	NA,1	NA,-inf	NA,inf	NA,0.984642	0.000528075	0.000529451
2	chr1:62949025:A:G	62949025	NA,G	NA,A	NA,1	NA,inf	NA,inf	NA,0.904744	0.000527863	0.000529121
2	chr1:62275258:A:G	62275258	G,G	A,A	1,1	-inf,inf	inf,inf	0.0376917,1.72149	0.000525586	0.000526619
2	chr1:62700454:T:G	62700454	NA,G	NA,T	NA,1	NA,-inf	NA,inf	NA,1.12706	0.00052512	0.000526832
2	chr1:62240399:G:T	62240399	NA,T	NA,G	NA,1	NA,-inf	NA,inf	NA,1.10594	0.00052462	0.000526402
2	chr1:62944587:G:A	62944587	NA,A	NA,G	NA,1	NA,inf	NA,inf	NA,0.889946	0.000524456	0.000525684
2	chr1:62944840:A:T	62944840	NA,T	NA,A	NA,1	NA,inf	NA,inf	NA,0.889781	0.000524308	0.000525535
2	chr1:62973916:T:C	62973916	NA,C	NA,T	NA,1	NA,inf	NA,inf	NA,0.934836	0.00052375	0.000525074
2	chr1:62927739:C:T	62927739	NA,T	NA,C	NA,1	NA,inf	NA,inf	NA,0.86895	0.000522801	0.000523998
2	chr1:62615840:G:A	62615840	NA,A	NA,G	NA,1	NA,-inf	NA,inf	NA,0.781348	0.000522472	0.000523441
2	chr1:62461945:T:C	62461945	NA,C	NA,T	NA,1	NA,inf	NA,inf	NA,0.95142	0.000522344	0.000523649
2	chr1:62355190:G:A	62355190	NA,A	NA,G	NA,1	NA,-inf	NA,inf	NA,1.22384	0.000521138	0.000523312
2	chr1:62865631:C:T	62865631	NA,T	NA,C	NA,1	NA,-inf	NA,inf	NA,0.879356	0.000520299	0.000521475
2	chr1:62400092:G:C	62400092	NA,C	NA,G	NA,1	NA,-inf	NA,inf	NA,0.962098	0.000518288	0.000519591
2	chr1:63020220:A:G	63020220	NA,G	NA,A	NA,1	NA,inf	NA,inf	NA,0.835983	0.000517741	0.000518856
2	chr1:62352462:T:C	62352462	NA,C	NA,T	NA,1	NA,-inf	NA,inf	NA,1.09752	0.000517332	0.000519061
2	chr1:62330453:A:G	62330453	NA,G	NA,A	NA,1	NA,-inf	NA,inf	NA,0.915652	0.00051729	0.000518536
2	chr1:62928013:C:A	62928013	NA,A	NA,C	NA,1	NA,inf	NA,inf	NA,0.861723	0.000516419	0.000517601
2	chr1:63019587:T:A	63019587	NA,A	NA,T	NA,1	NA,inf	NA,inf	NA,0.831472	0.000513597	0.000514704
2	chr1:62381747:C:G	62381747	NA,G	NA,C	NA,1	NA,inf	NA,inf	NA,1.09612	0.000511792	0.000513521
2	chr1:62700023:G:C	62700023	NA,C	NA,G	NA,1	NA,-inf	NA,inf	NA,1.14035	0.000511184	0.000512942
2	chr1:62195810:G:C	62195810	C,NA	G,NA	1,NA	inf,NA	inf,NA	1.13392,NA	0.000511128	0.000512359
2	chr1:62938216:T:G	62938216	NA,G	NA,T	NA,1	NA,-inf	NA,inf	NA,0.836016	0.000511038	0.000512163
2	chr1:62357142:T:C	62357142	NA,C	NA,T	NA,1	NA,-inf	NA,inf	NA,1.09263	0.000511009	0.000512724
2	chr1:63091947:A:G	63091947	NA,G	NA,A	NA,1	NA,inf	NA,inf	NA,0.889335	0.000510243	0.000511453
2	chr1:62445679:T:TA	62445679	NA,TA	NA,T	NA,1	NA,-inf	NA,inf	NA,0.953311	0.000507984	0.000509301
2	chr1:62199597:G:C	62199597	C,NA	G,NA	1,NA	inf,NA	inf,NA	1.13381,NA	0.000507537	0.000508765
2	chr1:62934426:T:C	62934426	NA,C	NA,T	NA,1	NA,inf	NA,inf	NA,0.790647	0.000506348	0.00050739
2	chr1:62399842:G:A	62399842	NA,A	NA,G	NA,1	NA,-inf	NA,inf	NA,0.94603	0.000505585	0.000506854
2	chr1:62943960:A:G	62943960	NA,G	NA,A	NA,1	NA,inf	NA,inf	NA,0.927553	0.000504448	0.000505762
2	chr1:62642348:T:C	62642348	C,C	T,T	1,1	-inf,-inf	inf,inf	5.53777,1.23546	0.00050442	0.0141274
2	chr1:62295293:C:T	62295293	T,T	C,C	1,1	-inf,inf	inf,inf	0.52625,1.59394	0.000501423	0.000502745
2	chr1:62773032:C:T	62773032	NA,T	NA,C	NA,1	NA,-inf	NA,inf	NA,0.78465	0.000501394	0.000502375
2	chr1:62837261:T:G	62837261	G,NA	T,NA	1,NA	-inf,NA	inf,NA	0.926941,NA	0.000500754	0.000501835
2	chr1:63102576:A:T	63102576	NA,T	NA,A	NA,1	NA,inf	NA,inf	NA,0.919637	0.000498226	0.000499479
2	chr1:62617804:G:C	62617804	NA,C	NA,G	NA,1	NA,-inf	NA,inf	NA,0.947149	0.000495967	0.000497261
2	chr1:62266685:C:A	62266685	A,NA	C,NA	1,NA	-inf,NA	inf,NA	1.18503,NA	0.000495606	0.000497288
2	chr1:62979426:C:G	62979426	G,G	C,C	1,1	inf,inf	inf,inf	2.11907,0.786666	0.000491916	0.000498134
2	chr1:62236780:G:A	62236780	NA,A	NA,G	NA,1	NA,-inf	NA,inf	NA,0.959282	0.000491033	0.000492421
2	chr1:62400324:G:A	62400324	NA,A	NA,G	NA,1	NA,-inf	NA,inf	NA,0.927377	0.000488616	0.000489847
2	chr1:62720366:A:T	62720366	NA,T	NA,A	NA,1	NA,-inf	NA,inf	NA,1.236	0.000487304	0.000489388
2	chr1:63076879:G:A	63076879	A,NA	G,NA	1,NA	-inf,NA	inf,NA	1.00998,NA	0.000483764	0.000485042
2	chr1:63071187:T:C	63071187	NA,C	NA,T	NA,1	NA,-inf	NA,inf	NA,0.88208	0.000483577	0.000484776
2	chr1:62931276:G:C	62931276	NA,C	NA,G	NA,1	NA,-inf	NA,inf	NA,0.94036	0.000483454	0.000484795
2	chr1:62446053:T:C	62446053	NA,C	NA,T	NA,1	NA,-inf	NA,inf	NA,0.73803	0.000483114	0.000484019
2	chr1:62258843:A:T	62258843	T,T	A,A	1,1	-inf,inf	inf,inf	1.27067,0.957827	0.000482607	0.000484146
2	chr1:62426657:T:C	62426657	NA,C	NA,T	NA,1	NA,inf	NA,inf	NA,1.15883	0.000482426	0.000484372
2	chr1:62426654:AT:A	62426654	NA,A	NA,AT	NA,1	NA,inf	NA,inf	NA,1.15793	0.000481744	0.000483687
2	chr1:63090641:G:A	63090641	NA,A	NA,G	NA,1	NA,-inf	NA,inf	NA,0.912125	0.000481201	0.000482471
2	chr1:62915528:C:T	62915528	T,NA	C,NA	1,NA	-inf,NA	inf,NA	1.01591,NA	0.000480961	0.000482237
2	chr1:62815105:G:A	62815105	NA,A	NA,G	NA,1	NA,-inf	NA,inf	NA,0.696029	0.000480161	0.00048106
2	chr1:63019088:C:T	63019088	NA,T	NA,C	NA,1	NA,inf	NA,inf	NA,0.912177	0.000476826	0.000478103
2	chr1:63117987:C:T	63117987	NA,T	NA,C	NA,1	NA,inf	NA,inf	NA,0.836094	0.000475952	0.000477054
2	chr1:62459541:C:A	62459541	NA,A	NA,C	NA,1	NA,inf	NA,inf	NA,0.894484	0.000474157	0.000475345
2	chr1:62778841:C:A	62778841	NA,A	NA,C	NA,1	NA,-inf	NA,inf	NA,0.754995	0.000473811	0.000474747
2	chr1:63083611:C:T	63083611	T,T	C,C	1,1	-inf,inf	inf,inf	1.18777,0.997246	0.000473807	0.000475353
2	chr1:62935679:A:G	62935679	NA,G	NA,A	NA,1	NA,inf	NA,inf	NA,0.760109	0.00047363	0.000474621
2	chr1:62930445:T:C	62930445	NA,C	NA,T	NA,1	NA,inf	NA,inf	NA,0.81929	0.000471894	0.000472998
2	chr1:63084237:C:T	63084237	T,T	C,C	1,1	inf,-inf	inf,inf	0.88819,1.11168	0.000471883	0.000473017
2	chr1:62354349:A:G	62354349	G,G	A,A	1,1	-inf,-inf	inf,inf	0.585021,1.70507	0.000471428	0.000473429
2	chr1:63055308:A:C	63055308	NA,C	NA,A	NA,1	NA,inf	NA,inf	NA,0.849015	0.000471109	0.000472252
2	chr1:62212063:A:G	62212063	G,NA	A,NA	1,NA	inf,NA	inf,NA	0.81237,NA	0.000470869	0.000471797
2	chr1:62589630:A:C	62589630	NA,C	NA,A	NA,1	NA,-inf	NA,inf	NA,0.905434	0.000470506	0.000471715
2	chr1:63072258:C:G	63072258	NA,G	NA,C	NA,1	NA,-inf	NA,inf	NA,0.887002	0.000468675	0.000469887
2	chr1:63068550:G:C	63068550	NA,C	NA,G	NA,1	NA,-inf	NA,inf	NA,0.887111	0.000467836	0.000469048
2	chr1:62989742:T:C	62989742	C,C	T,T	1,1	inf,inf	inf,inf	1.15257,0.961866	0.000467783	0.000469162
2	chr1:62737417:T:C	62737417	NA,C	NA,T	NA,1	NA,inf	NA,inf	NA,0.800724	0.000467548	0.00046858
2	chr1:63071089:C:T	63071089	NA,T	NA,C	NA,1	NA,-inf	NA,inf	NA,0.883541	0.00046668	0.000467884
2	chr1:63024188:T:TA	63024188	TA,NA	T,NA	1,NA	inf,NA	inf,NA	0.895695,NA	0.000466083	0.000467134
2	chr1:63083262:A:G	63083262	G,G	A,A	1,1	inf,-inf	inf,inf	0.954269,1.0473	0.00046575	0.000466885
2	chr1:62536892:C:A	62536892	NA,A	NA,C	NA,1	NA,inf	NA,inf	NA,0.906534	0.000463994	0.000465204
2	chr1:63026327:C:T	63026327	NA,T	NA,C	NA,1	NA,inf	NA,inf	NA,0.789399	0.000463938	0.000464971
2	chr1:62675742:G:A	62675742	NA,A	NA,G	NA,1	NA,inf	NA,inf	NA,1.04605	0.00045967	0.000461237
2	chr1:62447897:C:T	62447897	NA,T	NA,C	NA,1	NA,-inf	NA,inf	NA,0.876563	0.000459223	0.000460376
2	chr1:62730781:A:G	62730781	NA,G	NA,A	NA,1	NA,-inf	NA,inf	NA,1.18682	0.000458772	0.000460686
2	chr1:63027808:A:C	63027808	NA,C	NA,A	NA,1	NA,inf	NA,inf	NA,0.779713	0.000456474	0.000457492
2	chr1:62271099:A:G	62271099	G,G	A,A	1,1	-inf,inf	inf,inf	0.0426607,1.64164	0.000453533	0.000454428
2	chr1:62728845:G:A	62728845	NA,A	NA,G	NA,1	NA,inf	NA,inf	NA,1.02981	0.000453479	0.000455001
2	chr1:62274592:T:C	62274592	C,C	T,T	1,1	inf,inf	inf,inf	1.72642,0.358685	0.000452617	0.000453841
2	chr1:63033244:G:A	63033244	NA,A	NA,G	NA,1	NA,inf	NA,inf	NA,0.86847	0.00045246	0.000453648
2	chr1:62171284:A:AT	62171284	NA,AT	NA,A	NA,1	NA,-inf	NA,inf	NA,0.84095	0.000452226	0.000453368
2	chr1:62439507:T:C	62439507	NA,C	NA,T	NA,1	NA,-inf	NA,inf	NA,0.867163	0.000452079	0.000453215
2	chr1:62241774:A:G	62241774	G,G	A,A	1,1	inf,-inf	inf,inf	1.35067,0.59494	0.000449928	0.000450911
2	chr1:62183400:G:A	62183400	NA,A	NA,G	NA,1	NA,-inf	NA,inf	NA,0.888613	0.000449822	0.000451051
2	chr1:62906668:T:G	62906668	NA,G	NA,T	NA,1	NA,inf	NA,inf	NA,0.83074	0.000447709	0.000448815
2	chr1:62723849:A:G	62723849	NA,G	NA,A	NA,1	NA,-inf	NA,inf	NA,1.1647	0.000447578	0.000449422
2	chr1:62724167:G:T	62724167	NA,T	NA,G	NA,1	NA,-inf	NA,inf	NA,1.16438	0.000446248	0.00044809
2	chr1:62950403:A:G	62950403	NA,G	NA,A	NA,1	NA,-inf	NA,inf	NA,0.863379	0.000445969	0.000447146
2	chr1:62336114:G:A	62336114	A,A	G,G	1,1	inf,-inf	inf,inf	0.100332,1.667	0.000445606	0.000446637
2	chr1:62710432:A:G	62710432	NA,G	NA,A	NA,1	NA,-inf	NA,inf	NA,0.696862	0.000443155	0.000444006
2	chr1:62924712:T:G	62924712	NA,G	NA,T	NA,1	NA,inf	NA,inf	NA,0.542582	0.000441668	0.000442384
2	chr1:63034140:G:C	63034140	NA,C	NA,G	NA,1	NA,-inf	NA,inf	NA,0.854269	0.000439245	0.000440408
2	chr1:62784909:T:C	62784909	NA,C	NA,T	NA,1	NA,-inf	NA,inf	NA,1.15972	0.000438323	0.000440178
2	chr1:62627215:G:A	62627215	A,NA	G,NA	1,NA	-inf,NA	inf,NA	0.567042,NA	0.000436523	0.000437128
2	chr1:63080064:A:G	63080064	NA,G	NA,A	NA,1	NA,inf	NA,inf	NA,0.817514	0.000436266	0.000437345
2	chr1:62268079:A:G	62268079	NA,G	NA,A	NA,1	NA,-inf	NA,inf	NA,0.933757	0.000435009	0.000436326
2	chr1:62827058:AGTCT:A	62827058	NA,A	NA,AGTCT	NA,1	NA,-inf	NA,inf	NA,0.641056	0.000433045	0.000433871
2	chr1:63083001:G:T	63083001	NA,T	NA,G	NA,1	NA,-inf	NA,inf	NA,0.834794	0.000432732	0.000433846
2	chr1:62891585:T:C	62891585	NA,C	NA,T	NA,1	NA,inf	NA,inf	NA,0.9648	0.000432342	0.000433717
2	chr1:62221432:A:G	62221432	G,G	A,A	1,1	inf,-inf	inf,inf	0.937594,1.0028	0.00043081	0.000431723
2	chr1:62853071:G:C	62853071	C,NA	G,NA	1,NA	-inf,NA	inf,NA	0.8454,NA	0.000430266	0.000431208
2	chr1:62992403:C:T	62992403	T,T	C,C	1,1	inf,inf	inf,inf	0.654369,1.24596	0.00042989	0.00043085
2	chr1:62255071:G:A	62255071	NA,A	NA,G	NA,1	NA,inf	NA,inf	NA,0.783141	0.000428976	0.000429999
2	chr1:62728359:C:T	62728359	T,NA	C,NA	1,NA	-inf,NA	inf,NA	0.558328,NA	0.000428521	0.000429123
2	chr1:62729174:C:G	62729174	NA,G	NA,C	NA,1	NA,inf	NA,inf	NA,0.989838	0.000426886	0.000428308
2	chr1:62241941:C:T	62241941	T,T	C,C	1,1	inf,-inf	inf,inf	1.33195,0.583115	0.000426707	0.000427641
2	chr1:62724953:G:A	62724953	NA,A	NA,G	NA,1	NA,-inf	NA,inf	NA,1.13594	0.000425844	0.000427597
2	chr1:62724065:T:C	62724065	NA,C	NA,T	NA,1	NA,-inf	NA,inf	NA,1.13095	0.000425727	0.000427466
2	chr1:62724074:T:C	62724074	NA,C	NA,T	NA,1	NA,-inf	NA,inf	NA,1.13065	0.000425534	0.000427273
2	chr1:62324747:C:T	62324747	NA,T	NA,C	NA,1	NA,-inf	NA,inf	NA,0.816599	0.000424723	0.000425814
2	chr1:62735392:C:G	62735392	NA,G	NA,C	NA,1	NA,-inf	NA,inf	NA,1.13282	0.000424006	0.000425749
2	chr1:63100953:G:A	63100953	NA,A	NA,G	NA,1	NA,inf	NA,inf	NA,0.832943	0.000423725	0.000424813
2	chr1:62726859:TTCTA:T	62726859	NA,T	NA,TTCTA	NA,1	NA,-inf	NA,inf	NA,1.1314	0.000422962	0.000424701
2	chr1:62617618:C:A	62617618	A,A	C,C	1,1	-inf,-inf	inf,inf	5.34636,1.25349	0.000422209	0.00981692
2	chr1:62781016:G:C	62781016	NA,C	NA,G	NA,1	NA,-inf	NA,inf	NA,0.699061	0.000420732	0.000421591
2	chr1:62789352:G:T	62789352	NA,T	NA,G	NA,1	NA,inf	NA,inf	NA,0.938702	0.000419519	0.000420849
2	chr1:62669495:T:C	62669495	NA,C	NA,T	NA,1	NA,inf	NA,inf	NA,0.36263	0.000418096	0.000418654
2	chr1:62705920:T:C	62705920	NA,C	NA,T	NA,1	NA,inf	NA,inf	NA,0.974088	0.000416139	0.000417525
2	chr1:62221401:C:T	62221401	T,T	C,C	1,1	inf,-inf	inf,inf	0.921585,0.998034	0.000415017	0.000415899
2	chr1:62286951:C:T	62286951	NA,T	NA,C	NA,1	NA,inf	NA,inf	NA,0.686952	0.000414795	0.000415673
2	chr1:62814732:C:CTTTT	62814732	NA,CTTTT	NA,C	NA,1	NA,-inf	NA,inf	NA,0.747019	0.000414663	0.000415619
2	chr1:62205876:C:T	62205876	T,T	C,C	1,1	-inf,inf	inf,inf	1.33043,0.679628	0.00041418	0.000415334
2	chr1:62292706:A:G	62292706	NA,G	NA,A	NA,1	NA,inf	NA,inf	NA,0.685764	0.000413919	0.000414795
2	chr1:62685123:G:A	62685123	NA,A	NA,G	NA,1	NA,inf	NA,inf	NA,1.07013	0.000412021	0.00041368
2	chr1:62214429:A:G	62214429	G,G	A,A	1,1	inf,inf	inf,inf	1.27663,0.776622	0.0004108	0.000411754
2	chr1:62750892:T:C	62750892	NA,C	NA,T	NA,1	NA,-inf	NA,inf	NA,0.684169	0.000410638	0.000411496
2	chr1:62338865:C:T	62338865	T,T	C,C	1,1	inf,inf	inf,inf	0.0324735,1.55544	0.000410216	0.000411045
2	chr1:62890751:T:G	62890751	NA,G	NA,T	NA,1	NA,inf	NA,inf	NA,0.931716	0.000410068	0.000411369
2	chr1:62287850:A:G	62287850	NA,G	NA,A	NA,1	NA,inf	NA,inf	NA,0.676465	0.000407172	0.000408035
2	chr1:62975644:C:A	62975644	NA,A	NA,C	NA,1	NA,-inf	NA,inf	NA,0.910165	0.000407	0.000408277
2	chr1:62214365:A:G	62214365	G,G	A,A	1,1	inf,inf	inf,inf	1.28889,0.754215	0.00040549	0.000406429
2	chr1:62973917:T:C	62973917	NA,C	NA,T	NA,1	NA,-inf	NA,inf	NA,0.903471	0.000404116	0.000405379
2	chr1:62204837:C:T	62204837	T,T	C,C	1,1	-inf,inf	inf,inf	1.34881,0.640249	0.000403943	0.000405067
2	chr1:62915000:TA:T	62915000	NA,T	NA,TA	NA,1	NA,inf	NA,inf	NA,0.680189	0.000403675	0.000404556
2	chr1:62279834:C:G	62279834	G,G	C,C	1,1	-inf,inf	inf,inf	0.833686,1.39286	0.000403665	0.000405173
2	chr1:62356200:C:G	62356200	NA,G	NA,C	NA,1	NA,-inf	NA,inf	NA,1.06265	0.000402337	0.000403975
2	chr1:62899989:T:C	62899989	NA,C	NA,T	NA,1	NA,inf	NA,inf	NA,0.278302	0.00040232	0.000402825
2	chr1:62840903:C:T	62840903	NA,T	NA,C	NA,1	NA,-inf	NA,inf	NA,0.721026	0.000402177	0.000403091
2	chr1:62749975:G:A	62749975	NA,A	NA,G	NA,1	NA,-inf	NA,inf	NA,0.672273	0.000401984	0.000402827
2	chr1:62477593:C:T	62477593	NA,T	NA,C	NA,1	NA,inf	NA,inf	NA,0.790106	0.000400568	0.000401573
2	chr1:62429587:T:C	62429587	NA,C	NA,T	NA,1	NA,-inf	NA,inf	NA,0.647908	0.000399451	0.000400242
2	chr1:63071614:T:C	63071614	NA,C	NA,T	NA,1	NA,-inf	NA,inf	NA,0.755149	0.000399132	0.000400113
2	chr1:62243690:T:C	62243690	C,C	T,T	1,1	inf,-inf	inf,inf	1.35523,0.487758	0.000398003	0.000398851
2	chr1:62444037:T:G	62444037	NA,G	NA,T	NA,1	NA,-inf	NA,inf	NA,0.787974	0.000397552	0.000398552
2	chr1:62937035:G:C	62937035	NA,C	NA,G	NA,1	NA,inf	NA,inf	NA,0.820411	0.000397405	0.000398497
2	chr1:63069542:G:A	63069542	NA,A	NA,G	NA,1	NA,-inf	NA,inf	NA,0.786414	0.000395783	0.000396811
2	chr1:62381413:G:A	62381413	NA,A	NA,G	NA,1	NA,inf	NA,inf	NA,0.932752	0.000394356	0.000395665
2	chr1:62781700:C:T	62781700	NA,T	NA,C	NA,1	NA,inf	NA,inf	NA,0.6834	0.000392678	0.000393558
2	chr1:62243041:T:C	62243041	C,C	T,T	1,1	inf,-inf	inf,inf	1.33989,0.498347	0.00039232	0.000393158
2	chr1:62150547:C:T	62150547	NA,T	NA,C	NA,1	NA,inf	NA,inf	NA,0.814849	0.000392007	0.000393082
2	chr1:62693051:T:C	62693051	C,C	T,T	1,1	-inf,inf	inf,inf	0.400862,0.640304	0.000391061	0.000391298
2	chr1:62294347:G:A	62294347	NA,A	NA,G	NA,1	NA,inf	NA,inf	NA,0.652644	0.000390512	0.000391344
2	chr1:63023717:AAG:A	63023717	NA,A	NA,AAG	NA,1	NA,inf	NA,inf	NA,0.717381	0.00039001	0.000390931
2	chr1:62124231:C:T	62124231	NA,T	NA,C	NA,1	NA,inf	NA,inf	NA,0.812286	0.000388534	0.000389605
2	chr1:62434712:G:A	62434712	NA,A	NA,G	NA,1	NA,-inf	NA,inf	NA,0.772732	0.000388456	0.000389433
2	chr1:62204618:G:A	62204618	NA,A	NA,G	NA,1	NA,-inf	NA,inf	NA,0.817727	0.000388232	0.000389319
2	chr1:62438092:C:T	62438092	NA,T	NA,C	NA,1	NA,-inf	NA,inf	NA,0.77255	0.000388024	0.000389001
2	chr1:62268081:C:T	62268081	NA,T	NA,C	NA,1	NA,inf	NA,inf	NA,0.798009	0.000387863	0.000388918
2	chr1:62994143:G:A	62994143	A,A	G,G	1,1	inf,-inf	inf,inf	1.5388,0.368508	0.000387436	0.000388581
2	chr1:62274774:T:C	62274774	C,C	T,T	1,1	-inf,inf	inf,inf	0.0615681,1.56725	0.000386086	0.000386874
2	chr1:62796006:G:A	62796006	NA,A	NA,G	NA,1	NA,inf	NA,inf	NA,0.884274	0.000385793	0.000387007
2	chr1:62822180:T:C	62822180	NA,C	NA,T	NA,1	NA,inf	NA,inf	NA,0.883552	0.000385405	0.000386618
2	chr1:62189541:CCTGTAATCTCAGCACTTTGGGAGGCCGAGGCG:C	62189541	NA,C	NA,CCTGTAATCTCAGCACTTTGGGAGGCCGAGGCG	NA,1	NA,inf	NA,inf	NA,0.740488	0.000385156	0.000386108
2	chr1:62906940:C:T	62906940	NA,T	NA,C	NA,1	NA,-inf	NA,inf	NA,0.710208	0.000381502	0.0003824
2	chr1:62813551:T:C	62813551	NA,C	NA,T	NA,1	NA,inf	NA,inf	NA,0.871675	0.000378488	0.000379677
2	chr1:62959244:A:C	62959244	C,NA	A,NA	1,NA	-inf,NA	inf,NA	1.10469,NA	0.000378064	0.000379559
2	chr1:62829473:G:A	62829473	NA,A	NA,G	NA,1	NA,inf	NA,inf	NA,0.884281	0.000377945	0.000379157
2	chr1:62927582:C:T	62927582	NA,T	NA,C	NA,1	NA,inf	NA,inf	NA,0.690745	0.000377347	0.000378245
2	chr1:62905739:T:G	62905739	NA,G	NA,T	NA,1	NA,inf	NA,inf	NA,0.262853	0.000376357	0.000376854
2	chr1:63104708:T:C	63104708	NA,C	NA,T	NA,1	NA,-inf	NA,inf	NA,0.770367	0.000376311	0.000377318
2	chr1:62452709:T:A	62452709	NA,A	NA,T	NA,1	NA,-inf	NA,inf	NA,0.752383	0.000375341	0.000376287
2	chr1:63095386:T:C	63095386	NA,C	NA,T	NA,1	NA,inf	NA,inf	NA,0.724919	0.000373633	0.000374577
2	chr1:62900164:G:A	62900164	NA,A	NA,G	NA,1	NA,inf	NA,inf	NA,0.247455	0.000373184	0.000373673
2	chr1:62294728:G:A	62294728	A,A	G,G	1,1	-inf,inf	inf,inf	0.688725,1.37731	0.000371223	0.000372368
2	chr1:62214087:A:G	62214087	G,G	A,A	1,1	inf,inf	inf,inf	1.36779,0.603116	0.000370684	0.000371537
2	chr1:63069912:T:C	63069912	NA,C	NA,T	NA,1	NA,-inf	NA,inf	NA,0.743658	0.000370406	0.000371367
2	chr1:62270834:ATC:A	62270834	NA,A	NA,ATC	NA,1	NA,inf	NA,inf	NA,0.615307	0.000369036	0.000369824
2	chr1:62148704:C:T	62148704	NA,T	NA,C	NA,1	NA,-inf	NA,inf	NA,0.759169	0.000368425	0.000369423
2	chr1:62189088:C:T	62189088	T,NA	C,NA	1,NA	inf,NA	inf,NA	0.933181,NA	0.000368168	0.000369062
2	chr1:62823952:T:C	62823952	NA,C	NA,T	NA,1	NA,-inf	NA,inf	NA,0.666177	0.000366964	0.000367803
2	chr1:62234914:G:C	62234914	C,C	G,G	1,1	inf,inf	inf,inf	1.51702,0.0145347	0.00036598	0.000366695
2	chr1:62295873:TTTGC:T	62295873	NA,T	NA,TTTGC	NA,1	NA,inf	NA,inf	NA,0.616662	0.000365733	0.000366523
2	chr1:62305394:C:T	62305394	T,T	C,C	1,1	-inf,inf	inf,inf	0.687388,1.28577	0.0003653	0.000366322
2	chr1:62945637:A:G	62945637	G,G	A,A	1,1	inf,-inf	inf,inf	2.37243,0.184974	0.000363979	0.000368565
2	chr1:62316959:T:C	62316959	NA,C	NA,T	NA,1	NA,inf	NA,inf	NA,0.653869	0.000363876	0.000364716
2	chr1:63010674:A:G	63010674	NA,G	NA,A	NA,1	NA,inf	NA,inf	NA,0.669856	0.000362791	0.000363658
2	chr1:63065518:A:G	63065518	NA,G	NA,A	NA,1	NA,-inf	NA,inf	NA,0.730601	0.000362409	0.00036335
2	chr1:62376344:T:C	62376344	NA,C	NA,T	NA,1	NA,-inf	NA,inf	NA,0.577274	0.000360758	0.000361486
2	chr1:62295533:C:T	62295533	NA,T	NA,C	NA,1	NA,inf	NA,inf	NA,0.759551	0.00036	0.000360982
2	chr1:63087353:G:A	63087353	A,NA	G,NA	1,NA	inf,NA	inf,NA	0.800493,NA	0.000359884	0.000360771
2	chr1:62502091:G:C	62502091	NA,C	NA,G	NA,1	NA,inf	NA,inf	NA,0.485777	0.000359379	0.000360035
2	chr1:62144193:T:G	62144193	NA,G	NA,T	NA,1	NA,-inf	NA,inf	NA,0.726289	0.000359057	0.000359997
2	chr1:62747082:G:T	62747082	NA,T	NA,G	NA,1	NA,inf	NA,inf	NA,0.818844	0.000356637	0.000357726
2	chr1:62329651:G:C	62329651	NA,C	NA,G	NA,1	NA,-inf	NA,inf	NA,0.708602	0.000356285	0.000357167
2	chr1:62147426:G:A	62147426	NA,A	NA,G	NA,1	NA,-inf	NA,inf	NA,0.719461	0.000355028	0.000355959
2	chr1:62295336:G:C	62295336	NA,C	NA,G	NA,1	NA,inf	NA,inf	NA,0.747776	0.000353447	0.000354411
2	chr1:63105432:A:G	63105432	NA,G	NA,A	NA,1	NA,inf	NA,inf	NA,0.710513	0.000353213	0.000354138
2	chr1:62461256:A:C	62461256	NA,C	NA,A	NA,1	NA,inf	NA,inf	NA,0.956408	0.000352321	0.000353686
2	chr1:62233753:T:C	62233753	C,C	T,T	1,1	inf,inf	inf,inf	1.49751,0.0376441	0.000351544	0.000352237
2	chr1:62352123:G:A	62352123	NA,A	NA,G	NA,1	NA,-inf	NA,inf	NA,0.830034	0.000351438	0.000352541
2	chr1:62260201:C:T	62260201	T,T	C,C	1,1	-inf,inf	inf,inf	1.30883,0.828832	0.000350177	0.000351465
2	chr1:62175021:G:C	62175021	NA,C	NA,G	NA,1	NA,-inf	NA,inf	NA,0.73427	0.000348846	0.000349809
2	chr1:62995710:G:A	62995710	A,A	G,G	1,1	inf,inf	inf,inf	0.300566,1.56869	0.000348836	0.000349898
2	chr1:62122193:C:T	62122193	NA,T	NA,C	NA,1	NA,inf	NA,inf	NA,0.743511	0.000348746	0.000349706
2	chr1:62121602:T:C	62121602	NA,C	NA,T	NA,1	NA,inf	NA,inf	NA,0.742438	0.000348116	0.000349074
2	chr1:62771319:G:A	62771319	NA,A	NA,G	NA,1	NA,inf	NA,inf	NA,0.556364	0.000347762	0.00034849
2	chr1:62947391:C:G	62947391	G,G	C,C	1,1	inf,-inf	inf,inf	2.26739,0.304473	0.000347761	0.000351972
2	chr1:62135434:T:A	62135434	A,NA	T,NA	1,NA	-inf,NA	inf,NA	0.814283,NA	0.000347634	0.00034853
2	chr1:62933829:C:G	62933829	G,NA	C,NA	1,NA	-inf,NA	inf,NA	0.815282,NA	0.000346735	0.00034764
2	chr1:62351197:G:T	62351197	NA,T	NA,G	NA,1	NA,-inf	NA,inf	NA,0.821794	0.000346531	0.000347619
2	chr1:63022403:T:C	63022403	NA,C	NA,T	NA,1	NA,-inf	NA,inf	NA,0.670636	0.000346361	0.000347217
2	chr1:62947132:C:T	62947132	T,T	C,C	1,1	inf,inf	inf,inf	2.3784,0.0265203	0.000346061	0.000350287
2	chr1:62217557:C:T	62217557	NA,T	NA,C	NA,1	NA,-inf	NA,inf	NA,0.848297	0.000345854	0.000346994
2	chr1:62202575:A:C	62202575	C,C	A,A	1,1	inf,inf	inf,inf	0.960218,0.646752	0.000345076	0.00034569
2	chr1:62710159:C:A	62710159	NA,A	NA,C	NA,1	NA,inf	NA,inf	NA,0.620655	0.000344676	0.000345461
2	chr1:62151484:G:A	62151484	NA,A	NA,G	NA,1	NA,-inf	NA,inf	NA,0.716502	0.000344131	0.000345064
2	chr1:62946766:G:T	62946766	T,T	G,G	1,1	inf,-inf	inf,inf	2.27001,0.289673	0.000343872	0.000348034
2	chr1:62930619:G:A	62930619	A,A	G,G	1,1	inf,-inf	inf,inf	1.57141,0.682569	0.000343755	0.000345606
2	chr1:63066418:A:G	63066418	NA,G	NA,A	NA,1	NA,-inf	NA,inf	NA,0.658787	0.000343232	0.000344075
2	chr1:62182287:G:A	62182287	NA,A	NA,G	NA,1	NA,-inf	NA,inf	NA,0.726316	0.000342442	0.000343385
2	chr1:62756615:A:T	62756615	NA,T	NA,A	NA,1	NA,inf	NA,inf	NA,0.791299	0.000342226	0.000343268
2	chr1:62335471:C:T	62335471	NA,T	NA,C	NA,1	NA,inf	NA,inf	NA,0.612788	0.000341594	0.000342388
2	chr1:62142796:A:C	62142796	NA,C	NA,A	NA,1	NA,inf	NA,inf	NA,0.726655	0.000341	0.000341933
2	chr1:62718128:G:T	62718128	NA,T	NA,G	NA,1	NA,inf	NA,inf	NA,0.611158	0.000339655	0.000340429
2	chr1:62757634:C:A	62757634	NA,A	NA,C	NA,1	NA,inf	NA,inf	NA,0.785789	0.000339423	0.000340456
2	chr1:62325892:C:G	62325892	NA,G	NA,C	NA,1	NA,-inf	NA,inf	NA,0.670425	0.000339364	0.000340227
2	chr1:63075208:T:C	63075208	C,C	T,T	1,1	-inf,inf	inf,inf	1.51266,0.492555	0.000339327	0.000340586
2	chr1:62164017:A:C	62164017	NA,C	NA,A	NA,1	NA,-inf	NA,inf	NA,0.68191	0.000338975	0.000339856
2	chr1:62363120:C:A	62363120	NA,A	NA,C	NA,1	NA,inf	NA,inf	NA,0.61466	0.000338313	0.000339103
2	chr1:63086251:G:A	63086251	NA,A	NA,G	NA,1	NA,-inf	NA,inf	NA,0.681186	0.00033802	0.000338893
2	chr1:62746757:T:C	62746757	NA,C	NA,T	NA,1	NA,inf	NA,inf	NA,0.782762	0.000337943	0.000338971
2	chr1:62954086:T:C	62954086	C,NA	T,NA	1,NA	-inf,NA	inf,NA	0.761465,NA	0.000337764	0.000338588
2	chr1:62745381:A:G	62745381	NA,G	NA,A	NA,1	NA,inf	NA,inf	NA,0.782171	0.000337642	0.000338669
2	chr1:63032837:G:A	63032837	NA,A	NA,G	NA,1	NA,-inf	NA,inf	NA,0.652918	0.000337055	0.000337888
2	chr1:62187779:A:G	62187779	G,NA	A,NA	1,NA	-inf,NA	inf,NA	0.945863,NA	0.000336976	0.000338088
2	chr1:62994356:T:C	62994356	C,C	T,T	1,1	inf,inf	inf,inf	0.838164,0.922541	0.000336919	0.000337663
2	chr1:62949262:C:T	62949262	T,T	C,C	1,1	inf,-inf	inf,inf	2.26284,0.28035	0.000336677	0.000340737
2	chr1:63116473:A:C	63116473	NA,C	NA,A	NA,1	NA,-inf	NA,inf	NA,0.706333	0.000336506	0.000337409
2	chr1:62946268:T:C	62946268	C,C	T,T	1,1	inf,-inf	inf,inf	2.26172,0.226733	0.000335992	0.000339821
2	chr1:62421618:G:A	62421618	A,A	G,G	1,1	-inf,-inf	inf,inf	1.61296,1.52961	0.000335244	0.000343774
2	chr1:62292511:C:T	62292511	T,T	C,C	1,1	-inf,inf	inf,inf	0.740247,1.28567	0.000335054	0.000336109
2	chr1:63024809:T:A	63024809	NA,A	NA,T	NA,1	NA,-inf	NA,inf	NA,0.65637	0.000334784	0.000335623
2	chr1:62232171:AG:A	62232171	A,A	AG,AG	1,1	-inf,inf	inf,inf	0.927663,0.908752	0.000334592	0.000335426
2	chr1:62919824:C:T	62919824	NA,T	NA,C	NA,1	NA,-inf	NA,inf	NA,0.798306	0.000334509	0.000335572
2	chr1:62742354:C:T	62742354	NA,T	NA,C	NA,1	NA,inf	NA,inf	NA,0.77634	0.000334359	0.000335377
2	chr1:62709121:A:C	62709121	NA,C	NA,A	NA,1	NA,-inf	NA,inf	NA,0.413468	0.000333888	0.000334474
2	chr1:62236129:A:G	62236129	G,NA	A,NA	1,NA	-inf,NA	inf,NA	0.920009,NA	0.000333121	0.000334179
2	chr1:62945944:A:G	62945944	NA,G	NA,A	NA,1	NA,-inf	NA,inf	NA,0.669851	0.000332908	0.000333766
2	chr1:62158442:G:A	62158442	NA,A	NA,G	NA,1	NA,inf	NA,inf	NA,0.700489	0.000332707	0.000333605
2	chr1:62948274:A:T	62948274	T,T	A,A	1,1	inf,inf	inf,inf	2.35636,0.0120239	0.000332424	0.000336462
2	chr1:62231464:G:A	62231464	A,A	G,G	1,1	-inf,inf	inf,inf	0.970909,0.86057	0.000332277	0.000333108
2	chr1:63065676:C:T	63065676	NA,T	NA,C	NA,1	NA,-inf	NA,inf	NA,0.637446	0.000331884	0.0003327
2	chr1:62985495:T:C	62985495	NA,C	NA,T	NA,1	NA,inf	NA,inf	NA,0.700312	0.000331803	0.000332711
2	chr1:62198196:A:G	62198196	G,G	A,A	1,1	inf,inf	inf,inf	0.114616,1.42079	0.000331709	0.000332387
2	chr1:63117287:C:T	63117287	T,T	C,C	1,1	-inf,-inf	inf,inf	0.255889,1.35217	0.000331401	0.000332093
2	chr1:62535673:C:T	62535673	NA,T	NA,C	NA,1	NA,-inf	NA,inf	NA,1.03309	0.000331309	0.000332786
2	chr1:62945640:A:T	62945640	NA,T	NA,A	NA,1	NA,-inf	NA,inf	NA,0.66635	0.000331169	0.000332022
2	chr1:62221164:G:A	62221164	NA,A	NA,G	NA,1	NA,inf	NA,inf	NA,0.706957	0.000330953	0.00033186
2	chr1:62408477:G:C	62408477	NA,C	NA,G	NA,1	NA,inf	NA,inf	NA,0.81464	0.000330872	0.000331943
2	chr1:62258781:G:C	62258781	C,C	G,G	1,1	-inf,inf	inf,inf	1.26768,0.715169	0.000330866	0.000331904
2	chr1:62522701:AACTG:A	62522701	NA,A	NA,AACTG	NA,1	NA,-inf	NA,inf	NA,0.613572	0.000330813	0.000331586
2	chr1:62340473:G:T	62340473	NA,T	NA,G	NA,1	NA,inf	NA,inf	NA,0.768746	0.000330467	0.000331474
2	chr1:62828419:T:A	62828419	NA,A	NA,T	NA,1	NA,inf	NA,inf	NA,0.795497	0.000330261	0.000331309
2	chr1:62946927:C:T	62946927	T,T	C,C	1,1	inf,-inf	inf,inf	2.21083,0.331804	0.000329323	0.000333212
2	chr1:62828285:C:T	62828285	NA,T	NA,C	NA,1	NA,inf	NA,inf	NA,0.791422	0.000328574	0.000329615
2	chr1:62235492:T:C	62235492	C,C	T,T	1,1	inf,-inf	inf,inf	1.4591,0.00662455	0.000328476	0.00032912
2	chr1:62987657:G:A	62987657	NA,A	NA,G	NA,1	NA,-inf	NA,inf	NA,0.643299	0.000328433	0.00032926
2	chr1:62233397:C:T	62233397	T,T	C,C	1,1	inf,inf	inf,inf	1.45813,0.0613296	0.000328427	0.000329076
2	chr1:62339129:C:T	62339129	NA,T	NA,C	NA,1	NA,-inf	NA,inf	NA,0.650931	0.000328064	0.000328883
2	chr1:62294057:G:A	62294057	A,A	G,G	1,1	inf,-inf	inf,inf	0.123979,1.55002	0.000327932	0.000328733
2	chr1:62241172:GC:G	62241172	G,G	GC,GC	1,1	inf,-inf	inf,inf	1.43168,0.08799	0.000327383	0.000328012
2	chr1:62267314:T:TG	62267314	TG,TG	T,T	1,1	inf,inf	inf,inf	0.0230035,1.45922	0.000327286	0.000327927
2	chr1:62210222:A:G	62210222	NA,G	NA,A	NA,1	NA,inf	NA,inf	NA,0.627403	0.000326882	0.000327703
2	chr1:62956611:A:G	62956611	NA,G	NA,A	NA,1	NA,inf	NA,inf	NA,0.684647	0.000326533	0.000327417
2	chr1:62216022:C:T	62216022	NA,T	NA,C	NA,1	NA,-inf	NA,inf	NA,0.686051	0.000326391	0.00032728
2	chr1:62831562:T:C	62831562	NA,C	NA,T	NA,1	NA,inf	NA,inf	NA,0.786431	0.000326212	0.000327245
2	chr1:62214437:A:G	62214437	NA,G	NA,A	NA,1	NA,inf	NA,inf	NA,0.659777	0.000325784	0.000326626
2	chr1:62129837:G:A	62129837	NA,A	NA,G	NA,1	NA,inf	NA,inf	NA,0.695189	0.000325503	0.000326392
2	chr1:62349718:T:C	62349718	NA,C	NA,T	NA,1	NA,-inf	NA,inf	NA,0.784179	0.000325006	0.00032603
2	chr1:62205130:C:G	62205130	NA,G	NA,C	NA,1	NA,inf	NA,inf	NA,0.637202	0.000324618	0.00032544
2	chr1:62596858:C:A	62596858	NA,A	NA,C	NA,1	NA,-inf	NA,inf	NA,1.01602	0.00032457	0.000326005
2	chr1:62762498:C:T	62762498	NA,T	NA,C	NA,1	NA,-inf	NA,inf	NA,0.62273	0.000324466	0.000325252
2	chr1:62356818:A:G	62356818	NA,G	NA,A	NA,1	NA,-inf	NA,inf	NA,0.704805	0.000323962	0.000324872
2	chr1:62949099:G:A	62949099	A,A	G,G	1,1	inf,inf	inf,inf	2.34023,0.0038296	0.000323675	0.000327585
2	chr1:62370265:T:C	62370265	C,C	T,T	1,1	-inf,inf	inf,inf	0.419003,1.2525	0.000323656	0.000324342
2	chr1:62504698:C:T	62504698	NA,T	NA,C	NA,1	NA,inf	NA,inf	NA,0.806726	0.000323524	0.000324576
2	chr1:62556333:G:A	62556333	A,A	G,G	1,1	-inf,inf	inf,inf	0.402692,0.82013	0.000323398	0.000323715
2	chr1:62197080:C:G	62197080	G,G	C,C	1,1	inf,inf	inf,inf	0.121006,1.40284	0.000323344	0.000324003
2	chr1:62948533:C:T	62948533	T,T	C,C	1,1	inf,-inf	inf,inf	2.21604,0.309327	0.000323313	0.000327139
2	chr1:62948473:G:T	62948473	T,T	G,G	1,1	inf,-inf	inf,inf	2.34071,0.0101795	0.000323213	0.000327129
2	chr1:62948574:TG:T	62948574	T,T	TG,TG	1,1	inf,-inf	inf,inf	2.33958,0.0105856	0.000322664	0.000326571
2	chr1:62222261:C:T	62222261	NA,T	NA,C	NA,1	NA,inf	NA,inf	NA,0.688173	0.000321427	0.000322308
2	chr1:62147208:G:A	62147208	A,NA	G,NA	1,NA	inf,NA	inf,NA	0.748624,NA	0.000320797	0.000321611
2	chr1:63016500:T:G	63016500	NA,G	NA,T	NA,1	NA,-inf	NA,inf	NA,0.628106	0.000320723	0.000321526
2	chr1:62948535:C:T	62948535	T,T	C,C	1,1	inf,-inf	inf,inf	2.21036,0.309619	0.000320649	0.000324434
2	chr1:62143239:C:T	62143239	NA,T	NA,C	NA,1	NA,inf	NA,inf	NA,0.685545	0.000320589	0.000321465
2	chr1:62828429:A:G	62828429	NA,G	NA,A	NA,1	NA,inf	NA,inf	NA,0.773836	0.000320362	0.000321374
2	chr1:62751943:AC:A	62751943	NA,A	NA,AC	NA,1	NA,inf	NA,inf	NA,0.74582	0.000320292	0.000321261
2	chr1:63004972:A:C	63004972	NA,C	NA,A	NA,1	NA,inf	NA,inf	NA,0.576185	0.000319837	0.00032058
2	chr1:63107549:A:AGAGTTTTCTGTGAAATTC	63107549	AGAGTTTTCTGTGAAATTC,NA	A,NA	1,NA	inf,NA	inf,NA	0.665681,NA	0.000319437	0.000320149
2	chr1:62820603:A:G	62820603	NA,G	NA,A	NA,1	NA,inf	NA,inf	NA,0.755884	0.000318654	0.000319639
2	chr1:62418506:T:C	62418506	NA,C	NA,T	NA,1	NA,-inf	NA,inf	NA,0.584751	0.00031846	0.000319203
2	chr1:62798681:G:A	62798681	NA,A	NA,G	NA,1	NA,inf	NA,inf	NA,0.754787	0.000318131	0.000319115
2	chr1:62828535:C:T	62828535	NA,T	NA,C	NA,1	NA,inf	NA,inf	NA,0.768865	0.000317995	0.000318999
2	chr1:62216793:G:C	62216793	C,NA	G,NA	1,NA	inf,NA	inf,NA	0.797071,NA	0.000316906	0.00031779
2	chr1:62635981:CT:C	62635981	NA,C	NA,CT	NA,1	NA,inf	NA,inf	NA,0.797693	0.000316162	0.000317198
2	chr1:62681674:C:T	62681674	NA,T	NA,C	NA,1	NA,-inf	NA,inf	NA,1.03933	0.000315809	0.00031731
2	chr1:62139120:G:C	62139120	NA,C	NA,G	NA,1	NA,-inf	NA,inf	NA,0.698577	0.000315736	0.000316631
2	chr1:62949738:G:A	62949738	A,A	G,G	1,1	inf,-inf	inf,inf	2.18797,0.328388	0.00031545	0.000319152
2	chr1:63032951:G:A	63032951	NA,A	NA,G	NA,1	NA,-inf	NA,inf	NA,0.60615	0.000315422	0.000316197
2	chr1:63060582:A:G	63060582	NA,G	NA,A	NA,1	NA,inf	NA,inf	NA,0.621432	0.000315399	0.0003162
2	chr1:62350516:C:T	62350516	NA,T	NA,C	NA,1	NA,-inf	NA,inf	NA,0.757647	0.000315303	0.000316284
2	chr1:62948730:G:A	62948730	A,A	G,G	1,1	inf,-inf	inf,inf	2.20118,0.305948	0.000315085	0.000318786
2	chr1:62222350:A:G	62222350	G,G	A,A	1,1	inf,-inf	inf,inf	0.917122,0.830831	0.000314881	0.000315545
2	chr1:62985448:C:T	62985448	NA,T	NA,C	NA,1	NA,-inf	NA,inf	NA,0.615236	0.000314585	0.000315378
2	chr1:62392963:C:T	62392963	T,T	C,C	1,1	inf,inf	inf,inf	1.25875,0.877557	0.000313744	0.000315148
2	chr1:62353068:C:T	62353068	NA,T	NA,C	NA,1	NA,-inf	NA,inf	NA,0.753619	0.000313687	0.000314662
2	chr1:62214789:C:T	62214789	T,T	C,C	1,1	inf,inf	inf,inf	1.60951,0.0481727	0.000313457	0.000314168
2	chr1:62240348:T:C	62240348	C,C	T,T	1,1	inf,-inf	inf,inf	1.42026,0.0614735	0.000312806	0.000313414
2	chr1:63062828:A:G	63062828	NA,G	NA,A	NA,1	NA,-inf	NA,inf	NA,0.669298	0.000312737	0.000313596
2	chr1:63023903:C:T	63023903	T,T	C,C	1,1	-inf,inf	inf,inf	1.61093,0.0749205	0.000312558	0.000313548
2	chr1:62930550:G:A	62930550	A,A	G,G	1,1	inf,-inf	inf,inf	1.49777,0.707307	0.000312403	0.000314079
2	chr1:62370666:A:G	62370666	NA,G	NA,A	NA,1	NA,-inf	NA,inf	NA,0.733806	0.000312397	0.000313358
2	chr1:62762507:G:A	62762507	NA,A	NA,G	NA,1	NA,inf	NA,inf	NA,0.724406	0.00031238	0.000313319
2	chr1:62847493:C:T	62847493	T,NA	C,NA	1,NA	inf,NA	inf,NA	1.0114,NA	0.000311821	0.000313059
2	chr1:62879487:A:T	62879487	NA,T	NA,A	NA,1	NA,inf	NA,inf	NA,0.743344	0.000311564	0.000312542
2	chr1:62346405:T:C	62346405	NA,C	NA,T	NA,1	NA,inf	NA,inf	NA,0.626859	0.000310936	0.000311745
2	chr1:62394111:G:A	62394111	A,NA	G,NA	1,NA	inf,NA	inf,NA	0.982681,NA	0.000310692	0.000311889
2	chr1:62143709:C:CA	62143709	NA,CA	NA,C	NA,1	NA,inf	NA,inf	NA,0.667011	0.000310307	0.000311158
2	chr1:63019096:G:A	63019096	NA,A	NA,G	NA,1	NA,-inf	NA,inf	NA,0.606762	0.000310233	0.000311011
2	chr1:62143713:G:A	62143713	NA,A	NA,G	NA,1	NA,inf	NA,inf	NA,0.666448	0.00031005	0.0003109
2	chr1:62137749:C:T	62137749	NA,T	NA,C	NA,1	NA,-inf	NA,inf	NA,0.686802	0.000309868	0.000310747
2	chr1:63017670:G:C	63017670	NA,C	NA,G	NA,1	NA,-inf	NA,inf	NA,0.605349	0.000309663	0.000310439
2	chr1:62207027:A:G	62207027	NA,G	NA,A	NA,1	NA,inf	NA,inf	NA,0.607106	0.000309575	0.000310361
2	chr1:62224817:C:T	62224817	T,T	C,C	1,1	inf,-inf	inf,inf	0.940188,0.790465	0.000308843	0.000309489
2	chr1:62628395:C:T	62628395	NA,T	NA,C	NA,1	NA,-inf	NA,inf	NA,0.974453	0.000308335	0.000309673
2	chr1:62538270:T:C	62538270	NA,C	NA,T	NA,1	NA,-inf	NA,inf	NA,1.02046	0.000308197	0.000309652
2	chr1:62404510:C:T	62404510	T,NA	C,NA	1,NA	-inf,NA	inf,NA	0.512049,NA	0.000308111	0.000308671
2	chr1:63017657:C:G	63017657	NA,G	NA,C	NA,1	NA,-inf	NA,inf	NA,0.60086	0.000307504	0.000308275
2	chr1:63040569:C:T	63040569	NA,T	NA,C	NA,1	NA,inf	NA,inf	NA,0.607129	0.000307227	0.000308011
2	chr1:62797966:C:T	62797966	NA,T	NA,C	NA,1	NA,inf	NA,inf	NA,0.732186	0.000307225	0.000308174
2	chr1:62420032:A:G	62420032	G,G	A,A	1,1	-inf,-inf	inf,inf	1.26042,1.01915	0.000306431	0.000308163
2	chr1:62406420:AC:A	62406420	NA,A	NA,AC	NA,1	NA,inf	NA,inf	NA,0.759841	0.00030581	0.00030679
2	chr1:62765355:GT:G	62765355	NA,G	NA,GT	NA,1	NA,-inf	NA,inf	NA,0.614127	0.000305043	0.000305824
2	chr1:62590508:A:G	62590508	NA,G	NA,A	NA,1	NA,inf	NA,inf	NA,0.765223	0.000304832	0.000305817
2	chr1:62570967:G:A	62570967	NA,A	NA,G	NA,1	NA,inf	NA,inf	NA,0.764617	0.000304564	0.000305548
2	chr1:62222111:T:G	62222111	G,G	T,T	1,1	inf,-inf	inf,inf	0.915242,0.811726	0.000304453	0.000305095
2	chr1:62935235:A:G	62935235	NA,G	NA,A	NA,1	NA,inf	NA,inf	NA,0.53482	0.000304339	0.000305045
2	chr1:62539520:C:T	62539520	NA,T	NA,C	NA,1	NA,-inf	NA,inf	NA,0.561868	0.000304273	0.00030499
2	chr1:62530634:G:A	62530634	NA,A	NA,G	NA,1	NA,-inf	NA,inf	NA,0.561769	0.000304203	0.00030492
2	chr1:62361052:G:A	62361052	NA,A	NA,G	NA,1	NA,inf	NA,inf	NA,0.622246	0.000303994	0.000304798
2	chr1:63090827:T:A	63090827	NA,A	NA,T	NA,1	NA,-inf	NA,inf	NA,0.662833	0.000303681	0.000304531
2	chr1:62154662:AAG:A	62154662	A,NA	AAG,NA	1,NA	inf,NA	inf,NA	0.782366,NA	0.000303614	0.000304465
2	chr1:62392408:C:T	62392408	T,T	C,C	1,1	inf,inf	inf,inf	1.24986,0.860433	0.00030351	0.000304853
2	chr1:63120068:A:G	63120068	NA,G	NA,A	NA,1	NA,-inf	NA,inf	NA,0.677109	0.000303408	0.000304278
2	chr1:62526087:A:T	62526087	NA,T	NA,A	NA,1	NA,-inf	NA,inf	NA,0.559614	0.000303186	0.000303901
2	chr1:62124292:T:C	62124292	NA,C	NA,T	NA,1	NA,inf	NA,inf	NA,0.6276	0.000303098	0.000303902
2	chr1:62437725:C:T	62437725	NA,T	NA,C	NA,1	NA,inf	NA,inf	NA,0.767884	0.000303016	0.000304021
2	chr1:62349020:G:A	62349020	NA,A	NA,G	NA,1	NA,-inf	NA,inf	NA,0.731272	0.000302783	0.000303725
2	chr1:62879150:C:T	62879150	NA,T	NA,C	NA,1	NA,-inf	NA,inf	NA,0.85319	0.000302625	0.000303786
2	chr1:62214847:T:C	62214847	C,C	T,T	1,1	inf,inf	inf,inf	1.59141,0.0363162	0.000302072	0.000302758
2	chr1:62201519:A:T	62201519	T,NA	A,NA	1,NA	inf,NA	inf,NA	0.723851,NA	0.000301984	0.000302756
2	chr1:62406910:C:T	62406910	NA,T	NA,C	NA,1	NA,inf	NA,inf	NA,0.750724	0.000301947	0.000302914
2	chr1:62922610:C:A	62922610	NA,A	NA,C	NA,1	NA,-inf	NA,inf	NA,0.726189	0.0003017	0.000302647
2	chr1:62189055:C:T	62189055	NA,T	NA,C	NA,1	NA,-inf	NA,inf	NA,0.63691	0.000301587	0.000302409
2	chr1:62406270:C:A	62406270	NA,A	NA,C	NA,1	NA,inf	NA,inf	NA,0.749508	0.000301448	0.000302413
2	chr1:62257288:A:G	62257288	G,NA	A,NA	1,NA	-inf,NA	inf,NA	0.867372,NA	0.00030122	0.000302187
2	chr1:62130716:T:G	62130716	NA,G	NA,T	NA,1	NA,inf	NA,inf	NA,0.643567	0.000300979	0.000301801
2	chr1:62224015:C:T	62224015	T,T	C,C	1,1	inf,-inf	inf,inf	0.894203,0.828359	0.000300972	0.000301609
2	chr1:62900720:A:C	62900720	C,NA	A,NA	1,NA	inf,NA	inf,NA	0.935634,NA	0.000300735	0.000301839
2	chr1:62940391:C:T	62940391	NA,T	NA,C	NA,1	NA,-inf	NA,inf	NA,0.621174	0.000300468	0.000301267
2	chr1:62575177:C:T	62575177	NA,T	NA,C	NA,1	NA,inf	NA,inf	NA,0.761289	0.000300296	0.000301274
2	chr1:62838891:G:A	62838891	NA,A	NA,G	NA,1	NA,-inf	NA,inf	NA,0.298099	0.000300243	0.000300763
2	chr1:62166228:G:A	62166228	NA,A	NA,G	NA,1	NA,-inf	NA,inf	NA,0.602014	0.000299786	0.000300566
2	chr1:62406473:T:C	62406473	NA,C	NA,T	NA,1	NA,inf	NA,inf	NA,0.745066	0.000299013	0.000299971
2	chr1:62149526:A:G	62149526	NA,G	NA,A	NA,1	NA,inf	NA,inf	NA,0.593521	0.000298703	0.000299465
2	chr1:62262654:C:T	62262654	NA,T	NA,C	NA,1	NA,-inf	NA,inf	NA,0.590119	0.000298546	0.000299315
2	chr1:62262229:C:A	62262229	NA,A	NA,C	NA,1	NA,-inf	NA,inf	NA,0.590119	0.000298546	0.000299315
2	chr1:62219470:G:A	62219470	A,A	G,G	1,1	inf,-inf	inf,inf	0.978729,0.725851	0.000298029	0.00029865
2	chr1:62225848:G:A	62225848	A,A	G,G	1,1	-inf,inf	inf,inf	1.24737,0.66075	0.000297809	0.000298717
2	chr1:62204171:A:G	62204171	G,G	A,A	1,1	inf,-inf	inf,inf	0.987677,0.84107	0.000297525	0.000298368
2	chr1:62894426:G:A	62894426	NA,A	NA,G	NA,1	NA,inf	NA,inf	NA,0.751609	0.000297477	0.000298451
2	chr1:63110532:C:T	63110532	NA,T	NA,C	NA,1	NA,inf	NA,inf	NA,0.621766	0.000297437	0.000298239
2	chr1:62191880:C:T	62191880	NA,T	NA,C	NA,1	NA,-inf	NA,inf	NA,0.585356	0.000297247	0.000298007
2	chr1:62310154:G:C	62310154	C,NA	G,NA	1,NA	inf,NA	inf,NA	0.797342,NA	0.000296809	0.000297586
2	chr1:62349264:T:C	62349264	NA,C	NA,T	NA,1	NA,-inf	NA,inf	NA,0.716551	0.00029672	0.00029764
2	chr1:62937349:A:G	62937349	G,G	A,A	1,1	inf,-inf	inf,inf	1.89646,0.54519	0.000296702	0.000299479
2	chr1:62941870:G:A	62941870	NA,A	NA,G	NA,1	NA,-inf	NA,inf	NA,0.582359	0.00029665	0.000297403
2	chr1:62766370:T:C	62766370	NA,C	NA,T	NA,1	NA,inf	NA,inf	NA,0.700706	0.000296503	0.000297406
2	chr1:62982655:C:T	62982655	NA,T	NA,C	NA,1	NA,-inf	NA,inf	NA,0.628532	0.000295325	0.000296136
2	chr1:63054070:C:T	63054070	NA,T	NA,C	NA,1	NA,inf	NA,inf	NA,0.590968	0.000295043	0.000295819
2	chr1:62142718:G:C	62142718	NA,C	NA,G	NA,1	NA,inf	NA,inf	NA,0.632165	0.000294961	0.000295768
2	chr1:62239894:A:T	62239894	T,T	A,A	1,1	inf,-inf	inf,inf	1.40078,0.0194837	0.000294876	0.000295456
2	chr1:62223833:G:A	62223833	A,A	G,G	1,1	inf,-inf	inf,inf	0.894647,0.815948	0.000294798	0.000295423
2	chr1:62768441:C:A	62768441	NA,A	NA,C	NA,1	NA,inf	NA,inf	NA,0.695898	0.000294561	0.000295457
2	chr1:63056141:T:G	63056141	NA,G	NA,T	NA,1	NA,inf	NA,inf	NA,0.590067	0.000294544	0.000295318
2	chr1:62396290:C:T	62396290	T,NA	C,NA	1,NA	inf,NA	inf,NA	0.936165,NA	0.000294421	0.000295523
2	chr1:63052049:C:A	63052049	NA,A	NA,C	NA,1	NA,inf	NA,inf	NA,0.630783	0.000294331	0.000295149
2	chr1:63086593:T:G	63086593	NA,G	NA,T	NA,1	NA,-inf	NA,inf	NA,0.548965	0.000294326	0.00029504
2	chr1:62214768:G:C	62214768	C,NA	G,NA	1,NA	inf,NA	inf,NA	0.860738,NA	0.000294116	0.000295092
2	chr1:63073260:T:C	63073260	NA,C	NA,T	NA,1	NA,inf	NA,inf	NA,0.618421	0.000293782	0.000294581
2	chr1:62870208:A:G	62870208	NA,G	NA,A	NA,1	NA,inf	NA,inf	NA,0.703179	0.000293549	0.000294466
2	chr1:62963615:T:C	62963615	NA,C	NA,T	NA,1	NA,-inf	NA,inf	NA,0.568074	0.000293086	0.000293828
2	chr1:62252124:G:C	62252124	C,C	G,G	1,1	inf,-inf	inf,inf	0.00944556,1.40797	0.000292904	0.000293531
2	chr1:62124121:T:C	62124121	NA,C	NA,T	NA,1	NA,-inf	NA,inf	NA,0.725465	0.000292853	0.000293789
2	chr1:62339647:T:A	62339647	A,A	T,T	1,1	inf,-inf	inf,inf	0.113328,1.56767	0.000292146	0.000293016
2	chr1:63015508:T:C	63015508	NA,C	NA,T	NA,1	NA,-inf	NA,inf	NA,0.565589	0.000291622	0.000292354
2	chr1:62754900:G:A	62754900	NA,A	NA,G	NA,1	NA,inf	NA,inf	NA,0.122513	0.000291394	0.000291833
2	chr1:63015770:G:A	63015770	NA,A	NA,G	NA,1	NA,-inf	NA,inf	NA,0.564878	0.000291342	0.000292073
2	chr1:62148682:G:T	62148682	NA,T	NA,G	NA,1	NA,inf	NA,inf	NA,0.622441	0.000290998	0.000291793
2	chr1:63027828:G:A	63027828	NA,A	NA,G	NA,1	NA,inf	NA,inf	NA,0.547205	0.000290895	0.000291607
2	chr1:62221269:C:T	62221269	T,T	C,C	1,1	inf,-inf	inf,inf	0.932015,0.762282	0.000290479	0.000291088
2	chr1:62189103:G:A	62189103	NA,A	NA,G	NA,1	NA,-inf	NA,inf	NA,0.566238	0.000290471	0.000291211
2	chr1:62848343:G:A	62848343	NA,A	NA,G	NA,1	NA,inf	NA,inf	NA,0.695003	0.000290323	0.000291218
2	chr1:62397613:C:T	62397613	T,NA	C,NA	1,NA	inf,NA	inf,NA	0.334964,NA	0.000290037	0.000290481
2	chr1:63084247:G:A	63084247	NA,A	NA,G	NA,1	NA,-inf	NA,inf	NA,0.599798	0.000289669	0.000290439
2	chr1:62857515:A:G	62857515	NA,G	NA,A	NA,1	NA,inf	NA,inf	NA,0.452649	0.000289646	0.000290275
2	chr1:63015390:T:C	63015390	NA,C	NA,T	NA,1	NA,-inf	NA,inf	NA,0.560895	0.000289577	0.000290304
2	chr1:62222173:A:T	62222173	T,T	A,A	1,1	inf,-inf	inf,inf	0.879034,0.82155	0.000289554	0.000290169
2	chr1:63015391:A:G	63015391	NA,G	NA,A	NA,1	NA,-inf	NA,inf	NA,0.560465	0.00028942	0.000290147
2	chr1:63038406:C:T	63038406	T,T	C,C	1,1	inf,-inf	inf,inf	0.520969,1.13799	0.000289392	0.000290037
2	chr1:62137872:C:T	62137872	NA,T	NA,C	NA,1	NA,-inf	NA,inf	NA,0.639472	0.000289251	0.000290069
2	chr1:62220627:T:C	62220627	C,C	T,T	1,1	inf,-inf	inf,inf	0.945936,0.745012	0.000289133	0.000289739
2	chr1:62148692:A:C	62148692	NA,C	NA,A	NA,1	NA,inf	NA,inf	NA,0.617822	0.000289046	0.000289836
2	chr1:63087117:G:A	63087117	NA,A	NA,G	NA,1	NA,inf	NA,inf	NA,0.587929	0.000288408	0.000289171
2	chr1:62158122:G:A	62158122	NA,A	NA,G	NA,1	NA,inf	NA,inf	NA,0.590293	0.000287003	0.000287763
2	chr1:62549103:A:G	62549103	NA,G	NA,A	NA,1	NA,inf	NA,inf	NA,0.34945	0.000286965	0.000287514
2	chr1:63084219:C:T	63084219	NA,T	NA,C	NA,1	NA,-inf	NA,inf	NA,0.591797	0.000286845	0.000287606
2	chr1:62222750:A:C	62222750	C,C	A,A	1,1	inf,-inf	inf,inf	0.884648,0.808381	0.000286411	0.000287018
2	chr1:63079308:T:C	63079308	NA,C	NA,T	NA,1	NA,inf	NA,inf	NA,0.56498	0.000286151	0.000286884
2	chr1:62749541:CTTG:C	62749541	NA,C	NA,CTTG	NA,1	NA,inf	NA,inf	NA,0.662384	0.000286067	0.000286919
2	chr1:63015664:G:C	63015664	NA,C	NA,G	NA,1	NA,-inf	NA,inf	NA,0.550743	0.000285175	0.000285891
2	chr1:62834593:A:G	62834593	NA,G	NA,A	NA,1	NA,inf	NA,inf	NA,0.682293	0.000285098	0.000285985
2	chr1:62994424:G:T	62994424	T,T	G,G	1,1	inf,-inf	inf,inf	1.36496,0.235629	0.000284812	0.000285525
2	chr1:63025623:A:T	63025623	NA,T	NA,A	NA,1	NA,inf	NA,inf	NA,0.533189	0.000284727	0.000285425
2	chr1:62925551:G:A	62925551	NA,A	NA,G	NA,1	NA,-inf	NA,inf	NA,0.68477	0.000284315	0.000285202
2	chr1:63087635:T:C	63087635	C,NA	T,NA	1,NA	inf,NA	inf,NA	0.652152,NA	0.000284255	0.000284952
2	chr1:62219969:T:G	62219969	G,G	T,T	1,1	inf,-inf	inf,inf	0.956026,0.721396	0.000284098	0.000284691
2	chr1:62223359:A:G	62223359	G,G	A,A	1,1	inf,-inf	inf,inf	0.868892,0.820184	0.000283607	0.00028421
2	chr1:62194057:C:T	62194057	T,NA	C,NA	1,NA	inf,NA	inf,NA	0.62848,NA	0.000283114	0.000283787
2	chr1:62767582:T:C	62767582	NA,C	NA,T	NA,1	NA,-inf	NA,inf	NA,0.736319	0.000282577	0.00028353
2	chr1:62206874:G:A	62206874	A,A	G,G	1,1	inf,-inf	inf,inf	0.91432,0.999894	0.000282221	0.000283164
2	chr1:62941216:C:T	62941216	NA,T	NA,C	NA,1	NA,inf	NA,inf	NA,0.6107	0.000281683	0.000282467
2	chr1:62223325:C:T	62223325	T,T	C,C	1,1	inf,-inf	inf,inf	0.886734,0.794853	0.000281663	0.000282259
2	chr1:62166435:G:A	62166435	NA,A	NA,G	NA,1	NA,-inf	NA,inf	NA,0.559727	0.000281662	0.000282395
2	chr1:62188528:C:T	62188528	NA,T	NA,C	NA,1	NA,inf	NA,inf	NA,0.532923	0.000281292	0.000281996
2	chr1:62335012:A:C	62335012	NA,C	NA,A	NA,1	NA,-inf	NA,inf	NA,0.557072	0.000281275	0.000282008
2	chr1:62214978:G:A	62214978	A,A	G,G	1,1	inf,inf	inf,inf	1.54822,0.0604152	0.000280849	0.000281488
2	chr1:62779699:A:G	62779699	NA,G	NA,A	NA,1	NA,-inf	NA,inf	NA,0.518223	0.000280815	0.00028149
2	chr1:62148440:G:A	62148440	NA,A	NA,G	NA,1	NA,inf	NA,inf	NA,0.558868	0.000280659	0.000281383
2	chr1:62219937:G:A	62219937	A,A	G,G	1,1	inf,-inf	inf,inf	0.935499,0.738142	0.000280624	0.000281214
2	chr1:62367731:T:C	62367731	C,C	T,T	1,1	-inf,-inf	inf,inf	0.306173,1.75129	0.00028009	0.000281613
2	chr1:62129989:C:T	62129989	NA,T	NA,C	NA,1	NA,inf	NA,inf	NA,0.51686	0.000279629	0.000280313
2	chr1:62281423:A:G	62281423	NA,G	NA,A	NA,1	NA,-inf	NA,inf	NA,0.619415	0.000279548	0.000280352
2	chr1:62835212:G:A	62835212	NA,A	NA,G	NA,1	NA,inf	NA,inf	NA,0.667425	0.000279431	0.000280288
2	chr1:62122048:G:A	62122048	NA,A	NA,G	NA,1	NA,-inf	NA,inf	NA,0.649972	0.000279297	0.000280129
2	chr1:62203922:C:T	62203922	T,T	C,C	1,1	inf,inf	inf,inf	0.89807,0.594038	0.000279264	0.000279773
2	chr1:62894008:C:T	62894008	NA,T	NA,C	NA,1	NA,-inf	NA,inf	NA,0.725307	0.000278947	0.000279885
2	chr1:62284708:G:T	62284708	NA,T	NA,G	NA,1	NA,inf	NA,inf	NA,0.583494	0.000278515	0.000279265
2	chr1:62951409:A:C	62951409	NA,C	NA,A	NA,1	NA,inf	NA,inf	NA,0.463346	0.000277922	0.000278563
2	chr1:62347750:G:A	62347750	A,NA	G,NA	1,NA	-inf,NA	inf,NA	0.528388,NA	0.0002778	0.000278377
2	chr1:62220766:A:G	62220766	G,G	A,A	1,1	inf,-inf	inf,inf	0.940444,0.724951	0.000277751	0.000278333
2	chr1:62264273:C:T	62264273	NA,T	NA,C	NA,1	NA,-inf	NA,inf	NA,0.610194	0.000277524	0.000278309
2	chr1:63042622:C:T	63042622	NA,T	NA,C	NA,1	NA,inf	NA,inf	NA,0.531668	0.000276933	0.000277633
2	chr1:62359488:G:T	62359488	T,T	G,G	1,1	inf,-inf	inf,inf	0.761526,1.02454	0.000276673	0.000277452
2	chr1:62777589:T:G	62777589	NA,G	NA,T	NA,1	NA,-inf	NA,inf	NA,0.720038	0.000276553	0.000277482
2	chr1:62993681:A:G	62993681	G,G	A,A	1,1	inf,-inf	inf,inf	1.26639,0.427668	0.000276497	0.000277234
2	chr1:62448022:G:A	62448022	A,A	G,G	1,1	-inf,inf	inf,inf	0.312728,0.401159	0.000275946	0.000276097
2	chr1:62930891:A:G	62930891	NA,G	NA,A	NA,1	NA,-inf	NA,inf	NA,0.519255	0.000275757	0.000276447
2	chr1:62390297:G:A	62390297	A,NA	G,NA	1,NA	inf,NA	inf,NA	0.277403,NA	0.000275757	0.00027617
2	chr1:62248497:T:C	62248497	NA,C	NA,T	NA,1	NA,-inf	NA,inf	NA,0.579051	0.000275461	0.00027621
2	chr1:62752287:C:A	62752287	NA,A	NA,C	NA,1	NA,-inf	NA,inf	NA,0.503636	0.000274873	0.000275534
2	chr1:62902647:A:C	62902647	C,C	A,A	1,1	inf,-inf	inf,inf	0.648016,1.04513	0.000274496	0.000275139
2	chr1:62801680:C:T	62801680	NA,T	NA,C	NA,1	NA,-inf	NA,inf	NA,0.499006	0.00027442	0.000275078
2	chr1:62223358:C:T	62223358	T,T	C,C	1,1	inf,-inf	inf,inf	0.888751,0.7763	0.000274218	0.000274799
2	chr1:62749545:C:CGG	62749545	NA,CGG	NA,C	NA,1	NA,inf	NA,inf	NA,0.631888	0.00027415	0.000274963
2	chr1:63045712:C:T	63045712	NA,T	NA,C	NA,1	NA,inf	NA,inf	NA,0.528114	0.000273512	0.00027421
2	chr1:62940036:A:G	62940036	NA,G	NA,A	NA,1	NA,-inf	NA,inf	NA,0.496021	0.000273286	0.000273953
2	chr1:62704831:A:G	62704831	NA,G	NA,A	NA,1	NA,inf	NA,inf	NA,0.263684	0.000273126	0.000273624
2	chr1:63081273:T:C	63081273	NA,C	NA,T	NA,1	NA,inf	NA,inf	NA,0.513668	0.000273106	0.000273788
2	chr1:63067381:A:C	63067381	NA,C	NA,A	NA,1	NA,-inf	NA,inf	NA,0.536106	0.000273098	0.0002738
2	chr1:62808894:A:G	62808894	NA,G	NA,A	NA,1	NA,-inf	NA,inf	NA,0.434329	0.000273062	0.000273666
2	chr1:62777398:C:A	62777398	NA,A	NA,C	NA,1	NA,-inf	NA,inf	NA,1.29334	0.000272809	0.000275155
2	chr1:62203836:C:T	62203836	NA,T	NA,C	NA,1	NA,-inf	NA,inf	NA,0.517204	0.00027237	0.000273045
2	chr1:62911863:G:T	62911863	T,NA	G,NA	1,NA	-inf,NA	inf,NA	0.655347,NA	0.000271741	0.000272432
2	chr1:62950757:A:G	62950757	NA,G	NA,A	NA,1	NA,-inf	NA,inf	NA,0.450191	0.000271491	0.000272119
2	chr1:62607442:C:T	62607442	T,T	C,C	1,1	inf,inf	inf,inf	1.43978,1.3803	0.000271463	0.000276264
2	chr1:62220020:T:C	62220020	C,C	T,T	1,1	inf,-inf	inf,inf	0.918792,0.73507	0.000271425	0.000271995
2	chr1:62392683:C:T	62392683	T,T	C,C	1,1	inf,inf	inf,inf	1.23337,0.781071	0.000271325	0.000272471
2	chr1:62758131:T:G	62758131	NA,G	NA,T	NA,1	NA,-inf	NA,inf	NA,0.496792	0.000271129	0.000271784
2	chr1:62334615:A:G	62334615	NA,G	NA,A	NA,1	NA,-inf	NA,inf	NA,0.597843	0.000270905	0.000271677
2	chr1:62889653:A:T	62889653	NA,T	NA,A	NA,1	NA,-inf	NA,inf	NA,0.711687	0.000270621	0.000271539
2	chr1:62756449:G:A	62756449	NA,A	NA,G	NA,1	NA,-inf	NA,inf	NA,0.49215	0.000270605	0.000271257
2	chr1:62891399:T:A	62891399	NA,A	NA,T	NA,1	NA,-inf	NA,inf	NA,0.709212	0.000269853	0.000270767
2	chr1:62492526:A:G	62492526	G,NA	A,NA	1,NA	inf,NA	inf,NA	1.0559,NA	0.000269125	0.000270484
2	chr1:63115211:AC:A	63115211	A,A	AC,AC	1,1	inf,-inf	inf,inf	0.147795,1.34154	0.000268903	0.000269514
2	chr1:62422983:GT:G	62422983	NA,G	NA,GT	NA,1	NA,inf	NA,inf	NA,0.656355	0.000267976	0.000268818
2	chr1:62844206:T:G	62844206	NA,G	NA,T	NA,1	NA,-inf	NA,inf	NA,0.696251	0.000267896	0.000268791
2	chr1:63002503:C:T	63002503	NA,T	NA,C	NA,1	NA,inf	NA,inf	NA,0.493704	0.00026787	0.000268535
2	chr1:62821123:C:T	62821123	NA,T	NA,C	NA,1	NA,-inf	NA,inf	NA,0.695204	0.0002674	0.000268294
2	chr1:62542519:G:T	62542519	T,NA	G,NA	1,NA	-inf,NA	inf,NA	1.17127,NA	0.000267302	0.000268993
2	chr1:62938448:A:T	62938448	NA,T	NA,A	NA,1	NA,-inf	NA,inf	NA,0.508674	0.000267114	0.000267799
2	chr1:62533688:A:G	62533688	G,NA	A,NA	1,NA	inf,NA	inf,NA	0.0939969,NA	0.000266665	0.000267018
2	chr1:62292754:C:G	62292754	NA,G	NA,C	NA,1	NA,-inf	NA,inf	NA,0.54697	0.000266143	0.000266841
2	chr1:62824980:G:A	62824980	NA,A	NA,G	NA,1	NA,-inf	NA,inf	NA,0.416056	0.000265348	0.000265938
2	chr1:62959229:G:A	62959229	NA,A	NA,G	NA,1	NA,inf	NA,inf	NA,0.489657	0.000265058	0.00026572
2	chr1:62311910:G:T	62311910	NA,T	NA,G	NA,1	NA,inf	NA,inf	NA,0.556364	0.000264978	0.000265701
2	chr1:62330986:T:C	62330986	C,NA	T,NA	1,NA	-inf,NA	inf,NA	0.758491,NA	0.000264747	0.000265557
2	chr1:62655664:C:T	62655664	NA,T	NA,C	NA,1	NA,-inf	NA,inf	NA,0.475216	0.000264297	0.000264933
2	chr1:62649583:T:C	62649583	NA,C	NA,T	NA,1	NA,-inf	NA,inf	NA,0.468486	0.000264106	0.000264736
2	chr1:62950300:C:G	62950300	NA,G	NA,C	NA,1	NA,-inf	NA,inf	NA,0.503644	0.000264098	0.00026477
2	chr1:62944534:A:G	62944534	NA,G	NA,A	NA,1	NA,inf	NA,inf	NA,0.533918	0.000264028	0.000264735
2	chr1:62194227:A:T	62194227	NA,T	NA,A	NA,1	NA,-inf	NA,inf	NA,0.54363	0.000263851	0.000264567
2	chr1:62842338:G:C	62842338	C,NA	G,NA	1,NA	inf,NA	inf,NA	0.896284,NA	0.000263449	0.000264479
2	chr1:62424154:C:T	62424154	T,T	C,C	1,1	-inf,-inf	inf,inf	1.68336,1.24994	0.000263395	0.000269278
2	chr1:62879965:G:A	62879965	NA,A	NA,G	NA,1	NA,-inf	NA,inf	NA,0.401697	0.000263088	0.000263656
2	chr1:62932590:C:A	62932590	A,A	C,C	1,1	inf,-inf	inf,inf	1.59212,0.365623	0.000262904	0.000264135
2	chr1:62304708:C:T	62304708	NA,T	NA,C	NA,1	NA,inf	NA,inf	NA,0.546288	0.000262521	0.000263231
2	chr1:62750142:C:T	62750142	NA,T	NA,C	NA,1	NA,-inf	NA,inf	NA,0.473702	0.000262242	0.000262876
2	chr1:62508258:TCACCC:T	62508258	NA,T	NA,TCACCC	NA,1	NA,inf	NA,inf	NA,0.666582	0.000261881	0.000262732
2	chr1:62398830:T:C	62398830	NA,C	NA,T	NA,1	NA,-inf	NA,inf	NA,0.749012	0.000261768	0.000262756
2	chr1:62508274:G:A	62508274	NA,A	NA,G	NA,1	NA,inf	NA,inf	NA,0.664955	0.000261329	0.000262177
2	chr1:62410859:T:C	62410859	NA,C	NA,T	NA,1	NA,inf	NA,inf	NA,0.670884	0.000261272	0.000262128
2	chr1:62819588:G:A	62819588	NA,A	NA,G	NA,1	NA,-inf	NA,inf	NA,0.6755	0.000261266	0.000262132
2	chr1:62342324:A:G	62342324	NA,G	NA,A	NA,1	NA,inf	NA,inf	NA,0.503977	0.000261012	0.000261689
2	chr1:63004385:T:C	63004385	NA,C	NA,T	NA,1	NA,inf	NA,inf	NA,0.501639	0.000260933	0.000261607
2	chr1:62195684:A:G	62195684	G,G	A,A	1,1	inf,inf	inf,inf	0.980096,0.634841	0.000260928	0.000261503
2	chr1:62638023:A:G	62638023	NA,G	NA,A	NA,1	NA,inf	NA,inf	NA,0.662124	0.000260808	0.000261653
2	chr1:62704121:C:A	62704121	NA,A	NA,C	NA,1	NA,-inf	NA,inf	NA,0.378371	0.000260786	0.000261361
2	chr1:62360325:A:G	62360325	G,G	A,A	1,1	inf,-inf	inf,inf	1.3379,0.609292	0.000260676	0.00026177
2	chr1:62196120:G:A	62196120	A,A	G,G	1,1	inf,inf	inf,inf	0.987163,0.624862	0.000260409	0.000260982
2	chr1:62123547:G:A	62123547	NA,A	NA,G	NA,1	NA,-inf	NA,inf	NA,0.606735	0.000260313	0.000261094
2	chr1:62752828:T:A	62752828	NA,A	NA,T	NA,1	NA,-inf	NA,inf	NA,0.469099	0.00026022	0.000260851
2	chr1:62122685:C:T	62122685	NA,T	NA,C	NA,1	NA,-inf	NA,inf	NA,0.605514	0.000260136	0.000260915
2	chr1:62211693:C:T	62211693	NA,T	NA,C	NA,1	NA,inf	NA,inf	NA,0.486946	0.000260045	0.000260705
2	chr1:62973822:C:T	62973822	NA,T	NA,C	NA,1	NA,-inf	NA,inf	NA,0.488483	0.000260033	0.000260693
2	chr1:62185541:C:T	62185541	NA,T	NA,C	NA,1	NA,inf	NA,inf	NA,0.486576	0.000259754	0.00026042
2	chr1:62918990:T:C	62918990	NA,C	NA,T	NA,1	NA,inf	NA,inf	NA,0.542845	0.000258805	0.00025952
2	chr1:62925190:T:C	62925190	NA,C	NA,T	NA,1	NA,inf	NA,inf	NA,0.541376	0.000258711	0.000259424
2	chr1:62555366:T:C	62555366	NA,C	NA,T	NA,1	NA,-inf	NA,inf	NA,0.804113	0.000258697	0.00025977
2	chr1:63057044:C:G	63057044	NA,G	NA,C	NA,1	NA,inf	NA,inf	NA,0.499481	0.00025868	0.000259358
2	chr1:62403289:A:G	62403289	NA,G	NA,A	NA,1	NA,-inf	NA,inf	NA,0.998575	0.000258646	0.000260055
2	chr1:62492987:T:C	62492987	C,C	T,T	1,1	inf,inf	inf,inf	4.87293,1.34888	0.000258493	0.00441224
2	chr1:62681309:C:T	62681309	NA,T	NA,C	NA,1	NA,inf	NA,inf	NA,0.657776	0.000258459	0.000259298
2	chr1:62913499:C:T	62913499	NA,T	NA,C	NA,1	NA,inf	NA,inf	NA,0.413519	0.000258451	0.000259049
2	chr1:62565128:A:G	62565128	NA,G	NA,A	NA,1	NA,inf	NA,inf	NA,0.456899	0.00025842	0.000259041
2	chr1:62853229:T:A	62853229	NA,A	NA,T	NA,1	NA,-inf	NA,inf	NA,0.458786	0.000258383	0.000259006
2	chr1:63117066:G:A	63117066	A,A	G,G	1,1	-inf,inf	inf,inf	0.0161847,1.38071	0.000258128	0.000258719
2	chr1:62681960:T:C	62681960	NA,C	NA,T	NA,1	NA,inf	NA,inf	NA,0.654773	0.000257948	0.000258784
2	chr1:62256541:C:T	62256541	NA,T	NA,C	NA,1	NA,-inf	NA,inf	NA,0.56266	0.000257877	0.000258608
2	chr1:62767045:A:G	62767045	NA,G	NA,A	NA,1	NA,-inf	NA,inf	NA,0.457357	0.000257396	0.000258017
2	chr1:62936807:A:G	62936807	G,G	A,A	1,1	inf,inf	inf,inf	1.5586,0.3847	0.000257258	0.000258438
2	chr1:62249963:G:A	62249963	A,A	G,G	1,1	-inf,inf	inf,inf	1.08863,0.783795	0.000257156	0.000257973
2	chr1:62591778:A:G	62591778	NA,G	NA,A	NA,1	NA,inf	NA,inf	NA,0.651791	0.000256841	0.000257673
2	chr1:62809843:A:G	62809843	NA,G	NA,A	NA,1	NA,-inf	NA,inf	NA,0.904133	0.000256706	0.000257972
2	chr1:62203571:C:T	62203571	T,T	C,C	1,1	-inf,inf	inf,inf	1.22,0.491992	0.000256583	0.0002573
2	chr1:62264745:A:G	62264745	G,G	A,A	1,1	-inf,inf	inf,inf	0.986797,0.936918	0.000256311	0.000257196
2	chr1:62926125:C:T	62926125	NA,T	NA,C	NA,1	NA,-inf	NA,inf	NA,0.636555	0.000256232	0.000257053
2	chr1:62852400:A:G	62852400	NA,G	NA,A	NA,1	NA,-inf	NA,inf	NA,0.660826	0.000255979	0.000256827
2	chr1:63037889:A:G	63037889	G,NA	A,NA	1,NA	inf,NA	inf,NA	0.527856,NA	0.000255627	0.000256212
2	chr1:62942721:T:G	62942721	NA,G	NA,T	NA,1	NA,inf	NA,inf	NA,0.516903	0.000255584	0.000256269
2	chr1:62213619:C:T	62213619	NA,T	NA,C	NA,1	NA,inf	NA,inf	NA,0.49609	0.000255277	0.00025594
2	chr1:62218489:G:A	62218489	A,A	G,G	1,1	-inf,inf	inf,inf	0.89378,0.936118	0.000255211	0.000255983
2	chr1:62178467:TG:T	62178467	NA,T	NA,TG	NA,1	NA,-inf	NA,inf	NA,0.481795	0.000255065	0.000255721
2	chr1:62461044:A:G	62461044	NA,G	NA,A	NA,1	NA,-inf	NA,inf	NA,0.446066	0.000254859	0.000255471
2	chr1:62668421:G:A	62668421	NA,A	NA,G	NA,1	NA,inf	NA,inf	NA,0.447883	0.000254675	0.000255288
2	chr1:62375404:C:A	62375404	NA,A	NA,C	NA,1	NA,inf	NA,inf	NA,0.55686	0.000254485	0.000255219
2	chr1:63111111:A:G	63111111	G,NA	A,NA	1,NA	-inf,NA	inf,NA	0.614984,NA	0.000254454	0.000255109
2	chr1:62939377:A:G	62939377	NA,G	NA,A	NA,1	NA,-inf	NA,inf	NA,0.570337	0.000254327	0.000255075
2	chr1:62454600:A:AAGAT	62454600	NA,AAGAT	NA,A	NA,1	NA,-inf	NA,inf	NA,0.444029	0.000254117	0.000254727
2	chr1:62699277:C:A	62699277	NA,A	NA,C	NA,1	NA,inf	NA,inf	NA,0.631808	0.000253989	0.000254793
2	chr1:62866716:C:A	62866716	NA,A	NA,C	NA,1	NA,-inf	NA,inf	NA,0.650444	0.000253452	0.000254286
2	chr1:62361165:C:T	62361165	NA,T	NA,C	NA,1	NA,inf	NA,inf	NA,0.497364	0.000253339	0.000254009
2	chr1:62322024:A:T	62322024	NA,T	NA,A	NA,1	NA,-inf	NA,inf	NA,0.597844	0.000253317	0.000254072
2	chr1:62649489:G:A	62649489	NA,A	NA,G	NA,1	NA,inf	NA,inf	NA,0.444365	0.000253284	0.000253895
2	chr1:62461302:GTC:G	62461302	NA,G	NA,GTC	NA,1	NA,-inf	NA,inf	NA,0.455285	0.000253234	0.000253856
2	chr1:62194728:G:A	62194728	NA,A	NA,G	NA,1	NA,-inf	NA,inf	NA,0.526397	0.000252991	0.000253687
2	chr1:62182234:A:G	62182234	G,G	A,A	1,1	-inf,-inf	inf,inf	0.818603,0.835912	0.000252832	0.000253427
2	chr1:62388408:C:T	62388408	NA,T	NA,C	NA,1	NA,-inf	NA,inf	NA,0.327298	0.000252782	0.000253321
2	chr1:62599971:A:G	62599971	NA,G	NA,A	NA,1	NA,inf	NA,inf	NA,0.638374	0.00025268	0.000253494
2	chr1:62517942:C:A	62517942	NA,A	NA,C	NA,1	NA,inf	NA,inf	NA,0.638587	0.000252652	0.000253467
2	chr1:62184053:A:C	62184053	NA,C	NA,A	NA,1	NA,inf	NA,inf	NA,0.466046	0.000252441	0.000253088
2	chr1:62822897:A:G	62822897	NA,G	NA,A	NA,1	NA,-inf	NA,inf	NA,0.438115	0.000252424	0.000253022
2	chr1:63038904:A:G	63038904	NA,G	NA,A	NA,1	NA,inf	NA,inf	NA,0.484936	0.00025234	0.000253001
2	chr1:63055839:A:G	63055839	NA,G	NA,A	NA,1	NA,inf	NA,inf	NA,0.46627	0.000251915	0.000252559
2	chr1:62343588:T:G	62343588	NA,G	NA,T	NA,1	NA,inf	NA,inf	NA,0.477774	0.000251506	0.000252159
2	chr1:63103686:A:G	63103686	NA,G	NA,A	NA,1	NA,inf	NA,inf	NA,0.512432	0.000251469	0.000252152
2	chr1:62256625:C:T	62256625	NA,T	NA,C	NA,1	NA,-inf	NA,inf	NA,0.50041	0.000251282	0.000251951
2	chr1:62996280:C:T	62996280	NA,T	NA,C	NA,1	NA,-inf	NA,inf	NA,0.462343	0.000251273	0.000251912
2	chr1:62513068:GGGGTAT:G	62513068	NA,G	NA,GGGGTAT	NA,1	NA,inf	NA,inf	NA,0.634062	0.000251208	0.000252018
2	chr1:63093056:T:G	63093056	NA,G	NA,T	NA,1	NA,inf	NA,inf	NA,0.473497	0.000251147	0.000251796
2	chr1:62215058:T:C	62215058	NA,C	NA,T	NA,1	NA,-inf	NA,inf	NA,0.503748	0.000251048	0.000251723
2	chr1:63062897:A:G	63062897	NA,G	NA,A	NA,1	NA,inf	NA,inf	NA,0.458955	0.000250734	0.000251366
2	chr1:63110692:AACAG:A	63110692	A,NA	AACAG,NA	1,NA	-inf,NA	inf,NA	0.605123,NA	0.000250473	0.000251118
2	chr1:62624921:G:A	62624921	NA,A	NA,G	NA,1	NA,inf	NA,inf	NA,0.63046	0.00025002	0.000250825
2	chr1:62121626:G:A	62121626	NA,A	NA,G	NA,1	NA,-inf	NA,inf	NA,0.576786	0.000249893	0.00025064
2	chr1:62673680:T:C	62673680	NA,C	NA,T	NA,1	NA,inf	NA,inf	NA,0.629003	0.000249763	0.000250566
2	chr1:62721907:A:G	62721907	NA,G	NA,A	NA,1	NA,inf	NA,inf	NA,0.413554	0.000249282	0.00024987
2	chr1:62767596:T:A	62767596	NA,A	NA,T	NA,1	NA,-inf	NA,inf	NA,0.433346	0.000249259	0.000249862
2	chr1:62682407:A:G	62682407	NA,G	NA,A	NA,1	NA,-inf	NA,inf	NA,0.427951	0.000249031	0.000249628
2	chr1:62899025:A:G	62899025	NA,G	NA,A	NA,1	NA,inf	NA,inf	NA,0.336087	0.000248956	0.000249499
2	chr1:62872262:C:T	62872262	NA,T	NA,C	NA,1	NA,-inf	NA,inf	NA,0.36524	0.00024866	0.000249204
2	chr1:62652434:T:C	62652434	NA,C	NA,T	NA,1	NA,inf	NA,inf	NA,0.430582	0.000248306	0.000248906
2	chr1:62276196:T:C	62276196	NA,C	NA,T	NA,1	NA,-inf	NA,inf	NA,0.572276	0.000248272	0.000249018
2	chr1:62653631:A:C	62653631	NA,C	NA,A	NA,1	NA,-inf	NA,inf	NA,0.426811	0.000248051	0.000248648
2	chr1:62579817:C:T	62579817	NA,T	NA,C	NA,1	NA,-inf	NA,inf	NA,0.42479	0.000247867	0.000248462
2	chr1:62415526:C:T	62415526	T,T	C,C	1,1	-inf,-inf	inf,inf	1.16227,0.91272	0.000247804	0.000249017
2	chr1:62525879:A:G	62525879	NA,G	NA,A	NA,1	NA,inf	NA,inf	NA,0.623182	0.000247788	0.000248584
2	chr1:62222684:C:T	62222684	T,T	C,C	1,1	inf,-inf	inf,inf	0.889264,0.711063	0.00024768	0.000248203
2	chr1:62648754:T:C	62648754	NA,C	NA,T	NA,1	NA,-inf	NA,inf	NA,0.425345	0.000247638	0.000248233
2	chr1:62850331:G:C	62850331	C,NA	G,NA	1,NA	inf,NA	inf,NA	0.834357,NA	0.000247578	0.000248506
2	chr1:62778368:A:G	62778368	NA,G	NA,A	NA,1	NA,-inf	NA,inf	NA,0.430513	0.000247443	0.000248043
2	chr1:63058864:G:C	63058864	NA,C	NA,G	NA,1	NA,inf	NA,inf	NA,0.506449	0.000247259	0.00024794
2	chr1:62599454:C:T	62599454	NA,T	NA,C	NA,1	NA,-inf	NA,inf	NA,0.471863	0.000247186	0.00024782
2	chr1:62688705:G:C	62688705	NA,C	NA,G	NA,1	NA,-inf	NA,inf	NA,0.423218	0.000247149	0.000247742
2	chr1:63014057:C:T	63014057	T,NA	C,NA	1,NA	inf,NA	inf,NA	0.598338,NA	0.000247109	0.000247751
2	chr1:62121980:T:C	62121980	NA,C	NA,T	NA,1	NA,-inf	NA,inf	NA,0.567781	0.000247084	0.000247821
2	chr1:62917584:G:A	62917584	A,NA	G,NA	1,NA	inf,NA	inf,NA	0.357405,NA	0.000246996	0.000247452
2	chr1:62962559:C:G	62962559	NA,G	NA,C	NA,1	NA,inf	NA,inf	NA,0.382982	0.000246974	0.00024755
2	chr1:62258875:C:T	62258875	NA,T	NA,C	NA,1	NA,-inf	NA,inf	NA,0.531985	0.000246696	0.000247396
2	chr1:62197178:C:G	62197178	G,G	C,C	1,1	inf,inf	inf,inf	1.01381,0.549294	0.00024664	0.000247177
2	chr1:62503781:C:T	62503781	NA,T	NA,C	NA,1	NA,-inf	NA,inf	NA,0.422434	0.000246574	0.000247167
2	chr1:62417884:G:T	62417884	NA,T	NA,G	NA,1	NA,-inf	NA,inf	NA,0.406509	0.000246567	0.00024715
2	chr1:62595942:A:C	62595942	NA,C	NA,A	NA,1	NA,-inf	NA,inf	NA,0.422029	0.000246427	0.00024702
2	chr1:62261383:C:G	62261383	NA,G	NA,C	NA,1	NA,-inf	NA,inf	NA,0.529218	0.00024642	0.000247117
2	chr1:62175236:ATCC:A	62175236	A,A	ATCC,ATCC	1,1	inf,-inf	inf,inf	1.39601,0.13908	0.000246323	0.000246872
2	chr1:62378715:A:G	62378715	NA,G	NA,A	NA,1	NA,-inf	NA,inf	NA,0.476527	0.0002461	0.000246741
2	chr1:62452255:C:T	62452255	NA,T	NA,C	NA,1	NA,-inf	NA,inf	NA,0.421511	0.000245969	0.000246561
2	chr1:62250443:C:T	62250443	NA,T	NA,C	NA,1	NA,-inf	NA,inf	NA,0.521331	0.000245913	0.000246601
2	chr1:62445807:C:T	62445807	T,NA	C,NA	1,NA	-inf,NA	inf,NA	0.294148,NA	0.00024559	0.00024601
2	chr1:62748237:A:T	62748237	NA,T	NA,A	NA,1	NA,-inf	NA,inf	NA,0.522125	0.000245561	0.000246242
2	chr1:62686065:A:T	62686065	NA,T	NA,A	NA,1	NA,-inf	NA,inf	NA,0.417497	0.000245258	0.000245847
2	chr1:62533290:T:C	62533290	C,NA	T,NA	1,NA	inf,NA	inf,NA	0.0660052,NA	0.000245242	0.00024559
2	chr1:62519089:T:C	62519089	NA,C	NA,T	NA,1	NA,inf	NA,inf	NA,0.614459	0.000245172	0.000245957
2	chr1:62309269:A:T	62309269	T,NA	A,NA	1,NA	-inf,NA	inf,NA	0.597473,NA	0.00024486	0.000245494
2	chr1:62686920:A:G	62686920	NA,G	NA,A	NA,1	NA,-inf	NA,inf	NA,0.416374	0.000244831	0.000245419
2	chr1:62932833:G:A	62932833	A,A	G,G	1,1	inf,-inf	inf,inf	1.51271,0.47182	0.000244782	0.000246002
2	chr1:62763239:A:AT	62763239	NA,AT	NA,A	NA,1	NA,-inf	NA,inf	NA,0.517184	0.000244673	0.000245349
2	chr1:62326339:G:A	62326339	NA,A	NA,G	NA,1	NA,-inf	NA,inf	NA,0.420236	0.000244457	0.000245052
2	chr1:62995150:T:C	62995150	NA,C	NA,T	NA,1	NA,-inf	NA,inf	NA,0.551772	0.000244395	0.000245123
2	chr1:62680137:G:A	62680137	NA,A	NA,G	NA,1	NA,inf	NA,inf	NA,0.472286	0.000244362	0.000245001
2	chr1:62686833:C:A	62686833	NA,A	NA,C	NA,1	NA,-inf	NA,inf	NA,0.415968	0.000244324	0.000244912
2	chr1:62680040:T:G	62680040	NA,G	NA,T	NA,1	NA,-inf	NA,inf	NA,0.414458	0.00024418	0.000244767
2	chr1:62377521:G:A	62377521	NA,A	NA,G	NA,1	NA,inf	NA,inf	NA,0.595844	0.000244102	0.000244869
2	chr1:63119933:G:A	63119933	NA,A	NA,G	NA,1	NA,-inf	NA,inf	NA,0.468104	0.000244101	0.00024474
2	chr1:62924111:G:A	62924111	NA,A	NA,G	NA,1	NA,-inf	NA,inf	NA,0.517726	0.000243979	0.000244664
2	chr1:62679716:A:C	62679716	NA,C	NA,A	NA,1	NA,-inf	NA,inf	NA,0.413021	0.000243668	0.000244253
2	chr1:62942731:G:A	62942731	NA,A	NA,G	NA,1	NA,inf	NA,inf	NA,0.477618	0.000243639	0.000244291
2	chr1:62376534:A:G	62376534	NA,G	NA,A	NA,1	NA,inf	NA,inf	NA,0.386472	0.00024361	0.000244195
2	chr1:62138513:G:T	62138513	NA,T	NA,G	NA,1	NA,-inf	NA,inf	NA,0.514443	0.000243013	0.000243693
2	chr1:63063607:C:A	63063607	NA,A	NA,C	NA,1	NA,inf	NA,inf	NA,0.357009	0.000242999	0.000243552
2	chr1:62453260:C:A	62453260	A,NA	C,NA	1,NA	inf,NA	inf,NA	0.84217,NA	0.00024293	0.000243871
2	chr1:62461590:C:A	62461590	NA,A	NA,C	NA,1	NA,-inf	NA,inf	NA,0.413208	0.000242866	0.000243452
2	chr1:62474400:G:A	62474400	NA,A	NA,G	NA,1	NA,-inf	NA,inf	NA,0.411517	0.00024258	0.000243164
2	chr1:62632187:C:T	62632187	NA,T	NA,C	NA,1	NA,-inf	NA,inf	NA,0.827325	0.000242487	0.000243549
2	chr1:62764753:A:C	62764753	NA,C	NA,A	NA,1	NA,-inf	NA,inf	NA,0.645457	0.000242269	0.000243087
2	chr1:62997308:A:C	62997308	NA,C	NA,A	NA,1	NA,inf	NA,inf	NA,0.381915	0.000242246	0.000242816
2	chr1:62854568:C:T	62854568	T,NA	C,NA	1,NA	inf,NA	inf,NA	0.0938296,NA	0.00024209	0.000242442
2	chr1:62159006:A:C	62159006	NA,C	NA,A	NA,1	NA,inf	NA,inf	NA,0.464991	0.000241757	0.000242396
2	chr1:62566892:AACAG:A	62566892	A,A	AACAG,AACAG	1,1	inf,-inf	inf,inf	3.74722,0.0616801	0.000241597	0.000307119
2	chr1:62897700:C:T	62897700	NA,T	NA,C	NA,1	NA,inf	NA,inf	NA,0.388525	0.000241198	0.000241779
2	chr1:63037762:T:C	63037762	NA,C	NA,T	NA,1	NA,-inf	NA,inf	NA,0.446179	0.000241034	0.00024166
2	chr1:62264917:C:T	62264917	T,T	C,C	1,1	-inf,inf	inf,inf	0.929937,0.969899	0.000240769	0.000241602
2	chr1:62179092:T:G	62179092	NA,G	NA,T	NA,1	NA,-inf	NA,inf	NA,0.483084	0.000240487	0.000241138
2	chr1:62940080:C:T	62940080	NA,T	NA,C	NA,1	NA,-inf	NA,inf	NA,0.4417	0.000240486	0.000241104
2	chr1:62663255:A:G	62663255	NA,G	NA,A	NA,1	NA,-inf	NA,inf	NA,0.405694	0.000240435	0.000241016
2	chr1:62211647:C:T	62211647	NA,T	NA,C	NA,1	NA,-inf	NA,inf	NA,0.489968	0.00024029	0.000240951
2	chr1:62706253:A:T	62706253	NA,T	NA,A	NA,1	NA,inf	NA,inf	NA,0.594878	0.000240281	0.000241045
2	chr1:62793969:G:A	62793969	NA,A	NA,G	NA,1	NA,-inf	NA,inf	NA,0.40282	0.000240154	0.000240726
2	chr1:62940159:A:C	62940159	NA,C	NA,A	NA,1	NA,-inf	NA,inf	NA,0.44056	0.000240118	0.000240734
2	chr1:62508741:AAAT:A	62508741	NA,A	NA,AAAT	NA,1	NA,-inf	NA,inf	NA,0.403939	0.000240107	0.000240687
2	chr1:62211390:A:G	62211390	NA,G	NA,A	NA,1	NA,-inf	NA,inf	NA,0.488932	0.000239956	0.000240617
2	chr1:62579231:T:C	62579231	NA,C	NA,T	NA,1	NA,inf	NA,inf	NA,0.406514	0.000239901	0.000240483
2	chr1:62802825:T:C	62802825	NA,C	NA,T	NA,1	NA,-inf	NA,inf	NA,0.401392	0.000239658	0.000240229
2	chr1:62179081:GGC:G	62179081	NA,G	NA,GGC	NA,1	NA,-inf	NA,inf	NA,0.48005	0.00023951	0.000240159
2	chr1:62403880:G:T	62403880	NA,T	NA,G	NA,1	NA,inf	NA,inf	NA,0.281673	0.000239474	0.000239982
2	chr1:62377409:A:G	62377409	NA,G	NA,A	NA,1	NA,-inf	NA,inf	NA,0.289824	0.000238897	0.000239413
2	chr1:62990947:T:G	62990947	NA,G	NA,T	NA,1	NA,inf	NA,inf	NA,0.373531	0.000238697	0.000239262
2	chr1:62332559:C:A	62332559	NA,A	NA,C	NA,1	NA,-inf	NA,inf	NA,0.446367	0.000238683	0.000239298
2	chr1:62673634:A:G	62673634	NA,G	NA,A	NA,1	NA,inf	NA,inf	NA,0.59212	0.000238547	0.000239308
2	chr1:62930083:TCTA:T	62930083	T,T	TCTA,TCTA	1,1	inf,inf	inf,inf	0.0255747,1.37683	0.00023852	0.000239131
2	chr1:62195950:T:C	62195950	C,C	T,T	1,1	inf,inf	inf,inf	0.925864,0.638205	0.000238142	0.000238668
2	chr1:62129480:A:G	62129480	NA,G	NA,A	NA,1	NA,inf	NA,inf	NA,0.408375	0.000238029	0.000238621
2	chr1:62962292:T:C	62962292	NA,C	NA,T	NA,1	NA,-inf	NA,inf	NA,0.40493	0.000238024	0.000238614
2	chr1:62854875:T:C	62854875	NA,C	NA,T	NA,1	NA,inf	NA,inf	NA,0.543829	0.000237988	0.000238701
2	chr1:63108087:C:T	63108087	T,NA	C,NA	1,NA	-inf,NA	inf,NA	0.571663,NA	0.000237889	0.000238502
2	chr1:62333852:G:A	62333852	NA,A	NA,G	NA,1	NA,-inf	NA,inf	NA,0.436606	0.0002378	0.000238408
2	chr1:63087010:G:T	63087010	T,T	G,G	1,1	inf,-inf	inf,inf	1.36176,0.365372	0.000237676	0.000238486
2	chr1:62332356:AG:A	62332356	NA,A	NA,AG	NA,1	NA,-inf	NA,inf	NA,0.443296	0.000237635	0.000238248
2	chr1:63003318:G:T	63003318	NA,T	NA,G	NA,1	NA,inf	NA,inf	NA,0.368222	0.000237538	0.000238098
2	chr1:63069770:A:G	63069770	G,G	A,A	1,1	inf,-inf	inf,inf	0.42238,1.07722	0.000237012	0.000237527
2	chr1:62909321:G:A	62909321	NA,A	NA,G	NA,1	NA,inf	NA,inf	NA,0.559121	0.000236915	0.000237644
2	chr1:62790327:A:C	62790327	NA,C	NA,A	NA,1	NA,-inf	NA,inf	NA,0.335511	0.000236783	0.000237325
2	chr1:62786700:A:G	62786700	NA,G	NA,A	NA,1	NA,-inf	NA,inf	NA,0.392522	0.00023671	0.000237274
2	chr1:62346474:A:T	62346474	NA,T	NA,A	NA,1	NA,inf	NA,inf	NA,0.499804	0.000236707	0.000237398
2	chr1:62626698:C:T	62626698	NA,T	NA,C	NA,1	NA,-inf	NA,inf	NA,0.397387	0.000236575	0.00023715
2	chr1:62295565:T:C	62295565	NA,C	NA,T	NA,1	NA,-inf	NA,inf	NA,0.488659	0.000236558	0.00023722
2	chr1:62755361:T:G	62755361	G,NA	T,NA	1,NA	-inf,NA	inf,NA	0.425081,NA	0.000236368	0.000236866
2	chr1:62329378:C:T	62329378	NA,T	NA,C	NA,1	NA,-inf	NA,inf	NA,0.424414	0.000236318	0.000236922
2	chr1:62923072:C:T	62923072	NA,T	NA,C	NA,1	NA,-inf	NA,inf	NA,0.494905	0.000236185	0.000236849
2	chr1:63054192:G:A	63054192	NA,A	NA,G	NA,1	NA,inf	NA,inf	NA,0.419664	0.000236089	0.000236689
2	chr1:62158610:A:G	62158610	NA,G	NA,A	NA,1	NA,inf	NA,inf	NA,0.458408	0.000235917	0.000236546
2	chr1:62672176:T:C	62672176	NA,C	NA,T	NA,1	NA,inf	NA,inf	NA,0.582215	0.000235609	0.000236358
2	chr1:63006418:C:T	63006418	NA,T	NA,C	NA,1	NA,inf	NA,inf	NA,0.361245	0.000235137	0.000235693
2	chr1:62619959:T:C	62619959	NA,C	NA,T	NA,1	NA,-inf	NA,inf	NA,0.856292	0.000234935	0.000236104
2	chr1:62935578:T:C	62935578	C,C	T,T	1,1	inf,inf	inf,inf	1.40997,0.171295	0.000234863	0.000235571
2	chr1:63002500:C:T	63002500	NA,T	NA,C	NA,1	NA,inf	NA,inf	NA,0.36034	0.000234825	0.00023538
2	chr1:62954476:G:A	62954476	NA,A	NA,G	NA,1	NA,-inf	NA,inf	NA,0.575524	0.000234665	0.000235398
2	chr1:62815809:C:T	62815809	T,T	C,C	1,1	-inf,-inf	inf,inf	0.0442231,1.33748	0.000234359	0.000234868
2	chr1:63003503:A:G	63003503	NA,G	NA,A	NA,1	NA,inf	NA,inf	NA,0.358458	0.000234196	0.000234749
2	chr1:62279794:A:T	62279794	NA,T	NA,A	NA,1	NA,inf	NA,inf	NA,0.465654	0.000234103	0.000234741
2	chr1:62124379:G:A	62124379	NA,A	NA,G	NA,1	NA,-inf	NA,inf	NA,0.524037	0.000233774	0.000234466
2	chr1:62761727:G:A	62761727	NA,A	NA,G	NA,1	NA,inf	NA,inf	NA,0.525945	0.000233668	0.000234356
2	chr1:62357027:A:G	62357027	NA,G	NA,A	NA,1	NA,-inf	NA,inf	NA,0.388988	0.000233597	0.000234178
2	chr1:62130830:G:A	62130830	A,NA	G,NA	1,NA	inf,NA	inf,NA	0.553249,NA	0.000233289	0.000233891
2	chr1:62705307:G:T	62705307	NA,T	NA,G	NA,1	NA,-inf	NA,inf	NA,0.389602	0.00023328	0.000233849
2	chr1:62587354:C:T	62587354	NA,T	NA,C	NA,1	NA,inf	NA,inf	NA,0.580196	0.000233213	0.000233959
2	chr1:62740754:G:A	62740754	NA,A	NA,G	NA,1	NA,inf	NA,inf	NA,0.495048	0.000233055	0.000233717
2	chr1:62334230:A:G	62334230	NA,G	NA,A	NA,1	NA,-inf	NA,inf	NA,0.440371	0.000233034	0.000233649
2	chr1:62757259:A:G	62757259	NA,G	NA,A	NA,1	NA,-inf	NA,inf	NA,0.320873	0.000232948	0.000233464
2	chr1:62677927:TC:T	62677927	NA,T	NA,TC	NA,1	NA,inf	NA,inf	NA,0.384483	0.000232944	0.00023351
2	chr1:62311332:A:C	62311332	C,NA	A,NA	1,NA	-inf,NA	inf,NA	0.559546,NA	0.000232861	0.000233467
2	chr1:62235947:T:C	62235947	NA,C	NA,T	NA,1	NA,-inf	NA,inf	NA,0.460991	0.000232744	0.000233379
2	chr1:62336690:A:G	62336690	NA,G	NA,A	NA,1	NA,-inf	NA,inf	NA,0.480556	0.000232621	0.000233273
2	chr1:62593742:C:T	62593742	NA,T	NA,C	NA,1	NA,-inf	NA,inf	NA,0.388401	0.000232611	0.000233179
2	chr1:62279102:C:T	62279102	NA,T	NA,C	NA,1	NA,inf	NA,inf	NA,0.467642	0.000232594	0.000233233
2	chr1:62642880:C:CA	62642880	CA,NA	C,NA	1,NA	inf,NA	inf,NA	0.806779,NA	0.000232592	0.000233479
2	chr1:62401079:G:A	62401079	NA,A	NA,G	NA,1	NA,-inf	NA,inf	NA,0.401136	0.000232321	0.0002329
2	chr1:62467144:T:C	62467144	NA,C	NA,T	NA,1	NA,inf	NA,inf	NA,0.43293	0.00023211	0.000232715
2	chr1:62685879:T:C	62685879	NA,C	NA,T	NA,1	NA,-inf	NA,inf	NA,0.37869	0.000232008	0.000232569
2	chr1:62933737:G:A	62933737	NA,A	NA,G	NA,1	NA,-inf	NA,inf	NA,0.532271	0.000231986	0.00023269
2	chr1:63069946:A:G	63069946	NA,G	NA,A	NA,1	NA,-inf	NA,inf	NA,0.536666	0.000231847	0.000232553
2	chr1:62694799:A:G	62694799	NA,G	NA,A	NA,1	NA,inf	NA,inf	NA,0.564797	0.000231836	0.000232566
2	chr1:62179331:C:T	62179331	T,T	C,C	1,1	-inf,inf	inf,inf	0.989972,0.608262	0.000231731	0.0002323
2	chr1:62423763:G:C	62423763	C,NA	G,NA	1,NA	-inf,NA	inf,NA	0.280054,NA	0.000231434	0.000231847
2	chr1:62971949:C:T	62971949	NA,T	NA,C	NA,1	NA,-inf	NA,inf	NA,0.538108	0.000231309	0.000232019
2	chr1:62555066:A:G	62555066	NA,G	NA,A	NA,1	NA,-inf	NA,inf	NA,0.383636	0.000231206	0.000231771
2	chr1:62575788:C:A	62575788	NA,A	NA,C	NA,1	NA,-inf	NA,inf	NA,0.383595	0.000231181	0.000231746
2	chr1:62184318:TCTC:T	62184318	NA,T	NA,TCTC	NA,1	NA,-inf	NA,inf	NA,0.417819	0.000231145	0.000231747
2	chr1:62898061:G:A	62898061	NA,A	NA,G	NA,1	NA,-inf	NA,inf	NA,0.556955	0.000231029	0.00023174
2	chr1:62321388:T:C	62321388	NA,C	NA,T	NA,1	NA,-inf	NA,inf	NA,0.498971	0.000230777	0.000231446
2	chr1:62633269:A:G	62633269	NA,G	NA,A	NA,1	NA,-inf	NA,inf	NA,0.379319	0.000230741	0.000231303
2	chr1:62908670:A:G	62908670	NA,G	NA,A	NA,1	NA,inf	NA,inf	NA,0.538032	0.000230696	0.000231403
2	chr1:62323054:A:AC	62323054	NA,AC	NA,A	NA,1	NA,-inf	NA,inf	NA,0.499441	0.000230592	0.000231262
2	chr1:62569277:A:G	62569277	NA,G	NA,A	NA,1	NA,-inf	NA,inf	NA,0.381662	0.000230541	0.000231105
2	chr1:62610618:C:T	62610618	NA,T	NA,C	NA,1	NA,-inf	NA,inf	NA,0.381756	0.00023034	0.000230903
2	chr1:62685036:C:T	62685036	T,NA	C,NA	1,NA	inf,NA	inf,NA	0.177051,NA	0.000230312	0.000230685
2	chr1:62586767:G:A	62586767	NA,A	NA,G	NA,1	NA,-inf	NA,inf	NA,0.381467	0.000230238	0.000230801
2	chr1:62660203:C:T	62660203	NA,T	NA,C	NA,1	NA,-inf	NA,inf	NA,0.273812	0.000230234	0.00023074
2	chr1:62921896:A:G	62921896	NA,G	NA,A	NA,1	NA,-inf	NA,inf	NA,0.503328	0.000230036	0.000230712
2	chr1:62220586:T:C	62220586	NA,C	NA,T	NA,1	NA,-inf	NA,inf	NA,0.451513	0.000229917	0.000230545
2	chr1:62837688:C:T	62837688	NA,T	NA,C	NA,1	NA,inf	NA,inf	NA,0.509759	0.000229826	0.000230505
2	chr1:62402680:C:T	62402680	T,T	C,C	1,1	inf,inf	inf,inf	1.4454,0.610965	0.000229711	0.000230996
2	chr1:62499192:A:G	62499192	NA,G	NA,A	NA,1	NA,inf	NA,inf	NA,0.57847	0.000229671	0.000230423
2	chr1:62514006:AATAAT:A	62514006	NA,A	NA,AATAAT	NA,1	NA,-inf	NA,inf	NA,0.379651	0.00022966	0.000230222
2	chr1:62616144:T:C	62616144	NA,C	NA,T	NA,1	NA,-inf	NA,inf	NA,0.379614	0.000229653	0.000230215
2	chr1:63029530:T:C	63029530	C,NA	T,NA	1,NA	inf,NA	inf,NA	0.699676,NA	0.00022951	0.000230261
2	chr1:62715350:CAT:C	62715350	NA,C	NA,CAT	NA,1	NA,-inf	NA,inf	NA,0.698027	0.000229426	0.000230323
2	chr1:62563700:T:G	62563700	NA,G	NA,T	NA,1	NA,-inf	NA,inf	NA,0.378695	0.000229355	0.000229917
2	chr1:62359433:G:A	62359433	NA,A	NA,G	NA,1	NA,inf	NA,inf	NA,0.394545	0.00022927	0.000229852
2	chr1:62679942:C:T	62679942	NA,T	NA,C	NA,1	NA,-inf	NA,inf	NA,0.369901	0.000229099	0.000229654
2	chr1:62252142:G:A	62252142	NA,A	NA,G	NA,1	NA,-inf	NA,inf	NA,0.44768	0.000229043	0.000229654
2	chr1:62151820:G:A	62151820	A,NA	G,NA	1,NA	inf,NA	inf,NA	0.59677,NA	0.000228624	0.000229258
2	chr1:62133393:C:T	62133393	NA,T	NA,C	NA,1	NA,-inf	NA,inf	NA,0.512793	0.000228337	0.000229017
2	chr1:62956489:G:A	62956489	NA,A	NA,G	NA,1	NA,-inf	NA,inf	NA,0.411835	0.000228199	0.000228794
2	chr1:62804596:C:T	62804596	NA,T	NA,C	NA,1	NA,-inf	NA,inf	NA,0.311297	0.000228151	0.000228678
2	chr1:63100169:T:A	63100169	NA,A	NA,T	NA,1	NA,inf	NA,inf	NA,0.405444	0.000227998	0.00022859
2	chr1:62973610:T:C	62973610	NA,C	NA,T	NA,1	NA,-inf	NA,inf	NA,0.454839	0.000227988	0.000228619
2	chr1:62360176:T:C	62360176	C,C	T,T	1,1	inf,-inf	inf,inf	1.43031,0.367564	0.000227967	0.000228902
2	chr1:62998687:A:AT	62998687	NA,AT	NA,A	NA,1	NA,inf	NA,inf	NA,0.412837	0.000227881	0.000228481
2	chr1:62998690:C:A	62998690	NA,A	NA,C	NA,1	NA,inf	NA,inf	NA,0.412837	0.000227881	0.000228481
2	chr1:62131704:T:C	62131704	C,NA	T,NA	1,NA	inf,NA	inf,NA	0.439693,NA	0.000227788	0.000228299
2	chr1:63064318:T:C	63064318	NA,C	NA,T	NA,1	NA,-inf	NA,inf	NA,0.480423	0.000227672	0.00022832
2	chr1:62929619:C:T	62929619	T,NA	C,NA	1,NA	-inf,NA	inf,NA	0.496958,NA	0.000227593	0.000228139
2	chr1:62872638:A:G	62872638	NA,G	NA,A	NA,1	NA,inf	NA,inf	NA,0.504905	0.000227075	0.000227749
2	chr1:62214703:A:G	62214703	NA,G	NA,A	NA,1	NA,-inf	NA,inf	NA,0.393373	0.000226358	0.000226937
2	chr1:62545331:CCA:C	62545331	C,NA	CCA,NA	1,NA	inf,NA	inf,NA	0.0534297,NA	0.000226179	0.000226526
2	chr1:62486127:A:G	62486127	NA,G	NA,A	NA,1	NA,-inf	NA,inf	NA,0.217552	0.000226086	0.000226563
2	chr1:62466428:T:G	62466428	NA,G	NA,T	NA,1	NA,-inf	NA,inf	NA,0.233374	0.000225854	0.000226339
2	chr1:62826473:T:G	62826473	NA,G	NA,T	NA,1	NA,inf	NA,inf	NA,0.504459	0.000225682	0.000226356
2	chr1:62776761:C:T	62776761	NA,T	NA,C	NA,1	NA,-inf	NA,inf	NA,1.07518	0.000225656	0.000227263
2	chr1:62479544:T:A	62479544	NA,A	NA,T	NA,1	NA,-inf	NA,inf	NA,0.232777	0.000225651	0.000226136
2	chr1:63080485:G:C	63080485	C,NA	G,NA	1,NA	-inf,NA	inf,NA	0.659853,NA	0.000225589	0.000226295
2	chr1:62842392:C:T	62842392	NA,T	NA,C	NA,1	NA,inf	NA,inf	NA,0.494536	0.000225451	0.000226116
2	chr1:62838854:AC:A	62838854	NA,A	NA,AC	NA,1	NA,inf	NA,inf	NA,0.495599	0.000225446	0.000226106
2	chr1:62338788:A:G	62338788	NA,G	NA,A	NA,1	NA,inf	NA,inf	NA,0.455484	0.000225215	0.000225849
2	chr1:62955416:A:G	62955416	NA,G	NA,A	NA,1	NA,-inf	NA,inf	NA,0.399474	0.00022511	0.000225695
2	chr1:62376656:T:C	62376656	NA,C	NA,T	NA,1	NA,-inf	NA,inf	NA,0.252856	0.000224899	0.000225395
2	chr1:62188578:A:C	62188578	NA,C	NA,A	NA,1	NA,inf	NA,inf	NA,0.411224	0.000224877	0.00022547
2	chr1:62178406:G:A	62178406	NA,A	NA,G	NA,1	NA,-inf	NA,inf	NA,0.411158	0.000224757	0.000225353
2	chr1:62225356:A:G	62225356	G,NA	A,NA	1,NA	inf,NA	inf,NA	0.625159,NA	0.000224746	0.000225417
2	chr1:62913364:G:T	62913364	NA,T	NA,G	NA,1	NA,inf	NA,inf	NA,0.366645	0.000224676	0.000225237
2	chr1:62488249:T:A	62488249	NA,A	NA,T	NA,1	NA,-inf	NA,inf	NA,0.365157	0.00022451	0.000225062
2	chr1:62199354:C:T	62199354	NA,T	NA,C	NA,1	NA,-inf	NA,inf	NA,0.466169	0.000224345	0.000224978
2	chr1:62834807:C:T	62834807	NA,T	NA,C	NA,1	NA,inf	NA,inf	NA,0.490212	0.000224297	0.000224957
2	chr1:62702340:A:G	62702340	NA,G	NA,A	NA,1	NA,inf	NA,inf	NA,0.537045	0.000224279	0.00022498
2	chr1:62159574:T:C	62159574	NA,C	NA,T	NA,1	NA,inf	NA,inf	NA,0.421166	0.000224169	0.000224772
2	chr1:62397717:C:T	62397717	NA,T	NA,C	NA,1	NA,-inf	NA,inf	NA,0.861085	0.000224028	0.000225152
2	chr1:63055578:C:T	63055578	NA,T	NA,C	NA,1	NA,inf	NA,inf	NA,0.380988	0.000223971	0.000224542
2	chr1:62139853:G:A	62139853	NA,A	NA,G	NA,1	NA,-inf	NA,inf	NA,0.485759	0.000223741	0.000224397
2	chr1:62743282:T:C	62743282	NA,C	NA,T	NA,1	NA,-inf	NA,inf	NA,0.604955	0.000223702	0.000224486
2	chr1:62357773:C:T	62357773	NA,T	NA,C	NA,1	NA,inf	NA,inf	NA,0.406451	0.000223518	0.00022411
2	chr1:62680019:G:C	62680019	NA,C	NA,G	NA,1	NA,-inf	NA,inf	NA,0.176592	0.0002235	0.000223955
2	chr1:62993290:C:A	62993290	NA,A	NA,C	NA,1	NA,inf	NA,inf	NA,0.329854	0.000223487	0.000224023
2	chr1:62155499:A:C	62155499	NA,C	NA,A	NA,1	NA,-inf	NA,inf	NA,0.43399	0.000223424	0.000224029
2	chr1:62152356:G:GCAGAAAAGGAGCAGCAGTCTGAGT	62152356	GCAGAAAAGGAGCAGCAGTCTGAGT,NA	G,NA	1,NA	-inf,NA	inf,NA	0.573356,NA	0.00022313	0.000223745
2	chr1:62191406:T:A	62191406	NA,A	NA,T	NA,1	NA,-inf	NA,inf	NA,0.419382	0.000223036	0.00022364
2	chr1:62245531:T:C	62245531	C,C	T,T	1,1	inf,-inf	inf,inf	1.2368,0.189221	0.000223005	0.000223488
2	chr1:62446982:T:C	62446982	C,C	T,T	1,1	inf,inf	inf,inf	1.45767,1.22863	0.000222989	0.000226769
2	chr1:62848733:T:C	62848733	NA,C	NA,T	NA,1	NA,-inf	NA,inf	NA,0.297143	0.000222784	0.000223288
2	chr1:62188961:G:A	62188961	NA,A	NA,G	NA,1	NA,inf	NA,inf	NA,0.354325	0.000222556	0.000223109
2	chr1:62398201:G:T	62398201	NA,T	NA,G	NA,1	NA,-inf	NA,inf	NA,0.854267	0.000222553	0.000223664
2	chr1:63058225:T:C	63058225	NA,C	NA,T	NA,1	NA,inf	NA,inf	NA,0.375446	0.000222514	0.000223081
2	chr1:62340969:G:A	62340969	NA,A	NA,G	NA,1	NA,-inf	NA,inf	NA,0.426399	0.000222488	0.000223091
2	chr1:63118647:G:A	63118647	NA,A	NA,G	NA,1	NA,inf	NA,inf	NA,0.384608	0.000222484	0.00022306
2	chr1:62704128:C:T	62704128	NA,T	NA,C	NA,1	NA,-inf	NA,inf	NA,0.354831	0.000222419	0.000222965
2	chr1:62219697:C:A	62219697	A,A	C,C	1,1	inf,-inf	inf,inf	0.953743,0.562188	0.000222339	0.000222803
2	chr1:62525340:A:G	62525340	NA,G	NA,A	NA,1	NA,inf	NA,inf	NA,0.550199	0.00022219	0.000222912
2	chr1:62829305:T:G	62829305	NA,G	NA,T	NA,1	NA,inf	NA,inf	NA,0.403145	0.000222184	0.000222772
2	chr1:62813906:G:A	62813906	NA,A	NA,G	NA,1	NA,-inf	NA,inf	NA,0.556579	0.000222037	0.000222767
2	chr1:63088569:G:A	63088569	NA,A	NA,G	NA,1	NA,-inf	NA,inf	NA,0.387004	0.000222004	0.000222579
2	chr1:62711895:G:T	62711895	NA,T	NA,G	NA,1	NA,-inf	NA,inf	NA,0.353962	0.000221952	0.000222497
2	chr1:62825271:C:T	62825271	T,T	C,C	1,1	-inf,inf	inf,inf	0.728529,0.372274	0.000221911	0.000222174
2	chr1:62394616:A:G	62394616	NA,G	NA,A	NA,1	NA,-inf	NA,inf	NA,0.429119	0.000221846	0.000222442
2	chr1:62587562:TACA:T	62587562	NA,T	NA,TACA	NA,1	NA,-inf	NA,inf	NA,0.34957	0.000221843	0.000222385
2	chr1:62930566:C:T	62930566	T,NA	C,NA	1,NA	-inf,NA	inf,NA	0.480946,NA	0.000221768	0.000222303
2	chr1:62377847:T:G	62377847	NA,G	NA,T	NA,1	NA,-inf	NA,inf	NA,0.323381	0.000221593	0.00022213
2	chr1:62481558:A:C	62481558	C,NA	A,NA	1,NA	inf,NA	inf,NA	0.0294527,NA	0.000221568	0.000221912
2	chr1:62908010:C:A	62908010	NA,A	NA,C	NA,1	NA,inf	NA,inf	NA,0.12058	0.000221465	0.000221904
2	chr1:63052051:A:G	63052051	NA,G	NA,A	NA,1	NA,inf	NA,inf	NA,0.369442	0.000221401	0.000221964
2	chr1:62833617:A:G	62833617	NA,G	NA,A	NA,1	NA,inf	NA,inf	NA,0.574235	0.000221359	0.0002221
2	chr1:62246269:A:G	62246269	G,G	A,A	1,1	-inf,inf	inf,inf	0.0437479,1.39525	0.000221299	0.000221931
2	chr1:63051280:A:G	63051280	NA,G	NA,A	NA,1	NA,inf	NA,inf	NA,0.36896	0.000221259	0.000221821
2	chr1:62404778:G:A	62404778	NA,A	NA,G	NA,1	NA,-inf	NA,inf	NA,0.3525	0.000220968	0.000221514
2	chr1:62322624:C:T	62322624	NA,T	NA,C	NA,1	NA,-inf	NA,inf	NA,0.464591	0.000220901	0.000221539
2	chr1:62790652:CAT:C	62790652	NA,C	NA,CAT	NA,1	NA,inf	NA,inf	NA,0.571356	0.000220837	0.000221577
2	chr1:63082231:A:G	63082231	G,G	A,A	1,1	inf,-inf	inf,inf	0.803928,0.872778	0.000220703	0.000221355
2	chr1:62140456:C:T	62140456	NA,T	NA,C	NA,1	NA,inf	NA,inf	NA,0.365578	0.000220703	0.000221264
2	chr1:62330576:T:C	62330576	NA,C	NA,T	NA,1	NA,-inf	NA,inf	NA,0.374884	0.000220654	0.000221217
2	chr1:62868029:AATG:A	62868029	NA,A	NA,AATG	NA,1	NA,-inf	NA,inf	NA,1.181	0.000220647	0.000222597
2	chr1:62723822:G:T	62723822	NA,T	NA,G	NA,1	NA,-inf	NA,inf	NA,0.245611	0.000220616	0.000221099
2	chr1:62360142:A:T	62360142	NA,T	NA,A	NA,1	NA,-inf	NA,inf	NA,0.515894	0.000220445	0.000221129
2	chr1:62777377:CTCTT:C	62777377	NA,C	NA,CTCTT	NA,1	NA,-inf	NA,inf	NA,1.04797	0.00022044	0.000221975
2	chr1:62329044:A:G	62329044	NA,G	NA,A	NA,1	NA,-inf	NA,inf	NA,0.46272	0.000220384	0.000221018
2	chr1:62139245:T:A	62139245	NA,A	NA,T	NA,1	NA,-inf	NA,inf	NA,0.44202	0.000220304	0.00022092
2	chr1:62670663:G:A	62670663	NA,A	NA,G	NA,1	NA,-inf	NA,inf	NA,0.1686	0.000220298	0.000220751
2	chr1:62728301:G:A	62728301	A,A	G,G	1,1	inf,inf	inf,inf	4.09394,0.451284	0.000220248	0.000419687
2	chr1:62610667:G:A	62610667	NA,A	NA,G	NA,1	NA,inf	NA,inf	NA,0.516519	0.000220116	0.000220793
2	chr1:62224160:G:A	62224160	NA,A	NA,G	NA,1	NA,-inf	NA,inf	NA,0.41609	0.000220114	0.000220712
2	chr1:62175835:C:T	62175835	NA,T	NA,C	NA,1	NA,-inf	NA,inf	NA,0.390588	0.000219996	0.000220578
2	chr1:62225631:G:C	62225631	NA,C	NA,G	NA,1	NA,-inf	NA,inf	NA,0.415493	0.000219948	0.000220546
2	chr1:62961309:G:A	62961309	NA,A	NA,G	NA,1	NA,inf	NA,inf	NA,0.364502	0.000219723	0.000220285
2	chr1:63053577:T:A	63053577	NA,A	NA,T	NA,1	NA,inf	NA,inf	NA,0.363669	0.000219715	0.000220273
2	chr1:62741705:C:A	62741705	NA,A	NA,C	NA,1	NA,-inf	NA,inf	NA,0.266788	0.000219681	0.000220171
2	chr1:63062199:C:A	63062199	NA,A	NA,C	NA,1	NA,inf	NA,inf	NA,0.376976	0.000219558	0.00022013
2	chr1:62727325:C:T	62727325	NA,T	NA,C	NA,1	NA,-inf	NA,inf	NA,0.601338	0.000219357	0.000220136
2	chr1:62177480:A:G	62177480	NA,G	NA,A	NA,1	NA,-inf	NA,inf	NA,0.369751	0.000219248	0.000219813
2	chr1:63115826:A:G	63115826	NA,G	NA,A	NA,1	NA,inf	NA,inf	NA,0.348701	0.00021922	0.000219776
2	chr1:62359726:C:T	62359726	NA,T	NA,C	NA,1	NA,-inf	NA,inf	NA,0.524891	0.000218842	0.000219534
2	chr1:62127337:T:C	62127337	NA,C	NA,T	NA,1	NA,-inf	NA,inf	NA,0.47547	0.000218675	0.000219321
2	chr1:62331544:A:G	62331544	NA,G	NA,A	NA,1	NA,inf	NA,inf	NA,0.310023	0.00021866	0.000219186
2	chr1:62860766:T:C	62860766	NA,C	NA,T	NA,1	NA,inf	NA,inf	NA,0.473042	0.000218499	0.000219143
2	chr1:62303018:G:A	62303018	NA,A	NA,G	NA,1	NA,inf	NA,inf	NA,0.418938	0.000218239	0.00021884
2	chr1:63030095:A:T	63030095	NA,T	NA,A	NA,1	NA,inf	NA,inf	NA,0.377214	0.000218199	0.000218769
2	chr1:62225183:T:C	62225183	C,C	T,T	1,1	-inf,inf	inf,inf	1.19212,0.503412	0.000218195	0.00021885
2	chr1:63052070:A:G	63052070	NA,G	NA,A	NA,1	NA,-inf	NA,inf	NA,0.373751	0.000218144	0.000218708
2	chr1:62226078:A:G	62226078	NA,G	NA,A	NA,1	NA,-inf	NA,inf	NA,0.409458	0.000218017	0.000218611
2	chr1:62121087:G:T	62121087	NA,T	NA,G	NA,1	NA,inf	NA,inf	NA,0.334549	0.00021796	0.000218506
2	chr1:63059098:C:T	63059098	NA,T	NA,C	NA,1	NA,-inf	NA,inf	NA,0.37486	0.000217896	0.000218461
2	chr1:62968219:G:A	62968219	NA,A	NA,G	NA,1	NA,-inf	NA,inf	NA,0.344243	0.000217844	0.000218389
2	chr1:62940928:C:A	62940928	NA,A	NA,C	NA,1	NA,-inf	NA,inf	NA,0.37143	0.00021782	0.000218384
2	chr1:63044838:G:A	63044838	NA,A	NA,G	NA,1	NA,inf	NA,inf	NA,0.345211	0.000217741	0.000218287
2	chr1:62925933:T:C	62925933	NA,C	NA,T	NA,1	NA,inf	NA,inf	NA,0.384213	0.000217715	0.000218289
2	chr1:62291225:T:C	62291225	NA,C	NA,T	NA,1	NA,-inf	NA,inf	NA,0.404366	0.000217596	0.000218183
2	chr1:62360002:A:C	62360002	NA,C	NA,A	NA,1	NA,-inf	NA,inf	NA,0.504833	0.000217573	0.000218247
2	chr1:63104764:T:C	63104764	NA,C	NA,T	NA,1	NA,-inf	NA,inf	NA,0.400143	0.000217302	0.000217886
2	chr1:62835835:G:A	62835835	NA,A	NA,G	NA,1	NA,-inf	NA,inf	NA,0.577946	0.000217266	0.000218019
2	chr1:63031693:G:A	63031693	NA,A	NA,G	NA,1	NA,inf	NA,inf	NA,0.373385	0.00021709	0.000217657
2	chr1:62953189:C:G	62953189	NA,G	NA,C	NA,1	NA,-inf	NA,inf	NA,0.32919	0.000216589	0.000217127
2	chr1:62320104:GCTAA:G	62320104	NA,G	NA,GCTAA	NA,1	NA,-inf	NA,inf	NA,0.463102	0.000216555	0.000217192
2	chr1:63082271:T:C	63082271	C,C	T,T	1,1	-inf,inf	inf,inf	0.929427,0.446457	0.000216418	0.000216841
2	chr1:62368067:G:A	62368067	A,A	G,G	1,1	-inf,-inf	inf,inf	0.286991,1.66047	0.000216324	0.000217577
2	chr1:62321094:G:A	62321094	NA,A	NA,G	NA,1	NA,-inf	NA,inf	NA,0.444209	0.000216262	0.000216883
2	chr1:63013011:C:T	63013011	NA,T	NA,C	NA,1	NA,inf	NA,inf	NA,0.301066	0.000215874	0.000216391
2	chr1:62398838:G:A	62398838	NA,A	NA,G	NA,1	NA,-inf	NA,inf	NA,0.819828	0.000215625	0.000216676
2	chr1:62223583:T:C	62223583	NA,C	NA,T	NA,1	NA,-inf	NA,inf	NA,0.4004	0.000215604	0.000216191
2	chr1:62960774:T:C	62960774	NA,C	NA,T	NA,1	NA,inf	NA,inf	NA,0.354485	0.000215602	0.000216156
2	chr1:62144128:A:C	62144128	NA,C	NA,A	NA,1	NA,-inf	NA,inf	NA,0.464164	0.000215548	0.000216184
2	chr1:62612667:C:T	62612667	NA,T	NA,C	NA,1	NA,-inf	NA,inf	NA,0.678614	0.000215305	0.000216144
2	chr1:62588045:AAAG:A	62588045	NA,A	NA,AAAG	NA,1	NA,-inf	NA,inf	NA,0.355354	0.000215265	0.000215812
2	chr1:63051268:C:T	63051268	NA,T	NA,C	NA,1	NA,inf	NA,inf	NA,0.351055	0.000215219	0.000215769
2	chr1:63031321:A:G	63031321	NA,G	NA,A	NA,1	NA,inf	NA,inf	NA,0.366624	0.000215205	0.000215767
2	chr1:62403810:G:C	62403810	C,NA	G,NA	1,NA	-inf,NA	inf,NA	0.260853,NA	0.000215008	0.000215413
2	chr1:62968795:A:G	62968795	G,NA	A,NA	1,NA	inf,NA	inf,NA	0.801741,NA	0.000214983	0.000215858
2	chr1:62764345:A:G	62764345	NA,G	NA,A	NA,1	NA,-inf	NA,inf	NA,0.0824577	0.000214837	0.000215269
2	chr1:62966820:G:A	62966820	A,NA	G,NA	1,NA	-inf,NA	inf,NA	0.576841,NA	0.000214683	0.000215304
2	chr1:62891544:G:T	62891544	NA,T	NA,G	NA,1	NA,inf	NA,inf	NA,0.456672	0.000214652	0.000215281
2	chr1:62851556:T:A	62851556	NA,A	NA,T	NA,1	NA,-inf	NA,inf	NA,0.642733	0.000214613	0.000215447
2	chr1:62848584:T:C	62848584	NA,C	NA,T	NA,1	NA,-inf	NA,inf	NA,0.641149	0.000214398	0.00021523
2	chr1:62796620:C:T	62796620	NA,T	NA,C	NA,1	NA,-inf	NA,inf	NA,0.268449	0.000214349	0.000214838
2	chr1:63005086:C:T	63005086	NA,T	NA,C	NA,1	NA,inf	NA,inf	NA,0.329797	0.000214276	0.000214813
2	chr1:62928739:G:A	62928739	NA,A	NA,G	NA,1	NA,-inf	NA,inf	NA,0.333829	0.000214219	0.000214759
2	chr1:62216833:C:T	62216833	T,T	C,C	1,1	-inf,inf	inf,inf	1.10012,0.599042	0.000214172	0.000214811
2	chr1:62220843:C:T	62220843	T,T	C,C	1,1	-inf,inf	inf,inf	1.11114,0.584572	0.000213771	0.000214409
2	chr1:62787881:A:T	62787881	NA,T	NA,A	NA,1	NA,inf	NA,inf	NA,0.450881	0.000213195	0.000213816
2	chr1:62704871:G:A	62704871	NA,A	NA,G	NA,1	NA,inf	NA,inf	NA,0.485028	0.000212775	0.000213425
2	chr1:63105262:TGGGATTCTAGGATG:T	63105262	T,NA	TGGGATTCTAGGATG,NA	1,NA	-inf,NA	inf,NA	0.411133,NA	0.000212376	0.000212865
2	chr1:62255471:A:C	62255471	NA,C	NA,A	NA,1	NA,-inf	NA,inf	NA,0.441449	0.000212278	0.000212898
2	chr1:62162630:TG:T	62162630	NA,T	NA,TG	NA,1	NA,-inf	NA,inf	NA,0.39864	0.000212183	0.000212761
2	chr1:63069922:C:A	63069922	NA,A	NA,C	NA,1	NA,-inf	NA,inf	NA,0.328683	0.000212159	0.000212694
2	chr1:62250234:C:T	62250234	NA,T	NA,C	NA,1	NA,inf	NA,inf	NA,0.362989	0.00021171	0.000212267
2	chr1:62892374:C:T	62892374	NA,T	NA,C	NA,1	NA,inf	NA,inf	NA,0.444997	0.000211667	0.000212287
2	chr1:63066783:G:A	63066783	NA,A	NA,G	NA,1	NA,inf	NA,inf	NA,0.356917	0.000211593	0.000212151
2	chr1:62726010:G:A	62726010	NA,A	NA,G	NA,1	NA,-inf	NA,inf	NA,0.567468	0.000211576	0.000212317
2	chr1:62122120:T:C	62122120	C,NA	T,NA	1,NA	inf,NA	inf,NA	0.386931,NA	0.000211573	0.000212049
2	chr1:62842277:G:A	62842277	NA,A	NA,G	NA,1	NA,-inf	NA,inf	NA,1.12937	0.000211571	0.000213353
2	chr1:62819786:G:A	62819786	NA,A	NA,G	NA,1	NA,inf	NA,inf	NA,0.412993	0.000211253	0.000211846
2	chr1:62166126:C:G	62166126	NA,G	NA,C	NA,1	NA,-inf	NA,inf	NA,0.39527	0.000211131	0.000211706
2	chr1:62759741:A:G	62759741	NA,G	NA,A	NA,1	NA,-inf	NA,inf	NA,0.575503	0.000211046	0.000211785
2	chr1:62746211:C:T	62746211	NA,T	NA,C	NA,1	NA,-inf	NA,inf	NA,0.563254	0.000210606	0.000211333
2	chr1:62991300:G:A	62991300	NA,A	NA,G	NA,1	NA,inf	NA,inf	NA,0.243561	0.000210462	0.000210949
2	chr1:62738513:G:A	62738513	NA,A	NA,G	NA,1	NA,-inf	NA,inf	NA,0.310459	0.00021044	0.000210959
2	chr1:62219867:C:T	62219867	T,T	C,C	1,1	-inf,inf	inf,inf	1.10583,0.579951	0.000210392	0.00021102
2	chr1:62225035:C:T	62225035	NA,T	NA,C	NA,1	NA,inf	NA,inf	NA,0.274161	0.000210376	0.00021088
2	chr1:63105259:TA:T	63105259	T,NA	TA,NA	1,NA	-inf,NA	inf,NA	0.404797,NA	0.000210258	0.000210743
2	chr1:62266414:C:T	62266414	NA,T	NA,C	NA,1	NA,-inf	NA,inf	NA,0.38384	0.000210101	0.000210674
2	chr1:62909527:G:A	62909527	NA,A	NA,G	NA,1	NA,inf	NA,inf	NA,0.0901432	0.000210034	0.000210466
2	chr1:63032069:G:A	63032069	NA,A	NA,G	NA,1	NA,inf	NA,inf	NA,0.347182	0.000210011	0.00021056
2	chr1:62250605:G:A	62250605	NA,A	NA,G	NA,1	NA,inf	NA,inf	NA,0.356896	0.000209977	0.000210529
2	chr1:62849786:C:T	62849786	T,T	C,C	1,1	-inf,inf	inf,inf	0.708016,0.416333	0.000209932	0.000210201
2	chr1:62790801:A:G	62790801	NA,G	NA,A	NA,1	NA,-inf	NA,inf	NA,0.243449	0.000209869	0.000210347
2	chr1:62796104:A:G	62796104	NA,G	NA,A	NA,1	NA,-inf	NA,inf	NA,0.243271	0.000209775	0.000210253
2	chr1:63033043:G:A	63033043	NA,A	NA,G	NA,1	NA,inf	NA,inf	NA,0.397869	0.000209723	0.000210308
2	chr1:62250903:G:A	62250903	NA,A	NA,G	NA,1	NA,inf	NA,inf	NA,0.355345	0.000209688	0.00021024
2	chr1:63017624:T:C	63017624	C,C	T,T	1,1	inf,-inf	inf,inf	1.33753,0.212941	0.000209651	0.000210305
2	chr1:62572427:T:A	62572427	NA,A	NA,T	NA,1	NA,-inf	NA,inf	NA,0.116413	0.000209594	0.000210034
2	chr1:62305787:A:G	62305787	G,G	A,A	1,1	-inf,inf	inf,inf	1.30051,0.526975	0.000209577	0.000210393
2	chr1:62431591:T:G	62431591	NA,G	NA,T	NA,1	NA,-inf	NA,inf	NA,0.336163	0.000209574	0.000210106
2	chr1:63033114:G:C	63033114	NA,C	NA,G	NA,1	NA,inf	NA,inf	NA,0.396692	0.000209438	0.000210022
2	chr1:62849234:G:A	62849234	NA,A	NA,G	NA,1	NA,-inf	NA,inf	NA,0.247596	0.000209334	0.000209814
2	chr1:62688165:G:A	62688165	NA,A	NA,G	NA,1	NA,-inf	NA,inf	NA,0.302199	0.000209254	0.000209767
2	chr1:63070603:G:C	63070603	NA,C	NA,G	NA,1	NA,-inf	NA,inf	NA,0.31813	0.000209181	0.000209709
2	chr1:62427338:A:G	62427338	NA,G	NA,A	NA,1	NA,inf	NA,inf	NA,0.478652	0.00020918	0.000209828
2	chr1:62865403:G:C	62865403	C,C	G,G	1,1	-inf,inf	inf,inf	0.69766,0.438734	0.000209045	0.000209318
2	chr1:62382431:T:C	62382431	NA,C	NA,T	NA,1	NA,inf	NA,inf	NA,0.172576	0.000209043	0.0002095
2	chr1:62565410:G:A	62565410	NA,A	NA,G	NA,1	NA,-inf	NA,inf	NA,0.135875	0.00020886	0.000209302
2	chr1:62692337:G:A	62692337	A,NA	G,NA	1,NA	-inf,NA	inf,NA	0.892686,NA	0.000208837	0.000209874
2	chr1:62333297:T:C	62333297	NA,C	NA,T	NA,1	NA,-inf	NA,inf	NA,0.393974	0.000208773	0.000209354
2	chr1:62435674:C:T	62435674	NA,T	NA,C	NA,1	NA,inf	NA,inf	NA,0.485565	0.00020872	0.000209379
2	chr1:62829681:A:G	62829681	NA,G	NA,A	NA,1	NA,-inf	NA,inf	NA,0.366582	0.000208708	0.000209272
2	chr1:62688161:G:C	62688161	C,NA	G,NA	1,NA	-inf,NA	inf,NA	0.892311,NA	0.000208511	0.000209547
2	chr1:62852490:AT:A	62852490	NA,A	NA,AT	NA,1	NA,-inf	NA,inf	NA,0.365356	0.000208409	0.000208972
2	chr1:62199872:G:T	62199872	NA,T	NA,G	NA,1	NA,-inf	NA,inf	NA,0.426452	0.000208351	0.000208951
2	chr1:62786298:C:T	62786298	NA,T	NA,C	NA,1	NA,-inf	NA,inf	NA,0.346243	0.000208156	0.000208691
2	chr1:63006964:G:A	63006964	A,NA	G,NA	1,NA	inf,NA	inf,NA	0.486377,NA	0.000207896	0.00020844
2	chr1:62432471:C:T	62432471	T,T	C,C	1,1	-inf,-inf	inf,inf	1.23048,0.751974	0.000207833	0.000208896
2	chr1:62755706:A:C	62755706	C,NA	A,NA	1,NA	inf,NA	inf,NA	0.148338,NA	0.000207777	0.000208142
2	chr1:63082281:T:C	63082281	C,C	T,T	1,1	-inf,inf	inf,inf	0.914193,0.436675	0.00020776	0.000208167
2	chr1:63040751:G:C	63040751	NA,C	NA,G	NA,1	NA,-inf	NA,inf	NA,0.316694	0.000207712	0.000208239
2	chr1:62743572:A:G	62743572	NA,G	NA,A	NA,1	NA,-inf	NA,inf	NA,0.103378	0.000207615	0.000208052
2	chr1:62359654:A:G	62359654	NA,G	NA,A	NA,1	NA,-inf	NA,inf	NA,0.461398	0.000207495	0.000208129
2	chr1:62773865:G:A	62773865	NA,A	NA,G	NA,1	NA,-inf	NA,inf	NA,0.921038	0.00020739	0.000208627
2	chr1:62660257:G:A	62660257	NA,A	NA,G	NA,1	NA,-inf	NA,inf	NA,0.122822	0.000207387	0.000207829
2	chr1:62754864:G:A	62754864	NA,A	NA,G	NA,1	NA,-inf	NA,inf	NA,0.0989114	0.000207115	0.00020755
2	chr1:62391733:A:G	62391733	NA,G	NA,A	NA,1	NA,inf	NA,inf	NA,0.423365	0.000206938	0.000207541
2	chr1:62538478:A:C	62538478	NA,C	NA,A	NA,1	NA,-inf	NA,inf	NA,0.175388	0.000206938	0.000207398
2	chr1:63101911:G:A	63101911	NA,A	NA,G	NA,1	NA,-inf	NA,inf	NA,0.335929	0.000206923	0.000207462
2	chr1:62484836:A:C	62484836	NA,C	NA,A	NA,1	NA,-inf	NA,inf	NA,0.597551	0.000206782	0.000207551
2	chr1:62907941:G:A	62907941	NA,A	NA,G	NA,1	NA,-inf	NA,inf	NA,0.454936	0.000206779	0.000207398
2	chr1:63102204:G:A	63102204	A,NA	G,NA	1,NA	-inf,NA	inf,NA	0.477394,NA	0.000206705	0.000207239
2	chr1:62838276:G:A	62838276	NA,A	NA,G	NA,1	NA,-inf	NA,inf	NA,0.237674	0.000206663	0.000207149
2	chr1:62163647:G:A	62163647	A,NA	G,NA	1,NA	inf,NA	inf,NA	0.401083,NA	0.00020666	0.000207142
2	chr1:62766816:GCT:G	62766816	NA,G	NA,GCT	NA,1	NA,-inf	NA,inf	NA,0.103934	0.000206584	0.00020702
2	chr1:62818558:T:G	62818558	NA,G	NA,T	NA,1	NA,-inf	NA,inf	NA,0.338206	0.00020657	0.000207099
2	chr1:63008457:A:T	63008457	NA,T	NA,A	NA,1	NA,inf	NA,inf	NA,0.296143	0.000206518	0.000207036
2	chr1:62142703:G:A	62142703	NA,A	NA,G	NA,1	NA,-inf	NA,inf	NA,0.402854	0.000206471	0.00020706
2	chr1:62132536:T:TAA	62132536	NA,TAA	NA,T	NA,1	NA,-inf	NA,inf	NA,0.386299	0.000206446	0.00020702
2	chr1:63065693:A:T	63065693	NA,T	NA,A	NA,1	NA,inf	NA,inf	NA,0.336571	0.000206442	0.000206987
2	chr1:62162335:G:T	62162335	NA,T	NA,G	NA,1	NA,inf	NA,inf	NA,0.352144	0.000206436	0.000206988
2	chr1:62775465:TAGAAC:T	62775465	NA,T	NA,TAGAAC	NA,1	NA,-inf	NA,inf	NA,0.230875	0.000206397	0.00020687
2	chr1:62684065:T:C	62684065	NA,C	NA,T	NA,1	NA,inf	NA,inf	NA,0.286273	0.000206343	0.000206848
2	chr1:62474251:T:C	62474251	NA,C	NA,T	NA,1	NA,-inf	NA,inf	NA,0.594985	0.000206271	0.000207037
2	chr1:63033136:T:G	63033136	NA,G	NA,T	NA,1	NA,inf	NA,inf	NA,0.332018	0.00020626	0.000206799
2	chr1:62365714:G:A	62365714	NA,A	NA,G	NA,1	NA,-inf	NA,inf	NA,0.42932	0.000206136	0.000206745
2	chr1:62185096:ATTTTTACAC:A	62185096	NA,A	NA,ATTTTTACAC	NA,1	NA,inf	NA,inf	NA,0.349057	0.00020609	0.000206639
2	chr1:62193727:G:A	62193727	NA,A	NA,G	NA,1	NA,inf	NA,inf	NA,0.365565	0.000206019	0.000206583
2	chr1:62340381:T:C	62340381	NA,C	NA,T	NA,1	NA,-inf	NA,inf	NA,0.360982	0.000205758	0.000206313
2	chr1:62671358:C:T	62671358	NA,T	NA,C	NA,1	NA,-inf	NA,inf	NA,0.294257	0.000205731	0.000206241
2	chr1:62145726:C:T	62145726	NA,T	NA,C	NA,1	NA,inf	NA,inf	NA,0.351926	0.000205667	0.000206219
2	chr1:62688964:A:C	62688964	NA,C	NA,A	NA,1	NA,-inf	NA,inf	NA,0.12508	0.00020537	0.000205808
2	chr1:62182174:G:A	62182174	NA,A	NA,G	NA,1	NA,inf	NA,inf	NA,0.301557	0.00020534	0.000205864
2	chr1:62664930:T:C	62664930	C,NA	T,NA	1,NA	inf,NA	inf,NA	0.0166307,NA	0.000205233	0.000205576
2	chr1:62768469:G:C	62768469	NA,C	NA,G	NA,1	NA,inf	NA,inf	NA,0.244917	0.000205228	0.000205718
2	chr1:62918461:A:G	62918461	NA,G	NA,A	NA,1	NA,inf	NA,inf	NA,0.275371	0.000205194	0.0002057
2	chr1:62789210:C:G	62789210	NA,G	NA,C	NA,1	NA,-inf	NA,inf	NA,0.385995	0.000205075	0.000205634
2	chr1:62133560:G:A	62133560	NA,A	NA,G	NA,1	NA,-inf	NA,inf	NA,0.420599	0.000205021	0.000205622
2	chr1:63041643:A:G	63041643	NA,G	NA,A	NA,1	NA,inf	NA,inf	NA,0.310202	0.000204944	0.000205468
2	chr1:62983831:T:A	62983831	NA,A	NA,T	NA,1	NA,-inf	NA,inf	NA,0.300767	0.000204924	0.000205445
2	chr1:62831288:G:A	62831288	NA,A	NA,G	NA,1	NA,-inf	NA,inf	NA,0.596424	0.000204838	0.000205616
2	chr1:63108451:C:G	63108451	G,NA	C,NA	1,NA	-inf,NA	inf,NA	0.386839,NA	0.000204664	0.000205138
2	chr1:62320438:C:A	62320438	NA,A	NA,C	NA,1	NA,-inf	NA,inf	NA,0.344211	0.000204658	0.000205207
2	chr1:62255501:T:G	62255501	NA,G	NA,T	NA,1	NA,-inf	NA,inf	NA,0.358237	0.000204609	0.000205155
2	chr1:62135694:C:T	62135694	NA,T	NA,C	NA,1	NA,-inf	NA,inf	NA,0.378303	0.000204604	0.000205171
2	chr1:63105739:A:C	63105739	NA,C	NA,A	NA,1	NA,inf	NA,inf	NA,0.323726	0.000204563	0.000205098
2	chr1:62794191:G:A	62794191	NA,A	NA,G	NA,1	NA,-inf	NA,inf	NA,0.108266	0.000204527	0.000204965
2	chr1:62808792:A:G	62808792	NA,G	NA,A	NA,1	NA,-inf	NA,inf	NA,0.229004	0.000204499	0.000204971
2	chr1:63041172:T:A	63041172	NA,A	NA,T	NA,1	NA,inf	NA,inf	NA,0.307544	0.000204413	0.000204936
2	chr1:62355904:G:A	62355904	NA,A	NA,G	NA,1	NA,inf	NA,inf	NA,0.333109	0.00020399	0.00020453
2	chr1:62630006:C:T	62630006	T,NA	C,NA	1,NA	-inf,NA	inf,NA	0.277202,NA	0.000203884	0.000204299
2	chr1:63043282:GTTCTT:G	63043282	NA,G	NA,GTTCTT	NA,1	NA,inf	NA,inf	NA,0.343873	0.000203825	0.000204375
2	chr1:62735426:G:A	62735426	NA,A	NA,G	NA,1	NA,-inf	NA,inf	NA,0.452995	0.000203808	0.000204437
2	chr1:62876717:G:A	62876717	A,NA	G,NA	1,NA	inf,NA	inf,NA	0.033587,NA	0.000203735	0.000204079
2	chr1:62314528:G:A	62314528	NA,A	NA,G	NA,1	NA,-inf	NA,inf	NA,0.382689	0.000203665	0.000204231
2	chr1:62477127:A:G	62477127	NA,G	NA,A	NA,1	NA,inf	NA,inf	NA,0.469102	0.000203548	0.000204192
2	chr1:62811563:A:T	62811563	NA,T	NA,A	NA,1	NA,-inf	NA,inf	NA,0.225175	0.000203451	0.000203921
2	chr1:62950014:G:A	62950014	A,NA	G,NA	1,NA	inf,NA	inf,NA	0.633051,NA	0.000203388	0.000204066
2	chr1:62360757:G:A	62360757	NA,A	NA,G	NA,1	NA,-inf	NA,inf	NA,0.312274	0.000203258	0.000203778
2	chr1:63005288:T:G	63005288	NA,G	NA,T	NA,1	NA,inf	NA,inf	NA,0.286422	0.000203123	0.000203636
2	chr1:62995228:C:T	62995228	T,NA	C,NA	1,NA	inf,NA	inf,NA	0.445714,NA	0.000202892	0.000203403
2	chr1:62388721:T:G	62388721	NA,G	NA,T	NA,1	NA,inf	NA,inf	NA,0.101109	0.000202824	0.000203258
2	chr1:63051634:G:T	63051634	NA,T	NA,G	NA,1	NA,inf	NA,inf	NA,0.366143	0.000202782	0.000203344
2	chr1:62302281:G:A	62302281	A,A	G,G	1,1	-inf,inf	inf,inf	0.0669461,1.17859	0.000202757	0.00020315
2	chr1:62141785:G:A	62141785	NA,A	NA,G	NA,1	NA,-inf	NA,inf	NA,0.368359	0.000202631	0.000203191
2	chr1:62748202:T:C	62748202	NA,C	NA,T	NA,1	NA,-inf	NA,inf	NA,0.526159	0.000202604	0.000203293
2	chr1:62369028:T:C	62369028	C,C	T,T	1,1	-inf,-inf	inf,inf	0.237514,1.6375	0.000202463	0.000203601
2	chr1:62830181:A:G	62830181	NA,G	NA,A	NA,1	NA,inf	NA,inf	NA,0.394107	0.000202455	0.000203042
2	chr1:62373896:T:C	62373896	C,C	T,T	1,1	inf,-inf	inf,inf	0.0354871,1.23134	0.000202426	0.000202887
2	chr1:62866607:A:C	62866607	NA,C	NA,A	NA,1	NA,-inf	NA,inf	NA,0.222113	0.00020224	0.000202719
2	chr1:62820122:T:C	62820122	NA,C	NA,T	NA,1	NA,inf	NA,inf	NA,0.341189	0.000201963	0.000202508
2	chr1:62315017:C:T	62315017	T,T	C,C	1,1	-inf,inf	inf,inf	0.413018,1.32937	0.000201961	0.000202727
2	chr1:62455318:C:A	62455318	NA,A	NA,C	NA,1	NA,inf	NA,inf	NA,0.409712	0.000201791	0.000202384
2	chr1:62294712:C:T	62294712	NA,T	NA,C	NA,1	NA,inf	NA,inf	NA,0.37277	0.000201758	0.000202323
2	chr1:62247798:G:A	62247798	NA,A	NA,G	NA,1	NA,inf	NA,inf	NA,0.320441	0.000201757	0.000202287
2	chr1:62904644:G:A	62904644	NA,A	NA,G	NA,1	NA,-inf	NA,inf	NA,0.205029	0.000201728	0.0002022
2	chr1:62588809:TACCTC:T	62588809	NA,T	NA,TACCTC	NA,1	NA,-inf	NA,inf	NA,0.163724	0.000201451	0.000201899
2	chr1:62965602:C:T	62965602	NA,T	NA,C	NA,1	NA,-inf	NA,inf	NA,0.357094	0.000201392	0.000201948
2	chr1:62994090:T:C	62994090	C,NA	T,NA	1,NA	inf,NA	inf,NA	0.457457,NA	0.000201274	0.000201793
2	chr1:62355347:G:A	62355347	NA,A	NA,G	NA,1	NA,-inf	NA,inf	NA,0.258778	0.000201245	0.000201741
2	chr1:62216130:A:G	62216130	NA,G	NA,A	NA,1	NA,-inf	NA,inf	NA,0.315991	0.000201053	0.000201586
2	chr1:63015720:T:C	63015720	NA,C	NA,T	NA,1	NA,-inf	NA,inf	NA,0.279969	0.000201025	0.000201533
2	chr1:62708311:A:G	62708311	NA,G	NA,A	NA,1	NA,-inf	NA,inf	NA,0.534674	0.000201017	0.00020172
2	chr1:63040643:G:A	63040643	NA,A	NA,G	NA,1	NA,-inf	NA,inf	NA,0.330533	0.000200931	0.000201469
2	chr1:62716575:G:A	62716575	NA,A	NA,G	NA,1	NA,-inf	NA,inf	NA,0.534305	0.000200869	0.000201572
2	chr1:62305632:A:C	62305632	C,C	A,A	1,1	-inf,inf	inf,inf	1.34301,0.451927	0.000200848	0.000201643
2	chr1:62314168:C:T	62314168	NA,T	NA,C	NA,1	NA,-inf	NA,inf	NA,0.31995	0.000200714	0.000201248
2	chr1:63086005:C:T	63086005	NA,T	NA,C	NA,1	NA,-inf	NA,inf	NA,0.357161	0.000200609	0.000201164
2	chr1:62231539:A:G	62231539	G,G	A,A	1,1	inf,-inf	inf,inf	1.03874,0.478152	0.0002006	0.000201084
2	chr1:62699911:A:G	62699911	G,NA	A,NA	1,NA	inf,NA	inf,NA	0.00965108,NA	0.000200535	0.000200878
2	chr1:62181086:T:C	62181086	C,C	T,T	1,1	-inf,-inf	inf,inf	1.18054,0.61489	0.000200507	0.000201266
2	chr1:62808035:A:G	62808035	NA,G	NA,A	NA,1	NA,-inf	NA,inf	NA,0.312611	0.000200487	0.000201
2	chr1:62663554:A:G	62663554	NA,G	NA,A	NA,1	NA,-inf	NA,inf	NA,0.109281	0.000200457	0.000200892
2	chr1:62176927:T:G	62176927	NA,G	NA,T	NA,1	NA,-inf	NA,inf	NA,0.395484	0.000200373	0.000200949
2	chr1:62144135:G:A	62144135	NA,A	NA,G	NA,1	NA,-inf	NA,inf	NA,0.395689	0.000200363	0.000200945
2	chr1:62519461:A:G	62519461	NA,G	NA,A	NA,1	NA,inf	NA,inf	NA,0.51572	0.000200181	0.000200867
2	chr1:62716576:C:A	62716576	NA,A	NA,C	NA,1	NA,-inf	NA,inf	NA,0.530617	0.00020015	0.00020085
2	chr1:63063961:A:G	63063961	NA,G	NA,A	NA,1	NA,inf	NA,inf	NA,0.346958	0.000200143	0.000200692
2	chr1:62158930:CAA:C	62158930	NA,C	NA,CAA	NA,1	NA,inf	NA,inf	NA,0.29021	0.000200073	0.000200587
2	chr1:62964279:G:A	62964279	NA,A	NA,G	NA,1	NA,inf	NA,inf	NA,0.372562	0.000200028	0.000200595
2	chr1:62966333:C:T	62966333	NA,T	NA,C	NA,1	NA,inf	NA,inf	NA,0.360852	0.000200022	0.000200582
2	chr1:62163381:G:A	62163381	NA,A	NA,G	NA,1	NA,-inf	NA,inf	NA,0.314335	0.00019997	0.000200496
2	chr1:62943827:T:C	62943827	NA,C	NA,T	NA,1	NA,inf	NA,inf	NA,0.329493	0.000199946	0.000200484
2	chr1:63085523:G:C	63085523	NA,C	NA,G	NA,1	NA,-inf	NA,inf	NA,0.353502	0.000199892	0.000200444
2	chr1:62892445:C:T	62892445	NA,T	NA,C	NA,1	NA,inf	NA,inf	NA,0.393771	0.000199856	0.000200435
2	chr1:62323825:G:A	62323825	NA,A	NA,G	NA,1	NA,-inf	NA,inf	NA,0.319469	0.000199835	0.000200368
2	chr1:62482406:G:A	62482406	NA,A	NA,G	NA,1	NA,inf	NA,inf	NA,0.280234	0.000199778	0.000200282
2	chr1:62426066:G:A	62426066	NA,A	NA,G	NA,1	NA,inf	NA,inf	NA,0.425383	0.000199332	0.000199933
2	chr1:63004827:T:C	63004827	NA,C	NA,T	NA,1	NA,-inf	NA,inf	NA,0.264745	0.00019933	0.000199828
2	chr1:62601292:C:T	62601292	NA,T	NA,C	NA,1	NA,inf	NA,inf	NA,0.444106	0.000199032	0.000199655
2	chr1:62183514:A:G	62183514	NA,G	NA,A	NA,1	NA,inf	NA,inf	NA,0.296699	0.000198968	0.000199488
2	chr1:63049137:T:A	63049137	NA,A	NA,T	NA,1	NA,inf	NA,inf	NA,0.28807	0.000198967	0.000199479
2	chr1:62507121:T:C	62507121	NA,C	NA,T	NA,1	NA,-inf	NA,inf	NA,0.104745	0.000198914	0.000199347
2	chr1:62389137:C:A	62389137	A,A	C,C	1,1	-inf,-inf	inf,inf	0.833775,0.94583	0.000198891	0.000199619
2	chr1:62970006:T:C	62970006	NA,C	NA,T	NA,1	NA,inf	NA,inf	NA,0.303496	0.000198573	0.000199096
2	chr1:62887502:A:G	62887502	NA,G	NA,A	NA,1	NA,-inf	NA,inf	NA,1.05034	0.000198472	0.000200028
2	chr1:63014569:G:A	63014569	NA,A	NA,G	NA,1	NA,-inf	NA,inf	NA,0.334235	0.000198376	0.000198915
2	chr1:62969255:G:A	62969255	NA,A	NA,G	NA,1	NA,inf	NA,inf	NA,0.302522	0.000198353	0.000198876
2	chr1:62194676:C:G	62194676	NA,G	NA,C	NA,1	NA,inf	NA,inf	NA,0.301077	0.000198222	0.000198741
2	chr1:62390891:C:T	62390891	NA,T	NA,C	NA,1	NA,-inf	NA,inf	NA,0.294737	0.000198079	0.000198587
2	chr1:62319990:G:A	62319990	A,NA	G,NA	1,NA	-inf,NA	inf,NA	0.431536,NA	0.000198061	0.000198562
2	chr1:62933112:T:C	62933112	NA,C	NA,T	NA,1	NA,-inf	NA,inf	NA,0.283287	0.000197944	0.000198451
2	chr1:62369084:G:A	62369084	NA,A	NA,G	NA,1	NA,-inf	NA,inf	NA,0.468624	0.000197942	0.000198586
2	chr1:62721383:A:G	62721383	NA,G	NA,A	NA,1	NA,-inf	NA,inf	NA,0.260354	0.000197923	0.000198422
2	chr1:62199931:A:G	62199931	NA,G	NA,A	NA,1	NA,inf	NA,inf	NA,0.286161	0.000197908	0.000198423
2	chr1:62292520:A:G	62292520	NA,G	NA,A	NA,1	NA,inf	NA,inf	NA,0.353421	0.000197821	0.000198372
2	chr1:62994180:G:T	62994180	T,NA	G,NA	1,NA	inf,NA	inf,NA	0.445419,NA	0.000197796	0.000198306
2	chr1:63038171:C:T	63038171	NA,T	NA,C	NA,1	NA,inf	NA,inf	NA,0.31427	0.000197676	0.000198207
2	chr1:62368531:C:T	62368531	NA,T	NA,C	NA,1	NA,-inf	NA,inf	NA,0.421625	0.000197653	0.000198257
2	chr1:62189134:C:T	62189134	NA,T	NA,C	NA,1	NA,inf	NA,inf	NA,0.317221	0.000197588	0.000198116
2	chr1:62667740:G:A	62667740	NA,A	NA,G	NA,1	NA,-inf	NA,inf	NA,0.23487	0.000197532	0.000198018
2	chr1:62973141:G:T	62973141	NA,T	NA,G	NA,1	NA,inf	NA,inf	NA,0.343733	0.00019751	0.000198059
2	chr1:62386670:T:C	62386670	NA,C	NA,T	NA,1	NA,inf	NA,inf	NA,0.0898298	0.000197389	0.00019782
2	chr1:62763572:A:G	62763572	NA,G	NA,A	NA,1	NA,inf	NA,inf	NA,0.341939	0.000197349	0.000197897
2	chr1:62639563:T:C	62639563	NA,C	NA,T	NA,1	NA,-inf	NA,inf	NA,0.56974	0.000197246	0.000197984
2	chr1:62284382:T:C	62284382	C,NA	T,NA	1,NA	inf,NA	inf,NA	0.546935,NA	0.000197206	0.000197802
2	chr1:62843714:C:T	62843714	NA,T	NA,C	NA,1	NA,inf	NA,inf	NA,0.742495	0.00019709	0.000198044
2	chr1:63065969:A:C	63065969	NA,C	NA,A	NA,1	NA,-inf	NA,inf	NA,0.279008	0.000196978	0.000197483
2	chr1:63078738:T:C	63078738	NA,C	NA,T	NA,1	NA,inf	NA,inf	NA,0.260282	0.000196776	0.000197277
2	chr1:62219113:C:T	62219113	NA,T	NA,C	NA,1	NA,-inf	NA,inf	NA,0.296551	0.000196684	0.000197201
2	chr1:62369545:T:G	62369545	NA,G	NA,T	NA,1	NA,-inf	NA,inf	NA,0.384204	0.000196602	0.000197176
2	chr1:62232081:A:G	62232081	G,G	A,A	1,1	inf,-inf	inf,inf	1.07916,0.402104	0.000196585	0.000197053
2	chr1:62280943:G:A	62280943	NA,A	NA,G	NA,1	NA,-inf	NA,inf	NA,0.351238	0.00019648	0.00019703
2	chr1:62711170:TTAATGCTAAATATAGGCA:T	62711170	NA,T	NA,TTAATGCTAAATATAGGCA	NA,1	NA,-inf	NA,inf	NA,0.508507	0.000196415	0.000197092
2	chr1:62926727:T:A	62926727	A,NA	T,NA	1,NA	-inf,NA	inf,NA	0.891542,NA	0.000196251	0.000197284
2	chr1:62815617:A:G	62815617	NA,G	NA,A	NA,1	NA,-inf	NA,inf	NA,0.289836	0.000196189	0.000196691
2	chr1:63004384:A:G	63004384	NA,G	NA,A	NA,1	NA,-inf	NA,inf	NA,0.251427	0.000196131	0.000196622
2	chr1:63005558:G:A	63005558	NA,A	NA,G	NA,1	NA,inf	NA,inf	NA,0.311106	0.000195936	0.000196462
2	chr1:62664154:T:C	62664154	NA,C	NA,T	NA,1	NA,-inf	NA,inf	NA,0.527211	0.000195749	0.000196449
2	chr1:62557204:G:A	62557204	NA,A	NA,G	NA,1	NA,-inf	NA,inf	NA,0.526667	0.000195587	0.000196286
2	chr1:62774008:A:C	62774008	NA,C	NA,A	NA,1	NA,inf	NA,inf	NA,0.28734	0.000195559	0.00019607
2	chr1:62767120:A:G	62767120	NA,G	NA,A	NA,1	NA,-inf	NA,inf	NA,0.189466	0.000195541	0.000195997
2	chr1:63065273:G:A	63065273	A,A	G,G	1,1	inf,-inf	inf,inf	0.383499,0.996411	0.000195462	0.000195887
2	chr1:62718700:G:A	62718700	NA,A	NA,G	NA,1	NA,-inf	NA,inf	NA,0.083216	0.000195234	0.000195663
2	chr1:62142187:A:T	62142187	NA,T	NA,A	NA,1	NA,-inf	NA,inf	NA,0.335504	0.000195104	0.000195643
2	chr1:62172164:G:A	62172164	NA,A	NA,G	NA,1	NA,inf	NA,inf	NA,0.289431	0.000194965	0.000195478
2	chr1:62805989:A:G	62805989	NA,G	NA,A	NA,1	NA,-inf	NA,inf	NA,0.366829	0.000194895	0.000195443
2	chr1:62126796:A:G	62126796	NA,G	NA,A	NA,1	NA,-inf	NA,inf	NA,0.281765	0.000194506	0.000195012
2	chr1:62767877:G:C	62767877	NA,C	NA,G	NA,1	NA,inf	NA,inf	NA,0.308101	0.00019442	0.000194947
2	chr1:62868410:G:A	62868410	NA,A	NA,G	NA,1	NA,inf	NA,inf	NA,0.448477	0.000194396	0.00019502
2	chr1:62814402:A:G	62814402	NA,G	NA,A	NA,1	NA,-inf	NA,inf	NA,0.281821	0.000194387	0.000194884
2	chr1:62279806:T:C	62279806	C,C	T,T	1,1	-inf,inf	inf,inf	0.681419,1.0915	0.000194226	0.000194915
2	chr1:62469660:A:G	62469660	NA,G	NA,A	NA,1	NA,inf	NA,inf	NA,0.408013	0.000193886	0.000194478
2	chr1:62206709:A:T	62206709	NA,T	NA,A	NA,1	NA,-inf	NA,inf	NA,0.357309	0.000193745	0.000194295
2	chr1:62300155:G:A	62300155	A,NA	G,NA	1,NA	-inf,NA	inf,NA	0.410893,NA	0.000193672	0.000194158
2	chr1:62455093:A:G	62455093	NA,G	NA,A	NA,1	NA,-inf	NA,inf	NA,0.068576	0.000193652	0.00019408
2	chr1:62350779:G:A	62350779	NA,A	NA,G	NA,1	NA,inf	NA,inf	NA,0.336162	0.000193554	0.000194108
2	chr1:62267628:C:T	62267628	NA,T	NA,C	NA,1	NA,inf	NA,inf	NA,0.30115	0.000193546	0.000194066
2	chr1:62521623:T:C	62521623	NA,C	NA,T	NA,1	NA,inf	NA,inf	NA,0.797716	0.000193546	0.000194586
2	chr1:62721236:A:T	62721236	NA,T	NA,A	NA,1	NA,-inf	NA,inf	NA,0.395938	0.000193524	0.000194106
2	chr1:62998994:C:T	62998994	NA,T	NA,C	NA,1	NA,inf	NA,inf	NA,0.300586	0.000193506	0.000194025
2	chr1:62753766:T:C	62753766	NA,C	NA,T	NA,1	NA,-inf	NA,inf	NA,0.150448	0.000193476	0.000193927
2	chr1:62165011:C:T	62165011	NA,T	NA,C	NA,1	NA,-inf	NA,inf	NA,0.256474	0.000193429	0.000193926
2	chr1:63038315:G:A	63038315	NA,A	NA,G	NA,1	NA,inf	NA,inf	NA,0.233293	0.000193414	0.0001939
2	chr1:62580987:C:T	62580987	NA,T	NA,C	NA,1	NA,inf	NA,inf	NA,0.416045	0.000193399	0.000193999
2	chr1:62371305:C:T	62371305	T,T	C,C	1,1	inf,-inf	inf,inf	0.0601582,1.12862	0.000193327	0.000193715
2	chr1:62269493:C:T	62269493	NA,T	NA,C	NA,1	NA,inf	NA,inf	NA,0.300067	0.000193322	0.000193841
2	chr1:62269574:C:A	62269574	NA,A	NA,C	NA,1	NA,inf	NA,inf	NA,0.300067	0.000193322	0.000193841
2	chr1:63004944:GAA:G	63004944	NA,G	NA,GAA	NA,1	NA,-inf	NA,inf	NA,0.286989	0.000193309	0.000193825
2	chr1:62776417:G:C	62776417	NA,C	NA,G	NA,1	NA,-inf	NA,inf	NA,0.298206	0.000193306	0.000193826
2	chr1:62146702:G:A	62146702	NA,A	NA,G	NA,1	NA,inf	NA,inf	NA,0.263938	0.000193242	0.000193742
2	chr1:62267159:C:G	62267159	NA,G	NA,C	NA,1	NA,inf	NA,inf	NA,0.299312	0.000193164	0.000193682
2	chr1:63043472:A:G	63043472	NA,G	NA,A	NA,1	NA,inf	NA,inf	NA,0.259751	0.000193043	0.000193539
2	chr1:63080039:T:C	63080039	NA,C	NA,T	NA,1	NA,-inf	NA,inf	NA,0.351471	0.000193019	0.00019357
2	chr1:62750181:A:G	62750181	NA,G	NA,A	NA,1	NA,-inf	NA,inf	NA,0.392835	0.000193012	0.000193596
2	chr1:62734784:C:T	62734784	NA,T	NA,C	NA,1	NA,inf	NA,inf	NA,0.226901	0.000192984	0.000193459
2	chr1:62742227:G:A	62742227	NA,A	NA,G	NA,1	NA,-inf	NA,inf	NA,0.142842	0.000192797	0.000193245
2	chr1:62837492:G:A	62837492	NA,A	NA,G	NA,1	NA,-inf	NA,inf	NA,1.02396	0.000192786	0.000194275
2	chr1:62889462:T:A	62889462	A,NA	T,NA	1,NA	inf,NA	inf,NA	0.0156193,NA	0.000192763	0.000193106
2	chr1:63068772:G:A	63068772	NA,A	NA,G	NA,1	NA,inf	NA,inf	NA,0.275684	0.0001927	0.000193207
2	chr1:62387239:A:T	62387239	NA,T	NA,A	NA,1	NA,-inf	NA,inf	NA,0.268697	0.000192625	0.000193119
2	chr1:62287265:G:T	62287265	T,NA	G,NA	1,NA	-inf,NA	inf,NA	0.397479,NA	0.000192608	0.000193085
2	chr1:62356888:G:A	62356888	NA,A	NA,G	NA,1	NA,inf	NA,inf	NA,0.254286	0.000192597	0.000193091
2	chr1:62410462:C:G	62410462	NA,G	NA,C	NA,1	NA,-inf	NA,inf	NA,0.273269	0.000192463	0.00019296
2	chr1:62536896:T:G	62536896	NA,G	NA,T	NA,1	NA,-inf	NA,inf	NA,0.204419	0.00019243	0.000192897
2	chr1:62565671:C:T	62565671	NA,T	NA,C	NA,1	NA,-inf	NA,inf	NA,0.510265	0.000191946	0.000192629
2	chr1:62861915:G:A	62861915	NA,A	NA,G	NA,1	NA,inf	NA,inf	NA,0.434989	0.000191927	0.00019254
2	chr1:62140457:G:A	62140457	NA,A	NA,G	NA,1	NA,-inf	NA,inf	NA,0.318415	0.000191839	0.000192367
2	chr1:63110757:G:T	63110757	NA,T	NA,G	NA,1	NA,-inf	NA,inf	NA,0.292478	0.000191804	0.000192318
2	chr1:63003905:C:G	63003905	NA,G	NA,C	NA,1	NA,-inf	NA,inf	NA,0.232265	0.000191759	0.00019224
2	chr1:62957501:T:A	62957501	NA,A	NA,T	NA,1	NA,inf	NA,inf	NA,0.355319	0.000191753	0.000192307
2	chr1:62963039:T:C	62963039	NA,C	NA,T	NA,1	NA,-inf	NA,inf	NA,0.234358	0.000191671	0.000192156
2	chr1:62135453:T:C	62135453	NA,C	NA,T	NA,1	NA,-inf	NA,inf	NA,0.290104	0.00019162	0.000192129
2	chr1:62723612:G:A	62723612	NA,A	NA,G	NA,1	NA,-inf	NA,inf	NA,0.191178	0.000191595	0.000192061
2	chr1:63069749:G:T	63069749	NA,T	NA,G	NA,1	NA,inf	NA,inf	NA,0.270332	0.000191558	0.000192063
2	chr1:62387798:T:C	62387798	NA,C	NA,T	NA,1	NA,inf	NA,inf	NA,0.444195	0.000191494	0.000192116
2	chr1:62562356:C:T	62562356	NA,T	NA,C	NA,1	NA,-inf	NA,inf	NA,0.507708	0.000191481	0.000192161
2	chr1:62599843:TAG:T	62599843	T,NA	TAG,NA	1,NA	-inf,NA	inf,NA	1.00617,NA	0.000191412	0.000192665
2	chr1:62291998:A:G	62291998	G,G	A,A	1,1	inf,-inf	inf,inf	0.052584,1.31208	0.000191268	0.000191768
2	chr1:62714300:T:C	62714300	NA,C	NA,T	NA,1	NA,-inf	NA,inf	NA,0.0689069	0.00019126	0.000191687
2	chr1:62344484:TCTGA:T	62344484	NA,T	NA,TCTGA	NA,1	NA,inf	NA,inf	NA,0.357371	0.00019115	0.000191704
2	chr1:62450187:A:G	62450187	NA,G	NA,A	NA,1	NA,inf	NA,inf	NA,0.358679	0.000191052	0.000191604
2	chr1:62448538:T:C	62448538	NA,C	NA,T	NA,1	NA,inf	NA,inf	NA,0.358534	0.000191023	0.000191575
2	chr1:62257162:A:G	62257162	NA,G	NA,A	NA,1	NA,-inf	NA,inf	NA,0.291981	0.000191007	0.000191521
2	chr1:62695278:G:T	62695278	NA,T	NA,G	NA,1	NA,inf	NA,inf	NA,0.452863	0.000191004	0.000191632
2	chr1:62902900:A:C	62902900	NA,C	NA,A	NA,1	NA,inf	NA,inf	NA,0.372616	0.000190975	0.000191542
2	chr1:62759210:A:G	62759210	NA,G	NA,A	NA,1	NA,-inf	NA,inf	NA,0.168599	0.000190974	0.000191423
2	chr1:62940986:T:G	62940986	G,G	T,T	1,1	inf,-inf	inf,inf	1.72634,0.434252	0.000190914	0.000192622
2	chr1:62397929:G:A	62397929	NA,A	NA,G	NA,1	NA,inf	NA,inf	NA,0.0615293	0.000190827	0.000191254
2	chr1:62261721:T:C	62261721	NA,C	NA,T	NA,1	NA,-inf	NA,inf	NA,0.254183	0.000190746	0.000191244
2	chr1:62410198:C:G	62410198	NA,G	NA,C	NA,1	NA,-inf	NA,inf	NA,0.26487	0.000190681	0.000191172
2	chr1:62771532:G:A	62771532	NA,A	NA,G	NA,1	NA,inf	NA,inf	NA,0.183238	0.00019066	0.000191123
2	chr1:62424681:T:C	62424681	NA,C	NA,T	NA,1	NA,-inf	NA,inf	NA,0.283771	0.000190622	0.000191134
2	chr1:62470129:A:G	62470129	NA,G	NA,A	NA,1	NA,inf	NA,inf	NA,0.240235	0.00019054	0.000191024
2	chr1:62127601:T:C	62127601	NA,C	NA,T	NA,1	NA,-inf	NA,inf	NA,0.26369	0.000190521	0.000191017
2	chr1:62877303:G:A	62877303	NA,A	NA,G	NA,1	NA,inf	NA,inf	NA,0.425657	0.000190463	0.000191068
2	chr1:62297899:T:C	62297899	NA,C	NA,T	NA,1	NA,-inf	NA,inf	NA,0.324117	0.000190331	0.000190865
2	chr1:62145557:G:A	62145557	NA,A	NA,G	NA,1	NA,inf	NA,inf	NA,0.255163	0.000190252	0.000190746
2	chr1:62165454:C:T	62165454	T,NA	C,NA	1,NA	inf,NA	inf,NA	0.466133,NA	0.000190068	0.000190591
2	chr1:62247083:G:T	62247083	NA,T	NA,G	NA,1	NA,-inf	NA,inf	NA,0.290713	0.000189973	0.000190479
2	chr1:62463071:G:C	62463071	NA,C	NA,G	NA,1	NA,inf	NA,inf	NA,0.244613	0.00018994	0.000190422
2	chr1:62132732:G:A	62132732	NA,A	NA,G	NA,1	NA,inf	NA,inf	NA,0.227305	0.00018972	0.0001902
2	chr1:62797335:C:T	62797335	T,T	C,C	1,1	-inf,inf	inf,inf	0.670139,0.352995	0.000189705	0.000189939
2	chr1:62960959:G:A	62960959	NA,A	NA,G	NA,1	NA,inf	NA,inf	NA,0.344189	0.000189636	0.000190183
2	chr1:62599852:GCTA:G	62599852	G,NA	GCTA,NA	1,NA	-inf,NA	inf,NA	0.998105,NA	0.000189591	0.000190827
2	chr1:62558885:G:C	62558885	NA,C	NA,G	NA,1	NA,-inf	NA,inf	NA,0.0717482	0.00018948	0.000189907
2	chr1:62962911:A:G	62962911	NA,G	NA,A	NA,1	NA,inf	NA,inf	NA,0.145522	0.000189285	0.000189735
2	chr1:62928913:A:G	62928913	NA,G	NA,A	NA,1	NA,inf	NA,inf	NA,0.226141	0.000189273	0.000189755
2	chr1:62811788:A:G	62811788	G,G	A,A	1,1	-inf,inf	inf,inf	0.670605,0.39894	0.000189223	0.000189472
2	chr1:62746179:A:G	62746179	NA,G	NA,A	NA,1	NA,-inf	NA,inf	NA,0.156557	0.000189097	0.00018955
2	chr1:62660933:T:C	62660933	C,NA	T,NA	1,NA	inf,NA	inf,NA	0.774007,NA	0.000189089	0.000189937
2	chr1:62781322:A:G	62781322	NA,G	NA,A	NA,1	NA,inf	NA,inf	NA,0.175318	0.000189041	0.000189501
2	chr1:62778465:G:T	62778465	NA,T	NA,G	NA,1	NA,inf	NA,inf	NA,0.175318	0.000189041	0.000189501
2	chr1:62777989:G:A	62777989	NA,A	NA,G	NA,1	NA,inf	NA,inf	NA,0.175318	0.000189041	0.000189501
2	chr1:62373661:T:C	62373661	NA,C	NA,T	NA,1	NA,-inf	NA,inf	NA,0.312527	0.00018903	0.000189555
2	chr1:62979808:C:T	62979808	NA,T	NA,C	NA,1	NA,inf	NA,inf	NA,0.315964	0.000188936	0.000189466
2	chr1:62778254:T:G	62778254	NA,G	NA,T	NA,1	NA,inf	NA,inf	NA,0.174793	0.000188924	0.000189383
2	chr1:62170254:A:T	62170254	NA,T	NA,A	NA,1	NA,-inf	NA,inf	NA,0.299344	0.000188912	0.000189429
2	chr1:62362422:C:T	62362422	NA,T	NA,C	NA,1	NA,inf	NA,inf	NA,0.348968	0.000188881	0.000189443
2	chr1:62778666:A:C	62778666	NA,C	NA,A	NA,1	NA,inf	NA,inf	NA,0.174339	0.000188824	0.000189283
2	chr1:62339441:G:A	62339441	NA,A	NA,G	NA,1	NA,-inf	NA,inf	NA,0.32617	0.000188808	0.000189339
2	chr1:62784093:G:T	62784093	NA,T	NA,G	NA,1	NA,inf	NA,inf	NA,0.174276	0.000188803	0.000189262
2	chr1:62468072:G:C	62468072	NA,C	NA,G	NA,1	NA,-inf	NA,inf	NA,0.187915	0.000188686	0.000189146
2	chr1:62255119:T:C	62255119	NA,C	NA,T	NA,1	NA,inf	NA,inf	NA,0.260586	0.000188685	0.000189181
2	chr1:62772437:TTCTCTTGC:T	62772437	NA,T	NA,TTCTCTTGC	NA,1	NA,-inf	NA,inf	NA,0.15451	0.000188612	0.000189064
2	chr1:62491008:G:A	62491008	NA,A	NA,G	NA,1	NA,-inf	NA,inf	NA,0.227649	0.000188524	0.000189001
2	chr1:62651468:AAAAAG:A	62651468	NA,A	NA,AAAAAG	NA,1	NA,-inf	NA,inf	NA,0.185124	0.000188484	0.000188944
2	chr1:62772684:AT:A	62772684	NA,A	NA,AT	NA,1	NA,inf	NA,inf	NA,0.172822	0.000188481	0.000188939
2	chr1:62339339:A:G	62339339	NA,G	NA,A	NA,1	NA,-inf	NA,inf	NA,0.373854	0.00018848	0.000189048
2	chr1:62824300:T:C	62824300	NA,C	NA,T	NA,1	NA,inf	NA,inf	NA,0.408351	0.000188421	0.000189013
2	chr1:62627154:C:T	62627154	NA,T	NA,C	NA,1	NA,inf	NA,inf	NA,0.41459	0.000188406	0.000189001
2	chr1:62815064:C:G	62815064	NA,G	NA,C	NA,1	NA,inf	NA,inf	NA,0.172253	0.000188322	0.00018878
2	chr1:62266543:GCA:G	62266543	NA,G	NA,GCA	NA,1	NA,inf	NA,inf	NA,0.235194	0.000188279	0.000188764
2	chr1:62307345:C:T	62307345	NA,T	NA,C	NA,1	NA,-inf	NA,inf	NA,0.259615	0.000188058	0.000188557
2	chr1:62786702:A:C	62786702	NA,C	NA,A	NA,1	NA,-inf	NA,inf	NA,0.180014	0.000188016	0.000188476
2	chr1:62361895:A:C	62361895	NA,C	NA,A	NA,1	NA,inf	NA,inf	NA,0.229638	0.000187928	0.000188409
2	chr1:63075950:C:T	63075950	NA,T	NA,C	NA,1	NA,-inf	NA,inf	NA,0.320079	0.000187878	0.000188408
2	chr1:62948350:G:A	62948350	NA,A	NA,G	NA,1	NA,inf	NA,inf	NA,0.160495	0.000187854	0.000188307
2	chr1:62191452:C:T	62191452	NA,T	NA,C	NA,1	NA,inf	NA,inf	NA,0.282171	0.000187796	0.000188306
2	chr1:63021821:T:C	63021821	NA,C	NA,T	NA,1	NA,inf	NA,inf	NA,0.258101	0.000187722	0.000188219
2	chr1:63021488:AC:A	63021488	A,A	AC,AC	1,1	-inf,-inf	inf,inf	0.387929,1.12582	0.000187618	0.000188137
2	chr1:62290953:T:C	62290953	C,C	T,T	1,1	inf,-inf	inf,inf	0.054651,1.2987	0.000187588	0.000188077
2	chr1:62936495:ATG:A	62936495	A,A	ATG,ATG	1,1	inf,-inf	inf,inf	0.734462,0.912727	0.000187569	0.000188192
2	chr1:62724903:C:A	62724903	NA,A	NA,C	NA,1	NA,inf	NA,inf	NA,0.280609	0.000187557	0.000188068
2	chr1:62164973:C:T	62164973	NA,T	NA,C	NA,1	NA,inf	NA,inf	NA,0.228721	0.000187532	0.000188014
2	chr1:62162734:G:A	62162734	NA,A	NA,G	NA,1	NA,inf	NA,inf	NA,0.255797	0.000187423	0.000187916
2	chr1:62325482:G:T	62325482	NA,T	NA,G	NA,1	NA,-inf	NA,inf	NA,0.311217	0.000187281	0.000187806
2	chr1:62694181:CCTTTCCTTGAGTTTGATTAATATACTAGAGCAGAACACAGGGGAATATTAATATTTACCAGTTTATTATAAAAGATATTACAA:C	62694181	NA,C	NA,CCTTTCCTTGAGTTTGATTAATATACTAGAGCAGAACACAGGGGAATATTAATATTTACCAGTTTATTATAAAAGATATTACAA	NA,1	NA,-inf	NA,inf	NA,0.110442	0.000187242	0.00018768
2	chr1:62911516:T:C	62911516	NA,C	NA,T	NA,1	NA,-inf	NA,inf	NA,0.0953547	0.000187237	0.000187671
2	chr1:62468923:G:A	62468923	NA,A	NA,G	NA,1	NA,-inf	NA,inf	NA,0.180753	0.000187228	0.000187686
2	chr1:62973282:T:A	62973282	NA,A	NA,T	NA,1	NA,inf	NA,inf	NA,0.247069	0.00018706	0.000187552
2	chr1:62434618:A:T	62434618	NA,T	NA,A	NA,1	NA,-inf	NA,inf	NA,0.180234	0.000186962	0.00018742
2	chr1:63001485:C:T	63001485	NA,T	NA,C	NA,1	NA,-inf	NA,inf	NA,0.209845	0.000186894	0.000187365
2	chr1:62305578:A:T	62305578	T,T	A,A	1,1	-inf,inf	inf,inf	1.34383,0.390192	0.000186875	0.00018761
2	chr1:62567978:T:G	62567978	NA,G	NA,T	NA,1	NA,inf	NA,inf	NA,0.386649	0.000186791	0.000187366
2	chr1:62921950:A:G	62921950	NA,G	NA,A	NA,1	NA,-inf	NA,inf	NA,0.340204	0.000186785	0.000187331
2	chr1:63090927:T:C	63090927	NA,C	NA,T	NA,1	NA,inf	NA,inf	NA,0.237404	0.000186688	0.000187176
2	chr1:62847856:A:G	62847856	NA,G	NA,A	NA,1	NA,-inf	NA,inf	NA,0.354017	0.000186596	0.000187148
2	chr1:62189133:C:G	62189133	NA,G	NA,C	NA,1	NA,inf	NA,inf	NA,0.286253	0.000186581	0.000187094
2	chr1:62433995:GAT:G	62433995	NA,G	NA,GAT	NA,1	NA,inf	NA,inf	NA,0.375168	0.000186525	0.000187098
2	chr1:62289810:T:C	62289810	C,C	T,T	1,1	inf,-inf	inf,inf	0.0580953,1.29324	0.000186417	0.000186902
2	chr1:62221079:G:A	62221079	NA,A	NA,G	NA,1	NA,-inf	NA,inf	NA,0.249542	0.00018641	0.000186905
2	chr1:62826497:A:G	62826497	NA,G	NA,A	NA,1	NA,-inf	NA,inf	NA,0.314638	0.000186362	0.000186889
2	chr1:62305514:T:C	62305514	C,C	T,T	1,1	-inf,inf	inf,inf	1.3487,0.385275	0.000186332	0.000187069
2	chr1:62998494:C:T	62998494	NA,T	NA,C	NA,1	NA,inf	NA,inf	NA,0.278174	0.000186323	0.000186831
2	chr1:62775341:T:A	62775341	NA,A	NA,T	NA,1	NA,-inf	NA,inf	NA,0.164921	0.000186283	0.00018674
2	chr1:62412281:A:G	62412281	G,G	A,A	1,1	-inf,-inf	inf,inf	1.3719,1.00718	0.000186227	0.000188353
2	chr1:63012654:T:A	63012654	NA,A	NA,T	NA,1	NA,inf	NA,inf	NA,0.26532	0.000186225	0.000186725
2	chr1:62133859:G:C	62133859	NA,C	NA,G	NA,1	NA,inf	NA,inf	NA,0.207752	0.000186186	0.000186659
2	chr1:62725657:G:T	62725657	NA,T	NA,G	NA,1	NA,inf	NA,inf	NA,0.196125	0.000186175	0.000186638
2	chr1:62208723:C:T	62208723	NA,T	NA,C	NA,1	NA,-inf	NA,inf	NA,0.327038	0.0001861	0.00018663
2	chr1:62441247:C:G	62441247	G,NA	C,NA	1,NA	inf,NA	inf,NA	0.660675,NA	0.000186087	0.000186785
2	chr1:62784087:T:G	62784087	NA,G	NA,T	NA,1	NA,-inf	NA,inf	NA,0.394531	0.000185947	0.00018653
2	chr1:62838748:C:T	62838748	NA,T	NA,C	NA,1	NA,inf	NA,inf	NA,0.161301	0.000185907	0.000186361
2	chr1:63010457:C:T	63010457	NA,T	NA,C	NA,1	NA,inf	NA,inf	NA,0.263276	0.000185878	0.000186377
2	chr1:62494909:CAG:C	62494909	NA,C	NA,CAG	NA,1	NA,inf	NA,inf	NA,0.16393	0.000185831	0.000186284
2	chr1:63010880:C:T	63010880	NA,T	NA,C	NA,1	NA,inf	NA,inf	NA,0.278431	0.000185789	0.000186298
2	chr1:62234351:T:C	62234351	NA,C	NA,T	NA,1	NA,-inf	NA,inf	NA,0.268826	0.00018576	0.000186256
2	chr1:63015234:G:A	63015234	NA,A	NA,G	NA,1	NA,inf	NA,inf	NA,0.261937	0.000185576	0.000186073
2	chr1:63001059:C:T	63001059	NA,T	NA,C	NA,1	NA,-inf	NA,inf	NA,0.22349	0.000185554	0.000186033
2	chr1:62835455:C:A	62835455	NA,A	NA,C	NA,1	NA,inf	NA,inf	NA,0.159593	0.000185544	0.000185998
2	chr1:62154973:A:T	62154973	NA,T	NA,A	NA,1	NA,-inf	NA,inf	NA,0.243727	0.000185434	0.000185924
2	chr1:62125962:G:T	62125962	NA,T	NA,G	NA,1	NA,-inf	NA,inf	NA,0.287647	0.000185391	0.000185902
2	chr1:62599849:A:C	62599849	C,NA	A,NA	1,NA	-inf,NA	inf,NA	0.973876,NA	0.000185303	0.000186488
2	chr1:62792371:C:G	62792371	NA,G	NA,C	NA,1	NA,-inf	NA,inf	NA,0.307459	0.000185219	0.000185741
2	chr1:62141978:ATAAT:A	62141978	A,NA	ATAAT,NA	1,NA	inf,NA	inf,NA	0.304799,NA	0.000184865	0.000185295
2	chr1:62162034:ATCT:A	62162034	NA,A	NA,ATCT	NA,1	NA,inf	NA,inf	NA,0.242525	0.000184849	0.000185336
2	chr1:62425118:TA:T	62425118	NA,T	NA,TA	NA,1	NA,inf	NA,inf	NA,0.355544	0.000184835	0.000185387
2	chr1:62780978:C:T	62780978	NA,T	NA,C	NA,1	NA,-inf	NA,inf	NA,0.151183	0.000184809	0.000185259
2	chr1:62158108:T:A	62158108	NA,A	NA,T	NA,1	NA,inf	NA,inf	NA,0.203525	0.000184696	0.000185168
2	chr1:62736239:G:A	62736239	NA,A	NA,G	NA,1	NA,inf	NA,inf	NA,0.188838	0.000184683	0.000185143
2	chr1:62163053:A:C	62163053	NA,C	NA,A	NA,1	NA,-inf	NA,inf	NA,0.246873	0.000184588	0.000185077
2	chr1:62191229:G:A	62191229	NA,A	NA,G	NA,1	NA,inf	NA,inf	NA,0.263223	0.000184561	0.000185053
2	chr1:62191348:G:A	62191348	NA,A	NA,G	NA,1	NA,-inf	NA,inf	NA,0.17044	0.000184543	0.000184998
2	chr1:63005733:C:T	63005733	NA,T	NA,C	NA,1	NA,inf	NA,inf	NA,0.271484	0.000184451	0.000184955
2	chr1:62350911:C:T	62350911	T,NA	C,NA	1,NA	inf,NA	inf,NA	0.294475,NA	0.000184383	0.000184806
2	chr1:62889688:G:T	62889688	NA,T	NA,G	NA,1	NA,inf	NA,inf	NA,0.280839	0.000184274	0.000184781
2	chr1:63047257:C:T	63047257	T,NA	C,NA	1,NA	-inf,NA	inf,NA	0.698043,NA	0.000184244	0.000184993
2	chr1:62868139:T:G	62868139	NA,G	NA,T	NA,1	NA,inf	NA,inf	NA,0.393366	0.000184203	0.000184784
2	chr1:63095261:CA:C	63095261	NA,C	NA,CA	NA,1	NA,-inf	NA,inf	NA,0.241209	0.000184202	0.000184688
2	chr1:62518681:A:T	62518681	T,NA	A,NA	1,NA	inf,NA	inf,NA	0.600339,NA	0.000184186	0.000184824
2	chr1:63011114:T:C	63011114	NA,C	NA,T	NA,1	NA,inf	NA,inf	NA,0.253718	0.000184159	0.000184652
2	chr1:62508519:T:A	62508519	NA,A	NA,T	NA,1	NA,-inf	NA,inf	NA,0.1655	0.000184109	0.000184561
2	chr1:62639363:A:G	62639363	NA,G	NA,A	NA,1	NA,-inf	NA,inf	NA,0.0488882	0.000184106	0.000184531
2	chr1:62451033:G:T	62451033	NA,T	NA,G	NA,1	NA,inf	NA,inf	NA,0.207299	0.000183919	0.000184388
2	chr1:62154107:G:A	62154107	A,NA	G,NA	1,NA	inf,NA	inf,NA	0.426701,NA	0.000183836	0.000184336
2	chr1:62191284:G:A	62191284	NA,A	NA,G	NA,1	NA,inf	NA,inf	NA,0.258387	0.00018379	0.00018428
2	chr1:62190918:A:G	62190918	NA,G	NA,A	NA,1	NA,inf	NA,inf	NA,0.258808	0.000183722	0.000184212
2	chr1:62933266:G:A	62933266	NA,A	NA,G	NA,1	NA,-inf	NA,inf	NA,0.303859	0.000183633	0.000184155
2	chr1:62699344:A:C	62699344	NA,C	NA,A	NA,1	NA,-inf	NA,inf	NA,0.390648	0.000183399	0.000183977
2	chr1:62127046:TGTTTATTCAGGAATGGGAATATGCGGGCCA:T	62127046	NA,T	NA,TGTTTATTCAGGAATGGGAATATGCGGGCCA	NA,1	NA,-inf	NA,inf	NA,0.285522	0.000183277	0.000183788
2	chr1:62705733:A:G	62705733	NA,G	NA,A	NA,1	NA,inf	NA,inf	NA,0.305449	0.000183266	0.000183789
2	chr1:63027572:A:G	63027572	NA,G	NA,A	NA,1	NA,inf	NA,inf	NA,0.278136	0.000183251	0.000183758
2	chr1:62159987:G:A	62159987	NA,A	NA,G	NA,1	NA,-inf	NA,inf	NA,0.238103	0.000183095	0.000183579
2	chr1:62312876:A:T	62312876	T,T	A,A	1,1	-inf,-inf	inf,inf	0.636805,0.917589	0.000183075	0.00018358
2	chr1:62332853:A:G	62332853	NA,G	NA,A	NA,1	NA,-inf	NA,inf	NA,0.222692	0.000183065	0.00018354
2	chr1:62223032:T:C	62223032	NA,C	NA,T	NA,1	NA,-inf	NA,inf	NA,0.230424	0.000183027	0.000183513
2	chr1:62678584:T:C	62678584	C,NA	T,NA	1,NA	inf,NA	inf,NA	0.742808,NA	0.000183016	0.000183822
2	chr1:63100656:AT:A	63100656	NA,A	NA,AT	NA,1	NA,inf	NA,inf	NA,0.175267	0.000183009	0.000183469
2	chr1:62820525:A:G	62820525	NA,G	NA,A	NA,1	NA,-inf	NA,inf	NA,0.475035	0.000182968	0.00018362
2	chr1:63022605:G:T	63022605	NA,T	NA,G	NA,1	NA,-inf	NA,inf	NA,0.240704	0.00018296	0.00018345
2	chr1:62213608:T:C	62213608	NA,C	NA,T	NA,1	NA,inf	NA,inf	NA,0.247056	0.000182926	0.000183415
2	chr1:62889642:G:A	62889642	NA,A	NA,G	NA,1	NA,inf	NA,inf	NA,0.278575	0.000182838	0.000183344
2	chr1:62736086:A:T	62736086	NA,T	NA,A	NA,1	NA,inf	NA,inf	NA,0.178678	0.000182693	0.000183148
2	chr1:62495097:C:T	62495097	NA,T	NA,C	NA,1	NA,-inf	NA,inf	NA,0.302814	0.00018269	0.000183219
2	chr1:63098081:A:G	63098081	NA,G	NA,A	NA,1	NA,inf	NA,inf	NA,0.204437	0.000182654	0.000183124
2	chr1:62566389:G:A	62566389	NA,A	NA,G	NA,1	NA,-inf	NA,inf	NA,0.428838	0.0001826	0.000183212
2	chr1:62822037:T:C	62822037	NA,C	NA,T	NA,1	NA,-inf	NA,inf	NA,0.472241	0.000182566	0.000183216
2	chr1:62230981:A:G	62230981	NA,G	NA,A	NA,1	NA,inf	NA,inf	NA,0.227773	0.000182482	0.000182962
2	chr1:62956792:C:T	62956792	NA,T	NA,C	NA,1	NA,-inf	NA,inf	NA,0.239195	0.000182445	0.000182931
2	chr1:62541703:G:C	62541703	NA,C	NA,G	NA,1	NA,-inf	NA,inf	NA,0.157702	0.000182408	0.000182858
2	chr1:62715454:T:C	62715454	NA,C	NA,T	NA,1	NA,-inf	NA,inf	NA,0.383995	0.000182366	0.000182939
2	chr1:62394749:C:T	62394749	NA,T	NA,C	NA,1	NA,inf	NA,inf	NA,0.0320224	0.000182312	0.000182735
2	chr1:63098336:A:T	63098336	NA,T	NA,A	NA,1	NA,-inf	NA,inf	NA,0.228912	0.000182194	0.000182674
2	chr1:62809483:A:G	62809483	NA,G	NA,A	NA,1	NA,inf	NA,inf	NA,0.370796	0.000182159	0.000182725
2	chr1:62575056:G:T	62575056	NA,T	NA,G	NA,1	NA,inf	NA,inf	NA,0.500174	0.000182149	0.000182816
2	chr1:62931133:G:A	62931133	A,NA	G,NA	1,NA	inf,NA	inf,NA	0.0418926,NA	0.000181989	0.000182334
2	chr1:62149580:A:G	62149580	NA,G	NA,A	NA,1	NA,-inf	NA,inf	NA,0.225984	0.000181971	0.000182452
2	chr1:62950393:TA:T	62950393	NA,T	NA,TA	NA,1	NA,-inf	NA,inf	NA,0.332893	0.000181755	0.000182299
2	chr1:62132139:C:T	62132139	NA,T	NA,C	NA,1	NA,-inf	NA,inf	NA,0.218137	0.000181755	0.000182231
2	chr1:62809618:A:G	62809618	NA,G	NA,A	NA,1	NA,-inf	NA,inf	NA,0.109926	0.00018173	0.000182168
2	chr1:62380527:A:C	62380527	NA,C	NA,A	NA,1	NA,inf	NA,inf	NA,0.289988	0.000181609	0.000182122
2	chr1:62317563:G:T	62317563	NA,T	NA,G	NA,1	NA,inf	NA,inf	NA,0.156802	0.000181605	0.000182057
2	chr1:62201593:CTCT:C	62201593	NA,C	NA,CTCT	NA,1	NA,-inf	NA,inf	NA,0.250702	0.000181513	0.000182005
2	chr1:62809482:T:G	62809482	NA,G	NA,T	NA,1	NA,inf	NA,inf	NA,0.234138	0.000181191	0.000181676
2	chr1:63084008:A:G	63084008	G,G	A,A	1,1	inf,-inf	inf,inf	1.26008,0.211015	0.000181159	0.000181728
2	chr1:62316104:G:C	62316104	NA,C	NA,G	NA,1	NA,-inf	NA,inf	NA,0.205807	0.000181158	0.000181628
2	chr1:62585197:G:A	62585197	NA,A	NA,G	NA,1	NA,-inf	NA,inf	NA,0.254412	0.000181157	0.000181649
2	chr1:62408787:T:A	62408787	NA,A	NA,T	NA,1	NA,-inf	NA,inf	NA,0.215612	0.000181148	0.000181617
2	chr1:63055032:C:T	63055032	NA,T	NA,C	NA,1	NA,-inf	NA,inf	NA,0.23103	0.000181116	0.000181599
2	chr1:62152392:C:T	62152392	NA,T	NA,C	NA,1	NA,-inf	NA,inf	NA,0.224031	0.000180863	0.00018134
2	chr1:62166518:C:T	62166518	NA,T	NA,C	NA,1	NA,-inf	NA,inf	NA,0.216138	0.000180811	0.000181288
2	chr1:62933114:A:G	62933114	NA,G	NA,A	NA,1	NA,-inf	NA,inf	NA,0.253841	0.000180811	0.000181306
2	chr1:62958980:TC:T	62958980	NA,T	NA,TC	NA,1	NA,inf	NA,inf	NA,0.293142	0.00018074	0.000181255
2	chr1:62534072:T:C	62534072	NA,C	NA,T	NA,1	NA,inf	NA,inf	NA,0.348802	0.00018071	0.000181258
2	chr1:62128010:A:G	62128010	NA,G	NA,A	NA,1	NA,-inf	NA,inf	NA,0.220513	0.000180688	0.000181167
2	chr1:62774246:A:G	62774246	G,NA	A,NA	1,NA	inf,NA	inf,NA	0.0368459,NA	0.000180674	0.000181018
2	chr1:62664431:G:A	62664431	NA,A	NA,G	NA,1	NA,inf	NA,inf	NA,0.489031	0.000180655	0.000181312
2	chr1:62181746:A:G	62181746	NA,G	NA,A	NA,1	NA,inf	NA,inf	NA,0.217928	0.000180604	0.00018108
2	chr1:62322086:C:T	62322086	NA,T	NA,C	NA,1	NA,-inf	NA,inf	NA,0.200848	0.000180575	0.000181047
2	chr1:62426958:C:T	62426958	NA,T	NA,C	NA,1	NA,-inf	NA,inf	NA,0.207681	0.00018056	0.000181026
2	chr1:62372282:A:C	62372282	NA,C	NA,A	NA,1	NA,-inf	NA,inf	NA,0.312459	0.000180532	0.000181057
2	chr1:63005952:A:T	63005952	NA,T	NA,A	NA,1	NA,-inf	NA,inf	NA,0.19572	0.000180458	0.000180925
2	chr1:62240087:C:T	62240087	NA,T	NA,C	NA,1	NA,inf	NA,inf	NA,0.220789	0.00018045	0.000180926
2	chr1:63020052:C:T	63020052	NA,T	NA,C	NA,1	NA,inf	NA,inf	NA,0.235668	0.000180417	0.000180901
2	chr1:63007213:T:C	63007213	NA,C	NA,T	NA,1	NA,-inf	NA,inf	NA,0.195473	0.000180412	0.000180879
2	chr1:62403926:GA:G	62403926	NA,G	NA,GA	NA,1	NA,inf	NA,inf	NA,0.0212365	0.000180288	0.000180709
2	chr1:63011874:T:G	63011874	NA,G	NA,T	NA,1	NA,inf	NA,inf	NA,0.226438	0.000180123	0.000180603
2	chr1:63016449:C:T	63016449	NA,T	NA,C	NA,1	NA,inf	NA,inf	NA,0.232533	0.00018011	0.000180593
2	chr1:62930431:AGAG:A	62930431	NA,A	NA,AGAG	NA,1	NA,inf	NA,inf	NA,0.173997	0.000180066	0.000180525
2	chr1:62299806:G:A	62299806	NA,A	NA,G	NA,1	NA,-inf	NA,inf	NA,0.2151	0.000180053	0.00018053
2	chr1:62535637:T:C	62535637	NA,C	NA,T	NA,1	NA,-inf	NA,inf	NA,0.144839	0.000180047	0.000180493
2	chr1:62830573:C:A	62830573	NA,A	NA,C	NA,1	NA,-inf	NA,inf	NA,0.312367	0.000180017	0.000180543
2	chr1:62149063:A:G	62149063	NA,G	NA,A	NA,1	NA,inf	NA,inf	NA,0.197666	0.00017996	0.000180427
2	chr1:62203247:ATTTC:A	62203247	A,A	ATTTC,ATTTC	1,1	inf,-inf	inf,inf	1.0364,0.469468	0.00017995	0.000180472
2	chr1:62959048:A:G	62959048	NA,G	NA,A	NA,1	NA,-inf	NA,inf	NA,0.195591	0.000179862	0.00018033
2	chr1:62424550:A:G	62424550	NA,G	NA,A	NA,1	NA,-inf	NA,inf	NA,0.21146	0.000179844	0.000180312
2	chr1:63008516:G:A	63008516	NA,A	NA,G	NA,1	NA,-inf	NA,inf	NA,0.191776	0.000179843	0.000180309
2	chr1:62161830:T:C	62161830	NA,C	NA,T	NA,1	NA,inf	NA,inf	NA,0.215601	0.000179777	0.00018025
2	chr1:62159775:C:T	62159775	NA,T	NA,C	NA,1	NA,inf	NA,inf	NA,0.214469	0.00017969	0.000180163
2	chr1:62971266:T:G	62971266	NA,G	NA,T	NA,1	NA,-inf	NA,inf	NA,0.172894	0.000179628	0.000180087
2	chr1:62725377:G:C	62725377	NA,C	NA,G	NA,1	NA,-inf	NA,inf	NA,0.398686	0.000179533	0.000180122
2	chr1:62713409:A:G	62713409	NA,G	NA,A	NA,1	NA,inf	NA,inf	NA,0.282165	0.000179374	0.000179883
2	chr1:62280382:G:A	62280382	NA,A	NA,G	NA,1	NA,-inf	NA,inf	NA,0.22803	0.000179347	0.000179832
2	chr1:63113841:C:T	63113841	NA,T	NA,C	NA,1	NA,-inf	NA,inf	NA,0.211014	0.000179214	0.000179686
2	chr1:62435134:G:A	62435134	NA,A	NA,G	NA,1	NA,-inf	NA,inf	NA,0.122781	0.000179123	0.000179565
2	chr1:63086765:T:C	63086765	NA,C	NA,T	NA,1	NA,-inf	NA,inf	NA,0.186613	0.000179116	0.000179579
2	chr1:62168398:G:A	62168398	NA,A	NA,G	NA,1	NA,inf	NA,inf	NA,0.171195	0.000179069	0.000179527
2	chr1:62458677:C:T	62458677	NA,T	NA,C	NA,1	NA,inf	NA,inf	NA,0.133072	0.000179025	0.000179469
2	chr1:62542502:C:T	62542502	NA,T	NA,C	NA,1	NA,-inf	NA,inf	NA,0.139866	0.000178997	0.000179441
2	chr1:63084126:C:T	63084126	T,T	C,C	1,1	-inf,inf	inf,inf	0.787454,0.806469	0.000178957	0.000179515
2	chr1:63080019:G:A	63080019	NA,A	NA,G	NA,1	NA,-inf	NA,inf	NA,0.206306	0.000178894	0.000179366
2	chr1:62159666:G:C	62159666	NA,C	NA,G	NA,1	NA,inf	NA,inf	NA,0.256759	0.000178893	0.000179387
2	chr1:62955464:G:A	62955464	NA,A	NA,G	NA,1	NA,inf	NA,inf	NA,0.182666	0.000178829	0.000179291
2	chr1:62243858:G:A	62243858	NA,A	NA,G	NA,1	NA,-inf	NA,inf	NA,0.229591	0.000178825	0.000179301
2	chr1:62827465:C:T	62827465	NA,T	NA,C	NA,1	NA,-inf	NA,inf	NA,0.304545	0.000178802	0.000179323
2	chr1:62189689:C:T	62189689	T,NA	C,NA	1,NA	-inf,NA	inf,NA	0.350306,NA	0.000178676	0.000179125
2	chr1:62184781:T:C	62184781	NA,C	NA,T	NA,1	NA,inf	NA,inf	NA,0.191466	0.000178616	0.000179083
2	chr1:62534900:G:A	62534900	NA,A	NA,G	NA,1	NA,inf	NA,inf	NA,0.473539	0.000178614	0.000179257
2	chr1:62793908:C:T	62793908	NA,T	NA,C	NA,1	NA,inf	NA,inf	NA,0.129542	0.000178593	0.000179036
2	chr1:62143769:G:A	62143769	NA,A	NA,G	NA,1	NA,-inf	NA,inf	NA,0.226754	0.000178593	0.00017907
2	chr1:62897249:A:G	62897249	NA,G	NA,A	NA,1	NA,inf	NA,inf	NA,0.221948	0.000178538	0.000179018
2	chr1:62145973:A:C	62145973	NA,C	NA,A	NA,1	NA,inf	NA,inf	NA,0.214809	0.000178519	0.000178994
2	chr1:63004994:T:C	63004994	C,NA	T,NA	1,NA	inf,NA	inf,NA	0.495723,NA	0.000178509	0.000179058
2	chr1:62731440:G:A	62731440	NA,A	NA,G	NA,1	NA,inf	NA,inf	NA,0.286008	0.000178499	0.000179007
2	chr1:62147598:A:G	62147598	NA,G	NA,A	NA,1	NA,inf	NA,inf	NA,0.214143	0.000178424	0.000178899
2	chr1:62423296:A:T	62423296	NA,T	NA,A	NA,1	NA,-inf	NA,inf	NA,0.138262	0.000178418	0.000178861
2	chr1:62369813:G:A	62369813	A,A	G,G	1,1	-inf,-inf	inf,inf	0.35288,1.45987	0.000178351	0.000179293
2	chr1:62280540:G:A	62280540	NA,A	NA,G	NA,1	NA,inf	NA,inf	NA,0.247173	0.000178327	0.000178815
2	chr1:62400858:A:C	62400858	NA,C	NA,A	NA,1	NA,inf	NA,inf	NA,0.013093	0.000178288	0.000178709
2	chr1:63087558:C:T	63087558	NA,T	NA,C	NA,1	NA,-inf	NA,inf	NA,0.241146	0.00017826	0.000178747
2	chr1:62198450:A:T	62198450	NA,T	NA,A	NA,1	NA,inf	NA,inf	NA,0.223832	0.000178193	0.000178671
2	chr1:62190940:T:C	62190940	NA,C	NA,T	NA,1	NA,inf	NA,inf	NA,0.262145	0.000178146	0.000178641
2	chr1:62955437:T:C	62955437	NA,C	NA,T	NA,1	NA,inf	NA,inf	NA,0.178732	0.000178144	0.000178605
2	chr1:62567930:C:T	62567930	NA,T	NA,C	NA,1	NA,inf	NA,inf	NA,0.314848	0.000178137	0.000178664
2	chr1:62893614:A:T	62893614	NA,T	NA,A	NA,1	NA,inf	NA,inf	NA,0.260731	0.000177989	0.000178485
2	chr1:62756092:G:A	62756092	NA,A	NA,G	NA,1	NA,-inf	NA,inf	NA,0.175746	0.000177981	0.000178442
2	chr1:62778511:C:T	62778511	T,NA	C,NA	1,NA	inf,NA	inf,NA	0.548135,NA	0.000177903	0.0001785
2	chr1:62978149:G:GT	62978149	NA,GT	NA,G	NA,1	NA,-inf	NA,inf	NA,0.323255	0.0001779	0.000178436
2	chr1:62352097:G:A	62352097	NA,A	NA,G	NA,1	NA,-inf	NA,inf	NA,0.343498	0.000177607	0.000178152
2	chr1:62969471:C:T	62969471	NA,T	NA,C	NA,1	NA,-inf	NA,inf	NA,0.326585	0.000177464	0.000178002
2	chr1:62826128:C:T	62826128	T,NA	C,NA	1,NA	inf,NA	inf,NA	0.113926,NA	0.000177426	0.000177783
2	chr1:62386086:G:C	62386086	NA,C	NA,G	NA,1	NA,-inf	NA,inf	NA,0.181791	0.000177373	0.000177829
2	chr1:62335123:C:T	62335123	NA,T	NA,C	NA,1	NA,-inf	NA,inf	NA,0.240249	0.000177371	0.000177857
2	chr1:63002467:A:G	63002467	NA,G	NA,A	NA,1	NA,inf	NA,inf	NA,0.196663	0.000177348	0.000177815
2	chr1:62302528:C:T	62302528	NA,T	NA,C	NA,1	NA,inf	NA,inf	NA,0.207753	0.000177205	0.000177677
2	chr1:62620774:C:T	62620774	NA,T	NA,C	NA,1	NA,-inf	NA,inf	NA,0.128671	0.000177198	0.000177639
2	chr1:62804073:T:C	62804073	NA,C	NA,T	NA,1	NA,-inf	NA,inf	NA,0.251387	0.000177151	0.000177636
2	chr1:63091911:T:A	63091911	NA,A	NA,T	NA,1	NA,-inf	NA,inf	NA,0.225108	0.000177149	0.000177629
2	chr1:62332945:CAT:C	62332945	NA,C	NA,CAT	NA,1	NA,-inf	NA,inf	NA,0.205524	0.000177147	0.000177619
2	chr1:62941307:G:A	62941307	A,A	G,G	1,1	inf,-inf	inf,inf	1.71212,0.388461	0.000177062	0.000178626
2	chr1:62176711:G:A	62176711	NA,A	NA,G	NA,1	NA,-inf	NA,inf	NA,0.261974	0.000177022	0.000177517
2	chr1:62318930:C:T	62318930	NA,T	NA,C	NA,1	NA,-inf	NA,inf	NA,0.273136	0.000177017	0.000177519
2	chr1:62676017:C:T	62676017	NA,T	NA,C	NA,1	NA,inf	NA,inf	NA,0.50292	0.000176977	0.000177646
2	chr1:62795248:G:T	62795248	NA,T	NA,G	NA,1	NA,-inf	NA,inf	NA,0.431238	0.000176887	0.000177501
2	chr1:62150211:G:A	62150211	NA,A	NA,G	NA,1	NA,inf	NA,inf	NA,0.179321	0.000176867	0.000177327
2	chr1:62176235:T:C	62176235	NA,C	NA,T	NA,1	NA,-inf	NA,inf	NA,0.267807	0.000176852	0.000177349
2	chr1:62594568:C:T	62594568	NA,T	NA,C	NA,1	NA,-inf	NA,inf	NA,0.125878	0.000176702	0.000177142
2	chr1:62208174:A:G	62208174	G,G	A,A	1,1	-inf,inf	inf,inf	0.49852,0.95681	0.000176634	0.000177084
2	chr1:62478657:C:T	62478657	T,NA	C,NA	1,NA	-inf,NA	inf,NA	0.107694,NA	0.000176606	0.000176961
2	chr1:62955642:TA:T	62955642	NA,T	NA,TA	NA,1	NA,inf	NA,inf	NA,0.169371	0.000176572	0.000177029
2	chr1:62625295:T:G	62625295	NA,G	NA,T	NA,1	NA,-inf	NA,inf	NA,0.124877	0.000176523	0.000176962
2	chr1:62140773:G:A	62140773	NA,A	NA,G	NA,1	NA,inf	NA,inf	NA,0.188322	0.000176472	0.000176936
2	chr1:63065859:G:C	63065859	NA,C	NA,G	NA,1	NA,inf	NA,inf	NA,0.217404	0.000176398	0.000176874
2	chr1:62157009:A:C	62157009	NA,C	NA,A	NA,1	NA,-inf	NA,inf	NA,0.214364	0.000176384	0.000176858
2	chr1:62154477:A:G	62154477	NA,G	NA,A	NA,1	NA,-inf	NA,inf	NA,0.215701	0.000176379	0.000176855
2	chr1:62926458:G:C	62926458	NA,C	NA,G	NA,1	NA,inf	NA,inf	NA,0.104121	0.00017636	0.000176796
2	chr1:62809198:C:CA	62809198	NA,CA	NA,C	NA,1	NA,-inf	NA,inf	NA,0.212718	0.000176346	0.000176821
2	chr1:62691957:G:T	62691957	NA,T	NA,G	NA,1	NA,-inf	NA,inf	NA,0.26493	0.000176283	0.000176785
2	chr1:62621186:G:A	62621186	NA,A	NA,G	NA,1	NA,inf	NA,inf	NA,0.0573162	0.000176279	0.000176704
2	chr1:62591212:G:T	62591212	NA,T	NA,G	NA,1	NA,inf	NA,inf	NA,0.306994	0.000176144	0.000176666
2	chr1:62289963:G:A	62289963	NA,A	NA,G	NA,1	NA,-inf	NA,inf	NA,0.189388	0.000176066	0.000176531
2	chr1:62128516:T:G	62128516	NA,G	NA,T	NA,1	NA,inf	NA,inf	NA,0.211245	0.00017602	0.000176492
2	chr1:62214980:G:A	62214980	NA,A	NA,G	NA,1	NA,-inf	NA,inf	NA,0.207142	0.000176006	0.000176479
2	chr1:62246610:T:G	62246610	NA,G	NA,T	NA,1	NA,-inf	NA,inf	NA,0.189794	0.000175935	0.000176401
2	chr1:63026943:A:G	63026943	NA,G	NA,A	NA,1	NA,inf	NA,inf	NA,0.210957	0.000175933	0.000176407
2	chr1:62924528:T:C	62924528	C,C	T,T	1,1	-inf,-inf	inf,inf	0.0661638,1.46474	0.000175927	0.000176648
2	chr1:62971096:C:T	62971096	NA,T	NA,C	NA,1	NA,-inf	NA,inf	NA,0.134188	0.00017591	0.000176355
2	chr1:62291132:G:A	62291132	NA,A	NA,G	NA,1	NA,-inf	NA,inf	NA,0.210839	0.000175784	0.000176258
2	chr1:62199639:T:A	62199639	NA,A	NA,T	NA,1	NA,-inf	NA,inf	NA,0.215188	0.000175724	0.000176199
2	chr1:62156425:G:C	62156425	NA,C	NA,G	NA,1	NA,-inf	NA,inf	NA,0.259161	0.000175713	0.000176208
2	chr1:62637183:A:G	62637183	NA,G	NA,A	NA,1	NA,-inf	NA,inf	NA,0.119792	0.000175676	0.000176114
2	chr1:62233043:T:C	62233043	NA,C	NA,T	NA,1	NA,inf	NA,inf	NA,0.187584	0.00017564	0.000176102
2	chr1:62895821:A:G	62895821	NA,G	NA,A	NA,1	NA,inf	NA,inf	NA,0.22765	0.000175548	0.000176029
2	chr1:63099225:A:T	63099225	NA,T	NA,A	NA,1	NA,-inf	NA,inf	NA,0.21412	0.000175529	0.000176004
2	chr1:62218467:G:C	62218467	NA,C	NA,G	NA,1	NA,-inf	NA,inf	NA,0.223984	0.000175468	0.000175943
2	chr1:62967210:C:T	62967210	NA,T	NA,C	NA,1	NA,-inf	NA,inf	NA,0.227296	0.000175345	0.000175826
2	chr1:62428244:G:A	62428244	NA,A	NA,G	NA,1	NA,inf	NA,inf	NA,0.0341864	0.000175343	0.000175766
2	chr1:62606263:G:A	62606263	NA,A	NA,G	NA,1	NA,-inf	NA,inf	NA,0.119018	0.000175326	0.000175764
2	chr1:62970124:A:G	62970124	NA,G	NA,A	NA,1	NA,-inf	NA,inf	NA,0.220528	0.000175265	0.000175744
2	chr1:62760492:A:G	62760492	NA,G	NA,A	NA,1	NA,inf	NA,inf	NA,0.403969	0.00017522	0.000175806
2	chr1:63084542:G:A	63084542	NA,A	NA,G	NA,1	NA,-inf	NA,inf	NA,0.155817	0.000175218	0.000175668
2	chr1:62208291:C:T	62208291	NA,T	NA,C	NA,1	NA,-inf	NA,inf	NA,0.157627	0.000175213	0.000175666
2	chr1:62188166:C:G	62188166	NA,G	NA,C	NA,1	NA,inf	NA,inf	NA,0.166827	0.000175168	0.000175624
2	chr1:63075192:C:T	63075192	T,NA	C,NA	1,NA	-inf,NA	inf,NA	0.642169,NA	0.000175146	0.00017583
2	chr1:62352950:G:A	62352950	NA,A	NA,G	NA,1	NA,inf	NA,inf	NA,0.0462382	0.000174962	0.000175386
2	chr1:63020590:A:G	63020590	NA,G	NA,A	NA,1	NA,inf	NA,inf	NA,0.20013	0.000174914	0.000175382
2	chr1:63118672:C:T	63118672	NA,T	NA,C	NA,1	NA,inf	NA,inf	NA,0.184545	0.000174902	0.000175364
2	chr1:62172322:G:A	62172322	NA,A	NA,G	NA,1	NA,-inf	NA,inf	NA,0.24013	0.000174796	0.000175283
2	chr1:62352208:C:T	62352208	NA,T	NA,C	NA,1	NA,inf	NA,inf	NA,0.0448761	0.00017475	0.000175174
2	chr1:63078086:G:A	63078086	NA,A	NA,G	NA,1	NA,-inf	NA,inf	NA,0.247877	0.000174713	0.000175204
2	chr1:62220875:T:C	62220875	C,C	T,T	1,1	inf,-inf	inf,inf	0.654895,0.753859	0.000174697	0.000175094
2	chr1:62340325:A:G	62340325	NA,G	NA,A	NA,1	NA,-inf	NA,inf	NA,0.243899	0.000174645	0.000175134
2	chr1:62917162:A:G	62917162	NA,G	NA,A	NA,1	NA,-inf	NA,inf	NA,0.406434	0.000174623	0.000175208
2	chr1:62127524:G:A	62127524	NA,A	NA,G	NA,1	NA,-inf	NA,inf	NA,0.188588	0.000174611	0.000175074
2	chr1:62330406:G:GT	62330406	NA,GT	NA,G	NA,1	NA,-inf	NA,inf	NA,0.191139	0.000174609	0.000175075
2	chr1:62787545:A:C	62787545	NA,C	NA,A	NA,1	NA,-inf	NA,inf	NA,0.143407	0.000174594	0.000175042
2	chr1:62926553:G:A	62926553	NA,A	NA,G	NA,1	NA,-inf	NA,inf	NA,0.262367	0.000174585	0.000175085
2	chr1:62168049:G:A	62168049	NA,A	NA,G	NA,1	NA,inf	NA,inf	NA,0.180555	0.000174419	0.000174878
2	chr1:63027792:T:C	63027792	NA,C	NA,T	NA,1	NA,inf	NA,inf	NA,0.200035	0.000174383	0.000174851
2	chr1:62760817:ACT:A	62760817	NA,A	NA,ACT	NA,1	NA,-inf	NA,inf	NA,0.250042	0.000174278	0.000174765
2	chr1:62990504:G:A	62990504	NA,A	NA,G	NA,1	NA,inf	NA,inf	NA,0.195179	0.000174239	0.000174706
2	chr1:62262935:G:A	62262935	NA,A	NA,G	NA,1	NA,-inf	NA,inf	NA,0.162602	0.000174231	0.000174687
2	chr1:62620640:G:A	62620640	NA,A	NA,G	NA,1	NA,-inf	NA,inf	NA,0.111763	0.00017422	0.000174656
2	chr1:62658437:G:A	62658437	NA,A	NA,G	NA,1	NA,-inf	NA,inf	NA,0.111401	0.0001742	0.000174636
2	chr1:63086714:C:A	63086714	NA,A	NA,C	NA,1	NA,inf	NA,inf	NA,0.197132	0.000174134	0.000174601
2	chr1:63112258:T:C	63112258	NA,C	NA,T	NA,1	NA,inf	NA,inf	NA,0.220553	0.000174104	0.000174582
2	chr1:62673653:C:A	62673653	NA,A	NA,C	NA,1	NA,-inf	NA,inf	NA,0.109956	0.00017407	0.000174506
2	chr1:62490466:C:T	62490466	NA,T	NA,C	NA,1	NA,inf	NA,inf	NA,0.156351	0.000173879	0.000174326
2	chr1:62813990:TTGG:T	62813990	NA,T	NA,TTGG	NA,1	NA,inf	NA,inf	NA,0.0981793	0.000173777	0.000174212
2	chr1:62821911:G:A	62821911	NA,A	NA,G	NA,1	NA,inf	NA,inf	NA,0.0981588	0.000173774	0.000174208
2	chr1:63035463:G:A	63035463	NA,A	NA,G	NA,1	NA,inf	NA,inf	NA,0.192105	0.000173756	0.000174223
2	chr1:62966058:C:T	62966058	NA,T	NA,C	NA,1	NA,-inf	NA,inf	NA,0.161389	0.00017375	0.000174204
2	chr1:62220074:G:A	62220074	NA,A	NA,G	NA,1	NA,-inf	NA,inf	NA,0.173276	0.000173663	0.000174121
2	chr1:62930961:G:A	62930961	NA,A	NA,G	NA,1	NA,inf	NA,inf	NA,0.0930341	0.000173613	0.000174046
2	chr1:63114376:C:T	63114376	T,NA	C,NA	1,NA	inf,NA	inf,NA	0.282784,NA	0.000173432	0.00017385
2	chr1:62277577:A:G	62277577	NA,G	NA,A	NA,1	NA,inf	NA,inf	NA,0.2021	0.000173407	0.000173875
2	chr1:62764945:C:A	62764945	NA,A	NA,C	NA,1	NA,-inf	NA,inf	NA,0.179844	0.000173377	0.000173838
2	chr1:63024643:C:T	63024643	NA,T	NA,C	NA,1	NA,inf	NA,inf	NA,0.114798	0.000173338	0.000173776
2	chr1:63066868:G:A	63066868	NA,A	NA,G	NA,1	NA,inf	NA,inf	NA,0.212431	0.000173275	0.000173748
2	chr1:62364582:G:A	62364582	NA,A	NA,G	NA,1	NA,inf	NA,inf	NA,0.11978	0.000173229	0.00017367
2	chr1:63019231:C:T	63019231	NA,T	NA,C	NA,1	NA,inf	NA,inf	NA,0.169414	0.000173221	0.000173679
2	chr1:62277166:G:A	62277166	NA,A	NA,G	NA,1	NA,inf	NA,inf	NA,0.21585	0.000173188	0.000173662
2	chr1:62636336:T:G	62636336	G,G	T,T	1,1	-inf,-inf	inf,inf	0.205523,1.44881	0.000173179	0.000173956
2	chr1:62890904:A:G	62890904	NA,G	NA,A	NA,1	NA,-inf	NA,inf	NA,0.162168	0.000173148	0.000173602
2	chr1:62172876:T:C	62172876	NA,C	NA,T	NA,1	NA,-inf	NA,inf	NA,0.164744	0.0001731	0.000173556
2	chr1:62760855:C:T	62760855	NA,T	NA,C	NA,1	NA,-inf	NA,inf	NA,0.241662	0.000173083	0.000173567
2	chr1:62276199:G:T	62276199	NA,T	NA,G	NA,1	NA,inf	NA,inf	NA,0.199612	0.000173055	0.000173523
2	chr1:62990999:T:C	62990999	NA,C	NA,T	NA,1	NA,inf	NA,inf	NA,0.189288	0.000173024	0.000173488
2	chr1:63098901:A:G	63098901	NA,G	NA,A	NA,1	NA,inf	NA,inf	NA,0.129937	0.000172946	0.000173391
2	chr1:62141020:C:T	62141020	NA,T	NA,C	NA,1	NA,-inf	NA,inf	NA,0.170828	0.000172919	0.000173376
2	chr1:62636334:T:C	62636334	NA,C	NA,T	NA,1	NA,-inf	NA,inf	NA,0.103163	0.00017288	0.000173314
2	chr1:62251373:G:A	62251373	A,A	G,G	1,1	-inf,inf	inf,inf	0.28795,1.05415	0.000172825	0.000173233
2	chr1:62888998:C:T	62888998	NA,T	NA,C	NA,1	NA,inf	NA,inf	NA,0.214632	0.000172805	0.000173279
2	chr1:62991981:G:A	62991981	NA,A	NA,G	NA,1	NA,inf	NA,inf	NA,0.148746	0.00017279	0.000173239
2	chr1:62890184:G:A	62890184	NA,A	NA,G	NA,1	NA,-inf	NA,inf	NA,0.826315	0.000172786	0.000173859
2	chr1:63033864:A:G	63033864	NA,G	NA,A	NA,1	NA,inf	NA,inf	NA,0.186222	0.000172695	0.000173158
2	chr1:62215709:A:G	62215709	NA,G	NA,A	NA,1	NA,inf	NA,inf	NA,0.15189	0.000172598	0.000173049
2	chr1:62961694:A:G	62961694	NA,G	NA,A	NA,1	NA,inf	NA,inf	NA,0.219192	0.000172566	0.000173043
2	chr1:62132908:A:T	62132908	NA,T	NA,A	NA,1	NA,inf	NA,inf	NA,0.187877	0.000172487	0.000172949
2	chr1:62762858:G:A	62762858	NA,A	NA,G	NA,1	NA,-inf	NA,inf	NA,0.170309	0.000172456	0.000172914
2	chr1:62209589:G:A	62209589	A,A	G,G	1,1	inf,-inf	inf,inf	1.05298,0.467669	0.000172347	0.000172881
2	chr1:62190502:C:T	62190502	NA,T	NA,C	NA,1	NA,inf	NA,inf	NA,0.221431	0.000172326	0.000172802
2	chr1:62786731:A:G	62786731	NA,G	NA,A	NA,1	NA,-inf	NA,inf	NA,0.306258	0.000172151	0.000172678
2	chr1:62253282:A:G	62253282	G,NA	A,NA	1,NA	inf,NA	inf,NA	0.385702,NA	0.00017215	0.000172624
2	chr1:62132364:G:A	62132364	NA,A	NA,G	NA,1	NA,inf	NA,inf	NA,0.184381	0.00017214	0.000172601
2	chr1:62158222:C:T	62158222	NA,T	NA,C	NA,1	NA,-inf	NA,inf	NA,0.189918	0.000172107	0.000172571
2	chr1:62270755:C:T	62270755	NA,T	NA,C	NA,1	NA,inf	NA,inf	NA,0.212117	0.000172068	0.00017254
2	chr1:62370108:A:C	62370108	NA,C	NA,A	NA,1	NA,inf	NA,inf	NA,0.28028	0.000171959	0.000172471
2	chr1:62138192:T:C	62138192	NA,C	NA,T	NA,1	NA,-inf	NA,inf	NA,0.167056	0.000171951	0.000172407
2	chr1:62571673:C:T	62571673	NA,T	NA,C	NA,1	NA,inf	NA,inf	NA,0.303656	0.000171922	0.000172442
2	chr1:62505082:T:C	62505082	NA,C	NA,T	NA,1	NA,-inf	NA,inf	NA,0.0967854	0.000171824	0.000172256
2	chr1:62360441:A:G	62360441	NA,G	NA,A	NA,1	NA,-inf	NA,inf	NA,0.116676	0.000171809	0.000172245
2	chr1:62628993:C:T	62628993	NA,T	NA,C	NA,1	NA,-inf	NA,inf	NA,0.0952131	0.000171774	0.000172208
2	chr1:62277193:T:C	62277193	NA,C	NA,T	NA,1	NA,inf	NA,inf	NA,0.190276	0.000171766	0.00017223
2	chr1:62916653:A:G	62916653	NA,G	NA,A	NA,1	NA,-inf	NA,inf	NA,0.112978	0.000171762	0.000172201
2	chr1:62505127:C:T	62505127	NA,T	NA,C	NA,1	NA,-inf	NA,inf	NA,0.0963626	0.000171758	0.00017219
2	chr1:63108444:T:C	63108444	NA,C	NA,T	NA,1	NA,-inf	NA,inf	NA,0.161564	0.000171585	0.000172037
2	chr1:62232217:CCTT:C	62232217	NA,C	NA,CCTT	NA,1	NA,-inf	NA,inf	NA,0.180423	0.000171546	0.000172002
2	chr1:63078432:C:G	63078432	NA,G	NA,C	NA,1	NA,-inf	NA,inf	NA,0.205396	0.000171429	0.000171899
2	chr1:62261342:TAG:T	62261342	NA,T	NA,TAG	NA,1	NA,-inf	NA,inf	NA,0.158138	0.000171422	0.000171875
2	chr1:63092513:A:G	63092513	NA,G	NA,A	NA,1	NA,inf	NA,inf	NA,0.147153	0.000171364	0.000171812
2	chr1:62315297:G:A	62315297	NA,A	NA,G	NA,1	NA,-inf	NA,inf	NA,0.219982	0.00017132	0.000171797
2	chr1:63088818:A:G	63088818	NA,G	NA,A	NA,1	NA,-inf	NA,inf	NA,0.163389	0.000171268	0.000171721
2	chr1:62413087:G:T	62413087	NA,T	NA,G	NA,1	NA,-inf	NA,inf	NA,0.152244	0.000171267	0.000171713
2	chr1:62316281:G:A	62316281	NA,A	NA,G	NA,1	NA,inf	NA,inf	NA,0.145652	0.000171261	0.00017171
2	chr1:62127738:C:T	62127738	NA,T	NA,C	NA,1	NA,-inf	NA,inf	NA,0.208019	0.000171253	0.000171723
2	chr1:62273554:C:T	62273554	NA,T	NA,C	NA,1	NA,inf	NA,inf	NA,0.201959	0.000171133	0.0001716
2	chr1:62487685:G:GTAAGT	62487685	NA,GTAAGT	NA,G	NA,1	NA,-inf	NA,inf	NA,0.0936873	0.000171118	0.00017155
2	chr1:62152576:G:A	62152576	NA,A	NA,G	NA,1	NA,-inf	NA,inf	NA,0.160362	0.000171113	0.000171567
2	chr1:63019930:G:T	63019930	NA,T	NA,G	NA,1	NA,-inf	NA,inf	NA,0.147271	0.000171083	0.000171531
2	chr1:62197088:C:A	62197088	NA,A	NA,C	NA,1	NA,inf	NA,inf	NA,0.164102	0.00017107	0.000171524
2	chr1:62376105:T:C	62376105	NA,C	NA,T	NA,1	NA,inf	NA,inf	NA,0.0503713	0.000171065	0.00017149
2	chr1:62739242:G:C	62739242	NA,C	NA,G	NA,1	NA,-inf	NA,inf	NA,0.318103	0.000171049	0.000171579
2	chr1:62234141:T:A	62234141	NA,A	NA,T	NA,1	NA,-inf	NA,inf	NA,0.182372	0.000171038	0.0001715
2	chr1:62989667:A:G	62989667	NA,G	NA,A	NA,1	NA,inf	NA,inf	NA,0.14433	0.000171031	0.000171479
2	chr1:62369326:T:C	62369326	NA,C	NA,T	NA,1	NA,inf	NA,inf	NA,0.272216	0.000170994	0.000171501
2	chr1:63017961:C:T	63017961	NA,T	NA,C	NA,1	NA,inf	NA,inf	NA,0.186989	0.000170919	0.000171383
2	chr1:62500499:A:AT	62500499	NA,AT	NA,A	NA,1	NA,inf	NA,inf	NA,0.0445635	0.000170912	0.000171336
2	chr1:62473963:C:T	62473963	NA,T	NA,C	NA,1	NA,-inf	NA,inf	NA,0.176284	0.000170909	0.00017137
2	chr1:62302082:G:A	62302082	NA,A	NA,G	NA,1	NA,-inf	NA,inf	NA,0.187858	0.00017089	0.000171354
2	chr1:62360072:T:C	62360072	NA,C	NA,T	NA,1	NA,inf	NA,inf	NA,0.135233	0.000170861	0.000171305
2	chr1:62302070:A:G	62302070	NA,G	NA,A	NA,1	NA,-inf	NA,inf	NA,0.187501	0.000170845	0.000171309
2	chr1:62566645:T:G	62566645	NA,G	NA,T	NA,1	NA,-inf	NA,inf	NA,0.365628	0.000170826	0.000171391
2	chr1:62572672:A:T	62572672	NA,T	NA,A	NA,1	NA,-inf	NA,inf	NA,0.370167	0.000170755	0.000171323
2	chr1:62393472:G:T	62393472	NA,T	NA,G	NA,1	NA,-inf	NA,inf	NA,0.327783	0.000170745	0.000171283
2	chr1:63010892:G:A	63010892	NA,A	NA,G	NA,1	NA,inf	NA,inf	NA,0.165615	0.000170729	0.000171184
2	chr1:63025750:C:T	63025750	T,NA	C,NA	1,NA	-inf,NA	inf,NA	0.696225,NA	0.000170696	0.000171442
2	chr1:62133823:C:T	62133823	NA,T	NA,C	NA,1	NA,-inf	NA,inf	NA,0.194798	0.000170639	0.000171104
2	chr1:62626725:C:T	62626725	NA,T	NA,C	NA,1	NA,-inf	NA,inf	NA,0.368829	0.000170619	0.000171186
2	chr1:62988538:A:G	62988538	NA,G	NA,A	NA,1	NA,inf	NA,inf	NA,0.139784	0.000170583	0.000171029
2	chr1:62575859:C:T	62575859	NA,T	NA,C	NA,1	NA,-inf	NA,inf	NA,0.368135	0.000170548	0.000171114
2	chr1:62197592:T:G	62197592	NA,G	NA,T	NA,1	NA,-inf	NA,inf	NA,0.178541	0.000170482	0.000170942
2	chr1:62122515:G:A	62122515	NA,A	NA,G	NA,1	NA,-inf	NA,inf	NA,0.147833	0.000170475	0.000170923
2	chr1:62160032:G:A	62160032	NA,A	NA,G	NA,1	NA,-inf	NA,inf	NA,0.153705	0.00017045	0.000170901
2	chr1:62424839:C:A	62424839	NA,A	NA,C	NA,1	NA,-inf	NA,inf	NA,0.145785	0.000170424	0.000170867
2	chr1:62180616:T:C	62180616	NA,C	NA,T	NA,1	NA,-inf	NA,inf	NA,0.152996	0.000170383	0.000170834
2	chr1:62616097:C:G	62616097	G,NA	C,NA	1,NA	inf,NA	inf,NA	0.535514,NA	0.000170339	0.000170922
2	chr1:62302211:G:A	62302211	NA,A	NA,G	NA,1	NA,-inf	NA,inf	NA,0.182493	0.000170199	0.000170661
2	chr1:62760040:A:G	62760040	NA,G	NA,A	NA,1	NA,-inf	NA,inf	NA,0.218947	0.000170187	0.00017066
2	chr1:62970167:G:A	62970167	NA,A	NA,G	NA,1	NA,-inf	NA,inf	NA,0.268779	0.000170083	0.000170587
2	chr1:62970540:C:T	62970540	NA,T	NA,C	NA,1	NA,-inf	NA,inf	NA,0.268779	0.000170083	0.000170587
2	chr1:62157336:T:A	62157336	NA,A	NA,T	NA,1	NA,inf	NA,inf	NA,0.127347	0.00017008	0.000170522
2	chr1:62487710:G:A	62487710	NA,A	NA,G	NA,1	NA,-inf	NA,inf	NA,0.0329293	0.000170046	0.000170468
2	chr1:62491300:T:C	62491300	NA,C	NA,T	NA,1	NA,inf	NA,inf	NA,0.00467489	0.000170045	0.000170467
2	chr1:62358237:T:C	62358237	NA,C	NA,T	NA,1	NA,inf	NA,inf	NA,0.200625	0.000170017	0.000170488
2	chr1:62462402:C:T	62462402	T,NA	C,NA	1,NA	inf,NA	inf,NA	0.682791,NA	0.000169966	0.000170697
2	chr1:62956414:A:G	62956414	NA,G	NA,A	NA,1	NA,inf	NA,inf	NA,0.182217	0.000169957	0.00017042
2	chr1:62481830:A:T	62481830	NA,T	NA,A	NA,1	NA,-inf	NA,inf	NA,0.15787	0.000169908	0.000170361
2	chr1:62849358:G:A	62849358	NA,A	NA,G	NA,1	NA,inf	NA,inf	NA,0.146516	0.000169896	0.000170344
2	chr1:63010342:A:G	63010342	NA,G	NA,A	NA,1	NA,inf	NA,inf	NA,0.170144	0.000169888	0.000170345
2	chr1:62364347:A:C	62364347	NA,C	NA,A	NA,1	NA,inf	NA,inf	NA,0.0436804	0.000169792	0.000170217
2	chr1:62660813:ATTAAATCAGCCACGCATGGTG:A	62660813	NA,A	NA,ATTAAATCAGCCACGCATGGTG	NA,1	NA,-inf	NA,inf	NA,0.0811046	0.000169771	0.000170201
2	chr1:62209456:T:C	62209456	NA,C	NA,T	NA,1	NA,-inf	NA,inf	NA,0.14958	0.000169744	0.000170192
2	chr1:62735074:A:C	62735074	NA,C	NA,A	NA,1	NA,inf	NA,inf	NA,0.224184	0.000169737	0.000170216
2	chr1:62136140:G:C	62136140	NA,C	NA,G	NA,1	NA,-inf	NA,inf	NA,0.160788	0.000169732	0.000170184
2	chr1:62776879:C:T	62776879	NA,T	NA,C	NA,1	NA,-inf	NA,inf	NA,0.304269	0.000169715	0.000170238
2	chr1:62471640:AGTGAG:A	62471640	NA,A	NA,AGTGAG	NA,1	NA,inf	NA,inf	NA,0.0127575	0.000169679	0.000170101
2	chr1:63097016:A:G	63097016	NA,G	NA,A	NA,1	NA,inf	NA,inf	NA,0.134558	0.00016964	0.000170085
2	chr1:62145684:C:T	62145684	NA,T	NA,C	NA,1	NA,-inf	NA,inf	NA,0.146351	0.000169583	0.000170032
2	chr1:62962712:G:C	62962712	NA,C	NA,G	NA,1	NA,-inf	NA,inf	NA,0.194914	0.000169578	0.000170044
2	chr1:62739491:G:A	62739491	NA,A	NA,G	NA,1	NA,inf	NA,inf	NA,0.111668	0.000169562	0.00017
2	chr1:62231712:C:G	62231712	NA,G	NA,C	NA,1	NA,-inf	NA,inf	NA,0.163648	0.000169535	0.000169991
2	chr1:62303568:G:A	62303568	NA,A	NA,G	NA,1	NA,-inf	NA,inf	NA,0.176842	0.000169528	0.000169988
2	chr1:62150753:C:T	62150753	NA,T	NA,C	NA,1	NA,inf	NA,inf	NA,0.138989	0.000169418	0.000169863
2	chr1:62280075:G:A	62280075	NA,A	NA,G	NA,1	NA,inf	NA,inf	NA,0.185242	0.000169401	0.000169862
2	chr1:62953579:T:C	62953579	NA,C	NA,T	NA,1	NA,-inf	NA,inf	NA,0.124366	0.000169354	0.000169796
2	chr1:63030310:C:T	63030310	NA,T	NA,C	NA,1	NA,inf	NA,inf	NA,0.194454	0.000169315	0.000169782
2	chr1:62995957:G:T	62995957	NA,T	NA,G	NA,1	NA,-inf	NA,inf	NA,0.155051	0.000169294	0.000169745
2	chr1:62285589:C:A	62285589	NA,A	NA,C	NA,1	NA,-inf	NA,inf	NA,0.142688	0.000169287	0.000169734
2	chr1:62187697:C:T	62187697	NA,T	NA,C	NA,1	NA,inf	NA,inf	NA,0.154963	0.000169194	0.000169644
2	chr1:62125740:A:C	62125740	NA,C	NA,A	NA,1	NA,-inf	NA,inf	NA,0.138121	0.000169187	0.000169631
2	chr1:63018347:C:A	63018347	NA,A	NA,C	NA,1	NA,inf	NA,inf	NA,0.0740046	0.000169182	0.000169611
2	chr1:63075484:A:G	63075484	NA,G	NA,A	NA,1	NA,inf	NA,inf	NA,0.171192	0.000169115	0.00016957
2	chr1:62132625:G:A	62132625	NA,A	NA,G	NA,1	NA,-inf	NA,inf	NA,0.162359	0.000169098	0.000169553
2	chr1:62491542:T:C	62491542	NA,C	NA,T	NA,1	NA,-inf	NA,inf	NA,0.0795481	0.000169084	0.000169513
2	chr1:62947366:T:G	62947366	NA,G	NA,T	NA,1	NA,inf	NA,inf	NA,0.125102	0.000169074	0.000169516
2	chr1:62431082:T:C	62431082	NA,C	NA,T	NA,1	NA,-inf	NA,inf	NA,0.234576	0.000169071	0.000169557
2	chr1:62457663:C:T	62457663	NA,T	NA,C	NA,1	NA,-inf	NA,inf	NA,0.0804728	0.000169035	0.000169464
2	chr1:62303231:T:TC	62303231	NA,TC	NA,T	NA,1	NA,-inf	NA,inf	NA,0.172719	0.000169019	0.000169477
2	chr1:62187784:G:A	62187784	NA,A	NA,G	NA,1	NA,inf	NA,inf	NA,0.153547	0.000169014	0.000169464
2	chr1:62181660:GAAGT:G	62181660	NA,G	NA,GAAGT	NA,1	NA,inf	NA,inf	NA,0.122934	0.000168999	0.00016944
2	chr1:62303049:T:C	62303049	NA,C	NA,T	NA,1	NA,-inf	NA,inf	NA,0.172247	0.000168966	0.000169424
2	chr1:62399242:C:T	62399242	NA,T	NA,C	NA,1	NA,-inf	NA,inf	NA,0.187353	0.000168932	0.000169397
2	chr1:62247681:A:AGAG	62247681	NA,AGAG	NA,A	NA,1	NA,inf	NA,inf	NA,0.103158	0.000168899	0.000169335
2	chr1:62128164:C:T	62128164	NA,T	NA,C	NA,1	NA,-inf	NA,inf	NA,0.189465	0.000168874	0.000169337
2	chr1:62197257:C:T	62197257	NA,T	NA,C	NA,1	NA,-inf	NA,inf	NA,0.162152	0.000168866	0.00016932
2	chr1:62916710:G:A	62916710	NA,A	NA,G	NA,1	NA,inf	NA,inf	NA,0.168466	0.000168856	0.000169313
2	chr1:62250149:G:A	62250149	NA,A	NA,G	NA,1	NA,-inf	NA,inf	NA,0.137917	0.000168837	0.000169282
2	chr1:62595143:C:A	62595143	NA,A	NA,C	NA,1	NA,-inf	NA,inf	NA,0.0524856	0.000168796	0.000169221
2	chr1:62771960:T:C	62771960	NA,C	NA,T	NA,1	NA,inf	NA,inf	NA,0.149351	0.000168781	0.00016923
2	chr1:63083639:C:T	63083639	T,T	C,C	1,1	-inf,inf	inf,inf	0.823542,0.410698	0.000168725	0.000169061
2	chr1:63115543:A:AG	63115543	NA,AG	NA,A	NA,1	NA,-inf	NA,inf	NA,0.16967	0.000168637	0.000169093
2	chr1:62929676:G:A	62929676	NA,A	NA,G	NA,1	NA,inf	NA,inf	NA,0.0236891	0.000168592	0.000169014
2	chr1:62308090:G:A	62308090	NA,A	NA,G	NA,1	NA,inf	NA,inf	NA,0.176349	0.000168562	0.000169021
2	chr1:62233143:A:G	62233143	G,G	A,A	1,1	inf,inf	inf,inf	1.07105,0.142688	0.00016853	0.000168876
2	chr1:62142828:G:C	62142828	NA,C	NA,G	NA,1	NA,-inf	NA,inf	NA,0.139047	0.000168446	0.000168892
2	chr1:63050068:G:A	63050068	NA,A	NA,G	NA,1	NA,inf	NA,inf	NA,0.108581	0.000168441	0.000168878
2	chr1:63021397:C:T	63021397	NA,T	NA,C	NA,1	NA,inf	NA,inf	NA,0.153534	0.000168438	0.000168888
2	chr1:62412228:G:C	62412228	NA,C	NA,G	NA,1	NA,-inf	NA,inf	NA,0.291152	0.000168407	0.000168922
2	chr1:62412223:A:G	62412223	NA,G	NA,A	NA,1	NA,-inf	NA,inf	NA,0.291019	0.000168399	0.000168914
2	chr1:62412705:C:A	62412705	NA,A	NA,C	NA,1	NA,-inf	NA,inf	NA,0.290995	0.000168395	0.000168911
2	chr1:62417805:T:C	62417805	NA,C	NA,T	NA,1	NA,-inf	NA,inf	NA,0.290995	0.000168395	0.000168911
2	chr1:63047223:A:T	63047223	T,NA	A,NA	1,NA	-inf,NA	inf,NA	0.296519,NA	0.000168365	0.000168789
2	chr1:62162318:T:C	62162318	NA,C	NA,T	NA,1	NA,inf	NA,inf	NA,0.109128	0.000168334	0.00016877
2	chr1:62185209:C:T	62185209	NA,T	NA,C	NA,1	NA,inf	NA,inf	NA,0.118171	0.000168277	0.000168716
2	chr1:62358262:A:G	62358262	NA,G	NA,A	NA,1	NA,inf	NA,inf	NA,0.190456	0.000168223	0.000168689
2	chr1:62589506:C:T	62589506	NA,T	NA,C	NA,1	NA,-inf	NA,inf	NA,0.0697146	0.000168205	0.000168633
2	chr1:62784940:A:G	62784940	NA,G	NA,A	NA,1	NA,-inf	NA,inf	NA,0.196964	0.000168201	0.00016867
2	chr1:62546026:A:G	62546026	NA,G	NA,A	NA,1	NA,-inf	NA,inf	NA,0.0696607	0.000168196	0.000168624
2	chr1:62565533:A:G	62565533	NA,G	NA,A	NA,1	NA,-inf	NA,inf	NA,0.0696125	0.000168189	0.000168617
2	chr1:62984629:C:T	62984629	NA,T	NA,C	NA,1	NA,inf	NA,inf	NA,0.206435	0.000168188	0.000168661
2	chr1:62966383:C:T	62966383	NA,T	NA,C	NA,1	NA,-inf	NA,inf	NA,0.250096	0.000168174	0.000168668
2	chr1:62302128:C:G	62302128	NA,G	NA,C	NA,1	NA,-inf	NA,inf	NA,0.165719	0.000168169	0.000168624
2	chr1:63085809:T:C	63085809	NA,C	NA,T	NA,1	NA,-inf	NA,inf	NA,0.150394	0.000168163	0.000168613
2	chr1:62905205:C:T	62905205	NA,T	NA,C	NA,1	NA,inf	NA,inf	NA,0.201337	0.000168128	0.000168597
2	chr1:62523828:T:C	62523828	NA,C	NA,T	NA,1	NA,-inf	NA,inf	NA,0.0689578	0.000168101	0.00016853
2	chr1:62570976:A:G	62570976	NA,G	NA,A	NA,1	NA,-inf	NA,inf	NA,0.0687064	0.000168062	0.00016849
2	chr1:62748088:A:G	62748088	NA,G	NA,A	NA,1	NA,-inf	NA,inf	NA,0.143045	0.00016804	0.000168487
2	chr1:62867998:C:T	62867998	NA,T	NA,C	NA,1	NA,-inf	NA,inf	NA,0.781415	0.000168039	0.000169038
2	chr1:62752536:A:G	62752536	NA,G	NA,A	NA,1	NA,-inf	NA,inf	NA,0.14297	0.000168023	0.00016847
2	chr1:62120466:GT:G	62120466	NA,G	NA,GT	NA,1	NA,-inf	NA,inf	NA,0.166583	0.000168016	0.00016847
2	chr1:62460013:T:C	62460013	NA,C	NA,T	NA,1	NA,-inf	NA,inf	NA,0.313357	0.000167976	0.000168504
2	chr1:63085020:G:C	63085020	NA,C	NA,G	NA,1	NA,inf	NA,inf	NA,0.162076	0.000167957	0.000168412
2	chr1:62266394:C:T	62266394	NA,T	NA,C	NA,1	NA,-inf	NA,inf	NA,0.136042	0.000167945	0.000168391
2	chr1:62431161:G:GT	62431161	NA,GT	NA,G	NA,1	NA,inf	NA,inf	NA,0.172959	0.000167936	0.000168396
2	chr1:62481702:G:A	62481702	NA,A	NA,G	NA,1	NA,inf	NA,inf	NA,0.0592431	0.000167854	0.00016828
2	chr1:62794690:T:C	62794690	NA,C	NA,T	NA,1	NA,inf	NA,inf	NA,0.0588458	0.000167832	0.000168258
2	chr1:62623604:A:G	62623604	NA,G	NA,A	NA,1	NA,-inf	NA,inf	NA,0.340191	0.000167825	0.000168372
2	chr1:62161271:T:C	62161271	NA,C	NA,T	NA,1	NA,-inf	NA,inf	NA,0.139365	0.000167809	0.000168255
2	chr1:62944946:C:T	62944946	NA,T	NA,C	NA,1	NA,-inf	NA,inf	NA,0.109739	0.000167791	0.000168229
2	chr1:62937453:C:G	62937453	NA,G	NA,C	NA,1	NA,-inf	NA,inf	NA,0.129877	0.000167788	0.000168231
2	chr1:62899297:G:A	62899297	NA,A	NA,G	NA,1	NA,inf	NA,inf	NA,0.168266	0.000167769	0.000168224
2	chr1:62533458:C:T	62533458	NA,T	NA,C	NA,1	NA,-inf	NA,inf	NA,0.0994332	0.000167735	0.000168172
2	chr1:62699960:A:G	62699960	G,NA	A,NA	1,NA	-inf,NA	inf,NA	0.162424,NA	0.000167731	0.000168102
2	chr1:62571127:G:A	62571127	NA,A	NA,G	NA,1	NA,-inf	NA,inf	NA,0.0467891	0.000167663	0.000168087
2	chr1:63064740:G:A	63064740	NA,A	NA,G	NA,1	NA,inf	NA,inf	NA,0.135915	0.000167653	0.000168099
2	chr1:62301359:A:G	62301359	NA,G	NA,A	NA,1	NA,-inf	NA,inf	NA,0.176248	0.000167616	0.000168075
2	chr1:62382715:A:G	62382715	NA,G	NA,A	NA,1	NA,-inf	NA,inf	NA,0.448551	0.000167536	0.000168164
2	chr1:62811058:G:A	62811058	NA,A	NA,G	NA,1	NA,-inf	NA,inf	NA,0.351515	0.000167532	0.000168088
2	chr1:62682816:T:C	62682816	NA,C	NA,T	NA,1	NA,-inf	NA,inf	NA,0.398268	0.000167525	0.000168114
2	chr1:62146550:C:A	62146550	NA,A	NA,C	NA,1	NA,inf	NA,inf	NA,0.102039	0.000167511	0.000167946
2	chr1:62345092:C:T	62345092	NA,T	NA,C	NA,1	NA,inf	NA,inf	NA,0.115888	0.000167504	0.000167942
2	chr1:62650598:G:GA	62650598	NA,GA	NA,G	NA,1	NA,-inf	NA,inf	NA,0.332058	0.000167493	0.000168034
2	chr1:62472969:G:T	62472969	NA,T	NA,G	NA,1	NA,-inf	NA,inf	NA,0.146474	0.000167465	0.000167915
2	chr1:62577461:C:T	62577461	NA,T	NA,C	NA,1	NA,inf	NA,inf	NA,0.233287	0.000167453	0.000167936
2	chr1:62685336:T:C	62685336	NA,C	NA,T	NA,1	NA,-inf	NA,inf	NA,0.398856	0.000167449	0.000168038
2	chr1:62233045:C:A	62233045	NA,A	NA,C	NA,1	NA,-inf	NA,inf	NA,0.14622	0.000167424	0.000167868
2	chr1:62540183:T:C	62540183	NA,C	NA,T	NA,1	NA,-inf	NA,inf	NA,0.33019	0.000167358	0.000167898
2	chr1:62338536:C:T	62338536	NA,T	NA,C	NA,1	NA,-inf	NA,inf	NA,0.0821411	0.000167317	0.000167748
2	chr1:62211466:A:T	62211466	T,NA	A,NA	1,NA	inf,NA	inf,NA	0.38736,NA	0.000167316	0.000167789
2	chr1:62582375:C:T	62582375	NA,T	NA,C	NA,1	NA,-inf	NA,inf	NA,0.0626683	0.000167262	0.000167689
2	chr1:62813985:C:A	62813985	NA,A	NA,C	NA,1	NA,-inf	NA,inf	NA,0.354894	0.000167248	0.000167806
2	chr1:62247552:C:G	62247552	G,NA	C,NA	1,NA	inf,NA	inf,NA	0.31709,NA	0.000167218	0.000167649
2	chr1:62603699:C:T	62603699	NA,T	NA,C	NA,1	NA,-inf	NA,inf	NA,0.0431117	0.0001672	0.000167624
2	chr1:62939195:T:C	62939195	NA,C	NA,T	NA,1	NA,-inf	NA,inf	NA,0.103943	0.000167154	0.000167589
2	chr1:62272505:G:A	62272505	NA,A	NA,G	NA,1	NA,-inf	NA,inf	NA,0.116494	0.000167154	0.000167594
2	chr1:62807030:G:T	62807030	NA,T	NA,G	NA,1	NA,-inf	NA,inf	NA,0.356114	0.000167115	0.000167674
2	chr1:62735186:C:G	62735186	NA,G	NA,C	NA,1	NA,inf	NA,inf	NA,0.103391	0.000167087	0.000167522
2	chr1:62638861:G:A	62638861	NA,A	NA,G	NA,1	NA,inf	NA,inf	NA,0.192523	0.000167084	0.000167554
2	chr1:62741445:A:G	62741445	NA,G	NA,A	NA,1	NA,-inf	NA,inf	NA,0.176868	0.000167075	0.000167536
2	chr1:62202315:G:T	62202315	NA,T	NA,G	NA,1	NA,inf	NA,inf	NA,0.118341	0.000167074	0.000167513
2	chr1:62822311:G:A	62822311	NA,A	NA,G	NA,1	NA,-inf	NA,inf	NA,0.0406552	0.000167065	0.000167489
2	chr1:62134320:C:G	62134320	NA,G	NA,C	NA,1	NA,-inf	NA,inf	NA,0.128299	0.000167054	0.000167497
2	chr1:62427445:C:A	62427445	A,A	C,C	1,1	-inf,-inf	inf,inf	1.05634,0.808959	0.000167045	0.000167899
2	chr1:62952179:G:A	62952179	A,A	G,G	1,1	inf,-inf	inf,inf	0.956271,0.304702	0.00016704	0.000167412
2	chr1:62582161:T:C	62582161	NA,C	NA,T	NA,1	NA,-inf	NA,inf	NA,0.041148	0.00016703	0.000167454
2	chr1:62191445:A:G	62191445	G,G	A,A	1,1	-inf,inf	inf,inf	0.196623,1.18048	0.000167002	0.00016746
2	chr1:63009605:G:A	63009605	NA,A	NA,G	NA,1	NA,inf	NA,inf	NA,0.137649	0.000166978	0.000167424
2	chr1:62142206:G:A	62142206	NA,A	NA,G	NA,1	NA,-inf	NA,inf	NA,0.136861	0.000166971	0.000167415
2	chr1:62853272:A:G	62853272	NA,G	NA,A	NA,1	NA,inf	NA,inf	NA,0.123459	0.00016689	0.000167331
2	chr1:62456375:C:T	62456375	NA,T	NA,C	NA,1	NA,-inf	NA,inf	NA,0.13488	0.000166831	0.000167277
2	chr1:62163986:T:C	62163986	NA,C	NA,T	NA,1	NA,inf	NA,inf	NA,0.098691	0.000166813	0.000167248
2	chr1:62366955:T:C	62366955	NA,C	NA,T	NA,1	NA,inf	NA,inf	NA,0.0229732	0.000166802	0.000167224
2	chr1:62675807:T:C	62675807	NA,C	NA,T	NA,1	NA,inf	NA,inf	NA,0.185987	0.000166788	0.000167252
2	chr1:63030725:T:A	63030725	NA,A	NA,T	NA,1	NA,inf	NA,inf	NA,0.171807	0.000166785	0.000167243
2	chr1:62927162:A:AG	62927162	NA,AG	NA,A	NA,1	NA,-inf	NA,inf	NA,0.19788	0.000166779	0.000167247
2	chr1:62175316:G:A	62175316	NA,A	NA,G	NA,1	NA,-inf	NA,inf	NA,0.202187	0.000166735	0.000167202
2	chr1:62662407:C:CT	62662407	NA,CT	NA,C	NA,1	NA,inf	NA,inf	NA,0.0563505	0.000166719	0.000167146
2	chr1:62717226:TC:T	62717226	NA,T	NA,TC	NA,1	NA,-inf	NA,inf	NA,0.00939609	0.000166713	0.000167134
2	chr1:62804601:A:G	62804601	NA,G	NA,A	NA,1	NA,-inf	NA,inf	NA,0.360859	0.000166705	0.000167267
2	chr1:62156653:C:T	62156653	NA,T	NA,C	NA,1	NA,inf	NA,inf	NA,0.149491	0.000166632	0.00016708
2	chr1:62967375:C:T	62967375	T,NA	C,NA	1,NA	inf,NA	inf,NA	0.131969,NA	0.000166599	0.00016696
2	chr1:63011343:C:T	63011343	NA,T	NA,C	NA,1	NA,-inf	NA,inf	NA,0.106159	0.000166544	0.00016698
2	chr1:62202334:A:G	62202334	NA,G	NA,A	NA,1	NA,-inf	NA,inf	NA,0.125441	0.000166536	0.000166977
2	chr1:62311652:C:T	62311652	NA,T	NA,C	NA,1	NA,-inf	NA,inf	NA,0.120104	0.0001665	0.000166939
2	chr1:62192465:C:T	62192465	NA,T	NA,C	NA,1	NA,-inf	NA,inf	NA,0.106309	0.00016649	0.000166927
2	chr1:63083199:G:A	63083199	NA,A	NA,G	NA,1	NA,-inf	NA,inf	NA,0.136396	0.000166446	0.00016689
2	chr1:63084544:T:C	63084544	NA,C	NA,T	NA,1	NA,inf	NA,inf	NA,0.148449	0.000166444	0.000166894
2	chr1:62491709:G:T	62491709	NA,T	NA,G	NA,1	NA,-inf	NA,inf	NA,0.00944625	0.000166443	0.000166864
2	chr1:62383213:A:G	62383213	NA,G	NA,A	NA,1	NA,inf	NA,inf	NA,0.175346	0.000166404	0.000166861
2	chr1:62700430:T:A	62700430	NA,A	NA,T	NA,1	NA,inf	NA,inf	NA,0.264608	0.000166376	0.000166875
2	chr1:62798489:T:C	62798489	NA,C	NA,T	NA,1	NA,-inf	NA,inf	NA,0.364808	0.000166374	0.000166939
2	chr1:62397586:T:C	62397586	NA,C	NA,T	NA,1	NA,-inf	NA,inf	NA,0.0193953	0.00016637	0.000166792
2	chr1:62665619:C:T	62665619	T,NA	C,NA	1,NA	inf,NA	inf,NA	0.49384,NA	0.000166364	0.000166916
2	chr1:62144454:C:T	62144454	NA,T	NA,C	NA,1	NA,-inf	NA,inf	NA,0.15742	0.000166355	0.000166806
2	chr1:62405529:A:G	62405529	NA,G	NA,A	NA,1	NA,-inf	NA,inf	NA,0.26909	0.000166344	0.000166847
2	chr1:62610321:C:T	62610321	NA,T	NA,C	NA,1	NA,inf	NA,inf	NA,0.184	0.000166343	0.000166809
2	chr1:62169386:C:T	62169386	NA,T	NA,C	NA,1	NA,-inf	NA,inf	NA,0.213427	0.000166337	0.00016681
2	chr1:62474493:G:A	62474493	NA,A	NA,G	NA,1	NA,-inf	NA,inf	NA,0.00774511	0.000166301	0.000166722
2	chr1:62422907:G:A	62422907	NA,A	NA,G	NA,1	NA,-inf	NA,inf	NA,0.112674	0.0001663	0.000166735
2	chr1:62177769:G:A	62177769	NA,A	NA,G	NA,1	NA,-inf	NA,inf	NA,0.129048	0.000166288	0.000166729
2	chr1:62190151:T:G	62190151	NA,G	NA,T	NA,1	NA,inf	NA,inf	NA,0.102072	0.000166242	0.000166677
2	chr1:62419046:G:A	62419046	NA,A	NA,G	NA,1	NA,-inf	NA,inf	NA,0.112259	0.000166229	0.000166664
2	chr1:62738893:A:T	62738893	NA,T	NA,A	NA,1	NA,inf	NA,inf	NA,0.19048	0.000166218	0.000166682
2	chr1:62388920:C:T	62388920	NA,T	NA,C	NA,1	NA,-inf	NA,inf	NA,0.265303	0.000166146	0.000166649
2	chr1:62355603:A:G	62355603	NA,G	NA,A	NA,1	NA,-inf	NA,inf	NA,0.187585	0.000166106	0.000166569
2	chr1:63002947:T:C	63002947	NA,C	NA,T	NA,1	NA,inf	NA,inf	NA,0.139438	0.000166103	0.00016655
2	chr1:62777077:T:C	62777077	NA,C	NA,T	NA,1	NA,-inf	NA,inf	NA,0.177407	0.000166102	0.000166562
2	chr1:62797964:C:T	62797964	NA,T	NA,C	NA,1	NA,-inf	NA,inf	NA,0.133069	0.000166092	0.000166537
2	chr1:62122662:TA:T	62122662	NA,T	NA,TA	NA,1	NA,-inf	NA,inf	NA,0.145159	0.000166064	0.000166512
2	chr1:62204833:G:A	62204833	NA,A	NA,G	NA,1	NA,-inf	NA,inf	NA,0.120584	0.000166039	0.000166478
2	chr1:63011752:G:A	63011752	NA,A	NA,G	NA,1	NA,inf	NA,inf	NA,0.138606	0.000166017	0.000166464
2	chr1:62852119:G:A	62852119	NA,A	NA,G	NA,1	NA,-inf	NA,inf	NA,0.0473232	0.000166014	0.000166439
2	chr1:62786793:A:G	62786793	NA,G	NA,A	NA,1	NA,-inf	NA,inf	NA,0.561466	0.000166007	0.000166733
2	chr1:62940053:C:G	62940053	NA,G	NA,C	NA,1	NA,inf	NA,inf	NA,0.0626174	0.000165996	0.000166423
2	chr1:63012930:CTT:C	63012930	NA,C	NA,CTT	NA,1	NA,inf	NA,inf	NA,0.136902	0.000165966	0.000166412
2	chr1:62613863:A:AT	62613863	NA,AT	NA,A	NA,1	NA,-inf	NA,inf	NA,0.319309	0.000165953	0.000166486
2	chr1:63033066:T:A	63033066	NA,A	NA,T	NA,1	NA,-inf	NA,inf	NA,0.106369	0.000165898	0.000166334
2	chr1:63005235:T:C	63005235	NA,C	NA,T	NA,1	NA,-inf	NA,inf	NA,0.100853	0.000165826	0.000166261
2	chr1:62777364:T:C	62777364	NA,C	NA,T	NA,1	NA,-inf	NA,inf	NA,0.208066	0.000165821	0.000166293
2	chr1:62879584:T:G	62879584	NA,G	NA,T	NA,1	NA,inf	NA,inf	NA,0.0751909	0.00016582	0.000166249
2	chr1:62803574:CTGTT:C	62803574	NA,C	NA,CTGTT	NA,1	NA,-inf	NA,inf	NA,0.371769	0.00016581	0.00016638
2	chr1:62526906:T:C	62526906	NA,C	NA,T	NA,1	NA,-inf	NA,inf	NA,0.0232471	0.000165808	0.00016623
2	chr1:62302787:G:A	62302787	NA,A	NA,G	NA,1	NA,-inf	NA,inf	NA,0.154171	0.000165786	0.000166237
2	chr1:62200013:T:C	62200013	NA,C	NA,T	NA,1	NA,inf	NA,inf	NA,0.112332	0.000165785	0.000166223
2	chr1:62367060:T:C	62367060	NA,C	NA,T	NA,1	NA,inf	NA,inf	NA,0.152477	0.000165768	0.000166219
2	chr1:62941787:A:G	62941787	NA,G	NA,A	NA,1	NA,-inf	NA,inf	NA,0.242377	0.000165728	0.000166216
2	chr1:63033737:T:C	63033737	NA,C	NA,T	NA,1	NA,-inf	NA,inf	NA,0.104673	0.000165714	0.000166149
2	chr1:62962332:T:C	62962332	NA,C	NA,T	NA,1	NA,-inf	NA,inf	NA,0.117812	0.00016571	0.000166149
2	chr1:62406635:T:A	62406635	NA,A	NA,T	NA,1	NA,-inf	NA,inf	NA,0.26187	0.000165706	0.000166206
2	chr1:62813839:G:A	62813839	NA,A	NA,G	NA,1	NA,-inf	NA,inf	NA,0.373	0.000165701	0.000166272
2	chr1:62299544:A:G	62299544	NA,G	NA,A	NA,1	NA,inf	NA,inf	NA,0.122243	0.000165658	0.000166098
2	chr1:62785778:T:C	62785778	NA,C	NA,T	NA,1	NA,-inf	NA,inf	NA,0.17286	0.000165646	0.000166104
2	chr1:62434686:G:A	62434686	NA,A	NA,G	NA,1	NA,-inf	NA,inf	NA,0.314158	0.000165633	0.000166165
2	chr1:62798083:A:G	62798083	NA,G	NA,A	NA,1	NA,-inf	NA,inf	NA,0.374695	0.000165588	0.00016616
2	chr1:62315296:C:T	62315296	NA,T	NA,C	NA,1	NA,-inf	NA,inf	NA,0.0948014	0.000165578	0.000166012
2	chr1:62775016:A:G	62775016	NA,G	NA,A	NA,1	NA,-inf	NA,inf	NA,0.254675	0.000165577	0.000166072
2	chr1:62423413:G:T	62423413	NA,T	NA,G	NA,1	NA,-inf	NA,inf	NA,0.10601	0.000165571	0.000166004
2	chr1:62420250:ATGT:A	62420250	NA,A	NA,ATGT	NA,1	NA,inf	NA,inf	NA,0.171599	0.00016555	0.000166011
2	chr1:62797276:C:CT	62797276	NA,CT	NA,C	NA,1	NA,-inf	NA,inf	NA,0.375865	0.000165499	0.000166072
2	chr1:62436341:C:T	62436341	NA,T	NA,C	NA,1	NA,inf	NA,inf	NA,0.12311	0.000165478	0.00016592
2	chr1:62585631:C:T	62585631	NA,T	NA,C	NA,1	NA,-inf	NA,inf	NA,0.284454	0.000165472	0.000165981
2	chr1:62326870:T:C	62326870	NA,C	NA,T	NA,1	NA,-inf	NA,inf	NA,0.133442	0.00016547	0.000165913
2	chr1:62591257:C:G	62591257	NA,G	NA,C	NA,1	NA,-inf	NA,inf	NA,0.0293445	0.000165451	0.000165874
2	chr1:63071727:T:C	63071727	NA,C	NA,T	NA,1	NA,-inf	NA,inf	NA,0.164931	0.000165447	0.000165899
2	chr1:62889180:CT:C	62889180	NA,C	NA,CT	NA,1	NA,-inf	NA,inf	NA,0.0419855	0.000165446	0.00016587
2	chr1:62799355:G:A	62799355	NA,A	NA,G	NA,1	NA,-inf	NA,inf	NA,0.376869	0.000165439	0.000166013
2	chr1:63078964:C:T	63078964	NA,T	NA,C	NA,1	NA,-inf	NA,inf	NA,0.122721	0.000165407	0.000165847
2	chr1:62951139:C:A	62951139	NA,A	NA,C	NA,1	NA,inf	NA,inf	NA,0.16225	0.000165397	0.00016585
2	chr1:62819927:A:T	62819927	NA,T	NA,A	NA,1	NA,inf	NA,inf	NA,0.229527	0.000165364	0.000165846
2	chr1:62153048:AAG:A	62153048	NA,A	NA,AAG	NA,1	NA,inf	NA,inf	NA,0.0380941	0.000165362	0.000165786
2	chr1:62650980:A:G	62650980	NA,G	NA,A	NA,1	NA,-inf	NA,inf	NA,0.0309852	0.000165341	0.000165764
2	chr1:62441939:C:T	62441939	NA,T	NA,C	NA,1	NA,-inf	NA,inf	NA,0.0662219	0.000165314	0.000165742
2	chr1:62191858:T:G	62191858	G,G	T,T	1,1	-inf,inf	inf,inf	0.0268822,1.18402	0.000165307	0.000165725
2	chr1:62129387:C:T	62129387	NA,T	NA,C	NA,1	NA,inf	NA,inf	NA,0.0870535	0.000165297	0.000165728
2	chr1:62822577:G:A	62822577	NA,A	NA,G	NA,1	NA,-inf	NA,inf	NA,0.377208	0.000165288	0.000165862
2	chr1:63016182:A:G	63016182	NA,G	NA,A	NA,1	NA,inf	NA,inf	NA,0.082012	0.00016528	0.000165711
2	chr1:62882648:A:G	62882648	NA,G	NA,A	NA,1	NA,inf	NA,inf	NA,0.0999992	0.000165248	0.000165683
2	chr1:62195683:C:T	62195683	NA,T	NA,C	NA,1	NA,inf	NA,inf	NA,0.104183	0.000165247	0.000165684
2	chr1:62374240:C:A	62374240	NA,A	NA,C	NA,1	NA,-inf	NA,inf	NA,0.209286	0.000165246	0.000165719
2	chr1:63059200:A:G	63059200	NA,G	NA,A	NA,1	NA,-inf	NA,inf	NA,0.150827	0.000165229	0.000165678
2	chr1:62576794:T:C	62576794	C,NA	T,NA	1,NA	-inf,NA	inf,NA	0.106886,NA	0.000165217	0.000165572
2	chr1:62370147:A:C	62370147	C,C	A,A	1,1	-inf,-inf	inf,inf	0.351026,1.41286	0.000165154	0.000166016
2	chr1:62769782:T:A	62769782	NA,A	NA,T	NA,1	NA,inf	NA,inf	NA,0.0754119	0.000165111	0.00016554
2	chr1:62929838:C:G	62929838	NA,G	NA,C	NA,1	NA,-inf	NA,inf	NA,0.0838855	0.000165086	0.000165516
2	chr1:62134426:A:C	62134426	NA,C	NA,A	NA,1	NA,inf	NA,inf	NA,0.0856517	0.000165086	0.000165517
2	chr1:62422752:T:C	62422752	NA,C	NA,T	NA,1	NA,inf	NA,inf	NA,0.166933	0.000165082	0.000165541
2	chr1:63049717:C:T	63049717	NA,T	NA,C	NA,1	NA,inf	NA,inf	NA,0.083331	0.000165017	0.000165448
2	chr1:62753530:C:T	62753530	NA,T	NA,C	NA,1	NA,-inf	NA,inf	NA,0.156664	0.000165008	0.000165461
2	chr1:62428446:T:C	62428446	NA,C	NA,T	NA,1	NA,-inf	NA,inf	NA,0.267626	0.000164971	0.000165474
2	chr1:62175712:A:G	62175712	NA,G	NA,A	NA,1	NA,-inf	NA,inf	NA,0.0880968	0.000164913	0.000165346
2	chr1:62428448:G:A	62428448	NA,A	NA,G	NA,1	NA,-inf	NA,inf	NA,0.26679	0.000164904	0.000165406
2	chr1:62760063:A:G	62760063	NA,G	NA,A	NA,1	NA,inf	NA,inf	NA,0.256143	0.000164874	0.000165369
2	chr1:62458723:G:A	62458723	NA,A	NA,G	NA,1	NA,inf	NA,inf	NA,0.047368	0.000164871	0.000165296
2	chr1:62434798:T:C	62434798	NA,C	NA,T	NA,1	NA,inf	NA,inf	NA,0.212339	0.000164829	0.000165308
2	chr1:62989622:A:G	62989622	NA,G	NA,A	NA,1	NA,inf	NA,inf	NA,0.0171304	0.000164824	0.000165246
2	chr1:63083854:C:T	63083854	NA,T	NA,C	NA,1	NA,-inf	NA,inf	NA,0.120891	0.000164802	0.000165242
2	chr1:62617780:A:G	62617780	NA,G	NA,A	NA,1	NA,inf	NA,inf	NA,0.167757	0.000164798	0.000165258
2	chr1:63085554:T:C	63085554	C,NA	T,NA	1,NA	inf,NA	inf,NA	0.33097,NA	0.000164782	0.000165222
2	chr1:62347762:T:TTTC	62347762	NA,TTTC	NA,T	NA,1	NA,inf	NA,inf	NA,0.135457	0.000164754	0.000165198
2	chr1:62436011:C:T	62436011	NA,T	NA,C	NA,1	NA,inf	NA,inf	NA,0.0326663	0.00016473	0.000165153
2	chr1:62765020:A:G	62765020	NA,G	NA,A	NA,1	NA,-inf	NA,inf	NA,0.244629	0.000164728	0.000165218
2	chr1:62787904:A:G	62787904	NA,G	NA,A	NA,1	NA,-inf	NA,inf	NA,0.163014	0.000164725	0.000165179
2	chr1:62130808:A:G	62130808	NA,G	NA,A	NA,1	NA,inf	NA,inf	NA,0.0817757	0.000164724	0.000165154
2	chr1:62655287:A:G	62655287	NA,G	NA,A	NA,1	NA,inf	NA,inf	NA,0.0738871	0.000164673	0.000165103
2	chr1:62165920:T:C	62165920	NA,C	NA,T	NA,1	NA,inf	NA,inf	NA,0.0749603	0.000164672	0.000165101
2	chr1:62292109:C:T	62292109	NA,T	NA,C	NA,1	NA,-inf	NA,inf	NA,0.0890761	0.000164649	0.000165082
2	chr1:62998086:C:T	62998086	NA,T	NA,C	NA,1	NA,-inf	NA,inf	NA,0.0592735	0.000164633	0.000165058
2	chr1:62571970:G:C	62571970	NA,C	NA,G	NA,1	NA,-inf	NA,inf	NA,0.0219593	0.000164588	0.00016501
2	chr1:63053632:C:T	63053632	NA,T	NA,C	NA,1	NA,-inf	NA,inf	NA,0.106026	0.000164569	0.000165004
2	chr1:62796861:A:G	62796861	NA,G	NA,A	NA,1	NA,-inf	NA,inf	NA,0.151641	0.000164542	0.000164986
2	chr1:62651393:T:C	62651393	NA,C	NA,T	NA,1	NA,-inf	NA,inf	NA,0.0242161	0.000164519	0.000164941
2	chr1:62318272:C:A	62318272	NA,A	NA,C	NA,1	NA,-inf	NA,inf	NA,0.087272	0.000164514	0.000164945
2	chr1:62328043:T:C	62328043	NA,C	NA,T	NA,1	NA,-inf	NA,inf	NA,0.116835	0.00016449	0.00016493
2	chr1:62148625:T:C	62148625	NA,C	NA,T	NA,1	NA,-inf	NA,inf	NA,0.0840859	0.000164471	0.000164901
2	chr1:62798517:G:A	62798517	NA,A	NA,G	NA,1	NA,-inf	NA,inf	NA,0.150703	0.000164457	0.000164901
2	chr1:62844308:A:T	62844308	NA,T	NA,A	NA,1	NA,-inf	NA,inf	NA,0.061253	0.000164439	0.000164866
2	chr1:62617700:T:A	62617700	NA,A	NA,T	NA,1	NA,inf	NA,inf	NA,0.161974	0.000164434	0.000164892
2	chr1:62629293:C:T	62629293	NA,T	NA,C	NA,1	NA,-inf	NA,inf	NA,0.0193754	0.000164423	0.000164845
2	chr1:62171298:A:C	62171298	NA,C	NA,A	NA,1	NA,inf	NA,inf	NA,0.12242	0.00016441	0.00016485
2	chr1:62554615:C:T	62554615	NA,T	NA,C	NA,1	NA,-inf	NA,inf	NA,0.163441	0.000164409	0.000164867
2	chr1:62324065:T:C	62324065	NA,C	NA,T	NA,1	NA,-inf	NA,inf	NA,0.122553	0.000164397	0.000164838
2	chr1:62295188:G:A	62295188	NA,A	NA,G	NA,1	NA,-inf	NA,inf	NA,0.0865962	0.000164384	0.000164817
2	chr1:62144381:T:C	62144381	NA,C	NA,T	NA,1	NA,-inf	NA,inf	NA,0.108852	0.000164368	0.000164806
2	chr1:62800193:C:T	62800193	NA,T	NA,C	NA,1	NA,-inf	NA,inf	NA,0.149582	0.000164343	0.000164787
2	chr1:62402966:C:T	62402966	NA,T	NA,C	NA,1	NA,-inf	NA,inf	NA,0.255834	0.000164341	0.000164839
2	chr1:62157184:C:A	62157184	NA,A	NA,C	NA,1	NA,inf	NA,inf	NA,0.126772	0.000164325	0.000164767
2	chr1:62578452:G:GCTCAC	62578452	NA,GCTCAC	NA,G	NA,1	NA,inf	NA,inf	NA,0.157587	0.000164316	0.000164769
2	chr1:62471222:ATTAG:A	62471222	NA,A	NA,ATTAG	NA,1	NA,inf	NA,inf	NA,0.0328844	0.000164303	0.000164725
2	chr1:62937293:A:G	62937293	NA,G	NA,A	NA,1	NA,-inf	NA,inf	NA,0.0920941	0.00016428	0.000164713
2	chr1:63082321:C:T	63082321	NA,T	NA,C	NA,1	NA,inf	NA,inf	NA,0.0875379	0.000164276	0.000164709
2	chr1:63075009:A:G	63075009	NA,G	NA,A	NA,1	NA,inf	NA,inf	NA,0.0987392	0.000164269	0.000164705
2	chr1:62199464:C:T	62199464	NA,T	NA,C	NA,1	NA,-inf	NA,inf	NA,0.103919	0.000164264	0.000164699
2	chr1:63053472:C:T	63053472	NA,T	NA,C	NA,1	NA,-inf	NA,inf	NA,0.102252	0.000164256	0.00016469
2	chr1:62990454:G:A	62990454	NA,A	NA,G	NA,1	NA,-inf	NA,inf	NA,0.131769	0.000164246	0.000164691
2	chr1:62796428:A:G	62796428	NA,G	NA,A	NA,1	NA,-inf	NA,inf	NA,0.148246	0.000164238	0.000164682
2	chr1:62670828:C:T	62670828	NA,T	NA,C	NA,1	NA,-inf	NA,inf	NA,0.0194969	0.000164217	0.000164639
2	chr1:62180664:A:G	62180664	NA,G	NA,A	NA,1	NA,inf	NA,inf	NA,0.112685	0.000164189	0.000164627
2	chr1:63012335:T:G	63012335	NA,G	NA,T	NA,1	NA,-inf	NA,inf	NA,0.146852	0.000164169	0.000164617
2	chr1:62802776:T:C	62802776	NA,C	NA,T	NA,1	NA,-inf	NA,inf	NA,0.147026	0.000164142	0.000164585
2	chr1:62229009:C:G	62229009	NA,G	NA,C	NA,1	NA,-inf	NA,inf	NA,0.093382	0.000164084	0.000164518
2	chr1:62266324:C:T	62266324	T,T	C,C	1,1	inf,-inf	inf,inf	0.784792,0.624424	0.000164067	0.000164487
2	chr1:62132403:C:T	62132403	NA,T	NA,C	NA,1	NA,-inf	NA,inf	NA,0.108816	0.000164038	0.000164475
2	chr1:62533128:G:A	62533128	NA,A	NA,G	NA,1	NA,inf	NA,inf	NA,0.0809016	0.000164038	0.00016447
2	chr1:62200722:T:C	62200722	NA,C	NA,T	NA,1	NA,-inf	NA,inf	NA,0.100976	0.000164026	0.00016446
2	chr1:62169574:G:T	62169574	NA,T	NA,G	NA,1	NA,-inf	NA,inf	NA,0.188592	0.000163996	0.000164458
2	chr1:62683762:C:T	62683762	NA,T	NA,C	NA,1	NA,-inf	NA,inf	NA,0.287734	0.000163984	0.000164498
2	chr1:62351223:C:T	62351223	NA,T	NA,C	NA,1	NA,-inf	NA,inf	NA,0.0199269	0.000163927	0.000164349
2	chr1:62795932:TA:T	62795932	NA,T	NA,TA	NA,1	NA,-inf	NA,inf	NA,0.144678	0.000163923	0.000164366
2	chr1:62357442:A:G	62357442	NA,G	NA,A	NA,1	NA,-inf	NA,inf	NA,0.0537913	0.000163912	0.000164336
2	chr1:62161711:C:G	62161711	NA,G	NA,C	NA,1	NA,inf	NA,inf	NA,0.0556767	0.000163908	0.000164334
2	chr1:62947208:C:A	62947208	NA,A	NA,C	NA,1	NA,inf	NA,inf	NA,0.0793012	0.000163899	0.000164329
2	chr1:63012957:A:G	63012957	NA,G	NA,A	NA,1	NA,inf	NA,inf	NA,0.0327382	0.000163862	0.000164285
2	chr1:62374528:T:C	62374528	C,C	T,T	1,1	-inf,-inf	inf,inf	0.217604,1.49339	0.000163844	0.000164705
2	chr1:62677495:C:T	62677495	NA,T	NA,C	NA,1	NA,-inf	NA,inf	NA,0.212492	0.000163838	0.000164316
2	chr1:62926617:G:A	62926617	NA,A	NA,G	NA,1	NA,-inf	NA,inf	NA,0.239522	0.00016383	0.000164313
2	chr1:62801705:T:A	62801705	NA,A	NA,T	NA,1	NA,inf	NA,inf	NA,0.211638	0.000163828	0.000164301
2	chr1:63029092:C:T	63029092	NA,T	NA,C	NA,1	NA,-inf	NA,inf	NA,0.0806154	0.000163791	0.000164221
2	chr1:62368358:C:T	62368358	T,T	C,C	1,1	-inf,-inf	inf,inf	0.156446,1.52938	0.000163786	0.00016465
2	chr1:63040653:T:G	63040653	NA,G	NA,T	NA,1	NA,inf	NA,inf	NA,0.0549685	0.000163783	0.000164209
2	chr1:62137116:T:C	62137116	NA,C	NA,T	NA,1	NA,-inf	NA,inf	NA,0.134811	0.00016377	0.000164214
2	chr1:62356569:C:A	62356569	NA,A	NA,C	NA,1	NA,-inf	NA,inf	NA,0.0946248	0.000163765	0.000164199
2	chr1:62462803:G:A	62462803	NA,A	NA,G	NA,1	NA,-inf	NA,inf	NA,0.073103	0.00016376	0.000164188
2	chr1:62686007:A:G	62686007	NA,G	NA,A	NA,1	NA,-inf	NA,inf	NA,0.179361	0.000163718	0.000164182
2	chr1:62339963:T:C	62339963	NA,C	NA,T	NA,1	NA,-inf	NA,inf	NA,0.081988	0.000163712	0.000164142
2	chr1:62782207:G:A	62782207	NA,A	NA,G	NA,1	NA,inf	NA,inf	NA,0.210321	0.000163709	0.000164181
2	chr1:62779533:T:C	62779533	NA,C	NA,T	NA,1	NA,inf	NA,inf	NA,0.210321	0.000163709	0.000164181
2	chr1:63053622:T:G	63053622	NA,G	NA,T	NA,1	NA,-inf	NA,inf	NA,0.0904845	0.000163666	0.000164097
2	chr1:63071179:C:T	63071179	NA,T	NA,C	NA,1	NA,-inf	NA,inf	NA,0.0738053	0.000163663	0.000164091
2	chr1:62304662:A:C	62304662	NA,C	NA,A	NA,1	NA,-inf	NA,inf	NA,0.0827154	0.000163642	0.000164073
2	chr1:62413894:T:A	62413894	NA,A	NA,T	NA,1	NA,inf	NA,inf	NA,0.130345	0.000163642	0.000164087
2	chr1:62585830:T:C	62585830	NA,C	NA,T	NA,1	NA,inf	NA,inf	NA,0.0850881	0.000163633	0.000164066
2	chr1:62343394:A:G	62343394	NA,G	NA,A	NA,1	NA,-inf	NA,inf	NA,0.0881509	0.000163632	0.000164063
2	chr1:62814460:G:C	62814460	NA,C	NA,G	NA,1	NA,inf	NA,inf	NA,0.209006	0.000163623	0.000164095
2	chr1:62630463:A:T	62630463	NA,T	NA,A	NA,1	NA,-inf	NA,inf	NA,0.0134432	0.000163599	0.000164021
2	chr1:62179737:T:C	62179737	NA,C	NA,T	NA,1	NA,-inf	NA,inf	NA,0.0846075	0.000163566	0.000163998
2	chr1:62563295:G:C	62563295	NA,C	NA,G	NA,1	NA,-inf	NA,inf	NA,0.01299	0.000163551	0.000163973
2	chr1:62785676:T:C	62785676	NA,C	NA,T	NA,1	NA,inf	NA,inf	NA,0.208182	0.000163545	0.000164017
2	chr1:63078616:G:A	63078616	NA,A	NA,G	NA,1	NA,-inf	NA,inf	NA,0.10563	0.000163545	0.000163981
2	chr1:62628649:A:C	62628649	NA,C	NA,A	NA,1	NA,-inf	NA,inf	NA,0.0128937	0.000163541	0.000163962
2	chr1:62795998:G:A	62795998	NA,A	NA,G	NA,1	NA,-inf	NA,inf	NA,0.139978	0.000163528	0.000163969
2	chr1:62580353:C:T	62580353	NA,T	NA,C	NA,1	NA,-inf	NA,inf	NA,0.0124804	0.000163525	0.000163947
2	chr1:62635833:T:C	62635833	NA,C	NA,T	NA,1	NA,-inf	NA,inf	NA,0.0126578	0.000163519	0.00016394
2	chr1:62584544:G:C	62584544	NA,C	NA,G	NA,1	NA,-inf	NA,inf	NA,0.0125155	0.000163501	0.000163922
2	chr1:62957740:A:G	62957740	NA,G	NA,A	NA,1	NA,inf	NA,inf	NA,0.00534209	0.000163485	0.000163906
2	chr1:63081078:G:A	63081078	NA,A	NA,G	NA,1	NA,inf	NA,inf	NA,0.0808209	0.000163483	0.000163914
2	chr1:62259745:A:ATTATAT	62259745	NA,ATTATAT	NA,A	NA,1	NA,inf	NA,inf	NA,0.0547951	0.000163477	0.000163902
2	chr1:62966935:G:C	62966935	NA,C	NA,G	NA,1	NA,-inf	NA,inf	NA,0.196167	0.000163474	0.000163943
2	chr1:63005909:T:C	63005909	NA,C	NA,T	NA,1	NA,inf	NA,inf	NA,0.0124099	0.00016344	0.000163861
2	chr1:63033972:A:C	63033972	NA,C	NA,A	NA,1	NA,-inf	NA,inf	NA,0.0964085	0.000163425	0.000163858
2	chr1:62730482:C:T	62730482	NA,T	NA,C	NA,1	NA,-inf	NA,inf	NA,0.226103	0.000163383	0.000163864
2	chr1:62516895:A:G	62516895	NA,G	NA,A	NA,1	NA,inf	NA,inf	NA,0.145916	0.00016334	0.000163789
2	chr1:62659262:T:C	62659262	NA,C	NA,T	NA,1	NA,-inf	NA,inf	NA,0.013344	0.00016332	0.000163742
2	chr1:62788694:C:A	62788694	NA,A	NA,C	NA,1	NA,-inf	NA,inf	NA,0.0737158	0.00016331	0.000163739
2	chr1:62196623:G:T	62196623	NA,T	NA,G	NA,1	NA,inf	NA,inf	NA,0.0983658	0.000163303	0.000163737
2	chr1:62825347:A:G	62825347	NA,G	NA,A	NA,1	NA,-inf	NA,inf	NA,0.120501	0.000163262	0.000163699
2	chr1:62758417:A:G	62758417	NA,G	NA,A	NA,1	NA,inf	NA,inf	NA,0.0120473	0.000163234	0.000163655
2	chr1:62496569:T:TA	62496569	TA,NA	T,NA	1,NA	-inf,NA	inf,NA	0.0564028,NA	0.000163233	0.00016358
2	chr1:62253921:A:T	62253921	NA,T	NA,A	NA,1	NA,-inf	NA,inf	NA,0.100843	0.000163232	0.000163664
2	chr1:62566547:A:G	62566547	G,NA	A,NA	1,NA	-inf,NA	inf,NA	0.1431,NA	0.000163212	0.000163576
2	chr1:63086418:A:G	63086418	NA,G	NA,A	NA,1	NA,inf	NA,inf	NA,0.054223	0.000163156	0.000163581
2	chr1:63089830:G:A	63089830	NA,A	NA,G	NA,1	NA,inf	NA,inf	NA,0.050687	0.000163094	0.000163519
2	chr1:62627778:T:C	62627778	NA,C	NA,T	NA,1	NA,inf	NA,inf	NA,0.145911	0.000163081	0.000163533
2	chr1:63013512:C:T	63013512	NA,T	NA,C	NA,1	NA,inf	NA,inf	NA,0.0825463	0.000163079	0.00016351
2	chr1:62803094:G:A	62803094	NA,A	NA,G	NA,1	NA,inf	NA,inf	NA,0.201499	0.000163064	0.000163532
2	chr1:62291041:C:A	62291041	NA,A	NA,C	NA,1	NA,-inf	NA,inf	NA,0.0727022	0.000163057	0.000163486
2	chr1:62260040:T:C	62260040	NA,C	NA,T	NA,1	NA,inf	NA,inf	NA,0.0503006	0.000163052	0.000163476
2	chr1:62666433:T:A	62666433	NA,A	NA,T	NA,1	NA,-inf	NA,inf	NA,0.00834626	0.000163035	0.000163457
```
