## Supplementary material for "Characterization of shared and ancestry-specific signals driving complex traits using multi-ancestry fine-mapping": susiex_nc2.cs80.snp

```
BP	SNP	PIP(CS1)	LogBF(CS1,Pop1)	LogBF(CS1,Pop2)	PIP(CS2)	LogBF(CS2,Pop1)	LogBF(CS2,Pop2)
62120427	chr1:62120427:A:G	9.83576e-08	-1.55014	-1.26342	3.90461e-05	-1.53194	-1.23085
62120466	chr1:62120466:GT:G	4.54389e-07	-1.10894e-10	-1.28321	0.000168016	-1.10894e-10	-1.30347
62120507	chr1:62120507:T:C	4.36754e-07	-1.10894e-10	-1.32279	0.000161295	-1.10894e-10	-1.34429
62120834	chr1:62120834:T:G	1.1823e-07	-1.32861	-1.30093	4.55931e-05	-1.30832	-1.29945
62121087	chr1:62121087:G:T	5.45737e-07	-1.10894e-10	-1.10003	0.00021796	-1.10894e-10	-1.04321
62121439	chr1:62121439:G:T	1.45116e-06	-0.122045	-3.54162e-10	0.000593049	-0.0422481	-3.54162e-10
62121541	chr1:62121541:G:A	4.3125e-07	-1.10894e-10	-1.33548	0.000160264	-1.10894e-10	-1.3507
62121552	chr1:62121552:G:A	3.72326e-07	-1.48239	-3.54162e-10	0.000138843	-1.49418	-3.54162e-10
62121602	chr1:62121602:T:C	9.581e-07	-1.10894e-10	-0.53721	0.000348116	-1.10894e-10	-0.574988
62121626	chr1:62121626:G:A	7.46876e-07	-1.10894e-10	-0.786264	0.000249893	-1.10894e-10	-0.906493
62121723	chr1:62121723:A:G	1.49237e-07	-1.51426	-0.882361	5.50147e-05	-1.50585	-0.914077
62121729	chr1:62121729:G:A	3.68191e-07	-1.49356	-3.54162e-10	0.00014354	-1.46091	-3.54162e-10
62121980	chr1:62121980:T:C	7.37068e-07	-1.10894e-10	-0.799483	0.000247084	-1.10894e-10	-0.917794
62122048	chr1:62122048:G:A	8.33082e-07	-1.10894e-10	-0.677031	0.000279297	-1.10894e-10	-0.795251
62122120	chr1:62122120:T:C	4.76067e-07	-1.2366	-3.54162e-10	0.000211573	-1.07295	-3.54162e-10
62122193	chr1:62122193:C:T	9.59687e-07	-1.10894e-10	-0.535555	0.000348746	-1.10894e-10	-0.57318
62122515	chr1:62122515:G:A	4.47929e-07	-1.10894e-10	-1.29753	0.000170475	-1.10894e-10	-1.28894
62122662	chr1:62122662:TA:T	4.48068e-07	-1.10894e-10	-1.29722	0.000166064	-1.10894e-10	-1.31515
62122685	chr1:62122685:C:T	7.79445e-07	-1.10894e-10	-0.74358	0.000260136	-1.10894e-10	-0.86632
62123547	chr1:62123547:G:A	7.80829e-07	-1.10894e-10	-0.741806	0.000260313	-1.10894e-10	-0.86564
62124121	chr1:62124121:T:C	9.36195e-07	-1.10894e-10	-0.560339	0.000292853	-1.10894e-10	-0.747855
62124146	chr1:62124146:A:G	3.73623e-07	-1.51038	0.0314647	0.000118669	-1.51025	-0.140941
62124231	chr1:62124231:C:T	1.07167e-06	-1.10894e-10	-0.42519	0.000388534	-1.10894e-10	-0.465144
62124292	chr1:62124292:T:C	8.04333e-07	-1.10894e-10	-0.712149	0.000303098	-1.10894e-10	-0.713469
62124326	chr1:62124326:G:A	3.65878e-07	-1.49986	-3.54162e-10	0.000136617	-1.51035	-3.54162e-10
62124379	chr1:62124379:G:A	6.91811e-07	-1.10894e-10	-0.86285	0.000233774	-1.10894e-10	-0.973168
62124396	chr1:62124396:T:C	2.61814e-07	-0.477903	-1.35662	0.00010653	-0.409576	-1.34953
62124855	chr1:62124855:C:T	4.22637e-07	-1.10894e-10	-1.35565	0.000160446	-1.10894e-10	-1.34957
62125288	chr1:62125288:A:G	4.23717e-07	-1.10894e-10	-1.3531	0.000158988	-1.10894e-10	-1.35869
62125567	chr1:62125567:T:C	4.21781e-07	-1.10894e-10	-1.35768	0.000159021	-1.10894e-10	-1.35849
62125740	chr1:62125740:A:C	4.44219e-07	-1.10894e-10	-1.30585	0.000169187	-1.10894e-10	-1.29652
62125756	chr1:62125756:T:C	3.15247e-07	-0.308601	-1.34021	0.000128323	-0.230684	-1.34229
62125962	chr1:62125962:G:T	5.11223e-07	-1.10894e-10	-1.16536	0.000185391	-1.10894e-10	-1.20506
62126634	chr1:62126634:T:C	4.34072e-07	-1.10894e-10	-1.32895	0.000161011	-1.10894e-10	-1.34605
62126796	chr1:62126796:A:G	5.06377e-07	-1.10894e-10	-1.17488	0.000194506	-1.10894e-10	-1.15706
62127046	chr1:62127046:TGTTTATTCAGGAATGGGAATATGCGGGCCA:T	5.1064e-07	-1.10894e-10	-1.1665	0.000183277	-1.10894e-10	-1.21652
62127194	chr1:62127194:T:C	3.37822e-07	-0.317575	-1.26207	0.000138248	-0.235866	-1.26261
62127337	chr1:62127337:T:C	6.46648e-07	-1.10894e-10	-0.930361	0.000218675	-1.10894e-10	-1.03994
62127524	chr1:62127524:G:A	4.62594e-07	-1.10894e-10	-1.26531	0.000174611	-1.10894e-10	-1.26496
62127601	chr1:62127601:T:C	4.96697e-07	-1.10894e-10	-1.19418	0.000190521	-1.10894e-10	-1.17776
62127738	chr1:62127738:C:T	4.69998e-07	-1.10894e-10	-1.24943	0.000171253	-1.10894e-10	-1.28438
62128010	chr1:62128010:A:G	4.78463e-07	-1.10894e-10	-1.23158	0.000180688	-1.10894e-10	-1.23075
62128078	chr1:62128078:G:A	4.23193e-07	-1.10894e-10	-1.35433	0.000159601	-1.10894e-10	-1.35485
62128164	chr1:62128164:C:T	4.63207e-07	-1.10894e-10	-1.26399	0.000168874	-1.10894e-10	-1.29837
62128516	chr1:62128516:T:G	4.72042e-07	-1.10894e-10	-1.24509	0.00017602	-1.10894e-10	-1.25693
62128808	chr1:62128808:G:T	5.91523e-06	-1.10894e-10	1.28312	0.00207441	-1.10894e-10	1.20991
62128921	chr1:62128921:C:T	2.70882e-07	-1.40591	-0.394569	8.84759e-05	-1.39717	-0.547623
62129002	chr1:62129002:A:C	4.15268e-06	-1.10894e-10	0.929346	0.00151661	-1.10894e-10	0.896709
62129005	chr1:62129005:T:C	1.23204e-07	-1.52838	-1.05994	4.48631e-05	-1.52599	-1.09792
62129081	chr1:62129081:AATT:A	3.57717e-07	-1.52242	-3.54162e-10	0.000133859	-1.53074	-3.54162e-10
62129387	chr1:62129387:C:T	4.31391e-07	-1.10894e-10	-1.33515	0.000165297	-1.10894e-10	-1.31978
62129480	chr1:62129480:A:G	5.92498e-07	-1.10894e-10	-1.01782	0.000238029	-1.10894e-10	-0.955133
62129837	chr1:62129837:G:A	8.8987e-07	-1.10894e-10	-0.611087	0.000325503	-1.10894e-10	-0.642154
62129989	chr1:62129989:C:T	6.84777e-07	-1.10894e-10	-0.87307	0.000279629	-1.10894e-10	-0.794062
62130634	chr1:62130634:G:A	2.33066e-06	0.351742	-3.54162e-10	0.000879372	0.351683	-3.54162e-10
62130716	chr1:62130716:T:G	8.21695e-07	-1.10894e-10	-0.690793	0.000300979	-1.10894e-10	-0.720484
62130808	chr1:62130808:A:G	4.30256e-07	-1.10894e-10	-1.33778	0.000164724	-1.10894e-10	-1.32325
62130830	chr1:62130830:G:A	6.0238e-07	-1.00127	-3.54162e-10	0.000233289	-0.975248	-3.54162e-10
62131007	chr1:62131007:C:T	1.78518e-07	-1.32764	-0.889836	6.16621e-05	-1.32927	-0.976585
62131337	chr1:62131337:A:G	2.22605e-07	-0.713108	-1.28365	9.1875e-05	-0.653756	-1.25334
62131704	chr1:62131704:T:C	5.11244e-07	-1.16531	-3.54162e-10	0.000227788	-0.999111	-3.54162e-10
62131826	chr1:62131826:A:G	9.24979e-08	-1.52921	-1.34577	3.43592e-05	-1.53927	-1.35139
62131875	chr1:62131875:T:A	1.86494e-07	-1.56214	-0.611621	6.86894e-05	-1.56456	-0.633367
62131910	chr1:62131910:T:C	9.04242e-08	-1.54485	-1.3528	3.36237e-05	-1.55611	-1.35618
62132094	chr1:62132094:C:T	9.3224e-08	-1.56518	-1.30198	3.48809e-05	-1.56516	-1.31042
62132139	chr1:62132139:C:T	4.75859e-07	-1.10894e-10	-1.23704	0.000181755	-1.10894e-10	-1.22487
62132195	chr1:62132195:A:G	2.11843e-07	-0.747632	-1.29868	8.71319e-05	-0.688272	-1.27183
62132364	chr1:62132364:G:A	4.6134e-07	-1.10894e-10	-1.26803	0.00017214	-1.10894e-10	-1.27922
62132403	chr1:62132403:C:T	4.36611e-07	-1.10894e-10	-1.32312	0.000164038	-1.10894e-10	-1.32743
62132536	chr1:62132536:T:TAA	5.73668e-07	-1.10894e-10	-1.05011	0.000206446	-1.10894e-10	-1.09748
62132625	chr1:62132625:G:A	4.54956e-07	-1.10894e-10	-1.28196	0.000169098	-1.10894e-10	-1.29705
62132697	chr1:62132697:G:A	3.45457e-07	-1.55729	-3.54162e-10	0.000129875	-1.56095	-3.54162e-10
62132732	chr1:62132732:G:A	4.80108e-07	-1.10894e-10	-1.22815	0.00018972	-1.10894e-10	-1.18198
62132761	chr1:62132761:G:A	9.5372e-08	-1.56388	-1.2805	3.59148e-05	-1.56497	-1.28141
62132908	chr1:62132908:A:T	4.62709e-07	-1.10894e-10	-1.26506	0.000172487	-1.10894e-10	-1.2772
62133069	chr1:62133069:T:C	3.47195e-07	-1.55228	-3.54162e-10	0.000129378	-1.56479	-3.54162e-10
62133141	chr1:62133141:T:C	9.9402e-08	-1.54565	-1.25734	3.73034e-05	-1.55634	-1.2521
62133308	chr1:62133308:G:A	9.86593e-08	-1.55845	-1.25204	3.71875e-05	-1.56393	-1.24762
62133350	chr1:62133350:G:A	1.28488e-07	-1.41142	-1.13491	4.52343e-05	-1.41072	-1.20494
62133393	chr1:62133393:C:T	6.80183e-07	-1.10894e-10	-0.879801	0.000228337	-1.10894e-10	-0.9967
62133507	chr1:62133507:G:A	9.73174e-08	-1.54899	-1.2752	3.6527e-05	-1.55857	-1.2709
62133560	chr1:62133560:G:A	6.00321e-07	-1.10894e-10	-1.0047	0.000205021	-1.10894e-10	-1.10441
62133823	chr1:62133823:C:T	4.65083e-07	-1.10894e-10	-1.25995	0.000170639	-1.10894e-10	-1.28797
62133859	chr1:62133859:G:C	4.72461e-07	-1.10894e-10	-1.24421	0.000186186	-1.10894e-10	-1.20078
62134202	chr1:62134202:G:A	1.4354e-07	-1.38009	-1.05546	4.9779e-05	-1.37997	-1.13997
62134320	chr1:62134320:C:G	4.42842e-07	-1.10894e-10	-1.30895	0.000167054	-1.10894e-10	-1.30921
62134394	chr1:62134394:G:A	8.87743e-08	-1.56154	-1.35452	3.34425e-05	-1.56498	-1.35271
62134426	chr1:62134426:A:C	4.31083e-07	-1.10894e-10	-1.33586	0.000165086	-1.10894e-10	-1.32106
62134503	chr1:62134503:G:A	8.96207e-08	-1.56202	-1.34455	3.35874e-05	-1.56509	-1.34828
62134625	chr1:62134625:G:A	8.96656e-08	-1.56519	-1.34089	3.37602e-05	-1.56316	-1.34508
62135001	chr1:62135001:TGTGA:T	9.17319e-08	-1.56494	-1.31836	3.44178e-05	-1.56421	-1.32474
62135244	chr1:62135244:T:C	1.22355e-07	-1.2519	-1.34334	4.45335e-05	-1.28744	-1.34385
62135434	chr1:62135434:T:A	8.96605e-07	-0.603547	-3.54162e-10	0.000347634	-0.576375	-3.54162e-10
62135453	chr1:62135453:T:C	5.09028e-07	-1.10894e-10	-1.16966	0.00019162	-1.10894e-10	-1.17201
62135463	chr1:62135463:A:C	4.21818e-07	-1.10894e-10	-1.35759	0.000159075	-1.10894e-10	-1.35815
62135694	chr1:62135694:C:T	5.6797e-07	-1.10894e-10	-1.06009	0.000204604	-1.10894e-10	-1.10645
62136140	chr1:62136140:G:C	4.52086e-07	-1.10894e-10	-1.28829	0.000169732	-1.10894e-10	-1.29331
62136155	chr1:62136155:G:A	1.29138e-07	-1.48086	-1.06042	4.49528e-05	-1.47982	-1.14209
62136424	chr1:62136424:A:C	1.05986e-07	-1.53595	-1.2029	3.914e-05	-1.54652	-1.21386
62136430	chr1:62136430:GCTTT:G	9.7245e-08	-1.4843	-1.34063	3.68195e-05	-1.49013	-1.33137
62137116	chr1:62137116:T:C	4.43524e-07	-1.10894e-10	-1.30741	0.00016377	-1.10894e-10	-1.32906
62137749	chr1:62137749:C:T	8.7926e-07	-1.10894e-10	-0.623082	0.000309868	-1.10894e-10	-0.691378
62137872	chr1:62137872:C:T	8.17692e-07	-1.10894e-10	-0.695676	0.000289251	-1.10894e-10	-0.76023
62138019	chr1:62138019:T:C	1.91817e-07	-0.807999	-1.33762	7.83463e-05	-0.75163	-1.31476
62138192	chr1:62138192:T:C	4.56057e-07	-1.10894e-10	-1.27955	0.000171951	-1.10894e-10	-1.28031
62138393	chr1:62138393:C:T	1.11991e-07	-1.55834	-1.1254	4.18865e-05	-1.55607	-1.13649
62138513	chr1:62138513:G:T	6.80228e-07	-1.10894e-10	-0.879734	0.000243013	-1.10894e-10	-0.934411
62138898	chr1:62138898:T:C	9.66466e-08	-1.56449	-1.26661	3.63507e-05	-1.56369	-1.27063
62139120	chr1:62139120:G:C	8.95445e-07	-1.10894e-10	-0.604842	0.000315736	-1.10894e-10	-0.672619
62139181	chr1:62139181:A:G	5.55888e-06	-1.10894e-10	1.22099	0.00199413	-1.10894e-10	1.17044
62139191	chr1:62139191:G:A	4.25272e-07	-1.34943	-3.54162e-10	0.000149485	-1.42033	-3.54162e-10
62139243	chr1:62139243:A:C	3.45021e-07	-1.55856	-3.54162e-10	0.000129759	-1.56184	-3.54162e-10
62139245	chr1:62139245:T:A	6.15962e-07	-1.10894e-10	-0.978978	0.000220304	-1.10894e-10	-1.03252
62139690	chr1:62139690:A:G	1.8132e-07	-0.898793	-1.30311	7.39936e-05	-0.843551	-1.28
62139852	chr1:62139852:C:T	1.60206e-07	-1.01837	-1.30734	5.94273e-05	-1.00873	-1.33404
62139853	chr1:62139853:G:A	6.55738e-07	-1.10894e-10	-0.916401	0.000223741	-1.10894e-10	-1.01703
62140003	chr1:62140003:G:T	4.32555e-07	-1.10894e-10	-1.33245	0.000160884	-1.10894e-10	-1.34684
62140248	chr1:62140248:A:G	1.49537e-07	-1.15993	-1.23469	5.8995e-05	-1.13597	-1.2141
62140405	chr1:62140405:C:A	1.91904e-07	-0.790073	-1.3551	7.77369e-05	-0.730417	-1.34378
62140456	chr1:62140456:C:T	5.6175e-07	-1.10894e-10	-1.07111	0.000220703	-1.10894e-10	-1.03071
62140457	chr1:62140457:G:A	5.28011e-07	-1.10894e-10	-1.13305	0.000191839	-1.10894e-10	-1.17087
62140499	chr1:62140499:A:G	4.302e-07	-1.10894e-10	-1.33791	0.000161851	-1.10894e-10	-1.34085
62140505	chr1:62140505:T:C	1.32165e-07	-1.55962	-0.958491	4.7968e-05	-1.56458	-0.992416
62140561	chr1:62140561:T:G	1.48693e-07	-1.15831	-1.24197	5.85939e-05	-1.13453	-1.22237
62140649	chr1:62140649:C:T	1.45348e-07	-1.19451	-1.22852	5.72869e-05	-1.1719	-1.20755
62140773	chr1:62140773:G:A	4.63722e-07	-1.10894e-10	-1.26288	0.000176472	-1.10894e-10	-1.25436
62140931	chr1:62140931:C:T	4.37656e-07	-1.10894e-10	-1.32073	0.000162239	-1.10894e-10	-1.33846
62141020	chr1:62141020:C:T	4.5751e-07	-1.10894e-10	-1.27636	0.000172919	-1.10894e-10	-1.2747
62141021	chr1:62141021:C:T	1.09658e-07	-1.56227	-1.14253	4.40518e-05	-1.56513	-1.07703
62141077	chr1:62141077:G:T	4.31014e-07	-1.10894e-10	-1.33602	0.00016053	-1.10894e-10	-1.34905
62141462	chr1:62141462:G:A	1.72268e-07	-0.977908	-1.2752	6.83262e-05	-0.947856	-1.25538
62141685	chr1:62141685:A:C	1.7894e-07	-0.938037	-1.27708	7.10027e-05	-0.907143	-1.25766
62141702	chr1:62141702:G:A	4.23092e-07	-1.35457	-3.54162e-10	0.000159292	-1.35679	-3.54162e-10
62141785	chr1:62141785:G:A	5.60498e-07	-1.10894e-10	-1.07334	0.000202631	-1.10894e-10	-1.11614
62141895	chr1:62141895:G:A	8.91782e-08	-1.55448	-1.35704	3.3896e-05	-1.5494	-1.35483
62141944	chr1:62141944:T:C	1.51811e-07	-1.09556	-1.28397	5.99138e-05	-1.06851	-1.2661
62141978	chr1:62141978:ATAAT:A	4.30185e-07	-1.33795	-3.54162e-10	0.000184865	-1.2079	-3.54162e-10
62142096	chr1:62142096:T:C	1.71392e-07	-0.98979	-1.26842	6.80111e-05	-0.95993	-1.24792
62142168	chr1:62142168:A:T	1.69322e-07	-0.994038	-1.27632	6.71026e-05	-0.96457	-1.25673
62142187	chr1:62142187:A:T	5.38623e-07	-1.10894e-10	-1.11315	0.000195104	-1.10894e-10	-1.15399
62142206	chr1:62142206:G:A	4.44458e-07	-1.10894e-10	-1.30531	0.000166971	-1.10894e-10	-1.3097
62142703	chr1:62142703:G:A	5.89476e-07	-1.10894e-10	-1.02293	0.000206471	-1.10894e-10	-1.09737
62142718	chr1:62142718:G:C	8.07428e-07	-1.10894e-10	-0.708308	0.000294961	-1.10894e-10	-0.740681
62142796	chr1:62142796:A:C	9.33854e-07	-1.10894e-10	-0.562842	0.000341	-1.10894e-10	-0.595643
62142828	chr1:62142828:G:C	4.46287e-07	-1.10894e-10	-1.3012	0.000168446	-1.10894e-10	-1.30091
62142912	chr1:62142912:A:C	1.44035e-07	-1.08558	-1.34652	5.62404e-05	-1.05859	-1.3393
62142978	chr1:62142978:C:T	4.39774e-07	-1.10894e-10	-1.3159	0.000162902	-1.10894e-10	-1.33438
62143239	chr1:62143239:C:T	8.76145e-07	-1.10894e-10	-0.626631	0.000320589	-1.10894e-10	-0.657364
62143624	chr1:62143624:A:G	4.16311e-07	-1.37073	-3.54162e-10	0.000156838	-1.37231	-3.54162e-10
62143709	chr1:62143709:C:CA	8.51128e-07	-1.10894e-10	-0.6556	0.000310307	-1.10894e-10	-0.689963
62143713	chr1:62143713:G:A	8.5039e-07	-1.10894e-10	-0.656467	0.00031005	-1.10894e-10	-0.690791
62143769	chr1:62143769:G:A	4.7701e-07	-1.10894e-10	-1.23463	0.000178593	-1.10894e-10	-1.24242
62144128	chr1:62144128:A:C	6.36286e-07	-1.10894e-10	-0.946514	0.000215548	-1.10894e-10	-1.05434
62144135	chr1:62144135:G:A	5.81483e-07	-1.10894e-10	-1.03658	0.000200363	-1.10894e-10	-1.12739
62144193	chr1:62144193:T:G	9.40924e-07	-1.10894e-10	-0.5553	0.000359057	-1.10894e-10	-0.544045
62144381	chr1:62144381:T:C	4.37611e-07	-1.10894e-10	-1.32083	0.000164368	-1.10894e-10	-1.32541
62144454	chr1:62144454:C:T	4.50938e-07	-1.10894e-10	-1.29083	0.000166355	-1.10894e-10	-1.3134
62144566	chr1:62144566:A:C	2.17831e-07	-0.850068	-1.16837	8.74174e-05	-0.815167	-1.14166
62144614	chr1:62144614:T:C	1.74766e-07	-0.975191	-1.26352	6.36174e-05	-0.968643	-1.306
62144658	chr1:62144658:T:C	1.45104e-07	-1.33186	-1.09285	5.46201e-05	-1.22007	-1.20705
62145400	chr1:62145400:G:A	1.65191e-07	-0.943096	-1.35197	6.65877e-05	-0.891428	-1.33758
62145477	chr1:62145477:C:T	1.79138e-07	-0.981802	-1.23221	7.13737e-05	-0.95068	-1.20892
62145557	chr1:62145557:G:A	4.9451e-07	-1.10894e-10	-1.1986	0.000190252	-1.10894e-10	-1.17918
62145684	chr1:62145684:C:T	4.48697e-07	-1.10894e-10	-1.29581	0.000169583	-1.10894e-10	-1.29418
62145726	chr1:62145726:C:T	5.52431e-07	-1.10894e-10	-1.08783	0.000205667	-1.10894e-10	-1.10127
62145830	chr1:62145830:C:T	1.6549e-07	-0.943766	-1.34949	6.68657e-05	-0.891615	-1.33322
62145883	chr1:62145883:G:A	9.07158e-08	-1.56519	-1.32924	3.40631e-05	-1.56299	-1.33632
62145973	chr1:62145973:A:C	4.75508e-07	-1.10894e-10	-1.23778	0.000178519	-1.10894e-10	-1.24283
62145994	chr1:62145994:A:C	9.41496e-08	-1.55594	-1.30134	3.4924e-05	-1.55507	-1.31928
62146150	chr1:62146150:G:A	3.47491e-07	-1.55142	-3.54162e-10	0.000130477	-1.55633	-3.54162e-10
62146504	chr1:62146504:A:G	1.03125e-07	-1.56518	-1.20105	4.02409e-05	-1.5614	-1.17125
62146542	chr1:62146542:G:A	1.53193e-07	-1.02511	-1.34536	6.18839e-05	-0.975786	-1.32648
62146550	chr1:62146550:C:A	4.35244e-07	-1.10894e-10	-1.32626	0.000167511	-1.10894e-10	-1.30648
62146702	chr1:62146702:G:A	4.99908e-07	-1.10894e-10	-1.18774	0.000193242	-1.10894e-10	-1.16358
62147208	chr1:62147208:G:A	8.14002e-07	-0.700199	-3.54162e-10	0.000320797	-0.656716	-3.54162e-10
62147426	chr1:62147426:G:A	9.30725e-07	-1.10894e-10	-0.566199	0.000355028	-1.10894e-10	-0.555327
62147598	chr1:62147598:A:G	4.75206e-07	-1.10894e-10	-1.23841	0.000178424	-1.10894e-10	-1.24336
62147628	chr1:62147628:G:A	1.13103e-07	-1.35694	-1.31693	4.19802e-05	-1.38417	-1.30615
62148423	chr1:62148423:C:T	4.19981e-07	-1.36195	-3.54162e-10	0.000162176	-1.33884	-3.54162e-10
62148440	chr1:62148440:G:A	7.23892e-07	-1.10894e-10	-0.81752	0.000280659	-1.10894e-10	-0.790383
62148492	chr1:62148492:G:A	2.09219e-07	-0.932846	-1.12594	7.44609e-05	-0.921955	-1.1953
62148625	chr1:62148625:T:C	4.30175e-07	-1.10894e-10	-1.33797	0.000164471	-1.10894e-10	-1.32479
62148668	chr1:62148668:C:T	2.99071e-07	-0.349421	-1.35206	0.000123795	-0.255602	-1.35329
62148682	chr1:62148682:G:T	7.95363e-07	-1.10894e-10	-0.723364	0.000290998	-1.10894e-10	-0.754209
62148692	chr1:62148692:A:C	7.89872e-07	-1.10894e-10	-0.730291	0.000289046	-1.10894e-10	-0.760938
62148704	chr1:62148704:C:T	9.98661e-07	-1.10894e-10	-0.495748	0.000368425	-1.10894e-10	-0.518288
62148781	chr1:62148781:G:A	1.18159e-07	-1.30916	-1.32097	4.36548e-05	-1.33998	-1.31124
62148792	chr1:62148792:T:C	1.06241e-07	-1.56502	-1.17144	4.15627e-05	-1.56027	-1.14006
62148906	chr1:62148906:C:T	4.07136e-07	-1.39301	-3.54162e-10	0.000148528	-1.42675	-3.54162e-10
62149063	chr1:62149063:A:G	4.67262e-07	-1.10894e-10	-1.25527	0.00017996	-1.10894e-10	-1.23479
62149526	chr1:62149526:A:G	7.62294e-07	-1.10894e-10	-0.76583	0.000298703	-1.10894e-10	-0.728076
62149580	chr1:62149580:A:G	4.81216e-07	-1.10894e-10	-1.22585	0.000181971	-1.10894e-10	-1.22368
62150211	chr1:62150211:G:A	4.60594e-07	-1.10894e-10	-1.26964	0.000176867	-1.10894e-10	-1.25213
62150547	chr1:62150547:C:T	1.0747e-06	-1.10894e-10	-0.422362	0.000392007	-1.10894e-10	-0.456245
62150753	chr1:62150753:C:T	4.45249e-07	-1.10894e-10	-1.30353	0.000169418	-1.10894e-10	-1.29516
62150900	chr1:62150900:C:T	2.10765e-07	-0.735364	-1.31605	8.16806e-05	-0.717243	-1.30746
62150927	chr1:62150927:G:A	1.02454e-07	-1.55983	-1.21292	3.75467e-05	-1.55827	-1.24367
62151214	chr1:62151214:A:G	1.76169e-07	-0.953482	-1.27724	7.14209e-05	-0.899276	-1.25966
62151316	chr1:62151316:C:T	1.3358e-07	-1.19257	-1.31489	5.03011e-05	-1.22674	-1.28276
62151484	chr1:62151484:G:A	9.33068e-07	-1.10894e-10	-0.563684	0.000344131	-1.10894e-10	-0.586502
62151574	chr1:62151574:G:A	1.73127e-07	-0.99625	-1.25189	6.33166e-05	-0.981135	-1.29824
62151794	chr1:62151794:G:A	1.68012e-07	-0.98027	-1.29786	6.50582e-05	-0.92932	-1.32292
62151820	chr1:62151820:G:A	6.33811e-07	-0.950411	-3.54162e-10	0.000228624	-0.995447	-3.54162e-10
62152049	chr1:62152049:CTT:C	1.87136e-07	-0.926145	-1.24418	6.83444e-05	-0.91063	-1.29234
62152255	chr1:62152255:C:T	1.03438e-07	-1.52781	-1.23538	4.0473e-05	-1.53767	-1.18922
62152356	chr1:62152356:G:GCAGAAAAGGAGCAGCAGTCTGAGT	6.15264e-07	-0.980112	-3.54162e-10	0.00022313	-1.01977	-3.54162e-10
62152392	chr1:62152392:C:T	4.7758e-07	-1.10894e-10	-1.23343	0.000180863	-1.10894e-10	-1.22979
62152450	chr1:62152450:G:A	1.61161e-07	-0.961576	-1.35818	6.44485e-05	-0.90996	-1.3517
62152576	chr1:62152576:G:A	4.54079e-07	-1.10894e-10	-1.28389	0.000171113	-1.10894e-10	-1.2852
62153048	chr1:62153048:AAG:A	4.23855e-07	-1.10894e-10	-1.35277	0.000165362	-1.10894e-10	-1.31939
62153076	chr1:62153076:G:A	4.35674e-07	-1.10894e-10	-1.32527	0.000159669	-1.10894e-10	-1.35442
62153214	chr1:62153214:T:C	3.32875e-06	-1.10894e-10	0.708188	0.00123404	-1.10894e-10	0.690521
62153994	chr1:62153994:C:T	4.009e-07	-1.40845	-3.54162e-10	0.000144534	-1.45401	-3.54162e-10
62154058	chr1:62154058:G:A	1.69821e-07	-0.914906	-1.35251	6.50656e-05	-0.905108	-1.34702
62154107	chr1:62154107:G:A	4.99533e-07	-1.18849	-3.54162e-10	0.000183836	-1.21348	-3.54162e-10
62154127	chr1:62154127:C:T	1.67128e-07	-0.925149	-1.35825	6.69047e-05	-0.872339	-1.35192
62154153	chr1:62154153:T:C	1.64653e-07	-0.939588	-1.35874	6.10979e-05	-0.956407	-1.35864
62154477	chr1:62154477:A:G	4.76625e-07	-1.10894e-10	-1.23543	0.000176379	-1.10894e-10	-1.25489
62154486	chr1:62154486:C:G	1.83256e-07	-0.833822	-1.35746	6.79214e-05	-0.853021	-1.35615
62154662	chr1:62154662:AAG:A	8.51025e-07	-0.655721	-3.54162e-10	0.000303614	-0.711769	-3.54162e-10
62154795	chr1:62154795:G:C	4.29333e-07	-1.10894e-10	-1.33993	0.000160729	-1.10894e-10	-1.34781
62154973	chr1:62154973:A:T	4.89933e-07	-1.10894e-10	-1.20789	0.000185434	-1.10894e-10	-1.20483
62155499	chr1:62155499:A:C	6.04966e-07	-1.10894e-10	-0.99699	0.000223424	-1.10894e-10	-1.01845
62155774	chr1:62155774:C:T	2.16623e-07	-0.711864	-1.31214	8.06083e-05	-0.732804	-1.30512
62156231	chr1:62156231:T:A	4.41391e-07	-1.10894e-10	-1.31223	0.000160372	-1.10894e-10	-1.35003
62156425	chr1:62156425:G:C	4.94843e-07	-1.10894e-10	-1.19792	0.000175713	-1.10894e-10	-1.25867
62156653	chr1:62156653:C:T	4.48768e-07	-1.10894e-10	-1.29566	0.000166632	-1.10894e-10	-1.31174
62157009	chr1:62157009:A:C	4.73883e-07	-1.10894e-10	-1.2412	0.000176384	-1.10894e-10	-1.25486
62157184	chr1:62157184:C:A	4.41548e-07	-1.10894e-10	-1.31188	0.000164325	-1.10894e-10	-1.32568
62157279	chr1:62157279:A:G	1.14541e-07	-1.40017	-1.26105	4.18394e-05	-1.39421	-1.29948
62157285	chr1:62157285:T:C	9.96831e-08	-1.53027	-1.2699	3.63418e-05	-1.5285	-1.30606
62157290	chr1:62157290:C:T	9.09343e-08	-1.55906	-1.33296	3.37439e-05	-1.55877	-1.34996
62157301	chr1:62157301:A:G	1.68461e-07	-1.30842	-0.967034	5.90578e-05	-1.30601	-1.043
62157302	chr1:62157302:T:C	1.63516e-07	-1.48979	-0.815459	5.65791e-05	-1.48805	-0.903831
62157324	chr1:62157324:A:C	4.22781e-07	-1.10894e-10	-1.35531	0.000159399	-1.10894e-10	-1.35612
62157336	chr1:62157336:T:A	4.42074e-07	-1.10894e-10	-1.31068	0.00017008	-1.10894e-10	-1.29126
62157468	chr1:62157468:CTT:C	4.21484e-07	-1.10894e-10	-1.35838	0.000159233	-1.10894e-10	-1.35716
62158108	chr1:62158108:T:A	4.72036e-07	-1.10894e-10	-1.24511	0.000184696	-1.10894e-10	-1.20881
62158122	chr1:62158122:G:A	7.60407e-07	-1.10894e-10	-0.768308	0.000287003	-1.10894e-10	-0.768032
62158222	chr1:62158222:C:T	4.64347e-07	-1.10894e-10	-1.26153	0.000172107	-1.10894e-10	-1.27941
62158248	chr1:62158248:G:A	4.22471e-07	-1.10894e-10	-1.35604	0.000159034	-1.10894e-10	-1.35841
62158442	chr1:62158442:G:A	8.97638e-07	-1.10894e-10	-0.602395	0.000332707	-1.10894e-10	-0.620262
62158610	chr1:62158610:A:G	6.29587e-07	-1.10894e-10	-0.957099	0.000235917	-1.10894e-10	-0.964046
62158756	chr1:62158756:T:C	1.11743e-07	-1.56389	-1.12207	4.35001e-05	-1.55736	-1.09741
62158930	chr1:62158930:CAA:C	5.13992e-07	-1.10894e-10	-1.15996	0.000200073	-1.10894e-10	-1.12884
62159006	chr1:62159006:A:C	6.40033e-07	-1.10894e-10	-0.940643	0.000241757	-1.10894e-10	-0.939593
62159310	chr1:62159310:G:A	9.34768e-08	-1.53357	-1.33088	3.57772e-05	-1.53843	-1.31178
62159574	chr1:62159574:T:C	6.02976e-07	-1.10894e-10	-1.00028	0.000224169	-1.10894e-10	-1.01513
62159666	chr1:62159666:G:C	4.94311e-07	-1.10894e-10	-1.199	0.000178893	-1.10894e-10	-1.24074
62159711	chr1:62159711:G:A	1.44744e-07	-1.07226	-1.35494	5.78344e-05	-1.02514	-1.3448
62159775	chr1:62159775:C:T	4.73231e-07	-1.10894e-10	-1.24258	0.00017969	-1.10894e-10	-1.23629
62159861	chr1:62159861:AT:A	4.2351e-07	-1.10894e-10	-1.35359	0.000159572	-1.10894e-10	-1.35503
62159987	chr1:62159987:G:A	4.84279e-07	-1.10894e-10	-1.2195	0.000183095	-1.10894e-10	-1.21752
62160032	chr1:62160032:G:A	4.51275e-07	-1.10894e-10	-1.29009	0.00017045	-1.10894e-10	-1.28908
62160699	chr1:62160699:A:G	4.27773e-07	-1.10894e-10	-1.34357	0.000158986	-1.10894e-10	-1.35871
62161271	chr1:62161271:T:C	4.46352e-07	-1.10894e-10	-1.30105	0.000167809	-1.10894e-10	-1.3047
62161532	chr1:62161532:C:T	4.26415e-07	-1.10894e-10	-1.34675	0.000158984	-1.10894e-10	-1.35872
62161569	chr1:62161569:C:T	4.25909e-07	-1.10894e-10	-1.34794	0.000158999	-1.10894e-10	-1.35862
62161711	chr1:62161711:C:G	4.26115e-07	-1.10894e-10	-1.34745	0.000163908	-1.10894e-10	-1.32822
62161830	chr1:62161830:T:C	4.73734e-07	-1.10894e-10	-1.24152	0.000179777	-1.10894e-10	-1.23581
62162003	chr1:62162003:G:A	1.08222e-07	-1.5315	-1.18649	3.7999e-05	-1.52672	-1.26324
62162034	chr1:62162034:ATCT:A	4.86285e-07	-1.10894e-10	-1.21537	0.000184849	-1.10894e-10	-1.20798
62162054	chr1:62162054:G:A	3.43273e-07	-1.56364	-3.54162e-10	0.000130363	-1.5572	-3.54162e-10
62162318	chr1:62162318:T:C	4.36949e-07	-1.10894e-10	-1.32235	0.000168334	-1.10894e-10	-1.30158
62162335	chr1:62162335:G:T	5.52497e-07	-1.10894e-10	-1.08771	0.000206436	-1.10894e-10	-1.09753
62162630	chr1:62162630:TG:T	5.77901e-07	-1.10894e-10	-1.04276	0.000212183	-1.10894e-10	-1.07008
62162734	chr1:62162734:G:A	4.92896e-07	-1.10894e-10	-1.20186	0.000187423	-1.10894e-10	-1.19416
62162828	chr1:62162828:TCC:T	4.21394e-07	-1.10894e-10	-1.35859	0.000161905	-1.10894e-10	-1.34051
62163053	chr1:62163053:A:C	4.88563e-07	-1.10894e-10	-1.21069	0.000184588	-1.10894e-10	-1.2094
62163381	chr1:62163381:G:A	5.25919e-07	-1.10894e-10	-1.13701	0.00019997	-1.10894e-10	-1.12936
62163647	chr1:62163647:G:A	4.82512e-07	-1.22316	-3.54162e-10	0.00020666	-1.09645	-3.54162e-10
62163986	chr1:62163986:T:C	4.34278e-07	-1.10894e-10	-1.32848	0.000166813	-1.10894e-10	-1.31065
62164017	chr1:62164017:A:C	8.81822e-07	-1.10894e-10	-0.620172	0.000338975	-1.10894e-10	-0.601599
62164690	chr1:62164690:A:C	4.33502e-07	-1.10894e-10	-1.33027	0.000159397	-1.10894e-10	-1.35613
62164717	chr1:62164717:G:A	4.4006e-07	-1.10894e-10	-1.31525	0.000162647	-1.10894e-10	-1.33594
62164973	chr1:62164973:C:T	4.82568e-07	-1.10894e-10	-1.22304	0.000187532	-1.10894e-10	-1.19358
62165011	chr1:62165011:C:T	4.97326e-07	-1.10894e-10	-1.19292	0.000193429	-1.10894e-10	-1.16262
62165058	chr1:62165058:T:G	4.23933e-07	-1.10894e-10	-1.35259	0.000161633	-1.10894e-10	-1.3422
62165197	chr1:62165197:G:C	4.2574e-07	-1.10894e-10	-1.34833	0.000161532	-1.10894e-10	-1.34282
62165206	chr1:62165206:C:T	1.44725e-07	-1.06883	-1.3585	5.71913e-05	-1.02424	-1.35688
62165284	chr1:62165284:T:TA	4.39524e-07	-1.10894e-10	-1.31647	0.000160054	-1.10894e-10	-1.35201
62165454	chr1:62165454:C:T	5.2371e-07	-1.14122	-3.54162e-10	0.000190068	-1.18014	-3.54162e-10
62165920	chr1:62165920:T:C	4.29025e-07	-1.10894e-10	-1.34065	0.000164672	-1.10894e-10	-1.32357
62166090	chr1:62166090:CA:C	4.41325e-07	-1.10894e-10	-1.31238	0.000160312	-1.10894e-10	-1.3504
62166126	chr1:62166126:C:G	5.75426e-07	-1.10894e-10	-1.04705	0.000211131	-1.10894e-10	-1.07505
62166228	chr1:62166228:G:A	7.802e-07	-1.10894e-10	-0.742612	0.000299786	-1.10894e-10	-0.724455
62166435	chr1:62166435:G:A	7.32637e-07	-1.10894e-10	-0.805512	0.000281662	-1.10894e-10	-0.786817
62166518	chr1:62166518:C:T	4.7637e-07	-1.10894e-10	-1.23597	0.000180811	-1.10894e-10	-1.23007
62166899	chr1:62166899:G:A	1.09703e-07	-1.54602	-1.15837	3.92887e-05	-1.54396	-1.21262
62167223	chr1:62167223:G:T	4.21364e-07	-1.10894e-10	-1.35866	0.000161985	-1.10894e-10	-1.34002
62167590	chr1:62167590:CAAGATTTAAAA:C	9.52994e-08	-1.56225	-1.28289	3.55327e-05	-1.56081	-1.29626
62167909	chr1:62167909:A:G	2.44541e-07	-1.40489	-0.497893	8.08205e-05	-1.39672	-0.638574
62168049	chr1:62168049:G:A	4.59194e-07	-1.10894e-10	-1.27269	0.000174419	-1.10894e-10	-1.26606
62168348	chr1:62168348:T:C	1.18709e-07	-1.32247	-1.30302	4.44343e-05	-1.3034	-1.33012
62168398	chr1:62168398:G:A	4.58306e-07	-1.10894e-10	-1.27463	0.000179069	-1.10894e-10	-1.23975
62168459	chr1:62168459:G:A	4.29481e-07	-1.10894e-10	-1.33959	0.000162544	-1.10894e-10	-1.33658
62168609	chr1:62168609:GAC:G	1.0769e-07	-1.55789	-1.16502	3.85539e-05	-1.55663	-1.21884
62168613	chr1:62168613:G:C	1.08684e-07	-1.55712	-1.1566	3.8731e-05	-1.55486	-1.21603
62168648	chr1:62168648:T:C	9.72599e-08	-1.56511	-1.25967	3.84489e-05	-1.56272	-1.21547
62169028	chr1:62169028:A:C	9.06282e-08	-1.56481	-1.33059	3.4963e-05	-1.56401	-1.30923
62169317	chr1:62169317:C:T	1.1648e-07	-1.54467	-1.09977	4.57293e-05	-1.54587	-1.05892
62169345	chr1:62169345:T:G	1.38536e-07	-1.21067	-1.26036	5.06036e-05	-1.20033	-1.30317
62169386	chr1:62169386:C:T	4.72974e-07	-1.10894e-10	-1.24312	0.000166337	-1.10894e-10	-1.31351
62169409	chr1:62169409:T:C	1.01934e-07	-1.48392	-1.29391	4.17785e-05	-1.44113	-1.25402
62169444	chr1:62169444:C:T	9.06904e-08	-1.56425	-1.33046	3.5218e-05	-1.55741	-1.30856
62169574	chr1:62169574:G:T	4.62503e-07	-1.10894e-10	-1.26551	0.000163996	-1.10894e-10	-1.32768
62169642	chr1:62169642:A:G	4.27048e-07	-1.10894e-10	-1.34527	0.000160067	-1.10894e-10	-1.35193
62170058	chr1:62170058:T:C	1.4101e-07	-1.12747	-1.32586	5.28973e-05	-1.116	-1.34317
62170116	chr1:62170116:TTTC:T	3.4275e-07	-1.56516	-3.54162e-10	0.000129681	-1.56245	-3.54162e-10
62170229	chr1:62170229:C:T	1.28864e-07	-1.21925	-1.32416	5.08578e-05	-1.20157	-1.29692
62170250	chr1:62170250:G:C	9.26982e-08	-1.53079	-1.34202	3.47661e-05	-1.54107	-1.33781
62170254	chr1:62170254:A:T	5.16827e-07	-1.10894e-10	-1.15445	0.000188912	-1.10894e-10	-1.18624
62170410	chr1:62170410:G:C	9.19081e-08	-1.56519	-1.31618	3.56692e-05	-1.56265	-1.29059
62171284	chr1:62171284:A:AT	1.14203e-06	-1.10894e-10	-0.361597	0.000452226	-1.10894e-10	-0.313342
62171298	chr1:62171298:A:C	4.4025e-07	-1.10894e-10	-1.31482	0.00016441	-1.10894e-10	-1.32516
62171382	chr1:62171382:C:T	1.92322e-07	-1.55656	-0.586435	6.99773e-05	-1.5575	-0.621854
62171390	chr1:62171390:G:A	1.82776e-07	-1.24583	-0.948073	6.65114e-05	-1.22105	-1.0091
62171966	chr1:62171966:T:C	9.17694e-08	-1.56081	-1.32207	3.47441e-05	-1.55251	-1.327
62172164	chr1:62172164:G:A	5.12792e-07	-1.10894e-10	-1.16229	0.000194965	-1.10894e-10	-1.1547
62172322	chr1:62172322:G:A	4.87575e-07	-1.10894e-10	-1.21272	0.000174796	-1.10894e-10	-1.26391
62172634	chr1:62172634:A:C	1.18323e-07	-1.28578	-1.34296	3.89384e-05	-1.43225	-1.3333
62172876	chr1:62172876:T:C	4.56008e-07	-1.10894e-10	-1.27965	0.0001731	-1.10894e-10	-1.27366
62173095	chr1:62173095:T:C	1.41944e-07	-1.43626	-1.01047	4.95163e-05	-1.4731	-1.05213
62173180	chr1:62173180:G:A	3.44727e-07	-1.55941	-3.54162e-10	0.000130535	-1.55589	-3.54162e-10
62173533	chr1:62173533:G:T	2.07354e-07	-1.37269	-0.695042	7.43914e-05	-1.38684	-0.731347
62173656	chr1:62173656:C:T	2.60206e-07	-0.580717	-1.25997	7.50074e-05	-0.872771	-1.23717
62173663	chr1:62173663:G:A	1.18894e-07	-1.47317	-1.15077	4.0716e-05	-1.50774	-1.21316
62173740	chr1:62173740:A:G	1.10804e-07	-1.38499	-1.3094	3.724e-05	-1.50801	-1.30213
62173991	chr1:62173991:AAAAC:A	1.25999e-07	-1.54002	-1.02587	5.24189e-05	-1.52176	-0.946495
62174007	chr1:62174007:C:T	1.004e-07	-1.55479	-1.23822	3.80468e-05	-1.55163	-1.23707
62174978	chr1:62174978:A:G	2.00532e-06	0.201395	-3.54162e-10	0.000832708	0.297158	-3.54162e-10
62175021	chr1:62175021:G:C	9.63449e-07	-1.10894e-10	-0.531643	0.000348846	-1.10894e-10	-0.572894
62175143	chr1:62175143:T:G	2.22516e-07	-0.638454	-1.35871	9.33316e-05	-0.533182	-1.35818
62175201	chr1:62175201:G:A	3.16245e-07	-0.374516	-1.27113	0.000129364	-0.261153	-1.30374
62175236	chr1:62175236:ATCC:A	5.48749e-07	0.208457	-1.30298	0.000246323	0.408218	-1.3291
62175316	chr1:62175316:G:A	4.67522e-07	-1.10894e-10	-1.25472	0.000166735	-1.10894e-10	-1.31112
62175420	chr1:62175420:C:T	1.05018e-07	-1.53211	-1.21592	3.91041e-05	-1.53913	-1.22217
62175712	chr1:62175712:A:G	4.32752e-07	-1.10894e-10	-1.332	0.000164913	-1.10894e-10	-1.3221
62175812	chr1:62175812:G:A	8.95598e-08	-1.54859	-1.35866	3.34924e-05	-1.56417	-1.35204
62175835	chr1:62175835:C:T	5.81475e-07	-1.10894e-10	-1.03659	0.000219996	-1.10894e-10	-1.03391
62175967	chr1:62175967:T:C	2.76074e-07	-0.477105	-1.30439	0.000113351	-0.367756	-1.32928
62176235	chr1:62176235:T:C	4.97386e-07	-1.10894e-10	-1.1928	0.000176852	-1.10894e-10	-1.25221
62176260	chr1:62176260:T:C	9.04827e-08	-1.54787	-1.34913	3.42661e-05	-1.56423	-1.32914
62176491	chr1:62176491:T:C	2.09407e-07	-1.10101	-0.956872	6.65874e-05	-1.20343	-1.02558
62176531	chr1:62176531:A:G	1.42275e-07	-1.43443	-1.00997	5.00278e-05	-1.42603	-1.08892
62176627	chr1:62176627:G:A	1.05432e-07	-1.38664	-1.35746	4.09279e-05	-1.35705	-1.35867
62176711	chr1:62176711:G:A	4.94975e-07	-1.10894e-10	-1.19766	0.000177022	-1.10894e-10	-1.25125
62176712	chr1:62176712:C:T	9.91009e-08	-1.44743	-1.35859	3.43029e-05	-1.53561	-1.35668
62176921	chr1:62176921:TGA:T	2.0091e-07	-0.750198	-1.34911	8.12745e-05	-0.680322	-1.34937
62176927	chr1:62176927:T:G	5.76607e-07	-1.10894e-10	-1.045	0.000200373	-1.10894e-10	-1.12734
62176978	chr1:62176978:G:A	3.44623e-07	-1.55971	-3.54162e-10	0.000130548	-1.55578	-3.54162e-10
62177197	chr1:62177197:C:T	4.07335e-07	-1.39253	-3.54162e-10	0.000147221	-1.43559	-3.54162e-10
62177480	chr1:62177480:A:G	5.65694e-07	-1.10894e-10	-1.06411	0.000219248	-1.10894e-10	-1.03732
62177757	chr1:62177757:C:G	1.35472e-06	-0.190813	-3.54162e-10	0.000630264	0.0186138	-3.54162e-10
62177769	chr1:62177769:G:A	4.41361e-07	-1.10894e-10	-1.3123	0.000166288	-1.10894e-10	-1.31381
62177915	chr1:62177915:T:C	1.71932e-07	-1.49791	-0.757154	6.54687e-05	-1.48004	-0.765909
62178406	chr1:62178406:G:A	5.96046e-07	-1.10894e-10	-1.01185	0.000224757	-1.10894e-10	-1.01251
62178446	chr1:62178446:A:G	1.08294e-07	-1.36969	-1.34762	4.00025e-05	-1.38033	-1.35825
62178467	chr1:62178467:TG:T	6.56289e-07	-1.10894e-10	-0.915562	0.000255065	-1.10894e-10	-0.886007
62179081	chr1:62179081:GGC:G	6.49239e-07	-1.10894e-10	-0.926362	0.00023951	-1.10894e-10	-0.948929
62179092	chr1:62179092:T:G	6.51959e-07	-1.10894e-10	-0.922181	0.000240487	-1.10894e-10	-0.94486
62179331	chr1:62179331:C:T	5.69306e-07	-0.315563	-0.74218	0.000231731	-0.225393	-0.756556
62179737	chr1:62179737:T:C	4.32125e-07	-1.10894e-10	-1.33345	0.000163566	-1.10894e-10	-1.33031
62179812	chr1:62179812:C:T	3.752e-07	-0.870213	-0.604489	0.000102782	-0.994971	-0.799941
62180206	chr1:62180206:A:G	3.71969e-07	-0.292314	-1.19104	0.000151683	-0.184149	-1.22158
62180469	chr1:62180469:C:CA	3.53401e-07	-1.53456	-3.54162e-10	0.000132454	-1.54129	-3.54162e-10
62180510	chr1:62180510:T:C	1.67335e-07	-1.42643	-0.855739	6.9758e-05	-1.41611	-0.766378
62180538	chr1:62180538:A:C	1.58553e-07	-1.43905	-0.897021	6.5707e-05	-1.43162	-0.810699
62180616	chr1:62180616:T:C	4.51436e-07	-1.10894e-10	-1.28973	0.000170383	-1.10894e-10	-1.28948
62180664	chr1:62180664:A:G	4.37433e-07	-1.10894e-10	-1.32124	0.000164189	-1.10894e-10	-1.32651
62181004	chr1:62181004:A:T	1.51301e-06	0.740814	-0.821118	0.000605592	0.820951	-0.842269
62181086	chr1:62181086:T:C	7.58965e-07	-0.046538	-0.723669	0.000200507	-0.317631	-0.809045
62181660	chr1:62181660:GAAGT:G	4.41446e-07	-1.10894e-10	-1.31211	0.000168999	-1.10894e-10	-1.29763
62181746	chr1:62181746:A:G	4.75797e-07	-1.10894e-10	-1.23717	0.000180604	-1.10894e-10	-1.23122
62181961	chr1:62181961:C:A	2.48857e-07	-0.933944	-0.951339	9.63339e-05	-0.870343	-0.989362
62182010	chr1:62182010:T:C	1.0522e-07	-1.551	-1.19511	3.7482e-05	-1.56265	-1.24101
62182174	chr1:62182174:G:A	5.2351e-07	-1.10894e-10	-1.14161	0.00020534	-1.10894e-10	-1.10286
62182234	chr1:62182234:A:G	5.94246e-07	-0.618782	-0.396087	0.000252832	-0.478365	-0.416433
62182287	chr1:62182287:G:A	9.43671e-07	-1.10894e-10	-0.552385	0.000342442	-1.10894e-10	-0.591423
62182601	chr1:62182601:A:T	4.21642e-07	-1.10894e-10	-1.35801	0.000159043	-1.10894e-10	-1.35835
62182632	chr1:62182632:G:A	3.45875e-07	-1.55609	-3.54162e-10	0.000131027	-1.55212	-3.54162e-10
62182729	chr1:62182729:G:C	4.21393e-07	-1.10894e-10	-1.3586	0.000159185	-1.10894e-10	-1.35746
62182796	chr1:62182796:T:C	9.20781e-08	-1.56233	-1.31719	3.47142e-05	-1.5649	-1.31547
62182824	chr1:62182824:T:C	4.23914e-07	-1.10894e-10	-1.35263	0.000160162	-1.10894e-10	-1.35134
62183400	chr1:62183400:G:A	1.22871e-06	-1.10894e-10	-0.288441	0.000449822	-1.10894e-10	-0.318672
62183475	chr1:62183475:C:T	1.25137e-07	-1.45479	-1.11797	4.55673e-05	-1.42959	-1.17874
62183483	chr1:62183483:C:T	1.74218e-07	-1.51641	-0.725448	6.63119e-05	-1.50355	-0.729608
62183514	chr1:62183514:A:G	5.20312e-07	-1.10894e-10	-1.14773	0.000198968	-1.10894e-10	-1.13438
62183877	chr1:62183877:C:T	9.37197e-08	-1.52438	-1.33747	3.55242e-05	-1.55756	-1.29975
62183878	chr1:62183878:C:T	2.32606e-07	-1.51828	-0.434535	7.95268e-05	-1.51158	-0.539849
62184053	chr1:62184053:A:C	6.47658e-07	-1.10894e-10	-0.9288	0.000252441	-1.10894e-10	-0.896349
62184168	chr1:62184168:C:T	1.53155e-06	-0.0681286	-3.54162e-10	0.000653868	0.0553805	-3.54162e-10
62184318	chr1:62184318:TCTC:T	6.01755e-07	-1.10894e-10	-1.00231	0.000231145	-1.10894e-10	-0.984478
62184365	chr1:62184365:C:T	2.36131e-07	-1.55901	-0.378769	0.000102641	-1.52032	-0.275964
62184373	chr1:62184373:G:A	1.47236e-07	-1.55389	-0.856229	5.59654e-05	-1.56358	-0.839208
62184645	chr1:62184645:C:T	3.18794e-07	-1.56466	-0.0729615	0.000125129	-1.54667	-0.0515051
62184781	chr1:62184781:T:C	4.67509e-07	-1.10894e-10	-1.25474	0.000178616	-1.10894e-10	-1.24229
62185077	chr1:62185077:G:A	2.47201e-07	-1.56258	-0.329382	0.00010664	-1.53142	-0.226648
62185096	chr1:62185096:ATTTTTACAC:A	5.48899e-07	-1.10894e-10	-1.09425	0.00020609	-1.10894e-10	-1.09921
62185181	chr1:62185181:C:T	1.06422e-07	-1.55533	-1.17942	3.79615e-05	-1.56427	-1.22668
62185209	chr1:62185209:C:T	4.4e-07	-1.10894e-10	-1.31539	0.000168277	-1.10894e-10	-1.30192
62185541	chr1:62185541:C:T	6.66484e-07	-1.10894e-10	-0.900146	0.000259754	-1.10894e-10	-0.867791
62185743	chr1:62185743:A:T	3.42944e-07	-1.56459	-3.54162e-10	0.000129461	-1.56414	-3.54162e-10
62185906	chr1:62185906:C:G	2.70312e-07	-0.524538	-1.27805	8.56269e-05	-0.772065	-1.20546
62185962	chr1:62185962:C:A	1.97108e-07	-1.5642	-0.554207	8.1831e-05	-1.5384	-0.484466
62186686	chr1:62186686:A:G	3.8301e-07	-1.56511	0.11101	0.00015134	-1.54307	0.135078
62187526	chr1:62187526:C:T	2.81722e-07	-1.50323	-0.258015	0.000106389	-1.48696	-0.273456
62187697	chr1:62187697:C:T	4.50741e-07	-1.10894e-10	-1.29127	0.000169194	-1.10894e-10	-1.29648
62187779	chr1:62187779:A:G	1.11328e-06	-0.3871	-3.54162e-10	0.000336976	-0.607515	-3.54162e-10
62187784	chr1:62187784:G:A	4.50251e-07	-1.10894e-10	-1.29236	0.000169014	-1.10894e-10	-1.29754
62188166	chr1:62188166:C:G	4.56228e-07	-1.10894e-10	-1.27917	0.000175168	-1.10894e-10	-1.26178
62188528	chr1:62188528:C:T	7.03553e-07	-1.10894e-10	-0.846019	0.000281292	-1.10894e-10	-0.78813
62188578	chr1:62188578:A:C	5.92935e-07	-1.10894e-10	-1.01708	0.000224877	-1.10894e-10	-1.01197
62188961	chr1:62188961:G:A	5.53307e-07	-1.10894e-10	-1.08625	0.000222556	-1.10894e-10	-1.02235
62189055	chr1:62189055:C:T	8.22014e-07	-1.10894e-10	-0.690405	0.000301587	-1.10894e-10	-0.718465
62189088	chr1:62189088:C:T	8.94269e-07	-0.606156	-3.54162e-10	0.000368168	-0.518986	-3.54162e-10
62189103	chr1:62189103:G:A	7.39774e-07	-1.10894e-10	-0.795818	0.000290471	-1.10894e-10	-0.756021
62189133	chr1:62189133:C:G	5.13054e-07	-1.10894e-10	-1.16178	0.000186581	-1.10894e-10	-1.19866
62189134	chr1:62189134:C:T	5.28553e-07	-1.10894e-10	-1.13202	0.000197588	-1.10894e-10	-1.14134
62189540	chr1:62189540:GC:G	4.43116e-07	-1.10894e-10	-1.30833	0.00016013	-1.10894e-10	-1.35154
62189541	chr1:62189541:CCTGTAATCTCAGCACTTTGGGAGGCCGAGGCG:C	9.52121e-07	-1.10894e-10	-0.54347	0.000385156	-1.10894e-10	-0.473876
62189689	chr1:62189689:C:T	4.4892e-07	-1.29532	-3.54162e-10	0.000178676	-1.24195	-3.54162e-10
62190151	chr1:62190151:T:G	4.35578e-07	-1.10894e-10	-1.32549	0.000166242	-1.10894e-10	-1.31408
62190502	chr1:62190502:C:T	4.76091e-07	-1.10894e-10	-1.23655	0.000172326	-1.10894e-10	-1.27814
62190566	chr1:62190566:C:T	4.2345e-07	-1.10894e-10	-1.35373	0.000159716	-1.10894e-10	-1.35413
62190918	chr1:62190918:A:G	4.90327e-07	-1.10894e-10	-1.20709	0.000183722	-1.10894e-10	-1.2141
62190940	chr1:62190940:T:C	4.95824e-07	-1.10894e-10	-1.19594	0.000178146	-1.10894e-10	-1.24492
62191229	chr1:62191229:G:A	4.92512e-07	-1.10894e-10	-1.20264	0.000184561	-1.10894e-10	-1.20955
62191284	chr1:62191284:G:A	4.90173e-07	-1.10894e-10	-1.2074	0.00018379	-1.10894e-10	-1.21373
62191348	chr1:62191348:G:A	4.55923e-07	-1.10894e-10	-1.27984	0.000184543	-1.10894e-10	-1.20964
62191406	chr1:62191406:T:A	6.0388e-07	-1.10894e-10	-0.998788	0.000223036	-1.10894e-10	-1.02019
62191445	chr1:62191445:A:G	4.57644e-07	-1.47005	0.193982	0.000167002	-1.53569	0.226173
62191452	chr1:62191452:C:T	5.10653e-07	-1.10894e-10	-1.16647	0.000187796	-1.10894e-10	-1.19217
62191858	chr1:62191858:T:G	4.18306e-07	-1.56425	0.198298	0.000165307	-1.54881	0.229084
62191880	chr1:62191880:C:T	7.60484e-07	-1.10894e-10	-0.768208	0.000297247	-1.10894e-10	-0.732961
62192042	chr1:62192042:C:T	3.48823e-07	-0.215901	-1.3317	0.000144565	-0.121105	-1.33269
62192065	chr1:62192065:G:A	2.7781e-07	-0.750685	-1.02454	9.9992e-05	-0.72856	-1.09387
62192465	chr1:62192465:C:T	4.36904e-07	-1.10894e-10	-1.32245	0.00016649	-1.10894e-10	-1.31259
62192717	chr1:62192717:T:C	3.67524e-07	-1.49538	-3.54162e-10	0.000143694	-1.45984	-3.54162e-10
62192750	chr1:62192750:G:A	2.58568e-07	-0.550527	-1.29648	8.16581e-05	-0.793125	-1.23186
62192975	chr1:62192975:C:T	2.16941e-07	-1.04863	-0.973906	8.93652e-05	-1.0324	-0.902398
62193627	chr1:62193627:A:T	2.78343e-07	-0.771033	-1.00228	0.000100086	-0.747767	-1.07373
62193727	chr1:62193727:G:A	5.63597e-07	-1.10894e-10	-1.06782	0.000206019	-1.10894e-10	-1.09956
62194057	chr1:62194057:C:T	6.73205e-07	-0.890112	-3.54162e-10	0.000283114	-0.781675	-3.54162e-10
62194107	chr1:62194107:G:A	3.51361e-07	-1.54035	-3.54162e-10	0.000133332	-1.53468	-3.54162e-10
62194227	chr1:62194227:A:T	7.15423e-07	-1.10894e-10	-0.829288	0.000263851	-1.10894e-10	-0.852139
62194418	chr1:62194418:T:C	2.71477e-07	-0.843651	-0.954636	9.79645e-05	-0.825693	-1.01723
62194676	chr1:62194676:C:G	5.18997e-07	-1.10894e-10	-1.15026	0.000198222	-1.10894e-10	-1.13814
62194728	chr1:62194728:G:A	6.96557e-07	-1.10894e-10	-0.856013	0.000252991	-1.10894e-10	-0.894173
62194851	chr1:62194851:T:A	2.6486e-07	-0.540153	-1.28281	8.3982e-05	-0.783695	-1.21323
62194989	chr1:62194989:C:T	3.35087e-07	-0.261077	-1.32669	0.000139234	-0.163451	-1.32792
62195319	chr1:62195319:T:A	1.59223e-06	-0.029274	-3.54162e-10	0.00068031	0.0950243	-3.54162e-10
62195551	chr1:62195551:G:C	1.91108e-07	-1.31998	-0.829347	6.66407e-05	-1.42891	-0.799304
62195556	chr1:62195556:C:T	2.63787e-06	1.43377	-0.958209	0.000873015	1.40163	-1.0572
62195683	chr1:62195683:C:T	4.36929e-07	-1.10894e-10	-1.32239	0.000165247	-1.10894e-10	-1.32008
62195684	chr1:62195684:A:G	5.74862e-07	-0.346896	-0.701136	0.000260928	-0.173886	-0.689393
62195755	chr1:62195755:A:T	2.45082e-07	-1.53673	-0.363842	9.34714e-05	-1.52436	-0.36551
62195772	chr1:62195772:C:T	2.62702e-07	-0.531213	-1.29993	8.25665e-05	-0.773934	-1.23999
62195810	chr1:62195810:G:C	1.23125e-06	-0.286375	-3.54162e-10	0.000511128	-0.190904	-3.54162e-10
62195833	chr1:62195833:G:A	3.67097e-07	-1.56035	0.0638175	0.000161489	-1.55397	0.210882
62195950	chr1:62195950:T:C	5.26639e-07	-0.439575	-0.696073	0.000238142	-0.271455	-0.683205
62196120	chr1:62196120:G:A	5.73136e-07	-0.334734	-0.716306	0.000260409	-0.160549	-0.704724
62196367	chr1:62196367:A:G	2.95997e-06	0.590771	-3.54162e-10	0.000849006	0.316541	-3.54162e-10
62196484	chr1:62196484:G:C	2.43303e-07	-1.2456	-0.662257	8.84151e-05	-1.20679	-0.73869
62196593	chr1:62196593:G:T	4.274e-07	-1.10894e-10	-1.34444	0.00016132	-1.10894e-10	-1.34413
62196623	chr1:62196623:G:T	4.33877e-07	-1.10894e-10	-1.3294	0.000163303	-1.10894e-10	-1.33192
62197080	chr1:62197080:C:G	6.59282e-07	-1.51102	0.600012	0.000323344	-1.43532	0.786511
62197088	chr1:62197088:C:A	4.53729e-07	-1.10894e-10	-1.28466	0.00017107	-1.10894e-10	-1.28545
62197178	chr1:62197178:C:G	5.36869e-07	-0.288569	-0.82784	0.00024664	-0.109661	-0.809933
62197257	chr1:62197257:C:T	4.53672e-07	-1.10894e-10	-1.28479	0.000168866	-1.10894e-10	-1.29842
62197592	chr1:62197592:T:G	4.59803e-07	-1.10894e-10	-1.27137	0.000170482	-1.10894e-10	-1.28889
62198115	chr1:62198115:C:T	2.94467e-07	-0.645383	-1.07161	9.85287e-05	-0.873833	-0.963344
62198144	chr1:62198144:CTCCTT:C	1.55619e-06	-0.0521689	-3.54162e-10	0.000665368	0.0728152	-3.54162e-10
62198196	chr1:62198196:A:G	6.77923e-07	-1.51565	0.632522	0.000331709	-1.44277	0.819506
62198450	chr1:62198450:A:T	4.78276e-07	-1.10894e-10	-1.23197	0.000178193	-1.10894e-10	-1.24466
62198487	chr1:62198487:C:A	9.03662e-08	-1.56429	-1.334	3.35759e-05	-1.56505	-1.34867
62198489	chr1:62198489:A:G	1.25332e-06	-0.268612	-3.54162e-10	0.00052893	-0.156669	-3.54162e-10
62198561	chr1:62198561:T:G	3.56647e-07	-1.52542	-3.54162e-10	0.000137116	-1.5067	-3.54162e-10
62198780	chr1:62198780:ACCT:A	1.19642e-07	-1.43039	-1.18727	4.23604e-05	-1.47907	-1.20224
62199165	chr1:62199165:A:G	2.60245e-07	-1.1346	-0.705936	0.000110696	-1.11747	-0.603267
62199354	chr1:62199354:C:T	6.32418e-07	-1.10894e-10	-0.952612	0.000224345	-1.10894e-10	-1.01434
62199447	chr1:62199447:A:G	1.6378e-07	-1.00302	-1.30062	6.66454e-05	-0.92901	-1.29913
62199464	chr1:62199464:C:T	4.34936e-07	-1.10894e-10	-1.32696	0.000164264	-1.10894e-10	-1.32605
62199597	chr1:62199597:G:C	1.22833e-06	-0.288755	-3.54162e-10	0.000507537	-0.197955	-3.54162e-10
62199639	chr1:62199639:T:A	4.75191e-07	-1.10894e-10	-1.23845	0.000175724	-1.10894e-10	-1.25861
62199872	chr1:62199872:G:T	6.00546e-07	-1.10894e-10	-1.00432	0.000208351	-1.10894e-10	-1.0883
62199931	chr1:62199931:A:G	5.15088e-07	-1.10894e-10	-1.15782	0.000197908	-1.10894e-10	-1.13972
62200013	chr1:62200013:T:C	4.38207e-07	-1.10894e-10	-1.31947	0.000165785	-1.10894e-10	-1.31683
62200269	chr1:62200269:C:T	2.03524e-07	-1.24811	-0.838271	7.94521e-05	-1.23324	-0.819127
62200470	chr1:62200470:CATAATGTATATT:C	3.43367e-07	-1.56336	-3.54162e-10	0.000129907	-1.56071	-3.54162e-10
62200722	chr1:62200722:T:C	4.34211e-07	-1.10894e-10	-1.32863	0.000164026	-1.10894e-10	-1.3275
62200846	chr1:62200846:C:T	2.1662e-07	-0.900756	-1.12326	9.47459e-05	-0.770052	-1.10627
62200851	chr1:62200851:A:G	9.49563e-08	-1.50785	-1.34089	3.39002e-05	-1.54858	-1.35552
62200974	chr1:62200974:C:T	4.24511e-07	-1.10894e-10	-1.35122	0.000160669	-1.10894e-10	-1.34818
62201164	chr1:62201164:G:C	4.24329e-07	-1.10894e-10	-1.35165	0.000160319	-1.10894e-10	-1.35036
62201295	chr1:62201295:C:T	2.5639e-07	-1.13834	-0.717121	0.000109077	-1.12222	-0.613253
62201519	chr1:62201519:A:T	7.72575e-07	-0.752434	-3.54162e-10	0.000301984	-0.717151	-3.54162e-10
62201593	chr1:62201593:CTCT:C	4.9225e-07	-1.10894e-10	-1.20317	0.000181513	-1.10894e-10	-1.2262
62202241	chr1:62202241:G:A	9.56022e-08	-1.515	-1.32697	3.40356e-05	-1.55245	-1.34767
62202315	chr1:62202315:G:T	4.39576e-07	-1.10894e-10	-1.31635	0.000167074	-1.10894e-10	-1.30909
62202334	chr1:62202334:A:G	4.40769e-07	-1.10894e-10	-1.31364	0.000166536	-1.10894e-10	-1.31231
62202542	chr1:62202542:TTTTC:T	3.47481e-07	-0.975474	-0.575979	0.000127377	-1.08646	-0.493915
62202575	chr1:62202575:A:C	6.14893e-07	-0.313651	-0.667063	0.000345076	0.0196111	-0.603372
62202838	chr1:62202838:C:G	4.26411e-07	-1.10894e-10	-1.34676	0.000162063	-1.10894e-10	-1.33954
62202934	chr1:62202934:C:T	1.38841e-06	-1.10894e-10	-0.166247	0.000598963	-1.10894e-10	-0.0323246
62203022	chr1:62203022:G:A	1.03062e-07	-1.47936	-1.28747	3.91016e-05	-1.47933	-1.28203
62203247	chr1:62203247:ATTTC:A	5.21691e-07	-0.206946	-0.93814	0.00017995	-0.440147	-0.794698
62203272	chr1:62203272:A:G	2.23337e-07	-1.00435	-0.989134	8.20414e-05	-1.09533	-0.92497
62203497	chr1:62203497:C:T	2.12282e-06	1.29745	-1.03911	0.000718743	1.27183	-1.12185
62203571	chr1:62203571:C:T	7.171e-07	0.080622	-0.907569	0.000256583	-0.0900589	-0.790013
62203836	chr1:62203836:C:T	6.75165e-07	-1.10894e-10	-0.887206	0.00027237	-1.10894e-10	-0.820362
62203922	chr1:62203922:C:T	5.09036e-07	-0.422364	-0.747279	0.000279264	-0.104716	-0.690652
62203940	chr1:62203940:G:A	2.23498e-07	-1.30018	-0.692579	8.68151e-05	-1.35674	-0.607
62204061	chr1:62204061:C:T	3.43185e-07	-1.56389	-3.54162e-10	0.000129791	-1.5616	-3.54162e-10
62204171	chr1:62204171:A:G	8.43528e-07	-0.29251	-0.37206	0.000297525	-0.51388	-0.218147
62204237	chr1:62204237:C:T	4.25359e-07	-1.10894e-10	-1.34923	0.00016012	-1.10894e-10	-1.3516
62204618	chr1:62204618:G:A	1.08714e-06	-1.10894e-10	-0.410858	0.000388232	-1.10894e-10	-0.465922
62204770	chr1:62204770:G:A	1.91788e-07	-0.842386	-1.30338	6.45351e-05	-1.04445	-1.21586
62204833	chr1:62204833:G:A	4.39333e-07	-1.10894e-10	-1.3169	0.000166039	-1.10894e-10	-1.3153
62204837	chr1:62204837:C:T	1.12492e-06	0.315085	-0.691778	0.000403943	0.131416	-0.557668
62205130	chr1:62205130:C:G	8.22291e-07	-1.10894e-10	-0.690068	0.000324618	-1.10894e-10	-0.644877
62205567	chr1:62205567:T:G	9.38134e-08	-1.51519	-1.34567	3.54536e-05	-1.51523	-1.34407
62205876	chr1:62205876:C:T	1.15463e-06	0.28167	-0.632301	0.00041418	0.099196	-0.50042
62206319	chr1:62206319:A:G	4.26148e-07	-1.10894e-10	-1.34738	0.000161935	-1.10894e-10	-1.34033
62206709	chr1:62206709:A:T	5.50134e-07	-1.10894e-10	-1.092	0.000193745	-1.10894e-10	-1.16098
62206874	chr1:62206874:G:A	9.43266e-07	-0.444116	-0.108698	0.000282221	-0.468186	-0.316649
62207027	chr1:62207027:A:G	7.85649e-07	-1.10894e-10	-0.735652	0.000309575	-1.10894e-10	-0.692323
62207365	chr1:62207365:T:C	1.36722e-07	-1.40308	-1.08113	5.23904e-05	-1.39104	-1.07777
62207615	chr1:62207615:A:C	3.15135e-07	-1.13233	-0.516834	0.000121565	-1.11546	-0.511617
62207693	chr1:62207693:T:C	4.16565e-07	-0.738718	-0.631402	0.000128557	-0.921734	-0.64942
62207880	chr1:62207880:T:G	1.95465e-06	0.175802	-3.54162e-10	0.000836685	0.301923	-3.54162e-10
62207996	chr1:62207996:C:T	3.05833e-07	-0.984818	-0.694304	0.000112817	-1.08545	-0.616307
62208019	chr1:62208019:A:T	9.39342e-08	-1.51757	-1.342	3.55299e-05	-1.51677	-1.34038
62208116	chr1:62208116:G:A	1.84876e-06	0.120107	-3.54162e-10	0.000789193	0.243486	-3.54162e-10
62208145	chr1:62208145:G:A	2.86788e-07	-0.918975	-0.824445	0.000104256	-1.02547	-0.755211
62208174	chr1:62208174:A:G	4.50076e-07	-1.10632	-0.186423	0.000176634	-1.19638	-0.0570671
62208291	chr1:62208291:C:T	4.53425e-07	-1.10894e-10	-1.28533	0.000175213	-1.10894e-10	-1.26152
62208341	chr1:62208341:G:A	2.78627e-07	-0.930513	-0.841777	0.000101268	-1.03571	-0.774047
62208344	chr1:62208344:A:T	2.084e-07	-0.764178	-1.29853	6.98114e-05	-0.975767	-1.20596
62208526	chr1:62208526:T:C	3.06676e-07	-0.75729	-0.91908	0.000108219	-0.887722	-0.855649
62208584	chr1:62208584:ATCC:A	2.64085e-07	-0.9126	-0.913292	9.54622e-05	-1.01952	-0.849277
62208595	chr1:62208595:C:T	2.73601e-07	-0.86693	-0.92356	9.84588e-05	-0.97777	-0.860117
62208723	chr1:62208723:C:T	5.30714e-07	-1.10894e-10	-1.12794	0.0001861	-1.10894e-10	-1.20124
62208835	chr1:62208835:C:T	1.99103e-07	-0.809022	-1.29932	6.71003e-05	-1.01427	-1.20706
62208849	chr1:62208849:C:T	2.62382e-07	-0.902005	-0.930356	9.46839e-05	-1.00938	-0.8676
62209121	chr1:62209121:A:G	2.65733e-07	-0.887491	-0.932181	9.57643e-05	-0.996242	-0.869393
62209456	chr1:62209456:T:C	4.48551e-07	-1.10894e-10	-1.29614	0.000169744	-1.10894e-10	-1.29323
62209589	chr1:62209589:G:A	5.34036e-07	-0.177514	-0.944184	0.000172347	-0.410247	-0.867767
62209615	chr1:62209615:G:C	2.96471e-07	-0.92912	-0.781092	0.000111198	-1.02953	-0.686685
62209713	chr1:62209713:A:G	3.15843e-07	-0.881313	-0.765603	0.000118132	-0.985791	-0.669933
62209722	chr1:62209722:C:A	4.23014e-07	-1.10894e-10	-1.35476	0.000159857	-1.10894e-10	-1.35324
62210220	chr1:62210220:A:G	1.8787e-07	-0.858315	-1.3081	7.07023e-05	-0.848144	-1.3209
62210222	chr1:62210222:A:G	8.21669e-07	-1.10894e-10	-0.690825	0.000326882	-1.10894e-10	-0.637927
62210419	chr1:62210419:C:A	1.71332e-07	-1.55363	-0.704924	7.05068e-05	-1.53106	-0.640754
62210575	chr1:62210575:GAACT:G	3.43335e-07	-1.56346	-3.54162e-10	0.000129562	-1.56337	-3.54162e-10
62210940	chr1:62210940:A:G	2.1501e-07	-1.17173	-0.859754	8.40205e-05	-1.04927	-0.947198
62211378	chr1:62211378:C:T	1.15081e-07	-1.56439	-1.09213	4.14778e-05	-1.55505	-1.14731
62211390	chr1:62211390:A:G	6.60608e-07	-1.10894e-10	-0.909001	0.000239956	-1.10894e-10	-0.947068
62211446	chr1:62211446:A:G	2.12797e-07	-1.06729	-0.974535	8.5284e-05	-0.930798	-1.05074
62211466	chr1:62211466:A:T	4.73326e-07	-1.24238	-3.54162e-10	0.000167316	-1.30764	-3.54162e-10
62211609	chr1:62211609:A:G	4.21489e-07	-1.10894e-10	-1.35837	0.000159179	-1.10894e-10	-1.3575
62211647	chr1:62211647:C:T	6.61562e-07	-1.10894e-10	-0.907558	0.00024029	-1.10894e-10	-0.945678
62211693	chr1:62211693:C:T	6.60088e-07	-1.10894e-10	-0.909789	0.000260045	-1.10894e-10	-0.86667
62211694	chr1:62211694:G:A	1.8965e-07	-1.15495	-1.00204	7.54318e-05	-1.02997	-1.07432
62211890	chr1:62211890:A:G	1.15306e-07	-1.49693	-1.15765	4.26816e-05	-1.54123	-1.13253
62211896	chr1:62211896:C:T	9.22679e-08	-1.55935	-1.31811	3.38607e-05	-1.55466	-1.35061
62211922	chr1:62211922:A:G	1.20138e-07	-1.48122	-1.1323	4.4265e-05	-1.5318	-1.10553
62212063	chr1:62212063:A:G	9.2856e-07	-0.568528	-3.54162e-10	0.000470869	-0.272944	-3.54162e-10
62212224	chr1:62212224:G:A	1.95042e-07	-1.45474	-0.674213	7.31379e-05	-1.51663	-0.618551
62212299	chr1:62212299:C:CTG	1.23073e-07	-1.45403	-1.13536	4.49292e-05	-1.51402	-1.10842
62212337	chr1:62212337:A:G	1.19156e-07	-1.46601	-1.15572	4.36196e-05	-1.52191	-1.13011
62212447	chr1:62212447:TC:T	1.57912e-06	1.05281	-1.09035	0.000544337	1.03262	-1.16058
62212500	chr1:62212500:G:T	1.1986e-07	-1.46886	-1.14697	4.39414e-05	-1.52399	-1.12068
62212577	chr1:62212577:A:G	2.11269e-07	-0.732038	-1.31699	6.96628e-05	-0.947493	-1.23637
62212641	chr1:62212641:G:A	1.20958e-07	-1.45523	-1.15149	4.41183e-05	-1.51455	-1.1261
62212716	chr1:62212716:G:A	1.20474e-07	-1.44223	-1.1685	4.3709e-05	-1.50581	-1.14416
62212764	chr1:62212764:C:CAG	1.16225e-07	-1.45869	-1.18795	4.23478e-05	-1.51672	-1.16489
62213063	chr1:62213063:TAAC:T	2.53594e-07	-0.777439	-1.08899	0.000122209	-0.523518	-1.09828
62213134	chr1:62213134:C:T	1.21572e-07	-1.42003	-1.18162	4.38111e-05	-1.48969	-1.15795
62213218	chr1:62213218:G:A	1.91815e-06	0.156956	-3.54162e-10	0.000813092	0.27332	-3.54162e-10
62213299	chr1:62213299:A:G	1.1684e-07	-1.46604	-1.17532	4.27174e-05	-1.52197	-1.15095
62213459	chr1:62213459:A:G	5.12242e-07	0.0842299	-1.2476	0.000156702	-0.152962	-1.22022
62213530	chr1:62213530:A:G	1.1395e-07	-1.48239	-1.18401	4.18744e-05	-1.53253	-1.16032
62213554	chr1:62213554:C:T	1.97024e-06	0.183747	-3.54162e-10	0.00083273	0.297184	-3.54162e-10
62213608	chr1:62213608:T:C	4.89522e-07	-1.10894e-10	-1.20873	0.000182926	-1.10894e-10	-1.21844
62213619	chr1:62213619:C:T	6.62765e-07	-1.10894e-10	-0.905742	0.000255277	-1.10894e-10	-0.885176
62213679	chr1:62213679:C:T	1.82506e-06	0.107203	-3.54162e-10	0.000769317	0.217978	-3.54162e-10
62213784	chr1:62213784:C:T	1.91738e-07	-0.798791	-1.34724	6.09855e-05	-1.00423	-1.31266
62213907	chr1:62213907:T:C	1.89121e-06	0.142809	-3.54162e-10	0.000797961	0.254535	-3.54162e-10
62214087	chr1:62214087:A:G	8.53462e-07	0.109203	-0.762064	0.000370684	0.244395	-0.756569
62214365	chr1:62214365:A:G	9.39665e-07	-0.0256188	-0.53102	0.00040549	0.104725	-0.527154
62214429	chr1:62214429:A:G	9.53619e-07	-0.0464133	-0.495485	0.0004108	0.0830032	-0.492421
62214430	chr1:62214430:G:A	4.21426e-07	-1.10894e-10	-1.35852	0.000159073	-1.10894e-10	-1.35816
62214437	chr1:62214437:A:G	8.42293e-07	-1.10894e-10	-0.666035	0.000325784	-1.10894e-10	-0.641292
62214550	chr1:62214550:GC:G	1.64563e-06	1.00133	-0.997611	0.000560288	0.980645	-1.07972
62214703	chr1:62214703:A:G	5.79006e-07	-1.10894e-10	-1.04085	0.000226358	-1.10894e-10	-1.00541
62214768	chr1:62214768:G:C	9.76262e-07	-0.518431	-3.54162e-10	0.000294116	-0.743551	-3.54162e-10
62214789	chr1:62214789:C:T	7.1034e-07	0.517106	-1.35352	0.000313457	0.676344	-1.35621
62214846	chr1:62214846:G:A	2.93338e-07	-0.487453	-1.23338	8.23991e-05	-0.709277	-1.30667
62214847	chr1:62214847:T:C	6.85952e-07	0.484806	-1.35616	0.000302072	0.641069	-1.35793
62214978	chr1:62214978:G:A	6.39725e-07	0.408798	-1.34992	0.000280849	0.563948	-1.35366
62214980	chr1:62214980:G:A	4.72912e-07	-1.10894e-10	-1.24325	0.000176006	-1.10894e-10	-1.25701
62215046	chr1:62215046:A:C	1.52187e-07	-1.02264	-1.35441	4.72478e-05	-1.24993	-1.32219
62215058	chr1:62215058:T:C	6.74745e-07	-1.10894e-10	-0.887828	0.000251048	-1.10894e-10	-0.90188
62215100	chr1:62215100:G:T	1.42055e-06	-0.143362	-3.54162e-10	0.000630739	0.0193675	-3.54162e-10
62215309	chr1:62215309:G:A	2.91974e-07	-1.41564	-0.309861	0.000106676	-1.3808	-0.376931
62215668	chr1:62215668:T:C	4.50137e-06	1.00997	-3.54162e-10	0.00199327	1.17001	-3.54162e-10
62215709	chr1:62215709:A:G	4.51136e-07	-1.10894e-10	-1.29039	0.000172598	-1.10894e-10	-1.27656
62215745	chr1:62215745:G:A	4.21642e-07	-1.10894e-10	-1.35801	0.000159109	-1.10894e-10	-1.35794
62215957	chr1:62215957:C:G	5.10576e-06	1.13596	-3.54162e-10	0.00227782	1.30345	-3.54162e-10
62216022	chr1:62216022:C:T	8.89355e-07	-1.10894e-10	-0.611666	0.000326391	-1.10894e-10	-0.63943
62216130	chr1:62216130:A:G	5.33141e-07	-1.10894e-10	-1.12338	0.000201053	-1.10894e-10	-1.12396
62216156	chr1:62216156:T:C	3.43725e-06	1.05847	-0.31821	0.00143615	1.22808	-0.385889
62216224	chr1:62216224:A:AAAAC	3.28687e-06	1.01273	-0.317201	0.0013703	1.18039	-0.38513
62216298	chr1:62216298:T:C	4.21325e-07	-1.10894e-10	-1.35876	0.000159365	-1.10894e-10	-1.35632
62216336	chr1:62216336:C:T	3.58537e-06	1.16604	-0.383588	0.00150261	1.33782	-0.450392
62216391	chr1:62216391:C:T	4.86294e-06	1.08724	-3.54162e-10	0.00216906	1.25452	-3.54162e-10
62216399	chr1:62216399:A:G	3.26356e-06	1.01374	-0.325333	0.00135874	1.18011	-0.393318
62216695	chr1:62216695:G:A	3.47632e-06	1.10291	-0.351341	0.00144699	1.27217	-0.422456
62216730	chr1:62216730:T:C	3.20262e-06	1.02685	-0.35729	0.00133339	1.19528	-0.427324
62216793	chr1:62216793:G:C	8.84453e-07	-0.617193	-3.54162e-10	0.000316906	-0.668921	-3.54162e-10
62216833	chr1:62216833:C:T	6.39594e-07	-0.184004	-0.757326	0.000214172	-0.35026	-0.710488
62217139	chr1:62217139:C:T	3.26087e-06	0.948744	-0.261156	0.00134964	1.11431	-0.334235
62217452	chr1:62217452:C:T	4.54142e-06	1.14898	-0.130145	0.00188781	1.3229	-0.207246
62217455	chr1:62217455:G:A	3.6997e-06	0.876128	-0.0622838	0.00151658	1.03942	-0.14273
62217469	chr1:62217469:A:G	2.45868e-06	0.730628	-0.32541	0.00102318	0.89978	-0.396629
62217536	chr1:62217536:A:G	1.89781e-07	-0.814345	-1.34194	6.56866e-05	-0.900028	-1.3426
62217557	chr1:62217557:C:T	1.14035e-06	-1.10894e-10	-0.363069	0.000345854	-1.10894e-10	-0.581508
62217703	chr1:62217703:T:A	2.03363e-06	0.215417	-3.54162e-10	0.000575872	-0.0716397	-3.54162e-10
62217733	chr1:62217733:G:C	3.14645e-06	1.03763	-0.385758	0.00131198	1.20639	-0.454626
62217747	chr1:62217747:A:G	3.04409e-06	1.00534	-0.386546	0.00126906	1.17381	-0.455297
62217812	chr1:62217812:A:G	1.99311e-07	-0.779074	-1.32822	7.73684e-05	-0.750217	-1.32873
62217821	chr1:62217821:C:A	2.65005e-06	0.480171	-3.54162e-10	0.00111445	0.588587	-3.54162e-10
62217859	chr1:62217859:A:G	3.29089e-06	1.06106	-0.364311	0.00137346	1.23039	-0.432831
62217951	chr1:62217951:G:A	1.63589e-07	-0.956448	-1.34836	7.62484e-05	-0.736997	-1.35653
62218012	chr1:62218012:T:C	3.09343e-06	1.00429	-0.369415	0.0012879	1.17159	-0.438348
62218117	chr1:62218117:G:A	3.1998e-06	1.04977	-0.381089	0.00133837	1.22003	-0.448345
62218467	chr1:62218467:G:C	4.75222e-07	-1.10894e-10	-1.23838	0.000175468	-1.10894e-10	-1.26007
62218488	chr1:62218488:C:T	3.72485e-06	1.1554	-0.334775	0.00155814	1.32867	-0.404951
62218489	chr1:62218489:G:A	7.71624e-07	-0.529058	-0.224607	0.000255211	-0.744091	-0.141342
62218635	chr1:62218635:T:C	9.74057e-08	-1.5313	-1.29197	3.41238e-05	-1.56468	-1.33285
62218660	chr1:62218660:C:T	5.48687e-06	1.20795	-3.54162e-10	0.00248133	1.38903	-3.54162e-10
62218775	chr1:62218775:T:C	3.1751e-06	1.03408	-0.373144	0.00132674	1.20376	-0.44081
62218883	chr1:62218883:T:C	1.99102e-06	0.194239	-3.54162e-10	0.000564923	-0.0908353	-3.54162e-10
62218887	chr1:62218887:TCC:T	1.98351e-06	0.190462	-3.54162e-10	0.000562806	-0.0945894	-3.54162e-10
62218992	chr1:62218992:A:G	2.67653e-07	-0.701869	-1.1106	0.000104146	-0.674095	-1.10764
62219113	chr1:62219113:C:T	5.17155e-07	-1.10894e-10	-1.15382	0.000196684	-1.10894e-10	-1.14593
62219275	chr1:62219275:G:A	4.3626e-07	-1.10894e-10	-1.32392	0.000162929	-1.10894e-10	-1.33421
62219465	chr1:62219465:G:A	4.00948e-07	-1.40833	-3.54162e-10	0.000145656	-1.44627	-3.54162e-10
62219470	chr1:62219470:G:A	6.2115e-07	-0.414382	-0.556208	0.000298029	-0.163553	-0.566781
62219504	chr1:62219504:T:C	2.99028e-07	-0.660749	-1.04088	0.000116446	-0.631446	-1.03865
62219697	chr1:62219697:C:A	4.64227e-07	-0.456002	-0.805787	0.000222339	-0.209598	-0.813725
62219698	chr1:62219698:C:T	4.33148e-07	-1.10894e-10	-1.33108	0.000161993	-1.10894e-10	-1.33997
62219867	chr1:62219867:C:T	6.27825e-07	-0.174193	-0.785707	0.000210392	-0.340813	-0.737738
62219937	chr1:62219937:G:A	5.89387e-07	-0.486325	-0.536754	0.000280624	-0.242832	-0.547676
62219969	chr1:62219969:T:G	5.93822e-07	-0.452283	-0.5633	0.000284098	-0.205346	-0.572861
62219993	chr1:62219993:T:C	1.9132e-07	-0.832313	-1.3159	7.42645e-05	-0.804025	-1.31587
62220020	chr1:62220020:T:C	5.70572e-07	-0.513889	-0.541633	0.000271425	-0.272734	-0.551106
62220074	chr1:62220074:G:A	4.57796e-07	-1.10894e-10	-1.27574	0.000173663	-1.10894e-10	-1.27041
62220543	chr1:62220543:C:T	3.4488e-07	-1.55897	-3.54162e-10	0.000132532	-1.5407	-3.54162e-10
62220586	chr1:62220586:T:C	6.27961e-07	-1.10894e-10	-0.959684	0.000229917	-1.10894e-10	-0.989807
62220627	chr1:62220627:T:C	6.06292e-07	-0.469034	-0.525766	0.000289133	-0.223918	-0.536719
62220766	chr1:62220766:A:G	5.81977e-07	-0.478137	-0.557596	0.000277751	-0.233722	-0.567079
62220799	chr1:62220799:G:C	1.25941e-07	-1.21187	-1.35448	4.14408e-05	-1.37848	-1.32478
62220815	chr1:62220815:G:A	1.75668e-07	-0.923818	-1.30975	6.1251e-05	-1.00325	-1.30929
62220843	chr1:62220843:C:T	6.38e-07	-0.164965	-0.778859	0.000213771	-0.331737	-0.730881
62220875	chr1:62220875:T:C	3.96366e-07	-0.904789	-0.515034	0.000174697	-0.730322	-0.534148
62221075	chr1:62221075:T:C	2.28452e-07	-0.866058	-1.10478	9.34016e-05	-0.78675	-1.10387
62221079	chr1:62221079:G:A	4.94928e-07	-1.10894e-10	-1.19775	0.00018641	-1.10894e-10	-1.19958
62221136	chr1:62221136:G:A	3.85238e-07	-1.4423	-0.00600192	0.000149925	-1.36997	-0.0474187
62221164	chr1:62221164:G:A	9.07734e-07	-1.10894e-10	-0.591211	0.000330953	-1.10894e-10	-0.625548
62221269	chr1:62221269:C:T	6.0908e-07	-0.492003	-0.49821	0.000290479	-0.248055	-0.507937
62221401	chr1:62221401:C:T	8.82367e-07	-0.509056	-0.110498	0.000415017	-0.267431	-0.131774
62221432	chr1:62221432:A:G	9.13372e-07	-0.482618	-0.102401	0.00043081	-0.238429	-0.123429
62221923	chr1:62221923:T:C	2.57022e-07	-0.748878	-1.10412	0.000100029	-0.72071	-1.10135
62222111	chr1:62222111:T:G	6.41767e-07	-0.519581	-0.418355	0.000304453	-0.27959	-0.429418
62222173	chr1:62222173:A:T	6.14654e-07	-0.578822	-0.40228	0.000289554	-0.345423	-0.413759
62222194	chr1:62222194:A:G	4.7865e-07	-0.512398	-0.718795	0.000153982	-0.552118	-0.838573
62222261	chr1:62222261:C:T	8.81443e-07	-1.10894e-10	-0.620602	0.000321427	-1.10894e-10	-0.654755
62222350	chr1:62222350:A:G	6.64188e-07	-0.516474	-0.387123	0.000314881	-0.275775	-0.399556
62222684	chr1:62222684:C:T	5.23561e-07	-0.562127	-0.579382	0.00024768	-0.326433	-0.588954
62222750	chr1:62222750:A:C	6.07123e-07	-0.569661	-0.42377	0.000286411	-0.334528	-0.43557
62222999	chr1:62222999:A:C	2.62603e-07	-0.790224	-1.0413	0.000100795	-0.768705	-1.04573
62223032	chr1:62223032:T:C	4.85246e-07	-1.10894e-10	-1.21751	0.000183027	-1.10894e-10	-1.21789
62223064	chr1:62223064:TA:T	1.39637e-07	-1.1124	-1.35071	5.88488e-05	-0.993956	-1.3586
62223325	chr1:62223325:C:T	5.95972e-07	-0.566283	-0.445685	0.000281663	-0.331355	-0.455458
62223358	chr1:62223358:C:T	5.80309e-07	-0.563004	-0.475598	0.000274218	-0.327605	-0.485995
62223359	chr1:62223359:A:G	6.03289e-07	-0.595315	-0.40445	0.000283607	-0.36437	-0.415567
62223583	chr1:62223583:T:C	5.86772e-07	-1.10894e-10	-1.02753	0.000215604	-1.10894e-10	-1.05408
62223833	chr1:62223833:G:A	6.2487e-07	-0.553247	-0.411373	0.000294798	-0.316829	-0.424405
62224015	chr1:62224015:C:T	6.37089e-07	-0.554097	-0.391156	0.000300972	-0.317667	-0.40284
62224126	chr1:62224126:G:A	2.26776e-07	-0.656486	-1.32171	6.9376e-05	-0.872913	-1.31507
62224139	chr1:62224139:A:G	2.55737e-07	-1.15371	-0.704299	9.99986e-05	-1.06866	-0.753712
62224160	chr1:62224160:G:A	5.9897e-07	-1.10894e-10	-1.00695	0.000220114	-1.10894e-10	-1.03338
62224268	chr1:62224268:C:A	4.59826e-06	1.03127	-3.54162e-10	0.00205107	1.19859	-3.54162e-10
62224330	chr1:62224330:C:G	1.18169e-07	-1.30217	-1.32787	4.90088e-05	-1.22359	-1.31194
62224686	chr1:62224686:C:T	1.01204e-07	-1.55523	-1.22979	3.65847e-05	-1.56483	-1.26307
62224817	chr1:62224817:C:T	6.4611e-07	-0.478389	-0.452804	0.000308843	-0.232647	-0.462044
62224880	chr1:62224880:C:T	4.32883e-07	-0.478137	-0.853558	0.000143028	-0.514231	-0.95025
62225035	chr1:62225035:C:T	5.03743e-07	-1.10894e-10	-1.1801	0.000210376	-1.10894e-10	-1.07863
62225138	chr1:62225138:G:A	2.86082e-07	-1.12146	-0.624428	0.000111832	-1.03416	-0.676367
62225183	chr1:62225183:T:C	6.54583e-07	-0.0229047	-0.895259	0.000218195	-0.195551	-0.846583
62225196	chr1:62225196:G:A	1.23339e-07	-1.26361	-1.32362	5.14688e-05	-1.17973	-1.30682
62225244	chr1:62225244:G:A	1.49536e-07	-1.23632	-1.1583	6.59015e-05	-1.13729	-1.10208
62225356	chr1:62225356:A:G	6.71768e-07	-0.892249	-3.54162e-10	0.000224746	-1.01256	-3.54162e-10
62225631	chr1:62225631:G:C	5.98501e-07	-1.10894e-10	-1.00773	0.000219948	-1.10894e-10	-1.03413
62225666	chr1:62225666:T:C	4.34868e-07	-0.202747	-1.12437	0.000120224	-0.472711	-1.16546
62225704	chr1:62225704:G:A	2.66852e-07	-1.30826	-0.507211	0.000101713	-1.24294	-0.562425
62225788	chr1:62225788:G:T	1.1478e-07	-1.33417	-1.32497	4.74374e-05	-1.25939	-1.30872
62225843	chr1:62225843:G:A	1.21192e-07	-1.24807	-1.35672	5.01889e-05	-1.1561	-1.35564
62225848	chr1:62225848:G:A	9.0775e-07	0.0753907	-0.666585	0.000297809	-0.118574	-0.612498
62225900	chr1:62225900:T:C	1.09152e-07	-1.40251	-1.30691	4.48159e-05	-1.34073	-1.28423
62226078	chr1:62226078:A:G	5.93773e-07	-1.10894e-10	-1.01567	0.000218017	-1.10894e-10	-1.04295
62226157	chr1:62226157:T:C	1.15747e-07	-1.33956	-1.31119	4.79379e-05	-1.26569	-1.29193
62226187	chr1:62226187:G:A	2.68827e-07	-0.688932	-1.11916	7.83637e-05	-0.907662	-1.1585
62226519	chr1:62226519:G:T	1.47809e-07	-1.05674	-1.3495	5.33019e-05	-1.09455	-1.357
62226558	chr1:62226558:G:A	2.3409e-07	-1.40199	-0.544466	8.45444e-05	-1.34688	-0.643363
62226695	chr1:62226695:C:T	9.57356e-08	-1.5307	-1.30987	3.65164e-05	-1.499	-1.33076
62227023	chr1:62227023:G:T	4.21344e-07	-1.10894e-10	-1.35871	0.000159034	-1.10894e-10	-1.35841
62227334	chr1:62227334:A:G	3.38252e-07	-0.871185	-0.707186	0.000124379	-0.853644	-0.750551
62227376	chr1:62227376:C:T	5.67438e-06	1.24155	-3.54162e-10	0.00261597	1.44186	-3.54162e-10
62227680	chr1:62227680:C:T	1.40369e-07	-1.33899	-1.1189	6.17886e-05	-1.21867	-1.08513
62227689	chr1:62227689:T:C	2.97403e-07	-1.50665	-0.200424	0.000105664	-1.47232	-0.29494
62227875	chr1:62227875:G:A	2.15347e-07	-1.02222	-1.00769	7.90779e-05	-1.00521	-1.05189
62227915	chr1:62227915:G:A	4.21912e-07	-1.10894e-10	-1.35737	0.000159317	-1.10894e-10	-1.35663
62228141	chr1:62228141:C:G	3.0603e-07	-1.51214	-0.166342	0.000109107	-1.51642	-0.21877
62228165	chr1:62228165:T:G	6.03452e-06	1.30309	-3.54162e-10	0.00278634	1.50496	-3.54162e-10
62228502	chr1:62228502:T:C	1.57741e-07	-1.02558	-1.31563	6.86151e-05	-0.907245	-1.29177
62228802	chr1:62228802:T:C	4.19868e-07	-1.36222	-3.54162e-10	0.000148808	-1.42487	-3.54162e-10
62229009	chr1:62229009:C:G	4.33462e-07	-1.10894e-10	-1.33036	0.000164084	-1.10894e-10	-1.32714
62229033	chr1:62229033:C:G	2.50842e-06	1.21366	-0.788413	0.00109748	1.41282	-0.839576
62229993	chr1:62229993:T:C	2.78506e-07	-1.14526	-0.627463	0.000105346	-1.0499	-0.720372
62230981	chr1:62230981:A:G	4.79491e-07	-1.10894e-10	-1.22944	0.000182482	-1.10894e-10	-1.22087
62231464	chr1:62231464:G:A	8.3071e-07	-0.337775	-0.342106	0.000332277	-0.333482	-0.288072
62231539	chr1:62231539:A:G	4.84281e-07	-0.302379	-0.917119	0.0002006	-0.141381	-0.984832
62231712	chr1:62231712:C:G	4.55829e-07	-1.10894e-10	-1.28004	0.000169535	-1.10894e-10	-1.29447
62232081	chr1:62232081:A:G	4.68392e-07	-0.233104	-1.01975	0.000196585	-0.0718463	-1.07458
62232099	chr1:62232099:G:A	7.35272e-06	1.50066	-3.54162e-10	0.00340617	1.70582	-3.54162e-10
62232171	chr1:62232171:AG:A	8.35039e-07	-0.412403	-0.26228	0.000334592	-0.409324	-0.20529
62232217	chr1:62232217:CCTT:C	4.56075e-07	-1.10894e-10	-1.2795	0.000171546	-1.10894e-10	-1.28267
62232285	chr1:62232285:A:G	4.28071e-07	-1.10894e-10	-1.34287	0.000159349	-1.10894e-10	-1.35643
62233043	chr1:62233043:T:C	4.61992e-07	-1.10894e-10	-1.26661	0.00017564	-1.10894e-10	-1.25909
62233045	chr1:62233045:C:A	4.44493e-07	-1.10894e-10	-1.30523	0.000167424	-1.10894e-10	-1.307
62233125	chr1:62233125:C:T	2.03211e-07	-1.54002	-0.547892	7.61414e-05	-1.50484	-0.590097
62233143	chr1:62233143:A:G	3.45524e-07	-0.255392	-1.30171	0.00016853	-0.00863314	-1.29178
62233397	chr1:62233397:C:T	6.50191e-07	0.422106	-1.347	0.000328427	0.723779	-1.35699
62233753	chr1:62233753:T:C	6.93647e-07	0.494174	-1.35437	0.000351544	0.793562	-1.35875
62234141	chr1:62234141:T:A	4.61965e-07	-1.10894e-10	-1.26667	0.000171038	-1.10894e-10	-1.28564
62234170	chr1:62234170:C:T	1.74915e-07	-1.56178	-0.67608	6.16394e-05	-1.5505	-0.755725
62234351	chr1:62234351:T:C	4.95555e-07	-1.10894e-10	-1.19648	0.00018576	-1.10894e-10	-1.20307
62234624	chr1:62234624:C:T	1.67442e-07	-1.04453	-1.237	7.40954e-05	-0.924835	-1.19734
62234914	chr1:62234914:G:C	7.16026e-07	0.529774	-1.35822	0.00036598	0.831849	-1.3568
62235492	chr1:62235492:T:C	6.44143e-07	0.424198	-1.35844	0.000328476	0.718609	-1.35167
62235947	chr1:62235947:T:C	6.35254e-07	-1.10894e-10	-0.948138	0.000232744	-1.10894e-10	-0.977585
62236069	chr1:62236069:A:C	1.84501e-07	-1.00048	-1.18402	8.25319e-05	-0.874925	-1.13942
62236129	chr1:62236129:A:G	1.05791e-06	-0.438109	-3.54162e-10	0.000333121	-0.619018	-3.54162e-10
62236428	chr1:62236428:T:C	1.87696e-06	0.926247	-0.790999	0.000809478	1.10999	-0.841125
62236780	chr1:62236780:G:A	1.38877e-06	-1.10894e-10	-0.165986	0.000491033	-1.10894e-10	-0.231014
62236871	chr1:62236871:C:T	3.69161e-07	-1.49093	-3.54162e-10	0.000134194	-1.52824	-3.54162e-10
62237564	chr1:62237564:A:C	1.79239e-07	-1.02589	-1.18755	7.99423e-05	-0.902956	-1.14326
62238014	chr1:62238014:G:A	2.06886e-07	-0.721767	-1.34823	7.58109e-05	-0.743057	-1.35623
62238305	chr1:62238305:G:A	1.19609e-06	-0.315347	-3.54162e-10	0.000567811	-0.0857354	-3.54162e-10
62238509	chr1:62238509:G:A	2.06879e-07	-1.56516	-0.504872	7.12618e-05	-1.56039	-0.600774
62238613	chr1:62238613:C:T	2.46286e-06	-1.10894e-10	0.406916	0.000692954	-1.10894e-10	0.113439
62238628	chr1:62238628:T:G	4.28279e-07	-1.10894e-10	-1.34239	0.00016069	-1.10894e-10	-1.34805
62238653	chr1:62238653:G:T	2.01761e-07	-0.908154	-1.18692	9.08998e-05	-0.77478	-1.14299
62239749	chr1:62239749:G:T	1.9969e-07	-1.56511	-0.540286	6.87838e-05	-1.56231	-0.634246
62239894	chr1:62239894:A:T	5.80459e-07	0.31862	-1.35696	0.000294876	0.607215	-1.34819
62240061	chr1:62240061:CT:C	3.89769e-07	-1.43661	-3.54162e-10	0.000156135	-1.3768	-3.54162e-10
62240087	chr1:62240087:C:T	4.76297e-07	-1.10894e-10	-1.23612	0.00018045	-1.10894e-10	-1.23207
62240129	chr1:62240129:C:T	1.79268e-07	-1.05851	-1.15477	7.99767e-05	-0.938954	-1.10684
62240348	chr1:62240348:T:C	6.0862e-07	0.353791	-1.34476	0.000312806	0.645058	-1.327
62240399	chr1:62240399:G:T	1.78279e-06	-1.10894e-10	0.0837734	0.00052462	-1.10894e-10	-0.16485
62240459	chr1:62240459:T:C	3.00706e-07	-0.352999	-1.34303	0.000144103	-0.114274	-1.34272
62240968	chr1:62240968:A:T	2.93617e-07	-0.36167	-1.35822	0.00010867	-0.38704	-1.35217
62241172	chr1:62241172:GC:G	6.29316e-07	0.374622	-1.33215	0.000327383	0.672508	-1.3089
62241259	chr1:62241259:C:T	4.2325e-07	-1.10894e-10	-1.3542	0.00016019	-1.10894e-10	-1.35116
62241774	chr1:62241774:A:G	9.83452e-07	0.239324	-0.750418	0.000449928	0.421887	-0.740324
62241941	chr1:62241941:C:T	9.34266e-07	0.205713	-0.768115	0.000426707	0.387124	-0.758551
62242437	chr1:62242437:G:A	6.25588e-06	1.33911	-3.54162e-10	0.00284472	1.52569	-3.54162e-10
62242587	chr1:62242587:G:A	1.71874e-07	-1.06048	-1.19492	7.68187e-05	-0.934099	-1.15198
62242835	chr1:62242835:G:C	1.90673e-07	-1.56397	-0.587631	6.61607e-05	-1.55559	-0.679852
62243041	chr1:62243041:T:C	8.3812e-07	0.220226	-0.891228	0.00039232	0.406492	-0.861938
62243640	chr1:62243640:G:T	1.67956e-07	-0.973557	-1.3049	7.59153e-05	-0.837926	-1.25998
62243690	chr1:62243690:T:C	8.48827e-07	0.247763	-0.906071	0.000398003	0.435505	-0.87657
62243858	chr1:62243858:G:A	4.7669e-07	-1.10894e-10	-1.2353	0.000178825	-1.10894e-10	-1.24112
62243928	chr1:62243928:A:G	2.47232e-07	-0.583262	-1.30857	8.82858e-05	-0.61476	-1.33219
62244206	chr1:62244206:T:A	1.31966e-07	-1.565	-0.954617	4.73687e-05	-1.55983	-1.00974
62244692	chr1:62244692:T:C	2.49669e-07	-0.586338	-1.29569	8.88788e-05	-0.617718	-1.32253
62245531	chr1:62245531:T:C	4.8354e-07	0.0369454	-1.25797	0.000223005	0.22901	-1.24934
62246091	chr1:62246091:C:G	1.67372e-06	0.909992	-0.889348	0.0007224	1.0923	-0.937248
62246269	chr1:62246269:A:G	6.31938e-07	-1.56136	0.60799	0.000221299	-1.54243	0.514417
62246605	chr1:62246605:C:T	1.04845e-07	-1.44993	-1.29975	3.82799e-05	-1.45327	-1.32933
62246610	chr1:62246610:T:G	4.65984e-07	-1.10894e-10	-1.25801	0.000175935	-1.10894e-10	-1.25741
62246652	chr1:62246652:C:T	2.54095e-07	-1.55291	-0.311546	9.41842e-05	-1.52574	-0.356537
62247017	chr1:62247017:T:C	3.49346e-07	-1.5461	-3.54162e-10	0.000133957	-1.53	-3.54162e-10
62247083	chr1:62247083:G:T	5.06486e-07	-1.10894e-10	-1.17466	0.000189973	-1.10894e-10	-1.18064
62247552	chr1:62247552:C:G	4.30876e-07	-1.33634	-3.54162e-10	0.000167218	-1.30823	-3.54162e-10
62247574	chr1:62247574:G:A	2.51971e-07	-0.569416	-1.30343	0.000108976	-0.434122	-1.30227
62247681	chr1:62247681:A:AGAG	4.36264e-07	-1.10894e-10	-1.32392	0.000168899	-1.10894e-10	-1.29822
62247797	chr1:62247797:T:C	1.28651e-07	-1.46484	-1.08022	4.81581e-05	-1.45489	-1.09814
62247798	chr1:62247798:G:A	5.29779e-07	-1.10894e-10	-1.1297	0.000201757	-1.10894e-10	-1.12046
62248497	chr1:62248497:T:C	7.48945e-07	-1.10894e-10	-0.783497	0.000275461	-1.10894e-10	-0.809079
62248585	chr1:62248585:G:A	3.44942e-07	-1.55879	-3.54162e-10	0.000129521	-1.56368	-3.54162e-10
62249241	chr1:62249241:T:G	1.00786e-07	-1.56088	-1.22828	3.96392e-05	-1.52086	-1.22685
62249246	chr1:62249246:A:G	9.40567e-08	-1.5564	-1.30186	3.80777e-05	-1.49329	-1.29461
62249293	chr1:62249293:T:C	1.30504e-06	1.12834	-1.35651	0.000564259	1.26397	-1.35598
62249342	chr1:62249342:A:G	9.66059e-08	-1.51225	-1.31927	3.39409e-05	-1.55793	-1.34497
62249689	chr1:62249689:C:T	1.4666e-06	-0.111461	-3.54162e-10	0.000676596	0.0895499	-3.54162e-10
62249719	chr1:62249719:G:T	1.01473e-07	-1.56122	-1.22115	3.98816e-05	-1.52179	-1.21982
62249963	chr1:62249963:G:A	8.1762e-07	-0.195225	-0.50054	0.000257156	-0.475976	-0.401868
62250002	chr1:62250002:T:C	4.24167e-07	-1.10894e-10	-1.35203	0.000158987	-1.10894e-10	-1.3587
62250113	chr1:62250113:A:G	1.01107e-07	-1.56271	-1.22328	3.96103e-05	-1.52705	-1.22139
62250149	chr1:62250149:G:A	4.45461e-07	-1.10894e-10	-1.30305	0.000168837	-1.10894e-10	-1.29859
62250234	chr1:62250234:C:T	5.57025e-07	-1.10894e-10	-1.07955	0.00021171	-1.10894e-10	-1.07231
62250443	chr1:62250443:C:T	6.88389e-07	-1.10894e-10	-0.867808	0.000245913	-1.10894e-10	-0.922548
62250489	chr1:62250489:A:C	9.54e-08	-1.50447	-1.33961	3.86453e-05	-1.46725	-1.30585
62250592	chr1:62250592:C:T	8.97343e-08	-1.55156	-1.35375	3.57258e-05	-1.49772	-1.35393
62250605	chr1:62250605:G:A	5.52913e-07	-1.10894e-10	-1.08696	0.000209977	-1.10894e-10	-1.08053
62250651	chr1:62250651:A:G	2.75371e-07	-1.46892	-0.315122	0.000107116	-1.53627	-0.217341
62250710	chr1:62250710:A:T	8.99767e-08	-1.54819	-1.35443	3.59601e-05	-1.49047	-1.35465
62250716	chr1:62250716:TAATTAAC:T	8.99468e-08	-1.54858	-1.35436	3.59357e-05	-1.49121	-1.35458
62250903	chr1:62250903:G:A	5.51857e-07	-1.10894e-10	-1.08887	0.000209688	-1.10894e-10	-1.0819
62251134	chr1:62251134:C:A	9.8515e-08	-1.55986	-1.25209	3.88497e-05	-1.51755	-1.25027
62251181	chr1:62251181:C:T	2.4032e-07	-1.5468	-0.373392	8.34818e-05	-1.52121	-0.48169
62251197	chr1:62251197:C:T	2.13726e-06	1.17748	-0.912366	0.000888754	1.31056	-0.948263
62251373	chr1:62251373:G:A	4.07122e-07	-1.36703	-0.026018	0.000172825	-1.32472	0.0494804
62251686	chr1:62251686:C:T	1.1002e-07	-1.4916	-1.20991	4.48779e-05	-1.463	-1.16058
62251720	chr1:62251720:G:A	1.45711e-07	-1.08031	-1.34023	5.96414e-05	-1.04495	-1.29422
62251721	chr1:62251721:C:T	1.04551e-07	-1.5499	-1.20259	3.90832e-05	-1.5632	-1.19863
62251723	chr1:62251723:G:A	3.6699e-07	-1.49683	-3.54162e-10	0.000138658	-1.49551	-3.54162e-10
62251761	chr1:62251761:AGGCGG:A	4.25903e-07	-1.10894e-10	-1.34795	0.000160343	-1.10894e-10	-1.35021
62251767	chr1:62251767:G:GCACTT	4.25903e-07	-1.10894e-10	-1.34795	0.000160343	-1.10894e-10	-1.35021
62251917	chr1:62251917:A:G	2.04377e-07	-1.38047	-0.701725	7.83928e-05	-1.49539	-0.570406
62252087	chr1:62252087:G:A	8.84146e-08	-1.56193	-1.3582	3.32665e-05	-1.56427	-1.3587
62252124	chr1:62252124:G:C	6.27779e-07	-1.56473	0.604758	0.000292904	-1.56181	0.814129
62252142	chr1:62252142:G:A	6.117e-07	-1.10894e-10	-0.98592	0.000229043	-1.10894e-10	-0.993617
62253282	chr1:62253282:A:G	4.73662e-07	-1.24167	-3.54162e-10	0.00017215	-1.27916	-3.54162e-10
62253543	chr1:62253543:A:G	9.71806e-08	-1.52634	-1.29925	3.50537e-05	-1.56386	-1.30678
62253559	chr1:62253559:G:A	1.09007e-07	-1.51959	-1.19116	4.42236e-05	-1.49588	-1.14238
62253801	chr1:62253801:T:A	1.4368e-07	-1.54536	-0.889215	5.67834e-05	-1.52127	-0.867009
62253921	chr1:62253921:A:T	4.32187e-07	-1.10894e-10	-1.3333	0.000163232	-1.10894e-10	-1.33235
62254136	chr1:62254136:A:G	2.25027e-07	-1.35062	-0.635323	8.62955e-05	-1.493	-0.476748
62254167	chr1:62254167:A:G	2.16591e-07	-1.56415	-0.459999	7.99357e-05	-1.564	-0.482303
62254189	chr1:62254189:T:C	2.14654e-07	-1.56395	-0.469182	7.91696e-05	-1.56418	-0.491749
62254396	chr1:62254396:C:A	2.78748e-06	1.45209	-0.92136	0.00116808	1.59124	-0.95565
62254653	chr1:62254653:A:C	1.03329e-07	-1.48477	-1.27947	4.16728e-05	-1.44176	-1.25592
62254700	chr1:62254700:T:C	9.96931e-08	-1.48492	-1.31514	3.99863e-05	-1.44132	-1.29767
62254819	chr1:62254819:C:T	8.92465e-08	-1.55879	-1.35197	3.33699e-05	-1.56512	-1.35475
62255071	chr1:62255071:G:A	1.02303e-06	-1.10894e-10	-0.471634	0.000428976	-1.10894e-10	-0.366124
62255119	chr1:62255119:T:C	4.96224e-07	-1.10894e-10	-1.19513	0.000188685	-1.10894e-10	-1.18744
62255471	chr1:62255471:A:C	6.20254e-07	-1.10894e-10	-0.972033	0.000212278	-1.10894e-10	-1.06963
62255501	chr1:62255501:T:G	5.46401e-07	-1.10894e-10	-1.09881	0.000204609	-1.10894e-10	-1.10643
62255562	chr1:62255562:A:G	8.98975e-08	-1.56293	-1.34056	3.3733e-05	-1.56318	-1.34587
62256541	chr1:62256541:C:T	7.31515e-07	-1.10894e-10	-0.807045	0.000257877	-1.10894e-10	-0.875042
62256625	chr1:62256625:C:T	6.69239e-07	-1.10894e-10	-0.896021	0.000251282	-1.10894e-10	-0.900949
62257124	chr1:62257124:A:G	4.22468e-07	-1.10894e-10	-1.35605	0.00016161	-1.10894e-10	-1.34234
62257162	chr1:62257162:A:G	5.13876e-07	-1.10894e-10	-1.16018	0.000191007	-1.10894e-10	-1.17521
62257164	chr1:62257164:T:C	4.23154e-07	-1.10894e-10	-1.35443	0.000162781	-1.10894e-10	-1.33512
62257253	chr1:62257253:C:A	4.22142e-07	-1.10894e-10	-1.35682	0.000161278	-1.10894e-10	-1.34439
62257288	chr1:62257288:A:G	9.67265e-07	-0.52769	-3.54162e-10	0.00030122	-0.719683	-3.54162e-10
62257367	chr1:62257367:T:G	1.03959e-07	-1.46461	-1.29355	3.72154e-05	-1.50937	-1.30143
62257535	chr1:62257535:G:A	1.10322e-07	-1.46653	-1.23223	3.94185e-05	-1.51222	-1.24106
62257554	chr1:62257554:C:T	4.21326e-07	-1.10894e-10	-1.35876	0.000160244	-1.10894e-10	-1.35083
62257712	chr1:62257712:A:T	1.50756e-06	0.982044	-1.06596	0.000625577	1.10866	-1.09751
62257814	chr1:62257814:C:T	1.41436e-07	-1.5402	-0.910109	5.01464e-05	-1.56496	-0.947619
62257894	chr1:62257894:C:T	1.39792e-07	-1.24364	-1.21837	5.64678e-05	-1.24486	-1.14899
62258240	chr1:62258240:A:G	1.38845e-07	-1.32372	-1.14508	5.75119e-05	-1.30061	-1.07493
62258646	chr1:62258646:C:G	9.78165e-08	-1.47505	-1.34401	3.52253e-05	-1.5168	-1.34896
62258781	chr1:62258781:G:C	1.03863e-06	0.146477	-0.602977	0.000330866	-0.0155319	-0.61028
62258843	chr1:62258843:A:T	1.53934e-06	0.151888	-0.21494	0.000482607	-0.00949721	-0.238825
62258875	chr1:62258875:C:T	6.9981e-07	-1.10894e-10	-0.851354	0.000246696	-1.10894e-10	-0.919367
62259544	chr1:62259544:C:T	4.23351e-07	-1.10894e-10	-1.35396	0.000162416	-1.10894e-10	-1.33736
62259745	chr1:62259745:A:ATTATAT	4.24851e-07	-1.10894e-10	-1.35042	0.000163477	-1.10894e-10	-1.33085
62259919	chr1:62259919:T:C	4.23279e-07	-1.10894e-10	-1.35413	0.0001623	-1.10894e-10	-1.33808
62259972	chr1:62259972:C:T	1.50943e-06	0.960668	-1.04335	0.000625665	1.08685	-1.07556
62260040	chr1:62260040:T:C	4.24263e-07	-1.10894e-10	-1.35181	0.000163052	-1.10894e-10	-1.33346
62260095	chr1:62260095:TCTC:T	1.83036e-06	-0.0120311	0.122138	0.000559406	-0.176343	0.0756944
62260179	chr1:62260179:T:C	1.38257e-07	-1.54828	-0.924772	4.94921e-05	-1.56334	-0.962372
62260201	chr1:62260201:C:T	1.2887e-06	0.1888	-0.429575	0.000350177	-0.0945808	-0.474506
62260269	chr1:62260269:A:T	4.23923e-07	-1.10894e-10	-1.35261	0.000162805	-1.10894e-10	-1.33497
62260374	chr1:62260374:C:T	1.56486e-07	-1.35278	-0.99642	5.72578e-05	-1.49408	-0.885885
62260462	chr1:62260462:T:C	1.06426e-07	-1.47925	-1.25546	3.81566e-05	-1.52039	-1.26544
62260638	chr1:62260638:A:C	4.23124e-07	-1.10894e-10	-1.3545	0.000162182	-1.10894e-10	-1.3388
62261285	chr1:62261285:A:T	4.25617e-07	-1.10894e-10	-1.34862	0.000161063	-1.10894e-10	-1.34573
62261342	chr1:62261342:TAG:T	4.53311e-07	-1.10894e-10	-1.28558	0.000171422	-1.10894e-10	-1.2834
62261357	chr1:62261357:C:T	1.34591e-06	0.847876	-1.04521	0.000555261	0.969242	-1.07733
62261383	chr1:62261383:C:G	6.96991e-07	-1.10894e-10	-0.85539	0.00024642	-1.10894e-10	-0.920488
62261721	chr1:62261721:T:C	4.98029e-07	-1.10894e-10	-1.1915	0.000190746	-1.10894e-10	-1.17658
62261924	chr1:62261924:T:C	1.02938e-07	-1.49653	-1.27151	3.59302e-05	-1.56033	-1.28561
62262229	chr1:62262229:C:A	7.69389e-07	-1.10894e-10	-0.756566	0.000298546	-1.10894e-10	-0.728602
62262296	chr1:62262296:A:G	1.48939e-07	-1.54073	-0.857898	5.34363e-05	-1.56498	-0.884052
62262484	chr1:62262484:T:G	1.83501e-07	-1.53165	-0.658297	6.45664e-05	-1.56506	-0.694775
62262654	chr1:62262654:C:T	7.69389e-07	-1.10894e-10	-0.756566	0.000298546	-1.10894e-10	-0.728602
62262935	chr1:62262935:G:A	4.56282e-07	-1.10894e-10	-1.27905	0.000174231	-1.10894e-10	-1.26714
62262956	chr1:62262956:C:T	2.58114e-07	-0.762168	-1.08659	0.000107189	-0.706834	-1.0461
62263112	chr1:62263112:A:G	1.45845e-07	-1.56517	-0.854442	5.42821e-05	-1.53696	-0.896374
62263189	chr1:62263189:T:C	1.45548e-07	-1.56463	-0.857027	5.4558e-05	-1.53006	-0.898197
62263246	chr1:62263246:G:A	1.41656e-07	-1.56507	-0.883695	5.30006e-05	-1.53452	-0.922702
62263343	chr1:62263343:G:A	1.59994e-07	-1.56519	-0.761835	5.99053e-05	-1.53912	-0.795645
62263710	chr1:62263710:T:C	1.45898e-07	-1.5636	-0.855657	5.50272e-05	-1.52381	-0.895884
62263786	chr1:62263786:G:A	1.32153e-07	-1.56423	-0.953971	5.0541e-05	-1.52842	-0.976315
62264273	chr1:62264273:C:T	7.85038e-07	-1.10894e-10	-0.73643	0.000277524	-1.10894e-10	-0.801617
62264274	chr1:62264274:G:A	1.5285e-07	-1.15848	-1.21422	5.45683e-05	-1.17898	-1.2491
62264745	chr1:62264745:A:G	8.85624e-07	-0.347208	-0.268662	0.000256311	-0.69676	-0.184375
62264824	chr1:62264824:G:A	1.60833e-07	-0.964647	-1.35715	6.04737e-05	-0.966558	-1.35876
62264917	chr1:62264917:C:T	8.33334e-07	-0.4666	-0.210128	0.000240769	-0.817236	-0.126451
62265517	chr1:62265517:C:T	3.5049e-07	-1.54283	-3.54162e-10	0.000132091	-1.54404	-3.54162e-10
62265521	chr1:62265521:C:T	2.31703e-06	0.345878	-3.54162e-10	0.000900681	0.375626	-3.54162e-10
62265640	chr1:62265640:G:A	8.99777e-08	-1.54595	-1.35665	3.48737e-05	-1.54303	-1.33277
62265835	chr1:62265835:G:A	4.15609e-07	-0.762341	-0.610078	0.000162779	-0.732094	-0.603035
62266179	chr1:62266179:C:T	1.87642e-07	-0.820135	-1.34749	6.26633e-05	-0.943138	-1.34661
62266324	chr1:62266324:C:T	4.19826e-07	-0.639545	-0.722776	0.000164067	-0.608135	-0.719115
62266394	chr1:62266394:C:T	4.46131e-07	-1.10894e-10	-1.30155	0.000167945	-1.10894e-10	-1.30389
62266414	chr1:62266414:C:T	5.73223e-07	-1.10894e-10	-1.05089	0.000210101	-1.10894e-10	-1.07994
62266419	chr1:62266419:G:A	2.21642e-07	-1.23063	-0.770473	7.79242e-05	-1.23078	-0.841004
62266543	chr1:62266543:GCA:G	4.84479e-07	-1.10894e-10	-1.21909	0.000188279	-1.10894e-10	-1.1896
62266685	chr1:62266685:C:A	1.68282e-06	0.0260632	-3.54162e-10	0.000495606	-0.221743	-3.54162e-10
62266749	chr1:62266749:T:C	2.20042e-06	-0.355816	0.650055	0.00062516	-0.721123	0.731605
62267141	chr1:62267141:A:G	2.01358e-06	-1.10894e-10	0.205505	0.000581664	-1.10894e-10	-0.0616313
62267159	chr1:62267159:C:G	5.18495e-07	-1.10894e-10	-1.15123	0.000193164	-1.10894e-10	-1.16399
62267314	chr1:62267314:T:TG	6.41101e-07	-1.56382	0.624846	0.000327286	-1.50771	0.871019
62267528	chr1:62267528:A:G	2.26266e-07	-1.17725	-0.8032	8.75614e-05	-1.16259	-0.792599
62267628	chr1:62267628:C:T	5.19575e-07	-1.10894e-10	-1.14915	0.000193546	-1.10894e-10	-1.16201
62268013	chr1:62268013:T:C	4.33128e-07	-1.10894e-10	-1.33113	0.000160724	-1.10894e-10	-1.34784
62268079	chr1:62268079:A:G	1.31732e-06	-1.10894e-10	-0.218808	0.000435009	-1.10894e-10	-0.352158
62268081	chr1:62268081:C:T	1.05593e-06	-1.10894e-10	-0.439987	0.000387863	-1.10894e-10	-0.466873
62268154	chr1:62268154:T:C	1.53303e-07	-1.35871	-1.01103	5.54187e-05	-1.37678	-1.03582
62268267	chr1:62268267:G:A	2.02152e-07	-1.26531	-0.827835	6.94471e-05	-1.25983	-0.927128
62268417	chr1:62268417:C:T	1.52935e-07	-1.52478	-0.847364	5.71396e-05	-1.50732	-0.87471
62268878	chr1:62268878:C:T	3.02526e-07	-1.44302	-0.246979	0.000113079	-1.45791	-0.24153
62268905	chr1:62268905:T:C	4.15905e-07	-0.437851	-0.933855	0.000158604	-0.45967	-0.901442
62269008	chr1:62269008:T:C	1.7682e-06	-1.10894e-10	0.0755567	0.000729758	-1.10894e-10	0.165189
62269142	chr1:62269142:C:T	2.82105e-07	-1.41716	-0.342729	0.000105427	-1.434	-0.335503
62269152	chr1:62269152:G:A	2.94859e-07	-1.43561	-0.28006	0.000110278	-1.45149	-0.273033
62269244	chr1:62269244:G:T	9.41299e-08	-1.5651	-1.29239	3.48641e-05	-1.54119	-1.33488
62269482	chr1:62269482:C:T	1.18506e-07	-1.28542	-1.34178	4.7374e-05	-1.2777	-1.29175
62269493	chr1:62269493:C:T	5.18937e-07	-1.10894e-10	-1.15038	0.000193322	-1.10894e-10	-1.16317
62269574	chr1:62269574:C:A	5.18937e-07	-1.10894e-10	-1.15038	0.000193322	-1.10894e-10	-1.16317
62269946	chr1:62269946:A:G	2.01122e-06	0.204335	-3.54162e-10	0.000779881	0.231617	-3.54162e-10
62269950	chr1:62269950:G:A	1.28259e-07	-1.50816	-1.03995	4.81746e-05	-1.49086	-1.06184
62270172	chr1:62270172:GATTTGGTTCTTCCAC:G	2.4338e-07	-0.549329	-1.35821	9.245e-05	-0.548611	-1.35225
62270226	chr1:62270226:C:G	1.52369e-07	-1.32691	-1.04895	5.52799e-05	-1.34215	-1.07296
62270445	chr1:62270445:A:C	2.43829e-06	0.39689	-3.54162e-10	0.000945576	0.424269	-3.54162e-10
62270542	chr1:62270542:A:G	1.14699e-07	-1.4622	-1.19765	4.16838e-05	-1.47169	-1.22572
62270755	chr1:62270755:C:T	4.71858e-07	-1.10894e-10	-1.24548	0.000172068	-1.10894e-10	-1.27963
62270830	chr1:62270830:A:T	3.45151e-07	-1.09945	-0.458725	0.000128448	-1.11469	-0.457305
62270834	chr1:62270834:ATC:A	7.8879e-07	-1.10894e-10	-0.731662	0.000369036	-1.10894e-10	-0.516631
62270916	chr1:62270916:C:T	3.97536e-07	-1.41688	-3.54162e-10	0.000139126	-1.49215	-3.54162e-10
62271099	chr1:62271099:A:G	8.95654e-07	-1.55731	0.952706	0.000453533	-1.55265	1.24219
62271169	chr1:62271169:A:G	1.63352e-07	-1.12437	-1.18189	6.9293e-05	-0.991872	-1.19731
62271453	chr1:62271453:T:C	2.66011e-07	-1.34351	-0.475115	9.19598e-05	-1.43958	-0.466596
62271759	chr1:62271759:T:G	3.83191e-07	-1.45363	-3.54162e-10	0.000142867	-1.46561	-3.54162e-10
62272094	chr1:62272094:G:A	1.36892e-07	-1.34153	-1.14144	5.06497e-05	-1.34383	-1.15876
62272341	chr1:62272341:C:T	2.57847e-06	-0.395369	0.848159	0.000718461	-0.808611	0.958198
62272351	chr1:62272351:C:T	1.77771e-06	-1.10894e-10	0.080918	0.000600669	-1.10894e-10	-0.029481
62272405	chr1:62272405:C:T	2.31023e-07	-0.701051	-1.25859	8.35968e-05	-0.719896	-1.28162
62272505	chr1:62272505:G:A	4.39931e-07	-1.10894e-10	-1.31555	0.000167154	-1.10894e-10	-1.30861
62272532	chr1:62272532:C:T	1.39993e-07	-1.34474	-1.11583	5.17523e-05	-1.34649	-1.13457
62272883	chr1:62272883:T:C	9.51564e-08	-1.51616	-1.33048	3.52534e-05	-1.51279	-1.35217
62273526	chr1:62273526:G:A	1.67889e-07	-0.939398	-1.33946	6.33159e-05	-0.96434	-1.31505
62273554	chr1:62273554:C:T	4.67506e-07	-1.10894e-10	-1.25475	0.000171133	-1.10894e-10	-1.28508
62273823	chr1:62273823:C:T	3.15899e-06	0.655844	-3.54162e-10	0.00122346	0.681916	-3.54162e-10
62274247	chr1:62274247:G:A	4.21325e-07	-1.10894e-10	-1.35876	0.000159522	-1.10894e-10	-1.35535
62274393	chr1:62274393:A:G	2.1299e-07	-0.775843	-1.26507	7.74558e-05	-0.792587	-1.28523
62274592	chr1:62274592:T:C	1.22492e-06	0.801906	-1.09344	0.000452617	0.832548	-1.14503
62274774	chr1:62274774:T:C	7.87857e-07	-1.55019	0.817341	0.000386086	-1.55926	1.08779
62274777	chr1:62274777:T:C	1.33576e-07	-1.56501	-0.942479	5.71133e-05	-1.53145	-0.851038
62275080	chr1:62275080:G:A	2.10708e-07	-1.36278	-0.68891	7.67176e-05	-1.34599	-0.741405
62275258	chr1:62275258:A:G	1.03365e-06	-1.55887	1.09756	0.000525586	-1.55115	1.38814
62275343	chr1:62275343:C:T	3.83608e-07	-1.45254	-3.54162e-10	0.000144761	-1.45244	-3.54162e-10
62275377	chr1:62275377:C:A	1.85436e-07	-0.859526	-1.31993	7.02693e-05	-0.825223	-1.34997
62275442	chr1:62275442:T:C	4.30484e-07	-1.10894e-10	-1.33725	0.000161623	-1.10894e-10	-1.34226
62275526	chr1:62275526:G:A	1.80972e-07	-0.863209	-1.34061	6.95102e-05	-0.828557	-1.35749
62275624	chr1:62275624:G:A	1.04583e-07	-1.39417	-1.35801	3.94265e-05	-1.39768	-1.3554
62275637	chr1:62275637:A:C	2.56614e-06	-0.32952	0.777516	0.000633796	-0.721402	0.745604
62276193	chr1:62276193:C:T	4.03948e-07	-1.40088	-3.54162e-10	0.000154731	-1.38584	-3.54162e-10
62276196	chr1:62276196:T:C	7.46417e-07	-1.10894e-10	-0.786878	0.000248272	-1.10894e-10	-0.913
62276199	chr1:62276199:G:T	4.67315e-07	-1.10894e-10	-1.25516	0.000173055	-1.10894e-10	-1.27391
62276271	chr1:62276271:A:G	1.40177e-07	-1.3484	-1.11085	5.23417e-05	-1.33349	-1.13624
62276407	chr1:62276407:G:A	1.42775e-07	-1.08532	-1.35557	5.37342e-05	-1.08639	-1.35708
62276484	chr1:62276484:T:C	1.62271e-07	-0.957667	-1.35523	6.37231e-05	-0.915067	-1.35791
62276541	chr1:62276541:C:T	1.65283e-07	-0.941868	-1.35264	6.47395e-05	-0.898489	-1.35866
62276731	chr1:62276731:T:C	1.65753e-07	-0.932933	-1.35873	6.57047e-05	-0.890628	-1.35173
62277166	chr1:62277166:G:A	4.73573e-07	-1.10894e-10	-1.24186	0.000173188	-1.10894e-10	-1.27315
62277193	chr1:62277193:T:C	4.63462e-07	-1.10894e-10	-1.26344	0.000171766	-1.10894e-10	-1.28139
62277323	chr1:62277323:A:G	4.22309e-07	-1.10894e-10	-1.35643	0.000159728	-1.10894e-10	-1.35405
62277474	chr1:62277474:G:A	1.45573e-07	-1.35727	-1.06421	5.42573e-05	-1.34261	-1.09118
62277477	chr1:62277477:T:C	1.6237e-07	-0.955532	-1.35675	6.39525e-05	-0.912516	-1.35687
62277577	chr1:62277577:A:G	4.68366e-07	-1.10894e-10	-1.25291	0.000173407	-1.10894e-10	-1.27189
62277606	chr1:62277606:G:A	2.7215e-07	-0.553923	-1.24189	0.00011107	-0.510964	-1.2064
62277726	chr1:62277726:C:T	1.66231e-07	-0.931806	-1.35698	6.55575e-05	-0.887966	-1.35663
62277938	chr1:62277938:G:A	4.05844e-07	-1.39619	-3.54162e-10	0.000141216	-1.47724	-3.54162e-10
62278270	chr1:62278270:C:T	3.33838e-07	-0.314083	-1.27743	0.000119811	-0.316235	-1.32538
62278691	chr1:62278691:G:A	1.31219e-07	-1.25617	-1.26913	4.73392e-05	-1.25049	-1.3197
62279036	chr1:62279036:C:T	2.00871e-06	0.203084	-3.54162e-10	0.000653731	0.0551705	-3.54162e-10
62279102	chr1:62279102:C:T	6.39335e-07	-1.10894e-10	-0.941734	0.000232594	-1.10894e-10	-0.978231
62279282	chr1:62279282:C:T	3.34612e-07	-0.41633	-1.17286	0.000137697	-0.373148	-1.12932
62279534	chr1:62279534:A:C	1.09778e-06	-1.56408	1.16296	0.000590934	-1.50934	1.46352
62279794	chr1:62279794:A:T	6.38912e-07	-1.10894e-10	-0.942396	0.000234103	-1.10894e-10	-0.971765
62279806	chr1:62279806:T:C	6.89301e-07	-0.865747	-0.000737455	0.000194226	-1.1742	0.0156921
62279834	chr1:62279834:C:G	1.50867e-06	-0.604777	0.521596	0.000403665	-0.940953	0.514014
62280075	chr1:62280075:G:A	4.60751e-07	-1.10894e-10	-1.26931	0.000169401	-1.10894e-10	-1.29526
62280382	chr1:62280382:G:A	4.84598e-07	-1.10894e-10	-1.21884	0.000179347	-1.10894e-10	-1.2382
62280540	chr1:62280540:G:A	4.88308e-07	-1.10894e-10	-1.21122	0.000178327	-1.10894e-10	-1.24391
62280943	chr1:62280943:G:A	5.50521e-07	-1.10894e-10	-1.0913	0.00019648	-1.10894e-10	-1.14696
62280974	chr1:62280974:C:T	2.03168e-07	-0.972832	-1.1153	7.29087e-05	-0.976552	-1.16176
62281315	chr1:62281315:A:G	4.30945e-07	-1.10894e-10	-1.33618	0.000162104	-1.10894e-10	-1.33929
62281423	chr1:62281423:A:G	8.04298e-07	-1.10894e-10	-0.712193	0.000279548	-1.10894e-10	-0.794349
62282157	chr1:62282157:T:C	1.58335e-06	-1.10894e-10	-0.0348613	0.000635648	-1.10894e-10	0.0271205
62282364	chr1:62282364:T:C	4.29899e-07	-1.10894e-10	-1.33861	0.000161304	-1.10894e-10	-1.34424
62283361	chr1:62283361:A:G	1.25457e-06	-1.10894e-10	-0.267611	0.000622196	-1.10894e-10	0.00572984
62284122	chr1:62284122:A:G	8.87011e-08	-1.56501	-1.35188	3.32822e-05	-1.56505	-1.35746
62284200	chr1:62284200:T:C	1.5034e-07	-1.15882	-1.23044	6.08294e-05	-1.11133	-1.20812
62284379	chr1:62284379:T:C	9.86305e-08	-1.45317	-1.35761	4.1068e-05	-1.35771	-1.35459
62284382	chr1:62284382:T:C	5.95742e-07	-1.01236	-3.54162e-10	0.000197206	-1.14328	-3.54162e-10
62284409	chr1:62284409:T:C	2.6522e-07	-0.489291	-1.33231	8.66503e-05	-0.618156	-1.34749
62284492	chr1:62284492:T:C	3.73876e-07	-0.825018	-0.653219	0.000117552	-1.10949	-0.551155
62284708	chr1:62284708:G:T	7.49735e-07	-1.10894e-10	-0.782443	0.000278515	-1.10894e-10	-0.798052
62284727	chr1:62284727:A:G	2.02651e-07	-0.772949	-1.31773	7.91386e-05	-0.740974	-1.31535
62284838	chr1:62284838:A:T	8.86428e-08	-1.56423	-1.35332	3.326e-05	-1.5646	-1.35857
62285114	chr1:62285114:G:T	8.84057e-08	-1.56514	-1.35509	3.3234e-05	-1.56519	-1.35876
62285238	chr1:62285238:G:A	7.61283e-06	-1.10894e-10	1.53543	0.00323471	-1.10894e-10	1.65417
62285404	chr1:62285404:G:A	2.6993e-07	-0.50306	-1.30094	9.23751e-05	-0.631573	-1.27009
62285589	chr1:62285589:C:A	4.46703e-07	-1.10894e-10	-1.30027	0.000169287	-1.10894e-10	-1.29593
62285846	chr1:62285846:C:G	1.60139e-06	-1.10894e-10	-0.0235353	0.000747073	-1.10894e-10	0.188638
62286313	chr1:62286313:T:C	1.27861e-06	-1.56519	1.31656	0.000822305	-1.52406	1.80865
62286351	chr1:62286351:A:G	1.18042e-06	-1.56517	1.23663	0.000756163	-1.52209	1.72282
62286444	chr1:62286444:A:G	1.57387e-06	-1.10894e-10	-0.0408704	0.000734621	-1.10894e-10	0.171829
62286678	chr1:62286678:C:T	1.60127e-07	-1.03468	-1.29151	5.88802e-05	-1.02593	-1.32609
62286768	chr1:62286768:G:A	2.51141e-07	-0.547843	-1.32831	9.63404e-05	-0.521317	-1.33832
62286870	chr1:62286870:G:A	3.38075e-07	-0.51928	-1.05961	9.48687e-05	-0.863036	-1.01199
62286951	chr1:62286951:C:T	8.77779e-07	-1.10894e-10	-0.624768	0.000414795	-1.10894e-10	-0.39974
62287265	chr1:62287265:G:T	4.777e-07	-1.23318	-3.54162e-10	0.000192608	-1.16687	-3.54162e-10
62287391	chr1:62287391:T:C	3.2658e-07	-0.625508	-0.98798	0.000128674	-0.59627	-0.97397
62287711	chr1:62287711:A:G	3.18681e-07	-0.644291	-0.993681	0.000125626	-0.614568	-0.97965
62287850	chr1:62287850:A:G	8.6368e-07	-1.10894e-10	-0.64096	0.000407172	-1.10894e-10	-0.418289
62288116	chr1:62288116:T:TC	1.58546e-06	-1.10894e-10	-0.033534	0.000739344	-1.10894e-10	0.178239
62288129	chr1:62288129:G:A	1.94656e-07	-0.829531	-1.3014	7.23892e-05	-0.812679	-1.33279
62288130	chr1:62288130:C:G	1.90106e-07	-0.852336	-1.30224	7.07034e-05	-0.835688	-1.33334
62288377	chr1:62288377:A:G	1.00781e-06	-1.5645	1.07788	0.000631148	-1.53385	1.55387
62288560	chr1:62288560:AG:A	2.37706e-07	-0.583108	-1.34802	9.16423e-05	-0.556268	-1.35336
62288968	chr1:62288968:C:T	1.55755e-06	-1.10894e-10	-0.0512927	0.000725362	-1.10894e-10	0.159145
62289120	chr1:62289120:A:G	1.85587e-07	-0.952438	-1.2262	6.88916e-05	-0.942946	-1.25205
62289242	chr1:62289242:G:A	7.49428e-06	-1.10894e-10	1.51973	0.00321202	-1.10894e-10	1.64713
62289810	chr1:62289810:T:C	4.84935e-07	-1.55173	0.333587	0.000186417	-1.55956	0.360023
62289963	chr1:62289963:G:A	4.65517e-07	-1.10894e-10	-1.25901	0.000176066	-1.10894e-10	-1.25667
62289995	chr1:62289995:C:T	4.27452e-07	-1.10894e-10	-1.34432	0.000161843	-1.10894e-10	-1.3409
62290055	chr1:62290055:C:T	2.88217e-06	-1.47466	2.0388	0.00171421	-1.55632	2.57551
62290128	chr1:62290128:T:C	9.32645e-08	-1.5556	-1.31112	3.4374e-05	-1.55484	-1.33538
62290430	chr1:62290430:C:T	4.277e-07	-1.10894e-10	-1.34374	0.000162373	-1.10894e-10	-1.33763
62290532	chr1:62290532:G:A	4.01063e-07	-1.40804	-3.54162e-10	0.000150099	-1.41623	-3.54162e-10
62290771	chr1:62290771:G:T	4.2422e-07	-1.10894e-10	-1.35191	0.000160775	-1.10894e-10	-1.34752
62290953	chr1:62290953:T:C	4.89079e-07	-1.55312	0.343483	0.000187588	-1.55882	0.365541
62291041	chr1:62291041:C:A	4.29397e-07	-1.10894e-10	-1.33978	0.000163057	-1.10894e-10	-1.33342
62291053	chr1:62291053:A:C	4.29229e-07	-1.10894e-10	-1.34017	0.000162988	-1.10894e-10	-1.33385
62291132	chr1:62291132:G:A	4.74365e-07	-1.10894e-10	-1.24019	0.000175784	-1.10894e-10	-1.25827
62291225	chr1:62291225:T:C	5.86921e-07	-1.10894e-10	-1.02727	0.000217596	-1.10894e-10	-1.04488
62291311	chr1:62291311:C:A	3.56063e-07	-1.52706	-3.54162e-10	0.000132876	-1.53811	-3.54162e-10
62291998	chr1:62291998:A:G	5.00253e-07	-1.55392	0.366874	0.000191268	-1.55821	0.384357
62292109	chr1:62292109:C:T	4.32983e-07	-1.10894e-10	-1.33146	0.000164649	-1.10894e-10	-1.32371
62292293	chr1:62292293:A:G	1.61204e-07	-0.993045	-1.32645	6.05872e-05	-0.984262	-1.33918
62292511	chr1:62292511:C:T	1.05527e-06	-0.773244	0.332632	0.000335054	-1.05974	0.446504
62292520	chr1:62292520:A:G	5.50997e-07	-1.10894e-10	-1.09043	0.000197821	-1.10894e-10	-1.14016
62292637	chr1:62292637:C:T	3.53746e-07	-1.53358	-3.54162e-10	0.000138839	-1.49421	-3.54162e-10
62292706	chr1:62292706:A:G	8.76148e-07	-1.10894e-10	-0.626627	0.000413919	-1.10894e-10	-0.401855
62292754	chr1:62292754:C:G	6.98656e-07	-1.10894e-10	-0.853004	0.000266143	-1.10894e-10	-0.843491
62292877	chr1:62292877:C:T	1.50355e-07	-1.04562	-1.34354	5.78759e-05	-1.02987	-1.33935
62292949	chr1:62292949:C:A	4.28674e-07	-1.10894e-10	-1.34147	0.000162726	-1.10894e-10	-1.33546
62293156	chr1:62293156:C:T	4.25568e-07	-1.10894e-10	-1.34874	0.000160392	-1.10894e-10	-1.34991
62293366	chr1:62293366:A:G	2.12162e-07	-1.554	-0.490814	8.34223e-05	-1.55744	-0.446172
62293697	chr1:62293697:G:A	2.33965e-07	-1.53673	-0.410258	8.73507e-05	-1.56419	-0.393404
62293730	chr1:62293730:G:A	4.0574e-07	-1.39645	-3.54162e-10	0.000150943	-1.41062	-3.54162e-10
62294035	chr1:62294035:G:A	1.5314e-07	-1.01433	-1.35647	4.87344e-05	-1.18244	-1.3587
62294057	chr1:62294057:G:A	8.01384e-07	-1.51444	0.798615	0.000327932	-1.56469	0.929972
62294347	chr1:62294347:G:A	8.32691e-07	-1.10894e-10	-0.677499	0.000390512	-1.10894e-10	-0.460066
62294438	chr1:62294438:C:A	4.28928e-07	-1.10894e-10	-1.34087	0.000162821	-1.10894e-10	-1.33487
62294712	chr1:62294712:C:T	5.64493e-07	-1.10894e-10	-1.06623	0.000201758	-1.10894e-10	-1.12045
62294728	chr1:62294728:G:A	1.14555e-06	-0.853484	0.494958	0.000371223	-1.12376	0.613035
62295130	chr1:62295130:T:C	1.04668e-07	-1.43187	-1.3195	3.88169e-05	-1.42312	-1.34555
62295131	chr1:62295131:G:A	3.47174e-07	-1.55234	-3.54162e-10	0.000130239	-1.55815	-3.54162e-10
62295188	chr1:62295188:G:A	4.32398e-07	-1.10894e-10	-1.33282	0.000164384	-1.10894e-10	-1.32532
62295276	chr1:62295276:G:C	1.4601e-06	-1.02275	0.906847	0.000546391	-1.25281	1.12862
62295293	chr1:62295293:C:T	1.32237e-06	-1.08077	0.865791	0.000501423	-1.2935	1.08343
62295336	chr1:62295336:G:C	9.63892e-07	-1.10894e-10	-0.531183	0.000353447	-1.10894e-10	-0.55979
62295454	chr1:62295454:G:A	3.98848e-06	-1.4037	2.29271	0.00190562	-1.52911	2.65415
62295533	chr1:62295533:C:T	9.8208e-07	-1.10894e-10	-0.51249	0.00036	-1.10894e-10	-0.541421
62295565	chr1:62295565:T:C	6.62227e-07	-1.10894e-10	-0.906553	0.000236558	-1.10894e-10	-0.961332
62295602	chr1:62295602:G:A	1.04876e-07	-1.45226	-1.29712	3.86042e-05	-1.44247	-1.33169
62295707	chr1:62295707:C:T	1.66263e-06	-1.23097	1.24497	0.000702768	-1.40027	1.52777
62295806	chr1:62295806:G:A	1.72102e-06	-1.21262	1.26113	0.00072447	-1.38726	1.54517
62295873	chr1:62295873:TTTGC:T	7.89958e-07	-1.10894e-10	-0.730183	0.000365733	-1.10894e-10	-0.525621
62295950	chr1:62295950:ACT:A	1.07654e-07	-1.44126	-1.28198	3.94755e-05	-1.43081	-1.32103
62295975	chr1:62295975:C:T	1.08901e-07	-1.44441	-1.26732	3.97599e-05	-1.4341	-1.31056
62296240	chr1:62296240:T:C	1.19836e-07	-1.49508	-1.12096	4.2326e-05	-1.49497	-1.18716
62296516	chr1:62296516:G:A	1.03041e-07	-1.43575	-1.33128	3.84507e-05	-1.42548	-1.35267
62296583	chr1:62296583:G:A	1.09212e-07	-1.42943	-1.27944	4.00325e-05	-1.41877	-1.31907
62296745	chr1:62296745:G:C	4.22681e-07	-1.10894e-10	-1.35555	0.000159728	-1.10894e-10	-1.35405
62296803	chr1:62296803:G:C	4.2509e-07	-1.10894e-10	-1.34986	0.000161163	-1.10894e-10	-1.34511
62296954	chr1:62296954:C:T	1.09578e-07	-1.43207	-1.27345	4.0104e-05	-1.42117	-1.31488
62297899	chr1:62297899:T:C	5.33918e-07	-1.10894e-10	-1.12192	0.000190331	-1.10894e-10	-1.17876
62298806	chr1:62298806:G:A	2.08825e-06	-0.584508	0.826425	0.000644176	-0.906266	0.946714
62298991	chr1:62298991:T:C	1.27085e-06	-1.3149	1.06017	0.00053644	-1.47758	1.33501
62299097	chr1:62299097:G:A	1.27552e-06	-1.10894e-10	-0.251057	0.000573182	-1.10894e-10	-0.0763218
62299377	chr1:62299377:T:C	9.58496e-08	-1.49766	-1.34172	3.55069e-05	-1.50276	-1.35504
62299544	chr1:62299544:A:G	4.40583e-07	-1.10894e-10	-1.31406	0.000165658	-1.10894e-10	-1.3176
62299789	chr1:62299789:T:C	9.96055e-08	-1.44461	-1.35633	3.75128e-05	-1.44458	-1.35826
62299806	chr1:62299806:G:A	4.76758e-07	-1.10894e-10	-1.23515	0.000180053	-1.10894e-10	-1.23427
62300066	chr1:62300066:C:T	6.19041e-06	-1.20849	2.53709	0.00263317	-1.40931	2.85773
62300155	chr1:62300155:G:A	4.86347e-07	-1.21524	-3.54162e-10	0.000193672	-1.16136	-3.54162e-10
62300327	chr1:62300327:C:A	3.2304e-06	0.678199	-3.54162e-10	0.00129212	0.736514	-3.54162e-10
62300329	chr1:62300329:T:C	1.16218e-07	-1.32487	-1.32182	4.31343e-05	-1.32835	-1.33486
62300855	chr1:62300855:T:C	2.07226e-06	-0.657125	0.89136	0.000647485	-0.96955	1.01512
62300929	chr1:62300929:G:A	1.55923e-07	-1.11314	-1.23965	5.53235e-05	-1.12955	-1.28478
62301297	chr1:62301297:T:A	5.45109e-06	-1.14212	2.34353	0.00225317	-1.36488	2.65745
62301359	chr1:62301359:A:G	4.59075e-07	-1.10894e-10	-1.27295	0.000167616	-1.10894e-10	-1.30585
62301529	chr1:62301529:A:G	3.15777e-06	-1.10894e-10	0.655458	0.0012941	-1.10894e-10	0.738048
62301593	chr1:62301593:C:T	2.04509e-06	-1.358	1.57903	0.0006952	-1.49357	1.61024
62301693	chr1:62301693:G:A	6.16377e-06	-1.14369	2.46797	0.00262761	-1.36625	2.81255
62301950	chr1:62301950:A:G	4.27673e-07	-1.10894e-10	-1.3438	0.000161702	-1.10894e-10	-1.34177
62302070	chr1:62302070:A:G	4.63895e-07	-1.10894e-10	-1.2625	0.000170845	-1.10894e-10	-1.28677
62302082	chr1:62302082:G:A	4.64043e-07	-1.10894e-10	-1.26219	0.00017089	-1.10894e-10	-1.28651
62302128	chr1:62302128:C:G	4.55393e-07	-1.10894e-10	-1.281	0.000168169	-1.10894e-10	-1.30256
62302211	chr1:62302211:G:A	4.61867e-07	-1.10894e-10	-1.26688	0.000170199	-1.10894e-10	-1.29056
62302281	chr1:62302281:G:A	3.93536e-07	-1.54802	0.121033	0.000202757	-1.56242	0.4469
62302321	chr1:62302321:A:G	2.3651e-06	-0.606752	0.973166	0.000730561	-0.92852	1.09481
62302381	chr1:62302381:G:A	1.45479e-06	-1.17672	1.05718	0.000599985	-1.38888	1.35826
62302421	chr1:62302421:G:T	2.08602e-06	-0.632664	0.873515	0.000646158	-0.949432	0.992952
62302476	chr1:62302476:A:G	4.23047e-07	-1.10894e-10	-1.35468	0.000159417	-1.10894e-10	-1.356
62302528	chr1:62302528:C:T	4.71911e-07	-1.10894e-10	-1.24537	0.000177205	-1.10894e-10	-1.25022
62302783	chr1:62302783:C:A	6.78209e-06	-1.10892	2.5288	0.0028473	-1.34195	2.86855
62302787	chr1:62302787:G:A	4.51133e-07	-1.10894e-10	-1.2904	0.000165786	-1.10894e-10	-1.31683
62302795	chr1:62302795:T:C	4.24364e-07	-1.10894e-10	-1.35157	0.000159987	-1.10894e-10	-1.35243
62303018	chr1:62303018:G:A	6.01009e-07	-1.10894e-10	-1.00355	0.000218239	-1.10894e-10	-1.04193
62303049	chr1:62303049:T:C	4.57858e-07	-1.10894e-10	-1.2756	0.000168966	-1.10894e-10	-1.29783
62303231	chr1:62303231:T:TC	4.5804e-07	-1.10894e-10	-1.27521	0.000169019	-1.10894e-10	-1.29751
62303568	chr1:62303568:G:A	4.59637e-07	-1.10894e-10	-1.27173	0.000169528	-1.10894e-10	-1.29451
62304259	chr1:62304259:C:A	1.40397e-07	-1.38176	-1.07593	4.97453e-05	-1.37144	-1.14917
62304662	chr1:62304662:A:C	4.30802e-07	-1.10894e-10	-1.33651	0.000163642	-1.10894e-10	-1.32984
62304708	chr1:62304708:C:T	7.10362e-07	-1.10894e-10	-0.836387	0.000262521	-1.10894e-10	-0.857194
62305187	chr1:62305187:A:G	2.49439e-06	-1.10894e-10	0.419638	0.00101424	-1.10894e-10	0.494372
62305292	chr1:62305292:T:C	3.56688e-07	-0.534981	-0.990319	0.000111835	-0.623509	-1.087
62305394	chr1:62305394:C:T	1.02186e-06	-0.823126	0.350344	0.0003653	-0.963443	0.436637
62305417	chr1:62305417:T:C	3.4978e-07	-0.383291	-1.16157	0.000112422	-0.473914	-1.23135
62305514	chr1:62305514:T:C	7.37086e-07	0.267563	-1.06702	0.000186332	-0.216122	-0.983873
62305578	chr1:62305578:A:T	7.3514e-07	0.258828	-1.06093	0.000186875	-0.220706	-0.976379
62305632	chr1:62305632:A:C	7.9482e-07	0.256448	-0.980495	0.000200848	-0.223011	-0.901966
62305737	chr1:62305737:C:G	9.49618e-08	-1.49391	-1.35478	3.60852e-05	-1.49189	-1.34975
62305787	chr1:62305787:A:G	8.16166e-07	0.180441	-0.877986	0.000209577	-0.295922	-0.786511
62306430	chr1:62306430:T:C	2.13795e-07	-1.01934	-1.01781	6.29907e-05	-1.2095	-1.07504
62306529	chr1:62306529:C:T	1.41102e-06	-1.52505	1.37496	0.000694347	-1.56501	1.68045
62306571	chr1:62306571:C:T	2.73469e-07	-1.23006	-0.560913	9.38981e-05	-1.21183	-0.673482
62306867	chr1:62306867:T:C	3.43491e-07	-0.456302	-1.1067	0.000110037	-0.541124	-1.18558
62306910	chr1:62306910:G:C	5.50338e-07	0.250669	-1.3423	0.000130596	-0.238535	-1.31688
62307154	chr1:62307154:TG:T	2.72448e-07	-0.713426	-1.08129	8.74169e-05	-0.786368	-1.17047
62307211	chr1:62307211:G:A	1.49446e-06	-0.0926434	-3.54162e-10	0.000572321	-0.0778252	-3.54162e-10
62307311	chr1:62307311:T:C	1.61686e-06	-1.10894e-10	-0.0139236	0.00058181	-1.10894e-10	-0.0613806
62307343	chr1:62307343:G:A	3.04232e-07	-0.562526	-1.12185	9.82184e-05	-0.641674	-1.19866
62307345	chr1:62307345:C:T	4.98771e-07	-1.10894e-10	-1.19001	0.000188058	-1.10894e-10	-1.19077
62307661	chr1:62307661:G:A	2.78714e-07	-0.707398	-1.06458	8.90843e-05	-0.78093	-1.15701
62307755	chr1:62307755:C:T	1.86787e-06	-1.488	1.61839	0.000913963	-1.55848	1.94874
62308032	chr1:62308032:C:T	1.95974e-07	-1.13369	-0.990496	7.35607e-05	-1.30855	-0.820864
62308090	chr1:62308090:G:A	4.59309e-07	-1.10894e-10	-1.27244	0.000168562	-1.10894e-10	-1.30022
62308236	chr1:62308236:C:T	1.38788e-06	-1.55915	1.39252	0.00069732	-1.50401	1.62373
62308508	chr1:62308508:AT:A	3.83786e-07	-1.45208	-3.54162e-10	0.000143205	-1.46325	-3.54162e-10
62308732	chr1:62308732:G:A	4.21569e-07	-1.10894e-10	-1.35818	0.000158979	-1.10894e-10	-1.35875
62308798	chr1:62308798:A:G	1.94491e-07	-0.802705	-1.32907	7.27493e-05	-0.801497	-1.33901
62308952	chr1:62308952:C:T	2.50289e-07	-1.22591	-0.653633	8.85553e-05	-1.18526	-0.758642
62309269	chr1:62309269:A:T	6.33907e-07	-0.95026	-3.54162e-10	0.00024486	-0.926837	-3.54162e-10
62309615	chr1:62309615:C:T	2.7947e-07	-1.54956	-0.219704	0.000133044	-1.55845	0.0216026
62309995	chr1:62309995:G:T	4.22056e-07	-1.10894e-10	-1.35702	0.000159404	-1.10894e-10	-1.35609
62310004	chr1:62310004:A:G	4.21424e-07	-1.10894e-10	-1.35852	0.000159087	-1.10894e-10	-1.35808
62310154	chr1:62310154:G:C	7.77614e-07	-0.745932	-3.54162e-10	0.000296809	-0.734437	-3.54162e-10
62310270	chr1:62310270:G:T	2.55368e-06	-0.303352	0.746481	0.00110998	-0.209325	0.793901
62310467	chr1:62310467:G:A	1.0126e-07	-1.47876	-1.30571	3.84175e-05	-1.49087	-1.28814
62310625	chr1:62310625:G:A	2.40563e-07	-1.53293	-0.386252	0.000111219	-1.56462	-0.151408
62311300	chr1:62311300:A:AC	9.90287e-08	-1.46168	-1.34507	3.64701e-05	-1.48701	-1.34402
62311307	chr1:62311307:T:G	9.74942e-08	-1.46977	-1.3526	3.59344e-05	-1.494	-1.35183
62311332	chr1:62311332:A:C	6.05904e-07	-0.995441	-3.54162e-10	0.000232861	-0.977081	-3.54162e-10
62311652	chr1:62311652:C:T	4.39196e-07	-1.10894e-10	-1.31722	0.0001665	-1.10894e-10	-1.31253
62311910	chr1:62311910:G:T	7.23086e-07	-1.10894e-10	-0.818634	0.000264978	-1.10894e-10	-0.847879
62312627	chr1:62312627:A:G	1.57348e-07	-1.27076	-1.07294	5.37516e-05	-1.45529	-0.987866
62312876	chr1:62312876:A:T	5.05645e-07	-0.920734	-0.255592	0.000183075	-0.885619	-0.332011
62312973	chr1:62312973:TTC:T	3.18168e-07	-0.836171	-0.803412	0.000103108	-1.11556	-0.676186
62313004	chr1:62313004:C:T	1.15499e-07	-1.46017	-1.19273	4.38815e-05	-1.53988	-1.10615
62313040	chr1:62313040:G:A	1.10025e-07	-1.47507	-1.22638	4.15462e-05	-1.54865	-1.15207
62313086	chr1:62313086:A:G	1.16531e-07	-1.52979	-1.11422	4.6426e-05	-1.56451	-1.02515
62313464	chr1:62313464:A:C	3.45457e-07	-1.5573	-3.54162e-10	0.000130457	-1.55648	-3.54162e-10
62313751	chr1:62313751:C:T	4.24866e-07	-1.10894e-10	-1.35039	0.00015925	-1.10894e-10	-1.35705
62313884	chr1:62313884:A:G	3.09273e-07	-1.55884	-0.109096	0.000127747	-1.53138	-0.0460953
62314168	chr1:62314168:C:T	5.33496e-07	-1.10894e-10	-1.12271	0.000200714	-1.10894e-10	-1.12564
62314528	chr1:62314528:G:A	5.66864e-07	-1.10894e-10	-1.06204	0.000203665	-1.10894e-10	-1.11105
62314624	chr1:62314624:AGAAATACATACCAAAG:A	4.21341e-07	-1.10894e-10	-1.35872	0.000159275	-1.10894e-10	-1.35689
62315017	chr1:62315017:C:T	7.66277e-07	-1.20806	0.447438	0.000201961	-1.32191	0.202462
62315296	chr1:62315296:C:T	4.3446e-07	-1.10894e-10	-1.32806	0.000165578	-1.10894e-10	-1.31809
62315297	chr1:62315297:G:A	4.76744e-07	-1.10894e-10	-1.23518	0.00017132	-1.10894e-10	-1.28399
62315557	chr1:62315557:T:C	4.28868e-07	-1.10894e-10	-1.34101	0.00015954	-1.10894e-10	-1.35523
62315667	chr1:62315667:A:C	4.21748e-07	-1.10894e-10	-1.35775	0.000159563	-1.10894e-10	-1.35509
62315820	chr1:62315820:C:T	4.30932e-07	-1.10894e-10	-1.33621	0.000159902	-1.10894e-10	-1.35297
62316104	chr1:62316104:G:C	4.69762e-07	-1.10894e-10	-1.24994	0.000181158	-1.10894e-10	-1.22816
62316155	chr1:62316155:C:A	1.7375e-06	-1.10894e-10	0.0580424	0.000665116	-1.10894e-10	0.0724371
62316281	chr1:62316281:G:A	4.49096e-07	-1.10894e-10	-1.29493	0.000171261	-1.10894e-10	-1.28434
62316726	chr1:62316726:A:G	4.21505e-07	-1.10894e-10	-1.35833	0.00015899	-1.10894e-10	-1.35869
62316727	chr1:62316727:T:C	4.30315e-07	-1.10894e-10	-1.33765	0.000159783	-1.10894e-10	-1.35371
62316822	chr1:62316822:G:A	4.3001e-07	-1.10894e-10	-1.33835	0.000159731	-1.10894e-10	-1.35403
62316832	chr1:62316832:T:C	1.5174e-07	-1.41424	-0.965755	4.94737e-05	-1.48463	-1.04146
62316959	chr1:62316959:T:C	8.40118e-07	-1.10894e-10	-0.66862	0.000363876	-1.10894e-10	-0.530712
62317102	chr1:62317102:A:G	1.60356e-07	-1.18712	-1.13764	5.31085e-05	-1.31544	-1.13975
62317397	chr1:62317397:G:T	1.76638e-06	-1.10894e-10	0.0745229	0.000676811	-1.10894e-10	0.0898669
62317563	chr1:62317563:G:T	4.51483e-07	-1.10894e-10	-1.28962	0.000181605	-1.10894e-10	-1.22569
62317845	chr1:62317845:A:C	3.18264e-07	-1.49912	-0.140156	0.000108843	-1.54266	-0.194955
62318272	chr1:62318272:C:A	4.31005e-07	-1.10894e-10	-1.33604	0.000164514	-1.10894e-10	-1.32453
62318930	chr1:62318930:C:T	5.02554e-07	-1.10894e-10	-1.18246	0.000177017	-1.10894e-10	-1.25128
62318984	chr1:62318984:G:A	2.14306e-07	-1.36155	-0.673207	6.74516e-05	-1.44347	-0.772642
62319360	chr1:62319360:C:A	4.2805e-07	-1.10894e-10	-1.34292	0.000161403	-1.10894e-10	-1.34362
62319990	chr1:62319990:G:A	5.01012e-07	-1.18553	-3.54162e-10	0.000198061	-1.13895	-3.54162e-10
62320104	chr1:62320104:GCTAA:G	6.36769e-07	-1.10894e-10	-0.945755	0.000216555	-1.10894e-10	-1.04968
62320438	chr1:62320438:C:A	5.49515e-07	-1.10894e-10	-1.09313	0.000204658	-1.10894e-10	-1.10619
62320683	chr1:62320683:G:T	2.99936e-07	-1.35956	-0.339035	9.47252e-05	-1.44187	-0.434674
62320812	chr1:62320812:G:T	4.21356e-07	-1.10894e-10	-1.35868	0.000159001	-1.10894e-10	-1.35862
62321094	chr1:62321094:G:A	6.20875e-07	-1.10894e-10	-0.971033	0.000216262	-1.10894e-10	-1.05103
62321199	chr1:62321199:G:C	9.28696e-08	-1.51645	-1.35452	3.38129e-05	-1.56317	-1.34352
62321262	chr1:62321262:T:C	4.28013e-07	-1.10894e-10	-1.34301	0.000159696	-1.10894e-10	-1.35425
62321267	chr1:62321267:G:A	1.81324e-06	-1.10894e-10	0.10071	0.000677459	-1.10894e-10	0.0908239
62321388	chr1:62321388:T:C	6.69172e-07	-1.10894e-10	-0.896121	0.000230777	-1.10894e-10	-0.986075
62321460	chr1:62321460:G:C	4.23918e-07	-1.10894e-10	-1.35262	0.000159121	-1.10894e-10	-1.35786
62322024	chr1:62322024:A:T	7.54676e-07	-1.10894e-10	-0.775874	0.000253317	-1.10894e-10	-0.892881
62322031	chr1:62322031:G:A	2.80249e-07	-0.94009	-0.826394	8.30054e-05	-1.05162	-0.956998
62322086	chr1:62322086:C:T	4.71278e-07	-1.10894e-10	-1.24671	0.000180575	-1.10894e-10	-1.23138
62322148	chr1:62322148:G:A	2.37203e-07	-0.583966	-1.34928	7.97327e-05	-0.709779	-1.33907
62322624	chr1:62322624:C:T	6.38059e-07	-1.10894e-10	-0.943732	0.000220901	-1.10894e-10	-1.02981
62322840	chr1:62322840:C:T	1.61746e-07	-1.23974	-1.0764	5.21358e-05	-1.34781	-1.12586
62322915	chr1:62322915:C:T	4.22515e-07	-1.10894e-10	-1.35594	0.000161572	-1.10894e-10	-1.34257
62323054	chr1:62323054:A:AC	6.69629e-07	-1.10894e-10	-0.895439	0.000230592	-1.10894e-10	-0.986875
62323407	chr1:62323407:G:A	3.5226e-07	-1.53779	-3.54162e-10	0.000134561	-1.52551	-3.54162e-10
62323825	chr1:62323825:G:A	5.33712e-07	-1.10894e-10	-1.12231	0.000199835	-1.10894e-10	-1.13003
62323937	chr1:62323937:G:A	4.21691e-07	-1.10894e-10	-1.35789	0.000159477	-1.10894e-10	-1.35563
62324065	chr1:62324065:T:C	4.4034e-07	-1.10894e-10	-1.31461	0.000164397	-1.10894e-10	-1.32524
62324424	chr1:62324424:C:G	3.47527e-07	-1.55132	-3.54162e-10	0.000134931	-1.52276	-3.54162e-10
62324576	chr1:62324576:C:T	1.32237e-07	-1.18752	-1.33005	4.62678e-05	-1.27074	-1.32234
62324747	chr1:62324747:C:T	1.09091e-06	-1.10894e-10	-0.407394	0.000424723	-1.10894e-10	-0.376087
62324878	chr1:62324878:G:A	1.34402e-07	-1.53828	-0.963039	5.26142e-05	-1.56343	-0.901113
62325107	chr1:62325107:G:T	1.74461e-07	-0.895896	-1.34456	5.94543e-05	-1.00428	-1.33803
62325481	chr1:62325481:A:G	3.54054e-07	-1.53271	-3.54162e-10	0.000145872	-1.4448	-3.54162e-10
62325482	chr1:62325482:G:T	5.25662e-07	-1.10894e-10	-1.1375	0.000187281	-1.10894e-10	-1.19492
62325598	chr1:62325598:C:T	4.2495e-07	-1.10894e-10	-1.35019	0.00015933	-1.10894e-10	-1.35655
62325628	chr1:62325628:G:C	1.53585e-07	-1.3454	-1.02251	4.88692e-05	-1.43115	-1.10723
62325892	chr1:62325892:C:G	8.63797e-07	-1.10894e-10	-0.640825	0.000339364	-1.10894e-10	-0.600452
62326339	chr1:62326339:G:A	5.94905e-07	-1.10894e-10	-1.01376	0.000244457	-1.10894e-10	-0.928484
62326341	chr1:62326341:T:C	4.2555e-07	-1.10894e-10	-1.34878	0.00016214	-1.10894e-10	-1.33907
62326870	chr1:62326870:T:C	4.43525e-07	-1.10894e-10	-1.30741	0.00016547	-1.10894e-10	-1.31874
62328043	chr1:62328043:T:C	4.40352e-07	-1.10894e-10	-1.31459	0.00016449	-1.10894e-10	-1.32467
62328049	chr1:62328049:CA:C	1.05509e-07	-1.5621	-1.18127	4.07278e-05	-1.55941	-1.1612
62328342	chr1:62328342:C:T	9.43186e-08	-1.56478	-1.29071	3.44348e-05	-1.5625	-1.32596
62329005	chr1:62329005:G:A	9.51661e-08	-1.56481	-1.28173	3.46765e-05	-1.56259	-1.31887
62329044	chr1:62329044:A:G	6.34177e-07	-1.10894e-10	-0.949835	0.000220384	-1.10894e-10	-1.03215
62329378	chr1:62329378:C:T	6.05025e-07	-1.10894e-10	-0.996892	0.000236318	-1.10894e-10	-0.962348
62329651	chr1:62329651:G:C	8.82353e-07	-1.10894e-10	-0.61957	0.000356285	-1.10894e-10	-0.551793
62330406	chr1:62330406:G:GT	4.66135e-07	-1.10894e-10	-1.25769	0.000174609	-1.10894e-10	-1.26498
62330445	chr1:62330445:T:C	1.47146e-06	-1.10894e-10	-0.108151	0.000616191	-1.10894e-10	-0.00396861
62330453	chr1:62330453:A:G	1.24632e-06	-1.10894e-10	-0.274213	0.00051729	-1.10894e-10	-0.178921
62330576	chr1:62330576:T:C	5.62851e-07	-1.10894e-10	-1.06915	0.000220654	-1.10894e-10	-1.03093
62330986	chr1:62330986:T:C	8.10462e-07	-0.704558	-3.54162e-10	0.000264747	-0.848751	-3.54162e-10
62331040	chr1:62331040:C:T	1.02632e-07	-1.56218	-1.20882	3.71606e-05	-1.56429	-1.24799
62331174	chr1:62331174:C:T	4.27726e-07	-1.10894e-10	-1.34368	0.000162164	-1.10894e-10	-1.33892
62331225	chr1:62331225:T:C	1.18943e-07	-1.54643	-1.07708	4.3272e-05	-1.56057	-1.09945
62331544	chr1:62331544:A:G	5.25704e-07	-1.10894e-10	-1.13742	0.00021866	-1.10894e-10	-1.04001
62332181	chr1:62332181:C:G	1.54688e-07	-1.56491	-0.79584	5.74702e-05	-1.55798	-0.818282
62332356	chr1:62332356:AG:A	6.12619e-07	-1.10894e-10	-0.984419	0.000237635	-1.10894e-10	-0.956788
62332434	chr1:62332434:G:A	1.09998e-07	-1.55517	-1.14653	3.98259e-05	-1.55709	-1.18592
62332559	chr1:62332559:C:A	6.15076e-07	-1.10894e-10	-0.980416	0.000238683	-1.10894e-10	-0.952388
62332853	chr1:62332853:A:G	4.75331e-07	-1.10894e-10	-1.23815	0.000183065	-1.10894e-10	-1.21768
62332945	chr1:62332945:CAT:C	4.72346e-07	-1.10894e-10	-1.24445	0.000177147	-1.10894e-10	-1.25054
62332998	chr1:62332998:T:A	1.50593e-07	-1.50817	-0.879407	5.06014e-05	-1.50093	-1.00262
62333102	chr1:62333102:T:C	4.30212e-07	-1.10894e-10	-1.33788	0.000159641	-1.10894e-10	-1.3546
62333212	chr1:62333212:A:T	4.39568e-07	-1.10894e-10	-1.31637	0.000161294	-1.10894e-10	-1.3443
62333297	chr1:62333297:T:C	5.80821e-07	-1.10894e-10	-1.03772	0.000208773	-1.10894e-10	-1.08628
62333780	chr1:62333780:G:A	9.77173e-08	-1.46174	-1.35834	3.5636e-05	-1.49559	-1.35858
62333800	chr1:62333800:C:T	1.16669e-07	-1.56516	-1.07766	4.24639e-05	-1.56017	-1.1187
62333852	chr1:62333852:G:A	6.08273e-07	-1.10894e-10	-0.991539	0.0002378	-1.10894e-10	-0.956096
62334230	chr1:62334230:A:G	6.15376e-07	-1.10894e-10	-0.97993	0.000233034	-1.10894e-10	-0.976341
62334345	chr1:62334345:A:G	1.33339e-07	-1.26819	-1.24107	4.68744e-05	-1.32596	-1.25409
62334615	chr1:62334615:A:G	7.71474e-07	-1.10894e-10	-0.753859	0.000270905	-1.10894e-10	-0.825756
62335012	chr1:62335012:A:C	7.33086e-07	-1.10894e-10	-0.804899	0.000281275	-1.10894e-10	-0.788191
62335051	chr1:62335051:C:T	4.2161e-07	-1.10894e-10	-1.35808	0.000161648	-1.10894e-10	-1.3421
62335123	chr1:62335123:C:T	4.86469e-07	-1.10894e-10	-1.21499	0.000177371	-1.10894e-10	-1.24928
62335471	chr1:62335471:C:T	7.94355e-07	-1.10894e-10	-0.724632	0.000341594	-1.10894e-10	-0.593902
62335569	chr1:62335569:A:G	2.39385e-07	-1.49405	-0.430045	8.54936e-05	-1.52103	-0.458057
62335839	chr1:62335839:A:G	1.20812e-07	-1.3841	-1.22382	4.54325e-05	-1.41752	-1.19378
62336114	chr1:62336114:G:A	1.03163e-06	-1.53128	1.06801	0.000445606	-1.52539	1.1973
62336437	chr1:62336437:G:A	1.88322e-07	-1.48052	-0.683488	7.45462e-05	-1.5066	-0.609504
62336690	chr1:62336690:A:G	6.52638e-07	-1.10894e-10	-0.921141	0.000232621	-1.10894e-10	-0.978116
62337276	chr1:62337276:G:C	1.22607e-07	-1.56503	-1.02814	4.36328e-05	-1.56425	-1.08747
62337389	chr1:62337389:C:T	9.29446e-08	-1.55893	-1.31123	3.55049e-05	-1.56386	-1.29399
62337408	chr1:62337408:A:G	1.50898e-07	-1.52875	-0.85681	5.15682e-05	-1.54468	-0.939938
62337519	chr1:62337519:G:A	3.64155e-07	-1.54108	0.0364941	0.000151781	-1.55452	0.14944
62337529	chr1:62337529:A:T	4.23773e-07	-1.10894e-10	-1.35296	0.00015898	-1.10894e-10	-1.35874
62338143	chr1:62338143:C:T	1.16834e-07	-1.49837	-1.14304	4.71502e-05	-1.45278	-1.12141
62338536	chr1:62338536:C:T	4.31348e-07	-1.10894e-10	-1.33525	0.000167317	-1.10894e-10	-1.30764
62338788	chr1:62338788:A:G	6.34155e-07	-1.10894e-10	-0.949869	0.000225215	-1.10894e-10	-1.01047
62338865	chr1:62338865:C:T	8.29283e-07	-1.56054	0.878944	0.000410216	-1.51293	1.10209
62338874	chr1:62338874:G:T	3.50713e-07	-0.664223	-0.877972	0.000135265	-0.756584	-0.763708
62339048	chr1:62339048:A:G	1.00262e-07	-1.48237	-1.31201	4.4448e-05	-1.30939	-1.32381
62339129	chr1:62339129:C:T	8.19535e-07	-1.10894e-10	-0.693426	0.000328064	-1.10894e-10	-0.634316
62339339	chr1:62339339:A:G	5.68298e-07	-1.10894e-10	-1.05952	0.00018848	-1.10894e-10	-1.18853
62339441	chr1:62339441:G:A	5.31869e-07	-1.10894e-10	-1.12576	0.000188808	-1.10894e-10	-1.1868
62339468	chr1:62339468:G:C	4.99243e-07	-0.204142	-0.984926	0.000106314	-0.793713	-0.967412
62339647	chr1:62339647:T:A	8.70651e-07	-1.52185	0.888927	0.000292146	-1.34616	0.595889
62339963	chr1:62339963:T:C	4.3006e-07	-1.10894e-10	-1.33824	0.000163712	-1.10894e-10	-1.32942
62340119	chr1:62340119:G:A	1.09371e-07	-1.38492	-1.3225	4.07013e-05	-1.41891	-1.30236
62340121	chr1:62340121:A:G	1.09093e-07	-1.38301	-1.32696	4.05412e-05	-1.41719	-1.30801
62340325	chr1:62340325:A:G	4.89145e-07	-1.10894e-10	-1.2095	0.000174645	-1.10894e-10	-1.26477
62340381	chr1:62340381:T:C	5.55838e-07	-1.10894e-10	-1.08169	0.000205758	-1.10894e-10	-1.10083
62340473	chr1:62340473:G:T	1.00704e-06	-1.10894e-10	-0.487391	0.000330467	-1.10894e-10	-0.627019
62340969	chr1:62340969:G:A	6.03923e-07	-1.10894e-10	-0.998717	0.000222488	-1.10894e-10	-1.02265
62341226	chr1:62341226:C:T	4.24588e-07	-1.10894e-10	-1.35104	0.000161465	-1.10894e-10	-1.34324
62341374	chr1:62341374:T:C	9.26666e-08	-1.56516	-1.308	3.44721e-05	-1.56504	-1.32234
62341738	chr1:62341738:C:T	8.95326e-08	-1.5539	-1.35366	3.34569e-05	-1.56388	-1.35339
62341865	chr1:62341865:G:T	8.81743e-08	-1.56422	-1.35863	3.38489e-05	-1.56226	-1.34335
62342206	chr1:62342206:C:CT	9.06609e-08	-1.54711	-1.34793	3.42405e-05	-1.5624	-1.33172
62342324	chr1:62342324:A:G	6.77948e-07	-1.10894e-10	-0.883092	0.000261012	-1.10894e-10	-0.86296
62343094	chr1:62343094:G:A	1.42994e-07	-1.56457	-0.874792	5.1165e-05	-1.56501	-0.927457
62343125	chr1:62343125:A:G	4.31482e-07	-1.10894e-10	-1.33494	0.000159628	-1.10894e-10	-1.35468
62343382	chr1:62343382:T:C	9.2806e-08	-1.53874	-1.33291	3.41899e-05	-1.55306	-1.34254
62343394	chr1:62343394:A:G	4.31624e-07	-1.10894e-10	-1.33461	0.000163632	-1.10894e-10	-1.32991
62343545	chr1:62343545:A:G	4.24843e-07	-1.10894e-10	-1.35044	0.000158999	-1.10894e-10	-1.35863
62343588	chr1:62343588:T:G	6.53591e-07	-1.10894e-10	-0.91968	0.000251506	-1.10894e-10	-0.900059
62343696	chr1:62343696:A:G	8.97532e-08	-1.54666	-1.35844	3.34915e-05	-1.5621	-1.35413
62344078	chr1:62344078:G:A	4.27019e-07	-1.10894e-10	-1.34533	0.000161905	-1.10894e-10	-1.34052
62344484	chr1:62344484:TCTGA:T	5.54173e-07	-1.10894e-10	-1.08469	0.00019115	-1.10894e-10	-1.17447
62345092	chr1:62345092:C:T	4.38479e-07	-1.10894e-10	-1.31885	0.000167504	-1.10894e-10	-1.30652
62345108	chr1:62345108:T:A	1.42542e-07	-1.5651	-0.877423	5.10306e-05	-1.56437	-0.930725
62345833	chr1:62345833:C:T	3.5465e-07	-1.53103	-3.54162e-10	0.00013217	-1.54343	-3.54162e-10
62346077	chr1:62346077:G:A	3.21496e-07	-1.06579	-0.563392	8.38088e-05	-1.26958	-0.729409
62346405	chr1:62346405:T:C	8.09394e-07	-1.10894e-10	-0.705876	0.000310936	-1.10894e-10	-0.687937
62346426	chr1:62346426:T:C	3.43945e-07	-1.56168	-3.54162e-10	0.000129383	-1.56475	-3.54162e-10
62346474	chr1:62346474:A:T	6.90897e-07	-1.10894e-10	-0.864172	0.000236707	-1.10894e-10	-0.960701
62346520	chr1:62346520:C:T	4.23122e-07	-1.10894e-10	-1.3545	0.000158991	-1.10894e-10	-1.35868
62347047	chr1:62347047:C:T	4.44915e-07	-1.10894e-10	-1.30428	0.000162004	-1.10894e-10	-1.3399
62347403	chr1:62347403:C:T	5.449e-07	-0.589415	-0.512144	0.000126291	-0.930408	-0.658525
62347404	chr1:62347404:A:C	5.38487e-07	-0.950741	-0.162658	0.00015957	-0.800111	-0.554932
62347750	chr1:62347750:G:A	5.77592e-07	-1.0433	-3.54162e-10	0.0002778	-0.800624	-3.54162e-10
62347762	chr1:62347762:T:TTTC	4.43782e-07	-1.10894e-10	-1.30683	0.000164754	-1.10894e-10	-1.32307
62348135	chr1:62348135:G:A	4.60008e-07	-1.10894e-10	-1.27092	0.000160097	-1.10894e-10	-1.35174
62348549	chr1:62348549:TG:T	3.45142e-07	-1.55821	-3.54162e-10	0.000129504	-1.56381	-3.54162e-10
62348716	chr1:62348716:C:T	4.5166e-07	-0.489616	-0.799617	0.000122585	-0.785825	-0.832897
62348816	chr1:62348816:C:T	4.25616e-07	-1.10894e-10	-1.34862	0.000159291	-1.10894e-10	-1.35679
62348984	chr1:62348984:C:CAGAT	2.73344e-07	-0.434212	-1.35722	8.03743e-05	-0.704605	-1.33623
62349020	chr1:62349020:G:A	9.42148e-07	-1.10894e-10	-0.554001	0.000302783	-1.10894e-10	-0.714508
62349095	chr1:62349095:C:G	4.15022e-07	-1.37383	-3.54162e-10	0.000156243	-1.37611	-3.54162e-10
62349187	chr1:62349187:A:T	4.14234e-07	-1.37573	-3.54162e-10	0.000130827	-1.55365	-3.54162e-10
62349264	chr1:62349264:T:C	9.20405e-07	-1.10894e-10	-0.577349	0.00029672	-1.10894e-10	-0.734736
62349718	chr1:62349718:T:C	1.02473e-06	-1.10894e-10	-0.469974	0.000325006	-1.10894e-10	-0.643682
62349906	chr1:62349906:C:T	4.6312e-07	-1.10894e-10	-1.26418	0.000160228	-1.10894e-10	-1.35093
62350450	chr1:62350450:C:T	2.88066e-06	-1.10894e-10	0.563611	0.00122254	-1.10894e-10	0.681162
62350516	chr1:62350516:C:T	9.8225e-07	-1.10894e-10	-0.512317	0.000315303	-1.10894e-10	-0.673992
62350779	chr1:62350779:G:A	5.53572e-07	-1.10894e-10	-1.08577	0.000193554	-1.10894e-10	-1.16197
62350805	chr1:62350805:G:T	1.5672e-07	-1.00881	-1.33889	4.89854e-05	-1.1849	-1.35111
62350911	chr1:62350911:C:T	4.23172e-07	-1.35438	-3.54162e-10	0.000184383	-1.21051	-3.54162e-10
62351187	chr1:62351187:G:A	2.39989e-07	-0.791318	-1.13025	6.864e-05	-1.00976	-1.18889
62351197	chr1:62351197:G:T	1.08851e-06	-1.10894e-10	-0.409594	0.000346531	-1.10894e-10	-0.579553
62351223	chr1:62351223:C:T	4.21845e-07	-1.10894e-10	-1.35752	0.000163927	-1.10894e-10	-1.3281
62352097	chr1:62352097:G:A	5.4488e-07	-1.10894e-10	-1.1016	0.000177607	-1.10894e-10	-1.24795
62352123	chr1:62352123:G:A	1.10325e-06	-1.10894e-10	-0.396151	0.000351438	-1.10894e-10	-0.565491
62352208	chr1:62352208:C:T	4.2418e-07	-1.10894e-10	-1.352	0.00017475	-1.10894e-10	-1.26417
62352462	chr1:62352462:T:C	1.73044e-06	-1.10894e-10	0.0539661	0.000517332	-1.10894e-10	-0.178841
62352528	chr1:62352528:G:A	4.68218e-07	-1.10894e-10	-1.25323	0.000162912	-1.10894e-10	-1.33431
62352546	chr1:62352546:T:C	1.85001e-07	-0.890411	-1.29139	5.4754e-05	-1.07831	-1.34636
62352950	chr1:62352950:G:A	4.24356e-07	-1.10894e-10	-1.35159	0.000174962	-1.10894e-10	-1.26296
62353068	chr1:62353068:C:T	9.75691e-07	-1.10894e-10	-0.519016	0.000313687	-1.10894e-10	-0.679129
62353396	chr1:62353396:A:G	1.7671e-07	-1.29666	-0.930992	5.99359e-05	-1.4089	-0.925345
62353785	chr1:62353785:C:T	5.04315e-06	1.12362	-3.54162e-10	0.00165823	0.985979	-3.54162e-10
62353946	chr1:62353946:G:A	1.66764e-07	-0.931242	-1.35434	9.06505e-05	-0.588574	-1.33194
62354330	chr1:62354330:G:A	1.77421e-07	-0.944458	-1.27918	5.5616e-05	-1.1437	-1.26535
62354349	chr1:62354349:A:G	2.00176e-06	-0.961812	1.16143	0.000471428	-1.12037	0.848609
62354855	chr1:62354855:G:A	3.63354e-07	-1.50679	-3.54162e-10	0.000134636	-1.52495	-3.54162e-10
62355190	chr1:62355190:G:A	2.17552e-06	-1.10894e-10	0.282859	0.000521138	-1.10894e-10	-0.17151
62355347	chr1:62355347:G:A	4.95888e-07	-1.10894e-10	-1.19581	0.000201245	-1.10894e-10	-1.123
62355603	chr1:62355603:A:G	4.63103e-07	-1.10894e-10	-1.26421	0.000166106	-1.10894e-10	-1.3149
62355904	chr1:62355904:G:A	5.40108e-07	-1.10894e-10	-1.11039	0.00020399	-1.10894e-10	-1.10945
62356200	chr1:62356200:C:G	1.63887e-06	-1.10894e-10	-0.000401946	0.000402337	-1.10894e-10	-0.430236
62356569	chr1:62356569:C:A	4.337e-07	-1.10894e-10	-1.32981	0.000163765	-1.10894e-10	-1.32909
62356818	chr1:62356818:A:G	9.10383e-07	-1.10894e-10	-0.588297	0.000323962	-1.10894e-10	-0.646899
62356888	chr1:62356888:G:A	4.93926e-07	-1.10894e-10	-1.19978	0.000192597	-1.10894e-10	-1.16692
62357027	chr1:62357027:A:G	5.8147e-07	-1.10894e-10	-1.0366	0.000233597	-1.10894e-10	-0.973929
62357142	chr1:62357142:T:C	1.71621e-06	-1.10894e-10	0.0457092	0.000511009	-1.10894e-10	-0.191138
62357235	chr1:62357235:C:G	1.67292e-05	-1.10894e-10	2.32275	0.00595223	-1.10894e-10	2.264
62357243	chr1:62357243:C:T	3.63949e-07	-0.311202	-1.19395	9.97062e-05	-0.577047	-1.24825
62357442	chr1:62357442:A:G	4.24242e-07	-1.10894e-10	-1.35186	0.000163912	-1.10894e-10	-1.32819
62357489	chr1:62357489:C:A	3.47622e-07	-0.354998	-1.19605	9.63518e-05	-0.605745	-1.25377
62357773	chr1:62357773:C:T	5.92039e-07	-1.10894e-10	-1.01859	0.000223518	-1.10894e-10	-1.01803
62357932	chr1:62357932:G:C	1.21888e-07	-1.48085	-1.11821	4.07379e-05	-1.53012	-1.19025
62358237	chr1:62358237:T:C	4.7057e-07	-1.10894e-10	-1.24822	0.000170017	-1.10894e-10	-1.29162
62358262	chr1:62358262:A:G	4.6623e-07	-1.10894e-10	-1.25748	0.000168223	-1.10894e-10	-1.30224
62358503	chr1:62358503:T:C	4.51361e-07	-1.2899	-3.54162e-10	0.00015499	-1.38416	-3.54162e-10
62358523	chr1:62358523:G:A	1.13401e-07	-1.43257	-1.23866	3.85097e-05	-1.49696	-1.27966
62358814	chr1:62358814:A:G	1.70497e-07	-1.42494	-0.838501	6.0222e-05	-1.48815	-0.841341
62359119	chr1:62359119:T:C	2.81876e-07	-0.585049	-1.17565	7.87887e-05	-0.814695	-1.24606
62359270	chr1:62359270:G:A	1.65068e-07	-1.37471	-0.921097	5.77031e-05	-1.44909	-0.923121
62359409	chr1:62359409:A:G	3.50667e-07	-1.54232	-3.54162e-10	0.000130876	-1.55327	-3.54162e-10
62359433	chr1:62359433:G:A	5.82172e-07	-1.10894e-10	-1.0354	0.00022927	-1.10894e-10	-0.992623
62359488	chr1:62359488:G:T	7.79095e-07	-0.684107	-0.059923	0.000276673	-0.708219	-0.096469
62359654	chr1:62359654:A:G	6.34458e-07	-1.10894e-10	-0.949392	0.000207495	-1.10894e-10	-1.09242
62359726	chr1:62359726:C:T	6.9136e-07	-1.10894e-10	-0.863502	0.000218842	-1.10894e-10	-1.03917
62360002	chr1:62360002:A:C	6.73786e-07	-1.10894e-10	-0.889249	0.000217573	-1.10894e-10	-1.04499
62360072	chr1:62360072:T:C	4.44399e-07	-1.10894e-10	-1.30544	0.000170861	-1.10894e-10	-1.28668
62360142	chr1:62360142:A:T	6.84442e-07	-1.10894e-10	-0.873558	0.000220445	-1.10894e-10	-1.03188
62360176	chr1:62360176:T:C	9.35311e-07	0.517322	-1.07861	0.000227967	0.169596	-1.16792
62360325	chr1:62360325:A:G	1.09392e-06	0.344545	-0.749186	0.000260676	0.00602585	-0.870271
62360329	chr1:62360329:T:G	6.39156e-07	0.0464178	-0.988432	0.000160327	-0.268969	-1.08134
62360441	chr1:62360441:A:G	4.36389e-07	-1.10894e-10	-1.32363	0.000171809	-1.10894e-10	-1.28114
62360757	chr1:62360757:G:A	5.20133e-07	-1.10894e-10	-1.14808	0.000203258	-1.10894e-10	-1.11305
62360981	chr1:62360981:C:T	1.01328e-07	-1.56297	-1.22083	3.75055e-05	-1.55531	-1.24773
62361052	chr1:62361052:G:A	8.04227e-07	-1.10894e-10	-0.712281	0.000303994	-1.10894e-10	-0.710518
62361165	chr1:62361165:C:T	6.69939e-07	-1.10894e-10	-0.894976	0.000253339	-1.10894e-10	-0.892796
62361895	chr1:62361895:A:C	4.81689e-07	-1.10894e-10	-1.22486	0.000187928	-1.10894e-10	-1.19147
62362422	chr1:62362422:C:T	5.61933e-07	-1.10894e-10	-1.07078	0.000188881	-1.10894e-10	-1.18641
62363120	chr1:62363120:C:A	7.9081e-07	-1.10894e-10	-0.729105	0.000338313	-1.10894e-10	-0.603554
62363351	chr1:62363351:T:C	4.22751e-07	-1.10894e-10	-1.35538	0.000159421	-1.10894e-10	-1.35597
62363405	chr1:62363405:T:G	1.658e-07	-1.56241	-0.728969	6.81997e-05	-1.46955	-0.735538
62364347	chr1:62364347:A:C	4.24376e-07	-1.10894e-10	-1.35154	0.000169792	-1.10894e-10	-1.29295
62364582	chr1:62364582:G:A	4.40215e-07	-1.10894e-10	-1.3149	0.000173229	-1.10894e-10	-1.27291
62364632	chr1:62364632:A:C	4.28785e-07	-1.10894e-10	-1.34121	0.000158996	-1.10894e-10	-1.35865
62365091	chr1:62365091:C:T	8.33463e-06	-1.10894e-10	1.62601	0.00121096	-1.10894e-10	0.671642
62365714	chr1:62365714:G:A	6.08549e-07	-1.10894e-10	-0.991085	0.000206136	-1.10894e-10	-1.09899
62365736	chr1:62365736:G:A	4.46955e-07	-1.10894e-10	-1.29971	0.000160267	-1.10894e-10	-1.35068
62366955	chr1:62366955:T:C	4.22249e-07	-1.10894e-10	-1.35657	0.000166802	-1.10894e-10	-1.31072
62367060	chr1:62367060:T:C	4.50571e-07	-1.10894e-10	-1.29165	0.000165768	-1.10894e-10	-1.31693
62367266	chr1:62367266:C:T	1.56263e-06	-1.10894e-10	-0.0480346	0.000586376	-1.10894e-10	-0.0535644
62367731	chr1:62367731:T:C	1.52352e-06	-1.34123	1.26785	0.00028009	-1.54112	0.748704
62367753	chr1:62367753:A:G	3.68874e-07	-1.56387	0.0721589	0.000144968	-1.12985	-0.321166
62367882	chr1:62367882:G:A	4.90078e-07	-1.52455	0.316955	0.000144728	-1.15612	-0.296553
62368067	chr1:62368067:G:A	1.25386e-06	-1.36611	1.09794	0.000216324	-1.51195	0.461203
62368358	chr1:62368358:C:T	8.64555e-07	-1.49375	0.853799	0.000163786	-1.56506	0.236096
62368423	chr1:62368423:C:CT	1.87153e-07	-1.08824	-1.082	5.92067e-05	-1.48738	-0.859107
62368531	chr1:62368531:C:T	6.04471e-07	-1.10894e-10	-0.997809	0.000197653	-1.10894e-10	-1.14101
62368574	chr1:62368574:T:G	3.43467e-07	-1.56307	-3.54162e-10	0.000129397	-1.56464	-3.54162e-10
62369028	chr1:62369028:T:C	1.13869e-06	-1.41968	1.05515	0.000202463	-1.53966	0.422688
62369084	chr1:62369084:G:A	6.44575e-07	-1.10894e-10	-0.933571	0.000197942	-1.10894e-10	-1.13955
62369326	chr1:62369326:T:C	5.07496e-07	-1.10894e-10	-1.17267	0.000170994	-1.10894e-10	-1.2859
62369545	chr1:62369545:T:G	5.74001e-07	-1.10894e-10	-1.04953	0.000196602	-1.10894e-10	-1.14634
62369619	chr1:62369619:T:A	2.47225e-07	-1.16509	-0.726776	9.07808e-05	-1.04082	-0.878261
62369813	chr1:62369813:G:A	9.42676e-07	-1.28703	0.733591	0.000178351	-1.46241	0.218634
62369972	chr1:62369972:G:A	2.98105e-07	-1.26978	-0.434939	9.47799e-05	-1.15314	-0.722826
62370108	chr1:62370108:A:C	5.12062e-07	-1.10894e-10	-1.16372	0.000171959	-1.10894e-10	-1.28027
62370147	chr1:62370147:A:C	8.62706e-07	-1.28929	0.647205	0.000165154	-1.4651	0.144448
62370265	chr1:62370265:T:C	6.86259e-07	-1.20385	0.332941	0.000323656	-1.45008	0.802236
62370666	chr1:62370666:A:G	9.61231e-07	-1.10894e-10	-0.533948	0.000312397	-1.10894e-10	-0.683251
62370743	chr1:62370743:T:C	1.01086e-07	-1.50595	-1.28024	4.44593e-05	-1.32293	-1.31002
62371174	chr1:62371174:C:CA	4.22175e-07	-1.10894e-10	-1.35674	0.000159066	-1.10894e-10	-1.35821
62371305	chr1:62371305:C:T	3.88089e-07	-1.55348	0.112554	0.000193327	-0.706155	-0.456985
62371482	chr1:62371482:G:A	4.22107e-07	-1.10894e-10	-1.3569	0.000161709	-1.10894e-10	-1.34173
62371790	chr1:62371790:G:C	4.54351e-07	-1.10894e-10	-1.28329	0.000161242	-1.10894e-10	-1.34462
62372282	chr1:62372282:A:C	5.25251e-07	-1.10894e-10	-1.13829	0.000180532	-1.10894e-10	-1.23162
62372486	chr1:62372486:G:A	4.22137e-07	-1.10894e-10	-1.35683	0.000161673	-1.10894e-10	-1.34195
62372808	chr1:62372808:T:C	6.38611e-07	-0.942867	-3.54162e-10	0.000158601	-1.36113	-3.54162e-10
62373531	chr1:62373531:T:C	4.22999e-07	-1.10894e-10	-1.35479	0.00016105	-1.10894e-10	-1.34581
62373661	chr1:62373661:T:C	5.25602e-07	-1.10894e-10	-1.13762	0.00018903	-1.10894e-10	-1.18562
62373880	chr1:62373880:A:G	1.19844e-07	-1.25841	-1.35756	4.18314e-05	-1.41335	-1.28053
62373896	chr1:62373896:T:C	4.61399e-07	-1.56114	0.293237	0.000202426	-0.778151	-0.339001
62374063	chr1:62374063:C:T	4.22425e-07	-1.10894e-10	-1.35615	0.000161415	-1.10894e-10	-1.34355
62374240	chr1:62374240:C:A	4.72933e-07	-1.10894e-10	-1.24321	0.000165246	-1.10894e-10	-1.32009
62374432	chr1:62374432:T:C	2.15178e-07	-1.25652	-0.774182	6.85941e-05	-1.19109	-1.00823
62374528	chr1:62374528:T:C	8.61656e-07	-1.43865	0.795349	0.000163844	-1.55896	0.230347
62375115	chr1:62375115:A:G	8.29522e-07	-1.15146	0.470147	0.00010612	-1.50399	-0.258967
62375146	chr1:62375146:T:C	9.30045e-07	-1.04823	0.481299	0.000161422	-1.08043	-0.263066
62375328	chr1:62375328:A:G	9.59078e-08	-1.54436	-1.29441	4.61111e-05	-1.42958	-1.16689
62375404	chr1:62375404:C:A	7.33505e-07	-1.10894e-10	-0.804328	0.000254485	-1.10894e-10	-0.888282
62375662	chr1:62375662:A:G	4.23327e-07	-1.10894e-10	-1.35402	0.000159655	-1.10894e-10	-1.35451
62375737	chr1:62375737:G:A	2.14507e-07	-1.07942	-0.954397	5.93204e-05	-1.02924	-1.31534
62376105	chr1:62376105:T:C	4.25445e-07	-1.10894e-10	-1.34903	0.000171065	-1.10894e-10	-1.28548
62376178	chr1:62376178:C:T	6.92778e-06	-1.10894e-10	1.44113	0.00207351	-1.10894e-10	1.20947
62376231	chr1:62376231:C:A	4.47858e-07	0.0606881	-1.35838	7.49499e-05	-0.820008	-1.2907
62376344	chr1:62376344:T:C	7.27403e-07	-1.10894e-10	-0.812682	0.000360758	-1.10894e-10	-0.539316
62376534	chr1:62376534:A:G	5.85517e-07	-1.10894e-10	-1.02967	0.00024361	-1.10894e-10	-0.931956
62376578	chr1:62376578:C:T	1.1613e-07	-1.29458	-1.35288	3.85214e-05	-1.42424	-1.35207
62376656	chr1:62376656:T:C	4.95619e-07	-1.10894e-10	-1.19636	0.000224899	-1.10894e-10	-1.01187
62377006	chr1:62377006:G:A	2.57339e-07	-1.05083	-0.800937	5.32573e-05	-1.26147	-1.19092
62377095	chr1:62377095:A:G	4.51706e-07	-1.10894e-10	-1.28913	0.000159768	-1.10894e-10	-1.3538
62377409	chr1:62377409:A:G	5.15844e-07	-1.10894e-10	-1.15636	0.000238897	-1.10894e-10	-0.951493
62377521	chr1:62377521:G:A	7.67491e-07	-1.10894e-10	-0.759036	0.000244102	-1.10894e-10	-0.92994
62377847	chr1:62377847:T:G	5.37653e-07	-1.10894e-10	-1.11495	0.000221593	-1.10894e-10	-1.02668
62377904	chr1:62377904:C:T	2.14577e-07	-0.763334	-1.27016	5.2978e-05	-1.10066	-1.35699
62377909	chr1:62377909:T:A	2.40703e-06	-1.10894e-10	0.383985	0.00138977	-1.10894e-10	0.809368
62378588	chr1:62378588:CTCTT:C	4.72996e-07	-1.10894e-10	-1.24308	0.000161973	-1.10894e-10	-1.3401
62378715	chr1:62378715:A:G	6.40587e-07	-1.10894e-10	-0.939777	0.0002461	-1.10894e-10	-0.921786
62378784	chr1:62378784:G:T	4.39736e-07	-1.10894e-10	-1.31599	0.000161943	-1.10894e-10	-1.34028
62378915	chr1:62378915:G:A	4.47883e-07	-0.331135	-0.966495	8.48616e-05	-0.873316	-1.11319
62378928	chr1:62378928:A:C	2.0803e-06	-1.10894e-10	0.238105	0.000599197	-1.10894e-10	-0.0319339
62379247	chr1:62379247:C:T	2.67257e-07	-0.548445	-1.26551	6.22348e-05	-0.948726	-1.34788
62379356	chr1:62379356:A:G	2.10758e-06	-1.10894e-10	0.251134	0.00060632	-1.10894e-10	-0.0201169
62380527	chr1:62380527:A:C	5.12157e-07	-1.10894e-10	-1.16353	0.000181609	-1.10894e-10	-1.22567
62380716	chr1:62380716:T:A	2.54169e-07	-0.713762	-1.1504	5.794e-05	-1.0748	-1.29332
62380918	chr1:62380918:A:G	4.19993e-07	-0.291428	-1.0705	8.01625e-05	-0.838193	-1.20528
62381281	chr1:62381281:A:G	3.66413e-07	-0.441092	-1.05731	7.33451e-05	-0.956831	-1.17552
62381413	chr1:62381413:G:A	1.30916e-06	-1.10894e-10	-0.225019	0.000394356	-1.10894e-10	-0.45027
62381620	chr1:62381620:A:G	4.98479e-07	-1.1906	-3.54162e-10	0.000155248	-1.3825	-3.54162e-10
62381747	chr1:62381747:C:G	1.73074e-06	-1.10894e-10	0.0541423	0.000511792	-1.10894e-10	-0.189607
62381915	chr1:62381915:C:T	4.38109e-07	-1.10894e-10	-1.31969	0.000161668	-1.10894e-10	-1.34198
62382419	chr1:62382419:G:A	2.29769e-07	-1.01099	-0.954093	5.49098e-05	-1.30736	-1.11447
62382431	chr1:62382431:T:C	4.56597e-07	-1.10894e-10	-1.27836	0.000209043	-1.10894e-10	-1.08498
62382442	chr1:62382442:C:T	2.79002e-07	-0.427462	-1.34348	4.77561e-05	-1.20771	-1.35371
62382714	chr1:62382714:C:T	2.19896e-06	-1.10894e-10	0.293576	0.000617184	-1.10894e-10	-0.00235737
62382715	chr1:62382715:A:G	6.28198e-07	-1.10894e-10	-0.959308	0.000167536	-1.10894e-10	-1.30633
62383213	chr1:62383213:A:G	4.56916e-07	-1.10894e-10	-1.27766	0.000166404	-1.10894e-10	-1.31311
62383956	chr1:62383956:T:C	5.13183e-07	-0.19904	-0.962489	8.98935e-05	-0.803917	-1.12498
62384316	chr1:62384316:G:A	4.29732e-07	-1.10894e-10	-1.339	0.000159814	-1.10894e-10	-1.35351
62384415	chr1:62384415:C:G	4.21459e-07	-1.10894e-10	-1.35844	0.000159032	-1.10894e-10	-1.35842
62384440	chr1:62384440:C:T	4.22744e-07	-1.10894e-10	-1.3554	0.000160693	-1.10894e-10	-1.34803
62384595	chr1:62384595:A:T	4.96024e-07	0.157646	-1.35318	9.85171e-05	-0.537972	-1.29932
62386044	chr1:62386044:A:G	7.64134e-07	-1.10894e-10	-0.763419	0.000160338	-1.10894e-10	-1.35024
62386083	chr1:62386083:T:C	5.80224e-07	0.300455	-1.3392	0.000108249	-0.385604	-1.35749
62386086	chr1:62386086:G:C	4.56539e-07	-1.10894e-10	-1.27849	0.000177373	-1.10894e-10	-1.24927
62386204	chr1:62386204:G:A	2.40677e-07	-1.28273	-0.635974	4.14539e-05	-1.55464	-1.14831
62386262	chr1:62386262:A:C	2.22775e-07	-1.27179	-0.724214	3.95457e-05	-1.55258	-1.19748
62386366	chr1:62386366:C:T	3.24164e-07	-1.30132	-0.319588	5.69905e-05	-1.56004	-0.824602
62386670	chr1:62386670:T:C	4.31899e-07	-1.10894e-10	-1.33397	0.000197389	-1.10894e-10	-1.14235
62387239	chr1:62387239:A:T	4.94395e-07	-1.10894e-10	-1.19883	0.000192625	-1.10894e-10	-1.16678
62387437	chr1:62387437:T:C	2.56832e-07	-1.49104	-0.3627	4.73099e-05	-1.50822	-1.06259
62387446	chr1:62387446:C:T	2.81344e-07	-0.433917	-1.32867	6.27149e-05	-0.931563	-1.35736
62387475	chr1:62387475:A:G	2.58179e-07	-1.51043	-0.338083	5.22716e-05	-1.4925	-0.978574
62387746	chr1:62387746:G:A	2.56176e-07	-1.51189	-0.344406	5.21046e-05	-1.49042	-0.98385
62387798	chr1:62387798:T:C	6.22374e-07	-1.10894e-10	-0.968622	0.000191494	-1.10894e-10	-1.17267
62388408	chr1:62388408:C:T	5.38889e-07	-1.10894e-10	-1.11265	0.000252782	-1.10894e-10	-0.894998
62388721	chr1:62388721:T:G	4.34589e-07	-1.10894e-10	-1.32776	0.000202824	-1.10894e-10	-1.11519
62388920	chr1:62388920:C:T	5.0328e-07	-1.10894e-10	-1.18102	0.000166146	-1.10894e-10	-1.31466
62388971	chr1:62388971:C:A	1.52629e-07	-1.21037	-1.16378	7.09912e-05	-0.978155	-1.18681
62389137	chr1:62389137:C:A	7.28777e-07	-0.581433	-0.229362	0.000198891	-0.139438	-0.99533
62389382	chr1:62389382:G:T	2.24476e-06	-1.10894e-10	0.314193	0.000573529	-1.10894e-10	-0.0757159
62389519	chr1:62389519:G:T	4.21325e-07	-1.10894e-10	-1.35876	0.000159628	-1.10894e-10	-1.35468
62389712	chr1:62389712:A:G	2.636e-07	-1.5135	-0.31423	5.30213e-05	-1.4885	-0.968333
62389852	chr1:62389852:C:T	2.64358e-07	-1.50768	-0.317179	5.26456e-05	-1.4949	-0.969041
62390297	chr1:62390297:G:A	4.12925e-07	-1.3789	-3.54162e-10	0.000275757	-0.808005	-3.54162e-10
62390670	chr1:62390670:C:T	2.58184e-07	-1.52107	-0.32742	5.32347e-05	-1.47889	-0.97392
62390891	chr1:62390891:C:T	5.0808e-07	-1.10894e-10	-1.17152	0.000198079	-1.10894e-10	-1.13886
62391024	chr1:62391024:A:G	2.21008e-07	-1.5159	-0.488062	4.51364e-05	-1.48152	-1.13631
62391618	chr1:62391618:A:G	2.54766e-07	-1.55487	-0.306948	5.64648e-05	-1.40117	-0.992742
62391733	chr1:62391733:A:G	6.02147e-07	-1.10894e-10	-1.00166	0.000206938	-1.10894e-10	-1.0951
62391847	chr1:62391847:T:G	2.38452e-07	-1.1849	-0.74309	7.86192e-05	-1.55804	-0.504872
62392408	chr1:62392408:C:T	1.34371e-06	0.149981	-0.348956	0.00030351	0.238809	-0.950919
62392683	chr1:62392683:C:T	1.14639e-06	0.119949	-0.477737	0.000271325	0.207543	-1.03175
62392963	chr1:62392963:C:T	1.40462e-06	0.16611	-0.320752	0.000313744	0.25358	-0.932528
62393328	chr1:62393328:G:A	5.51874e-07	-1.10894e-10	-1.08884	0.000159652	-1.10894e-10	-1.35453
62393470	chr1:62393470:A:G	8.20711e-07	-1.10894e-10	-0.691992	0.000161748	-1.10894e-10	-1.34148
62393472	chr1:62393472:G:T	5.38159e-07	-1.10894e-10	-1.11401	0.000170745	-1.10894e-10	-1.28736
62393574	chr1:62393574:C:T	2.81644e-07	-0.697056	-1.06446	7.59489e-05	-0.782702	-1.31476
62393758	chr1:62393758:AAAAT:A	5.84076e-07	-1.10894e-10	-1.03213	0.000161118	-1.10894e-10	-1.34539
62394111	chr1:62394111:G:A	1.19767e-06	-0.314028	-3.54162e-10	0.000310692	-0.688723	-3.54162e-10
62394347	chr1:62394347:T:C	2.74355e-06	-1.10894e-10	0.514847	0.000543842	-1.10894e-10	-0.128865
62394526	chr1:62394526:A:G	1.63485e-06	-1.10894e-10	-0.00285385	0.000924594	-1.10894e-10	0.401829
62394616	chr1:62394616:A:G	5.95726e-07	-1.10894e-10	-1.01238	0.000221846	-1.10894e-10	-1.02554
62394639	chr1:62394639:G:A	2.69703e-07	-1.12815	-0.676695	8.57247e-05	-1.54937	-0.427009
62394749	chr1:62394749:C:T	4.22691e-07	-1.10894e-10	-1.35552	0.000182312	-1.10894e-10	-1.2218
62395262	chr1:62395262:C:T	1.44159e-07	-1.13833	-1.29291	7.10468e-05	-0.806212	-1.35797
62396290	chr1:62396290:C:T	1.10165e-06	-0.397599	-3.54162e-10	0.000294421	-0.742513	-3.54162e-10
62396393	chr1:62396393:G:A	2.26832e-07	-1.26473	-0.713226	4.14642e-05	-1.55909	-1.1436
62396614	chr1:62396614:T:C	3.28327e-07	-1.13084	-0.477308	4.57764e-05	-1.52946	-1.07429
62396758	chr1:62396758:G:A	3.44251e-07	-1.56079	-3.54162e-10	0.000131707	-1.54694	-3.54162e-10
62397577	chr1:62397577:C:T	1.25159e-07	-1.23417	-1.33841	6.26451e-05	-0.93266	-1.35738
62397586	chr1:62397586:T:C	4.21747e-07	-1.10894e-10	-1.35776	0.00016637	-1.10894e-10	-1.31331
62397613	chr1:62397613:C:T	4.43453e-07	-1.30757	-3.54162e-10	0.000290037	-0.757515	-3.54162e-10
62397717	chr1:62397717:C:T	1.12395e-06	-1.10894e-10	-0.377556	0.000224028	-1.10894e-10	-1.01575
62397929	chr1:62397929:G:A	4.26429e-07	-1.10894e-10	-1.34672	0.000190827	-1.10894e-10	-1.17616
62398201	chr1:62398201:G:T	1.11158e-06	-1.10894e-10	-0.388624	0.000222553	-1.10894e-10	-1.02236
62398205	chr1:62398205:T:C	1.14867e-07	-1.40438	-1.25401	3.79388e-05	-1.44958	-1.34197
62398269	chr1:62398269:T:A	5.95438e-07	-1.10894e-10	-1.01286	0.000160667	-1.10894e-10	-1.34819
62398508	chr1:62398508:T:C	1.24208e-07	-1.23001	-1.35019	6.34436e-05	-0.926229	-1.35114
62398830	chr1:62398830:T:C	9.88346e-07	-1.10894e-10	-0.50613	0.000261768	-1.10894e-10	-0.860065
62398838	chr1:62398838:G:A	1.05133e-06	-1.10894e-10	-0.444348	0.000215625	-1.10894e-10	-1.05399
62399242	chr1:62399242:C:T	4.65375e-07	-1.10894e-10	-1.25932	0.000168932	-1.10894e-10	-1.29803
62399820	chr1:62399820:G:A	5.95465e-07	-1.10894e-10	-1.01282	0.000160622	-1.10894e-10	-1.34847
62399842	chr1:62399842:G:A	1.27017e-06	-1.10894e-10	-0.255259	0.000505585	-1.10894e-10	-0.201809
62400092	chr1:62400092:G:C	1.30422e-06	-1.10894e-10	-0.228799	0.000518288	-1.10894e-10	-0.176994
62400205	chr1:62400205:A:G	4.3346e-07	-1.10894e-10	-1.33036	0.000159292	-1.10894e-10	-1.35679
62400264	chr1:62400264:G:A	1.42101e-06	-1.10894e-10	-0.143042	0.000566193	-1.10894e-10	-0.0885893
62400324	chr1:62400324:G:A	1.2318e-06	-1.10894e-10	-0.285933	0.000488616	-1.10894e-10	-0.235948
62400858	chr1:62400858:A:C	4.21518e-07	-1.10894e-10	-1.3583	0.000178288	-1.10894e-10	-1.24412
62401079	chr1:62401079:G:A	5.79054e-07	-1.10894e-10	-1.04077	0.000232321	-1.10894e-10	-0.979405
62401444	chr1:62401444:G:A	5.09182e-07	-0.907925	-0.261432	6.57026e-05	-1.21221	-1.03018
62401812	chr1:62401812:T:G	2.54165e-05	2.93617	-0.195182	0.000915917	1.35119	-0.958787
62402067	chr1:62402067:C:G	1.41727e-06	-1.10894e-10	-0.145677	0.000549102	-1.10894e-10	-0.119241
62402119	chr1:62402119:G:T	9.65693e-08	-1.53895	-1.29295	3.40039e-05	-1.54514	-1.35591
62402680	chr1:62402680:C:T	1.28538e-06	0.50079	-0.744139	0.000229711	0.134147	-1.12485
62402966	chr1:62402966:C:T	4.98031e-07	-1.10894e-10	-1.1915	0.000164341	-1.10894e-10	-1.32558
62403289	chr1:62403289:A:G	1.40994e-06	-1.10894e-10	-0.15086	0.000258646	-1.10894e-10	-0.872066
62403412	chr1:62403412:T:C	3.42949e-07	-1.56458	-3.54162e-10	0.00013795	-1.50063	-3.54162e-10
62403468	chr1:62403468:G:A	1.23428e-07	-1.5495	-1.037	3.76106e-05	-1.53293	-1.26731
62403810	chr1:62403810:G:C	4.04711e-07	-1.39899	-3.54162e-10	0.000215008	-1.05685	-3.54162e-10
62403866	chr1:62403866:G:A	1.12098e-06	0.668534	-1.04874	0.000103358	-0.501303	-1.28802
62403880	chr1:62403880:G:T	5.07858e-07	-1.10894e-10	-1.17196	0.000239474	-1.10894e-10	-0.949079
62403891	chr1:62403891:A:G	4.49583e-07	-1.10894e-10	-1.29384	0.000162484	-1.10894e-10	-1.33695
62403926	chr1:62403926:GA:G	4.21899e-07	-1.10894e-10	-1.3574	0.000180288	-1.10894e-10	-1.23297
62404510	chr1:62404510:C:T	5.60379e-07	-1.07355	-3.54162e-10	0.000308111	-0.697064	-3.54162e-10
62404778	chr1:62404778:G:A	5.46683e-07	-1.10894e-10	-1.09829	0.000220968	-1.10894e-10	-1.02951
62405412	chr1:62405412:G:A	1.36531e-07	-1.50057	-0.98504	4.25555e-05	-1.53574	-1.14098
62405424	chr1:62405424:C:T	4.45514e-07	-1.10894e-10	-1.30293	0.000162317	-1.10894e-10	-1.33797
62405429	chr1:62405429:A:G	8.92716e-08	-1.55582	-1.35466	3.96814e-05	-1.50203	-1.24461
62405445	chr1:62405445:G:A	4.41409e-07	-1.10894e-10	-1.31219	0.000161436	-1.10894e-10	-1.34342
62405529	chr1:62405529:A:G	5.03449e-07	-1.10894e-10	-1.18068	0.000166344	-1.10894e-10	-1.31347
62405778	chr1:62405778:G:A	3.47322e-07	-1.55191	-3.54162e-10	0.000132879	-1.53809	-3.54162e-10
62406079	chr1:62406079:G:A	9.6326e-08	-1.56241	-1.27201	4.18679e-05	-1.42136	-1.27165
62406270	chr1:62406270:C:A	9.6516e-07	-1.10894e-10	-0.529869	0.000301448	-1.10894e-10	-0.718926
62406420	chr1:62406420:AC:A	9.81109e-07	-1.10894e-10	-0.513478	0.00030581	-1.10894e-10	-0.704562
62406473	chr1:62406473:T:C	9.58481e-07	-1.10894e-10	-0.536813	0.000299013	-1.10894e-10	-0.727038
62406635	chr1:62406635:T:A	4.99558e-07	-1.10894e-10	-1.18844	0.000165706	-1.10894e-10	-1.31731
62406910	chr1:62406910:C:T	9.67021e-07	-1.10894e-10	-0.527942	0.000301947	-1.10894e-10	-0.717273
62407403	chr1:62407403:A:G	2.10824e-07	-0.741316	-1.30982	7.87116e-05	-0.724903	-1.33683
62407825	chr1:62407825:C:T	9.23513e-08	-1.55927	-1.3173	3.73164e-05	-1.50365	-1.30444
62407973	chr1:62407973:A:T	1.01401e-07	-1.56488	-1.2182	4.30935e-05	-1.44623	-1.21793
62408108	chr1:62408108:T:C	1.75799e-06	-1.10894e-10	0.0697644	0.00100574	-1.10894e-10	0.485951
62408477	chr1:62408477:G:C	1.07137e-06	-1.10894e-10	-0.425469	0.000330872	-1.10894e-10	-0.625794
62408706	chr1:62408706:A:G	9.35002e-08	-1.53802	-1.32618	3.82626e-05	-1.54115	-1.2419
62408787	chr1:62408787:T:A	4.69325e-07	-1.10894e-10	-1.25087	0.000181148	-1.10894e-10	-1.22821
62409068	chr1:62409068:C:T	2.05069e-07	-0.749398	-1.32942	7.86106e-05	-0.742975	-1.32004
62409642	chr1:62409642:A:G	4.84722e-05	3.86014	-0.473559	0.00114691	1.66403	-1.04672
62410198	chr1:62410198:C:G	4.92022e-07	-1.10894e-10	-1.20364	0.000190681	-1.10894e-10	-1.17693
62410259	chr1:62410259:C:G	1.75799e-06	-1.10894e-10	0.0697644	0.00100574	-1.10894e-10	0.485951
62410462	chr1:62410462:C:G	4.96273e-07	-1.10894e-10	-1.19504	0.000192463	-1.10894e-10	-1.16762
62410859	chr1:62410859:T:C	8.55824e-07	-1.10894e-10	-0.650098	0.000261272	-1.10894e-10	-0.861963
62411604	chr1:62411604:C:A	2.7677e-06	-1.10894e-10	0.52361	0.000813202	-1.10894e-10	0.273454
62412223	chr1:62412223:A:G	5.15789e-07	-1.10894e-10	-1.15646	0.000168399	-1.10894e-10	-1.30119
62412228	chr1:62412228:G:C	5.15866e-07	-1.10894e-10	-1.15631	0.000168407	-1.10894e-10	-1.30114
62412281	chr1:62412281:A:G	2.12644e-06	0.380148	-0.120108	0.000186227	-0.463514	-0.737044
62412705	chr1:62412705:C:A	5.15775e-07	-1.10894e-10	-1.15649	0.000168395	-1.10894e-10	-1.30121
62413087	chr1:62413087:G:T	4.45937e-07	-1.10894e-10	-1.30198	0.000171267	-1.10894e-10	-1.2843
62413894	chr1:62413894:T:A	4.44747e-07	-1.10894e-10	-1.30466	0.000163642	-1.10894e-10	-1.32984
62414481	chr1:62414481:G:A	4.21755e-07	-1.10894e-10	-1.35774	0.000159766	-1.10894e-10	-1.35382
62415335	chr1:62415335:AAAG:A	5.90684e-07	-0.851782	-0.169099	8.16049e-05	-1.23785	-0.787781
62415526	chr1:62415526:C:T	1.21365e-06	-0.0149149	-0.285863	0.000247804	-0.210158	-0.70473
62415656	chr1:62415656:C:T	2.15139e-07	-0.692716	-1.33816	5.45659e-05	-1.0807	-1.34741
62416010	chr1:62416010:A:G	9.86691e-08	-1.55813	-1.25226	4.24268e-05	-1.3965	-1.28325
62416311	chr1:62416311:C:T	3.48137e-07	-1.54957	-3.54162e-10	0.000134418	-1.52657	-3.54162e-10
62416443	chr1:62416443:C:T	4.21452e-07	-1.10894e-10	-1.35846	0.000160583	-1.10894e-10	-1.34871
62416932	chr1:62416932:T:C	0.000125895	3.93571	0.405332	0.000672881	0.715658	-0.631614
62417549	chr1:62417549:T:C	4.28405e-07	-1.10894e-10	-1.34209	0.000160002	-1.10894e-10	-1.35234
62417805	chr1:62417805:T:C	5.15775e-07	-1.10894e-10	-1.15649	0.000168395	-1.10894e-10	-1.30121
62417884	chr1:62417884:G:T	5.83309e-07	-1.10894e-10	-1.03344	0.000246567	-1.10894e-10	-0.919892
62418506	chr1:62418506:T:C	7.43973e-07	-1.10894e-10	-0.790158	0.00031846	-1.10894e-10	-0.664029
62418727	chr1:62418727:CTA:C	3.42823e-07	-1.56495	-3.54162e-10	0.000146024	-1.44376	-3.54162e-10
62419046	chr1:62419046:G:A	4.34669e-07	-1.10894e-10	-1.32758	0.000166229	-1.10894e-10	-1.31416
62419433	chr1:62419433:T:C	1.07782e-06	-0.740985	0.321517	7.85744e-05	-1.17198	-0.891496
62420032	chr1:62420032:A:G	1.73265e-06	0.162362	-0.10712	0.000306431	-0.0529432	-0.649591
62420176	chr1:62420176:T:C	4.21677e-07	-1.10894e-10	-1.35792	0.000159026	-1.10894e-10	-1.35846
62420250	chr1:62420250:ATGT:A	4.615e-07	-1.10894e-10	-1.26768	0.00016555	-1.10894e-10	-1.31825
62420924	chr1:62420924:G:A	6.44367e-07	-0.933893	-3.54162e-10	0.000132078	-1.54414	-3.54162e-10
62421253	chr1:62421253:T:C	9.97445e-08	-1.56403	-1.23552	4.11781e-05	-1.43515	-1.27446
62421400	chr1:62421400:C:T	4.25627e-07	-1.10894e-10	-1.3486	0.00016005	-1.10894e-10	-1.35204
62421618	chr1:62421618:G:A	8.53353e-06	0.832891	0.816705	0.000335244	-0.149948	-0.462718
62422510	chr1:62422510:C:T	4.37729e-07	-1.10894e-10	-1.32056	0.00015914	-1.10894e-10	-1.35774
62422752	chr1:62422752:T:C	4.59635e-07	-1.10894e-10	-1.27173	0.000165082	-1.10894e-10	-1.32109
62422907	chr1:62422907:G:A	4.34774e-07	-1.10894e-10	-1.32734	0.0001663	-1.10894e-10	-1.31373
62422983	chr1:62422983:GT:G	8.42218e-07	-1.10894e-10	-0.666123	0.000267976	-1.10894e-10	-0.836627
62423296	chr1:62423296:A:T	4.43564e-07	-1.10894e-10	-1.30732	0.000178418	-1.10894e-10	-1.2434
62423413	chr1:62423413:G:T	4.33187e-07	-1.10894e-10	-1.33099	0.000165571	-1.10894e-10	-1.31812
62423763	chr1:62423763:G:C	4.13249e-07	-1.37811	-3.54162e-10	0.000231434	-0.98323	-3.54162e-10
62423767	chr1:62423767:T:C	4.68014e-07	-1.10894e-10	-1.25366	0.000161333	-1.10894e-10	-1.34405
62424123	chr1:62424123:T:G	2.80955e-06	-1.10894e-10	0.538619	0.000824518	-1.10894e-10	0.287274
62424154	chr1:62424154:C:T	5.88489e-06	0.967255	0.310726	0.000263395	-0.0472486	-0.806622
62424550	chr1:62424550:A:G	4.67625e-07	-1.10894e-10	-1.2545	0.000179844	-1.10894e-10	-1.23543
62424603	chr1:62424603:G:A	5.99077e-07	-1.00677	-3.54162e-10	0.00013905	-1.49269	-3.54162e-10
62424633	chr1:62424633:T:C	4.21552e-07	-1.10894e-10	-1.35822	0.00016253	-1.10894e-10	-1.33666
62424681	chr1:62424681:T:C	5.11324e-07	-1.10894e-10	-1.16516	0.000190622	-1.10894e-10	-1.17723
62424839	chr1:62424839:C:A	4.43909e-07	-1.10894e-10	-1.30654	0.000170424	-1.10894e-10	-1.28924
62425118	chr1:62425118:TA:T	5.52342e-07	-1.10894e-10	-1.08799	0.000184835	-1.10894e-10	-1.20806
62425683	chr1:62425683:A:G	3.77408e-07	-1.46884	-3.54162e-10	0.000129346	-1.56503	-3.54162e-10
62425709	chr1:62425709:G:A	3.05946e-07	-0.672027	-1.00673	5.23347e-05	-1.11165	-1.35821
62426066	chr1:62426066:G:A	6.01748e-07	-1.10894e-10	-1.00232	0.000199332	-1.10894e-10	-1.13255
62426154	chr1:62426154:G:A	7.02669e-07	-0.31076	-0.536516	0.000143486	-0.599363	-0.861922
62426253	chr1:62426253:G:A	4.2684e-07	-1.10894e-10	-1.34575	0.000159118	-1.10894e-10	-1.35788
62426411	chr1:62426411:G:A	2.45754e-07	-0.807767	-1.09006	6.35076e-05	-0.94649	-1.32988
62426557	chr1:62426557:A:G	4.27229e-05	1.09899	2.16134	0.00099113	0.272517	0.198804
62426654	chr1:62426654:AT:A	1.94384e-06	-1.10894e-10	0.17026	0.000481744	-1.10894e-10	-0.250112
62426657	chr1:62426657:T:C	1.94694e-06	-1.10894e-10	0.171853	0.000482426	-1.10894e-10	-0.248697
62426862	chr1:62426862:A:G	4.35356e-07	-1.10894e-10	-1.326	0.000158982	-1.10894e-10	-1.35874
62426958	chr1:62426958:C:T	4.66116e-07	-1.10894e-10	-1.25773	0.00018056	-1.10894e-10	-1.23146
62427338	chr1:62427338:A:G	6.482e-07	-1.10894e-10	-0.927964	0.00020918	-1.10894e-10	-1.08433
62427445	chr1:62427445:C:A	8.54053e-07	-0.209988	-0.442182	0.000167045	-0.512214	-0.797049
62427550	chr1:62427550:C:A	3.44135e-07	-1.56113	-3.54162e-10	0.000152524	-1.4002	-3.54162e-10
62427678	chr1:62427678:G:A	4.34179e-07	-1.10894e-10	-1.32871	0.00015898	-1.10894e-10	-1.35875
62427694	chr1:62427694:G:A	3.42785e-07	-1.56506	-3.54162e-10	0.000148354	-1.42792	-3.54162e-10
62427860	chr1:62427860:C:T	2.99907e-05	1.15262	1.75386	0.000591728	0.325012	-0.36949
62428244	chr1:62428244:G:A	4.23025e-07	-1.10894e-10	-1.35473	0.000175343	-1.10894e-10	-1.26078
62428446	chr1:62428446:T:C	5.0284e-07	-1.10894e-10	-1.18189	0.000164971	-1.10894e-10	-1.32176
62428448	chr1:62428448:G:A	5.02386e-07	-1.10894e-10	-1.18279	0.000164904	-1.10894e-10	-1.32216
62428493	chr1:62428493:A:C	4.2684e-07	-1.10894e-10	-1.34575	0.000159118	-1.10894e-10	-1.35788
62429211	chr1:62429211:A:T	5.79573e-07	-0.385061	-0.654809	0.000129072	-0.620156	-0.946998
62429587	chr1:62429587:T:C	7.91906e-07	-1.10894e-10	-0.72772	0.000399451	-1.10894e-10	-0.437434
62429720	chr1:62429720:G:A	3.69473e-07	-1.49008	-3.54162e-10	0.0001297	-1.5623	-3.54162e-10
62430113	chr1:62430113:C:T	6.78979e-07	-0.266705	-0.614867	0.000147593	-0.517412	-0.915655
62430151	chr1:62430151:G:A	7.30507e-07	-1.10894e-10	-0.808423	0.000158991	-1.10894e-10	-1.35868
62430748	chr1:62430748:A:C	1.60906e-05	1.53114	0.752691	0.000939165	1.04718	-0.629717
62431082	chr1:62431082:T:C	4.86219e-07	-1.10894e-10	-1.2155	0.000169071	-1.10894e-10	-1.2972
62431161	chr1:62431161:G:GT	4.59957e-07	-1.10894e-10	-1.27103	0.000167936	-1.10894e-10	-1.30394
62431591	chr1:62431591:T:G	5.3218e-07	-1.10894e-10	-1.12518	0.000209574	-1.10894e-10	-1.08245
62432105	chr1:62432105:A:G	0.000124997	2.02128	2.3126	0.00383938	1.49864	0.326904
62432471	chr1:62432471:C:T	1.06306e-06	0.0998308	-0.533087	0.000207833	-0.224231	-0.866557
62432531	chr1:62432531:TTTTAGTGGAA:T	2.15586e-07	-1.00163	-1.02717	6.3158e-05	-1.31084	-0.971046
62432660	chr1:62432660:C:T	4.22125e-07	-1.10894e-10	-1.35686	0.000161753	-1.10894e-10	-1.34145
62432779	chr1:62432779:T:C	3.57846e-07	-1.52206	-3.54162e-10	0.000153502	-1.39381	-3.54162e-10
62432932	chr1:62432932:G:A	1.86764e-07	-1.52002	-0.652301	9.44674e-05	-1.27238	-0.606894
62432976	chr1:62432976:C:T	1.34756e-07	-1.43785	-1.06085	6.26227e-05	-1.09963	-1.19077
62433219	chr1:62433219:C:A	1.14678e-07	-1.50233	-1.1577	6.40777e-05	-1.21833	-1.0491
62433304	chr1:62433304:A:G	1.07626e-07	-1.51968	-1.20382	5.82269e-05	-1.25905	-1.10413
62433313	chr1:62433313:C:T	3.18813e-07	-1.18775	-0.449809	5.31623e-05	-1.37904	-1.07513
62433735	chr1:62433735:G:A	1.36267e-07	-1.22513	-1.26242	7.73544e-05	-0.773591	-1.30554
62433995	chr1:62433995:GAT:G	5.73791e-07	-1.10894e-10	-1.0499	0.000186525	-1.10894e-10	-1.19896
62434123	chr1:62434123:G:A	9.99988e-08	-1.45852	-1.33848	4.13846e-05	-1.45818	-1.24643
62434236	chr1:62434236:T:C	9.68589e-08	-1.5262	-1.30271	3.48209e-05	-1.51879	-1.35852
62434618	chr1:62434618:A:T	4.58025e-07	-1.10894e-10	-1.27524	0.000186962	-1.10894e-10	-1.19662
62434686	chr1:62434686:G:A	5.31722e-07	-1.10894e-10	-1.12604	0.000165633	-1.10894e-10	-1.31775
62434712	chr1:62434712:G:A	9.76996e-07	-1.10894e-10	-0.51768	0.000388456	-1.10894e-10	-0.465345
62434798	chr1:62434798:T:C	4.79095e-07	-1.10894e-10	-1.23026	0.000164829	-1.10894e-10	-1.32262
62435134	chr1:62435134:G:A	4.41451e-07	-1.10894e-10	-1.31209	0.000179123	-1.10894e-10	-1.23945
62435140	chr1:62435140:A:G	2.31525e-06	1.21394	-0.868834	4.43687e-05	-1.3222	-1.31279
62435211	chr1:62435211:G:C	4.80395e-07	-1.10894e-10	-1.22755	0.000163013	-1.10894e-10	-1.33369
62435572	chr1:62435572:C:G	0.000598538	4.92841	0.971674	3.56854e-05	-1.56462	-1.28816
62435674	chr1:62435674:C:T	6.59073e-07	-1.10894e-10	-0.911328	0.00020872	-1.10894e-10	-1.08653
62436011	chr1:62436011:C:T	4.22753e-07	-1.10894e-10	-1.35537	0.00016473	-1.10894e-10	-1.32321
62436136	chr1:62436136:C:A	0.000637152	4.88884	1.07376	3.63468e-05	-1.56498	-1.26944
62436341	chr1:62436341:C:T	4.42321e-07	-1.10894e-10	-1.31013	0.000165478	-1.10894e-10	-1.31869
62437203	chr1:62437203:A:G	0.000347043	5.79061	-0.435565	0.000127582	-0.240469	-1.3383
62437692	chr1:62437692:C:G	0.00143685	5.52198	1.25382	3.89389e-05	-1.53861	-1.22692
62437725	chr1:62437725:C:T	1.00514e-06	-1.10894e-10	-0.489279	0.000303016	-1.10894e-10	-0.713738
62437876	chr1:62437876:C:T	0.00119136	5.11483	1.47361	3.98243e-05	-1.56232	-1.18073
62437923	chr1:62437923:A:G	4.23029e-07	-1.10894e-10	-1.35472	0.000159036	-1.10894e-10	-1.3584
62438092	chr1:62438092:C:T	9.76704e-07	-1.10894e-10	-0.517979	0.000388024	-1.10894e-10	-0.466457
62438624	chr1:62438624:C:T	0.00102566	5.08042	1.35826	3.86811e-05	-1.56309	-1.20909
62439265	chr1:62439265:G:A	0.00120085	5.0068	1.58959	4.18478e-05	-1.56409	-1.12939
62439507	chr1:62439507:T:C	1.13656e-06	-1.10894e-10	-0.366401	0.000452079	-1.10894e-10	-0.313668
62439754	chr1:62439754:A:G	4.40627e-07	-1.10894e-10	-1.31396	0.00015898	-1.10894e-10	-1.35875
62440118	chr1:62440118:G:A	5.04609e-06	-1.10894e-10	1.12421	0.00327038	-1.10894e-10	1.66514
62440222	chr1:62440222:C:T	0.00263958	5.49327	1.89069	3.77897e-05	-1.55628	-1.23921
62440818	chr1:62440818:G:T	0.000355879	4.60056	0.779626	3.49049e-05	-1.56355	-1.31135
62440866	chr1:62440866:G:T	0.000575103	4.95774	0.902404	3.52446e-05	-1.56472	-1.3005
62441057	chr1:62441057:C:T	0.000828334	5.10765	1.11736	3.66884e-05	-1.56259	-1.26247
62441247	chr1:62441247:C:G	6.9854e-07	-0.85317	-3.54162e-10	0.000186087	-1.20131	-3.54162e-10
62441924	chr1:62441924:A:G	0.000940513	5.09473	1.25729	3.82686e-05	-1.56271	-1.22019
62441939	chr1:62441939:C:T	4.2752e-07	-1.10894e-10	-1.34416	0.000165314	-1.10894e-10	-1.31968
62442564	chr1:62442564:T:C	0.000775032	5.04654	1.11196	3.66085e-05	-1.56359	-1.26365
62442715	chr1:62442715:A:G	4.15184e-06	0.929145	-3.54162e-10	0.000563639	-0.0931102	-3.54162e-10
62442867	chr1:62442867:A:G	0.000614655	4.89333	1.03332	3.60185e-05	-1.56511	-1.27838
62444037	chr1:62444037:T:G	1.00075e-06	-1.10894e-10	-0.493657	0.000397552	-1.10894e-10	-0.4422
62444641	chr1:62444641:A:T	4.45876e-07	-1.10894e-10	-1.30212	0.000159126	-1.10894e-10	-1.35783
62445520	chr1:62445520:T:C	5.79445e-07	-1.04009	-3.54162e-10	0.000130931	-1.55285	-3.54162e-10
62445600	chr1:62445600:T:G	4.52554e-07	-1.10894e-10	-1.28726	0.000159516	-1.10894e-10	-1.35538
62445670	chr1:62445670:T:C	0.000754547	4.9547	1.17701	3.70552e-05	-1.56473	-1.25039
62445679	chr1:62445679:T:TA	1.31749e-06	-1.10894e-10	-0.218676	0.000507984	-1.10894e-10	-0.197075
62445807	chr1:62445807:C:T	4.20162e-07	-1.36152	-3.54162e-10	0.00024559	-0.923861	-3.54162e-10
62445958	chr1:62445958:C:T	4.21384e-07	-1.10894e-10	-1.35862	0.000160907	-1.10894e-10	-1.3467
62446053	chr1:62446053:T:C	9.06315e-07	-1.10894e-10	-0.592776	0.000483114	-1.10894e-10	-0.247273
62446080	chr1:62446080:A:G	0.0010393	4.88	1.57189	4.31017e-05	-1.56517	-1.09879
62446152	chr1:62446152:TG:T	4.41373e-07	-1.10894e-10	-1.31227	0.000158985	-1.10894e-10	-1.35871
62446449	chr1:62446449:C:G	0.000947026	4.97351	1.38541	3.88777e-05	-1.56456	-1.20255
62446982	chr1:62446982:T:C	3.78063e-06	0.547279	0.288204	0.000222989	-0.68055	-0.33985
62447248	chr1:62447248:C:T	0.00222332	5.47861	1.73374	3.67226e-05	-1.55675	-1.26738
62447795	chr1:62447795:T:A	4.39796e-07	-1.10894e-10	-1.31585	0.000161099	-1.10894e-10	-1.34551
62447897	chr1:62447897:C:T	1.15401e-06	-1.10894e-10	-0.351168	0.000459223	-1.10894e-10	-0.29799
62448022	chr1:62448022:G:A	1.51487e-07	-1.34971	-1.03195	0.000275946	0.540581	-1.3479
62448538	chr1:62448538:T:C	5.52124e-07	-1.10894e-10	-1.08839	0.000191023	-1.10894e-10	-1.17513
62449307	chr1:62449307:G:A	0.000887056	4.88065	1.41285	3.9123e-05	-1.56504	-1.19578
62449738	chr1:62449738:C:T	4.23017e-07	-1.10894e-10	-1.35475	0.000159039	-1.10894e-10	-1.35838
62449780	chr1:62449780:C:T	4.35342e-07	-1.10894e-10	-1.32603	0.000162582	-1.10894e-10	-1.33634
62449802	chr1:62449802:C:T	0.00367643	5.68358	2.03171	4.34319e-05	-1.54599	-1.11034
62450187	chr1:62450187:A:G	5.52222e-07	-1.10894e-10	-1.08821	0.000191052	-1.10894e-10	-1.17498
62450639	chr1:62450639:A:G	4.30136e-07	-1.10894e-10	-1.33806	0.000161447	-1.10894e-10	-1.34335
62451033	chr1:62451033:G:T	4.68862e-07	-1.10894e-10	-1.25185	0.000183919	-1.10894e-10	-1.21303
62451125	chr1:62451125:T:C	0.00103794	5.10162	1.34897	3.86544e-05	-1.56204	-1.21083
62452194	chr1:62452194:T:A	0.000672737	4.95336	1.06358	3.62231e-05	-1.56476	-1.27307
62452242	chr1:62452242:G:A	2.08204e-06	1.16683	-0.927892	3.41309e-05	-1.56392	-1.3334
62452255	chr1:62452255:C:T	5.923e-07	-1.10894e-10	-1.01815	0.000245969	-1.10894e-10	-0.922321
62452709	chr1:62452709:T:A	9.4626e-07	-1.10894e-10	-0.549645	0.000375341	-1.10894e-10	-0.49969
62453260	chr1:62453260:C:A	9.41844e-07	-0.554323	-3.54162e-10	0.00024293	-0.934753	-3.54162e-10
62454337	chr1:62454337:A:G	0.00136079	5.69261	1.02881	3.4716e-05	-1.5475	-1.33282
62454358	chr1:62454358:A:G	0.000831276	5.03246	1.1961	3.7209e-05	-1.56387	-1.2471
62454600	chr1:62454600:A:AAGAT	6.09889e-07	-1.10894e-10	-0.988885	0.000254117	-1.10894e-10	-0.889729
62454885	chr1:62454885:A:C	4.46547e-06	1.00197	-3.54162e-10	0.000627819	0.0147271	-3.54162e-10
62455093	chr1:62455093:A:G	4.28523e-07	-1.10894e-10	-1.34182	0.000193652	-1.10894e-10	-1.16146
62455318	chr1:62455318:C:A	5.93116e-07	-1.10894e-10	-1.01677	0.000201791	-1.10894e-10	-1.12029
62455751	chr1:62455751:T:C	0.000670252	4.90384	1.10941	3.65152e-05	-1.56507	-1.26472
62455915	chr1:62455915:T:C	0.00216006	5.40045	1.78303	3.68919e-05	-1.55932	-1.26022
62456375	chr1:62456375:C:T	4.46052e-07	-1.10894e-10	-1.30173	0.000166831	-1.10894e-10	-1.31055
62456679	chr1:62456679:T:C	4.47486e-07	-1.10894e-10	-1.29852	0.00015919	-1.10894e-10	-1.35742
62456989	chr1:62456989:G:A	0.00120377	4.52396	2.07484	3.90608e-05	-1.56012	-1.20228
62457663	chr1:62457663:C:T	4.29054e-07	-1.10894e-10	-1.34058	0.000169035	-1.10894e-10	-1.29742
62458187	chr1:62458187:G:A	0.000789243	4.68776	1.48891	4.2088e-05	-1.56406	-1.12371
62458192	chr1:62458192:C:T	0.00208489	5.46807	1.68	3.63234e-05	-1.55723	-1.27783
62458239	chr1:62458239:T:C	4.35665e-07	-1.10894e-10	-1.32529	0.000159076	-1.10894e-10	-1.35814
62458677	chr1:62458677:C:T	4.43328e-07	-1.10894e-10	-1.30785	0.000179025	-1.10894e-10	-1.24
62458723	chr1:62458723:G:A	4.24117e-07	-1.10894e-10	-1.35215	0.000164871	-1.10894e-10	-1.32236
62458777	chr1:62458777:C:T	0.000896036	4.87386	1.42972	4.13217e-05	-1.56518	-1.14095
62459541	chr1:62459541:C:A	1.1885e-06	-1.10894e-10	-0.321712	0.000474157	-1.10894e-10	-0.265986
62459694	chr1:62459694:C:A	4.2563e-07	-1.10894e-10	-1.34859	0.00015983	-1.10894e-10	-1.35342
62460013	chr1:62460013:T:C	5.27743e-07	-1.10894e-10	-1.13355	0.000167976	-1.10894e-10	-1.3037
62460386	chr1:62460386:A:T	0.00048756	4.18166	1.51334	4.05013e-05	-1.55247	-1.17372
62460437	chr1:62460437:T:C	4.23652e-07	-1.10894e-10	-1.35325	0.000159466	-1.10894e-10	-1.35569
62460908	chr1:62460908:C:T	4.4108e-07	-1.10894e-10	-1.31294	0.000158983	-1.10894e-10	-1.35873
62461044	chr1:62461044:A:G	6.11526e-07	-1.10894e-10	-0.986206	0.000254859	-1.10894e-10	-0.886812
62461256	chr1:62461256:A:C	1.36616e-06	-1.10894e-10	-0.182405	0.000352321	-1.10894e-10	-0.562983
62461302	chr1:62461302:GTC:G	6.22795e-07	-1.10894e-10	-0.967945	0.000253234	-1.10894e-10	-0.893212
62461590	chr1:62461590:C:A	5.86091e-07	-1.10894e-10	-1.02869	0.000242866	-1.10894e-10	-0.935016
62461843	chr1:62461843:G:A	4.23199e-07	-1.10894e-10	-1.35432	0.000159018	-1.10894e-10	-1.35851
62461945	chr1:62461945:T:C	1.30535e-06	-1.10894e-10	-0.227938	0.000522344	-1.10894e-10	-0.169198
62462047	chr1:62462047:G:T	4.44252e-07	-1.10894e-10	-1.30577	0.000159056	-1.10894e-10	-1.35827
62462126	chr1:62462126:T:G	0.000719364	4.85511	1.22885	3.79055e-05	-1.56519	-1.22724
62462402	chr1:62462402:C:T	7.30801e-07	-0.808021	-3.54162e-10	0.000169966	-1.29193	-3.54162e-10
62462582	chr1:62462582:A:G	4.4365e-07	-1.10894e-10	-1.30713	0.000159033	-1.10894e-10	-1.35841
62462803	chr1:62462803:G:A	4.28297e-07	-1.10894e-10	-1.34234	0.00016376	-1.10894e-10	-1.32912
62462878	chr1:62462878:G:A	0.00170553	5.25178	1.69545	3.92463e-05	-1.56281	-1.19486
62463071	chr1:62463071:G:C	4.82553e-07	-1.10894e-10	-1.22307	0.00018994	-1.10894e-10	-1.18082
62463450	chr1:62463450:T:C	4.43577e-07	-1.10894e-10	-1.30729	0.000159029	-1.10894e-10	-1.35844
62464221	chr1:62464221:G:A	0.000585343	4.44735	1.43044	3.93443e-05	-1.56174	-1.19343
62464408	chr1:62464408:G:A	4.25594e-07	-1.10894e-10	-1.34868	0.000160718	-1.10894e-10	-1.34787
62464553	chr1:62464553:G:A	0.000508422	4.38303	1.35388	3.86899e-05	-1.56001	-1.21193
62465088	chr1:62465088:T:C	4.22607e-07	-1.10894e-10	-1.35572	0.000159099	-1.10894e-10	-1.358
62465961	chr1:62465961:C:A	0.000361157	4.12681	1.2681	3.83684e-05	-1.5495	-1.23078
62466428	chr1:62466428:T:G	4.85209e-07	-1.10894e-10	-1.21758	0.000225854	-1.10894e-10	-1.00764
62466884	chr1:62466884:A:C	1.98004e-06	-1.10894e-10	0.188708	0.00078407	-1.10894e-10	0.236973
62466941	chr1:62466941:A:C	4.22622e-07	-1.10894e-10	-1.35568	0.000159066	-1.10894e-10	-1.35821
62467144	chr1:62467144:T:C	6.05701e-07	-1.10894e-10	-0.995776	0.00023211	-1.10894e-10	-0.980315
62468072	chr1:62468072:G:C	4.60998e-07	-1.10894e-10	-1.26877	0.000188686	-1.10894e-10	-1.18744
62468087	chr1:62468087:G:A	0.000375398	4.03416	1.39942	4.0315e-05	-1.54461	-1.18619
62468331	chr1:62468331:G:A	0.000466914	4.01459	1.63715	4.44896e-05	-1.54354	-1.08873
62468637	chr1:62468637:A:G	0.000383597	4.07585	1.37933	4.07534e-05	-1.54746	-1.17253
62468923	chr1:62468923:G:A	4.58229e-07	-1.10894e-10	-1.27479	0.000187228	-1.10894e-10	-1.1952
62469175	chr1:62469175:G:A	0.000399307	4.06807	1.42725	4.02934e-05	-1.54631	-1.18502
62469660	chr1:62469660:A:G	5.91338e-07	-1.10894e-10	-1.01977	0.000193886	-1.10894e-10	-1.16025
62470129	chr1:62470129:A:G	4.83689e-07	-1.10894e-10	-1.22072	0.00019054	-1.10894e-10	-1.17766
62470146	chr1:62470146:T:C	4.2377e-07	-1.10894e-10	-1.35297	0.000159433	-1.10894e-10	-1.3559
62470875	chr1:62470875:T:C	5.51413e-07	-1.10894e-10	-1.08968	0.000160192	-1.10894e-10	-1.35115
62471222	chr1:62471222:ATTAG:A	4.22746e-07	-1.10894e-10	-1.35539	0.000164303	-1.10894e-10	-1.32581
62471241	chr1:62471241:T:C	0.000797937	4.89112	1.2965	3.79601e-05	-1.56514	-1.22585
62471540	chr1:62471540:G:A	6.03907e-07	-0.998743	-3.54162e-10	0.000152759	-1.39866	-3.54162e-10
62471640	chr1:62471640:AGTGAG:A	4.2207e-07	-1.10894e-10	-1.35699	0.000169679	-1.10894e-10	-1.29361
62472868	chr1:62472868:A:G	2.58291e-06	-1.10894e-10	0.454511	0.00102402	-1.10894e-10	0.503963
62472969	chr1:62472969:G:T	4.49364e-07	-1.10894e-10	-1.29433	0.000167465	-1.10894e-10	-1.30675
62473963	chr1:62473963:C:T	4.61272e-07	-1.10894e-10	-1.26817	0.000170909	-1.10894e-10	-1.28639
62474251	chr1:62474251:T:C	7.66534e-07	-1.10894e-10	-0.760284	0.000206271	-1.10894e-10	-1.09833
62474400	chr1:62474400:G:A	5.84792e-07	-1.10894e-10	-1.03091	0.00024258	-1.10894e-10	-0.936195
62474426	chr1:62474426:G:A	0.00197048	5.37724	1.71439	3.63103e-05	-1.56018	-1.27524
62474493	chr1:62474493:G:A	4.21327e-07	-1.10894e-10	-1.35875	0.000166301	-1.10894e-10	-1.31372
62476203	chr1:62476203:C:T	4.2398e-07	-1.10894e-10	-1.35248	0.000158982	-1.10894e-10	-1.35873
62477127	chr1:62477127:A:G	6.4393e-07	-1.10894e-10	-0.934572	0.000203548	-1.10894e-10	-1.11162
62477593	chr1:62477593:C:T	1.00493e-06	-1.10894e-10	-0.489489	0.000400568	-1.10894e-10	-0.434641
62478283	chr1:62478283:G:A	0.000387275	4.07088	1.39385	3.9565e-05	-1.54632	-1.20326
62478308	chr1:62478308:G:A	0.00043086	4.09966	1.47172	4.02697e-05	-1.54795	-1.18398
62478657	chr1:62478657:C:T	3.54782e-07	-1.53066	-3.54162e-10	0.000176606	-1.2536	-3.54162e-10
62479544	chr1:62479544:T:A	4.84919e-07	-1.10894e-10	-1.21818	0.000225651	-1.10894e-10	-1.00853
62479551	chr1:62479551:T:G	3.42779e-07	-1.56508	-3.54162e-10	0.000149931	-1.41735	-3.54162e-10
62479747	chr1:62479747:A:G	0.000700927	4.86512	1.19288	3.71003e-05	-1.56519	-1.24871
62479866	chr1:62479866:G:A	2.38061e-06	0.37295	-3.54162e-10	0.000543661	-0.129199	-3.54162e-10
62479960	chr1:62479960:C:T	0.000879743	4.85032	1.4349	4.1338e-05	-1.56518	-1.14056
62481558	chr1:62481558:A:C	3.43909e-07	-1.56179	-3.54162e-10	0.000221568	-1.0268	-3.54162e-10
62481702	chr1:62481702:G:A	4.26036e-07	-1.10894e-10	-1.34764	0.000167854	-1.10894e-10	-1.30443
62481830	chr1:62481830:A:T	4.53248e-07	-1.10894e-10	-1.28572	0.000169908	-1.10894e-10	-1.29227
62482024	chr1:62482024:A:T	2.91874e-06	-1.10894e-10	0.576745	0.00115701	-1.10894e-10	0.626069
62482406	chr1:62482406:G:A	5.04043e-07	-1.10894e-10	-1.1795	0.000199778	-1.10894e-10	-1.13032
62484289	chr1:62484289:T:C	0.00107814	4.93411	1.55447	4.27555e-05	-1.56502	-1.10701
62484601	chr1:62484601:G:A	4.28525e-07	-1.10894e-10	-1.34181	0.000162993	-1.10894e-10	-1.33382
62484836	chr1:62484836:A:C	7.69466e-07	-1.10894e-10	-0.756465	0.000206782	-1.10894e-10	-1.09586
62485187	chr1:62485187:C:T	0.000970093	4.88462	1.49836	4.20976e-05	-1.56517	-1.12236
62485456	chr1:62485456:G:A	4.33219e-07	-1.10894e-10	-1.33092	0.000161872	-1.10894e-10	-1.34072
62486127	chr1:62486127:A:G	4.76192e-07	-1.10894e-10	-1.23634	0.000226086	-1.10894e-10	-1.00661
62487685	chr1:62487685:G:GTAAGT	4.31807e-07	-1.10894e-10	-1.33418	0.000171118	-1.10894e-10	-1.28517
62487710	chr1:62487710:G:A	4.22362e-07	-1.10894e-10	-1.3563	0.000170046	-1.10894e-10	-1.29146
62488249	chr1:62488249:T:A	5.5242e-07	-1.10894e-10	-1.08785	0.00022451	-1.10894e-10	-1.01361
62489300	chr1:62489300:T:C	0.000600015	4.82009	1.08246	3.62754e-05	-1.56514	-1.27125
62489381	chr1:62489381:G:A	4.22144e-07	-1.10894e-10	-1.35682	0.000159248	-1.10894e-10	-1.35706
62489448	chr1:62489448:T:C	4.2167e-07	-1.10894e-10	-1.35794	0.000162945	-1.10894e-10	-1.33411
62489586	chr1:62489586:T:A	1.79153e-06	-1.10894e-10	0.0886621	0.00112789	-1.10894e-10	0.600582
62490191	chr1:62490191:C:T	0.000717753	4.93834	1.14338	3.67129e-05	-1.56492	-1.25947
62490466	chr1:62490466:C:T	4.47395e-07	-1.10894e-10	-1.29872	0.000173879	-1.10894e-10	-1.26917
62491008	chr1:62491008:G:A	4.7746e-07	-1.10894e-10	-1.23368	0.000188524	-1.10894e-10	-1.1883
62491300	chr1:62491300:T:C	4.21349e-07	-1.10894e-10	-1.3587	0.000170045	-1.10894e-10	-1.29146
62491356	chr1:62491356:G:A	4.34964e-07	-1.10894e-10	-1.3269	0.000159344	-1.10894e-10	-1.35646
62491359	chr1:62491359:G:A	0.00144506	5.25939	1.52211	3.70917e-05	-1.56258	-1.25155
62491528	chr1:62491528:C:G	0.00153852	5.59666	1.24751	3.47169e-05	-1.55263	-1.32767
62491542	chr1:62491542:T:C	4.28882e-07	-1.10894e-10	-1.34098	0.000169084	-1.10894e-10	-1.29713
62491709	chr1:62491709:G:T	4.21336e-07	-1.10894e-10	-1.35873	0.000166443	-1.10894e-10	-1.31287
62492087	chr1:62492087:T:C	0.00196661	5.74769	1.34197	3.54697e-05	-1.54526	-1.31358
62492431	chr1:62492431:G:A	2.10085e-06	-1.10894e-10	0.247936	0.000758561	-1.10894e-10	0.203898
62492526	chr1:62492526:A:G	1.35891e-06	-0.187725	-3.54162e-10	0.000269125	-0.832348	-3.54162e-10
62492987	chr1:62492987:T:C	0.00415482	7.35964	0.477982	0.000258493	0.388162	-1.26082
62493054	chr1:62493054:T:G	2.36003e-06	-1.10894e-10	0.364267	0.000849678	-1.10894e-10	0.317332
62493185	chr1:62493185:C:T	6.75399e-07	-0.886858	-3.54162e-10	0.000159817	-1.35349	-3.54162e-10
62494430	chr1:62494430:A:G	0.000896927	4.69213	1.61244	3.57478e-05	-1.56509	-1.28595
62494579	chr1:62494579:T:C	2.26174e-05	3.02891	-0.404594	3.46772e-05	-1.52468	-1.35676
62494904	chr1:62494904:T:C	0.00355691	5.78465	1.89759	4.9799e-05	-1.4849	-1.03463
62494909	chr1:62494909:CAG:C	4.53007e-07	-1.10894e-10	-1.28626	0.000185831	-1.10894e-10	-1.20269
62495097	chr1:62495097:C:T	5.29102e-07	-1.10894e-10	-1.13098	0.00018269	-1.10894e-10	-1.21973
62496083	chr1:62496083:TTGTC:T	4.15599e-07	-1.37244	-3.54162e-10	0.000129703	-1.56228	-3.54162e-10
62496569	chr1:62496569:T:TA	3.46503e-07	-1.55427	-3.54162e-10	0.000163233	-1.33234	-3.54162e-10
62496752	chr1:62496752:C:G	4.41895e-07	-1.10894e-10	-1.31109	0.000161154	-1.10894e-10	-1.34517
62497063	chr1:62497063:A:G	0.00196589	5.69541	1.39388	3.88404e-05	-1.54226	-1.2258
62498066	chr1:62498066:G:A	0.0011146	4.89406	1.62778	4.01801e-05	-1.56461	-1.16954
62498119	chr1:62498119:G:A	9.79388e-06	1.78735	-3.54162e-10	0.00164753	0.979507	-3.54162e-10
62498243	chr1:62498243:G:C	0.000683309	4.68975	1.34279	3.82184e-05	-1.56497	-1.21924
62499192	chr1:62499192:A:G	7.53015e-07	-1.10894e-10	-0.778078	0.000229671	-1.10894e-10	-0.990879
62500499	chr1:62500499:A:AT	4.2392e-07	-1.10894e-10	-1.35262	0.000170912	-1.10894e-10	-1.28637
62501355	chr1:62501355:C:G	4.21682e-07	-1.10894e-10	-1.35791	0.000159397	-1.10894e-10	-1.35613
62502076	chr1:62502076:A:G	0.00109919	4.81931	1.68861	4.07428e-05	-1.56515	-1.15509
62502091	chr1:62502091:G:C	6.55431e-07	-1.10894e-10	-0.916869	0.000359379	-1.10894e-10	-0.543146
62502316	chr1:62502316:C:T	0.00112144	4.8625	1.66547	4.05019e-05	-1.56498	-1.16119
62503731	chr1:62503731:G:A	0.000875175	4.81821	1.46181	3.92601e-05	-1.56514	-1.19217
62503760	chr1:62503760:G:A	0.000950467	4.84681	1.51574	3.90589e-05	-1.56506	-1.19739
62503781	chr1:62503781:C:T	5.93144e-07	-1.10894e-10	-1.01672	0.000246574	-1.10894e-10	-0.919864
62504513	chr1:62504513:T:C	0.00178209	5.70554	1.28559	3.79564e-05	-1.54183	-1.24926
62504698	chr1:62504698:C:T	1.05234e-06	-1.10894e-10	-0.443388	0.000323524	-1.10894e-10	-0.648253
62505082	chr1:62505082:T:C	4.325e-07	-1.10894e-10	-1.33258	0.000171824	-1.10894e-10	-1.28106
62505127	chr1:62505127:C:T	4.32404e-07	-1.10894e-10	-1.3328	0.000171758	-1.10894e-10	-1.28144
62505325	chr1:62505325:T:C	0.00100984	4.77517	1.64798	4.03058e-05	-1.56518	-1.16585
62507121	chr1:62507121:T:C	4.33509e-07	-1.10894e-10	-1.33025	0.000198914	-1.10894e-10	-1.13465
62508124	chr1:62508124:A:G	0.000921699	4.83742	1.49439	3.95871e-05	-1.56507	-1.18395
62508258	chr1:62508258:TCACCC:T	8.50555e-07	-1.10894e-10	-0.656273	0.000261881	-1.10894e-10	-0.859633
62508274	chr1:62508274:G:A	8.48439e-07	-1.10894e-10	-0.658765	0.000261329	-1.10894e-10	-0.861746
62508479	chr1:62508479:A:T	0.00219591	5.66176	1.53819	4.00247e-05	-1.54424	-1.19379
62508519	chr1:62508519:T:A	4.52635e-07	-1.10894e-10	-1.28708	0.000184109	-1.10894e-10	-1.212
62508741	chr1:62508741:AAAT:A	5.79347e-07	-1.10894e-10	-1.04026	0.000240107	-1.10894e-10	-0.946439
62508787	chr1:62508787:TTTAC:T	0.00959538	6.2071	2.46753	3.91886e-05	-1.52175	-1.23739
62508985	chr1:62508985:T:C	3.42414e-05	4.39777	-1.35875	0.000910236	1.67243	-1.28625
62510677	chr1:62510677:T:C	4.5006e-07	-1.10894e-10	-1.29278	0.000159904	-1.10894e-10	-1.35295
62510790	chr1:62510790:T:C	4.21659e-07	-1.10894e-10	-1.35797	0.000160791	-1.10894e-10	-1.34742
62510801	chr1:62510801:T:G	4.3892e-07	-1.10894e-10	-1.31784	0.000160119	-1.10894e-10	-1.3516
62511080	chr1:62511080:G:A	0.00263581	5.33368	2.04886	4.44122e-05	-1.55893	-1.07508
62511636	chr1:62511636:C:T	0.00269339	5.88919	1.51496	3.64181e-05	-1.53976	-1.2927
62511748	chr1:62511748:G:A	0.00206882	5.76659	1.37374	3.8785e-05	-1.53809	-1.2314
62512486	chr1:62512486:T:C	4.67116e-07	-1.10894e-10	-1.25559	0.000159	-1.10894e-10	-1.35862
62513068	chr1:62513068:GGGGTAT:G	8.09462e-07	-1.10894e-10	-0.705793	0.000251208	-1.10894e-10	-0.901242
62513991	chr1:62513991:CAA:C	4.32462e-07	-1.10894e-10	-1.33267	0.000159926	-1.10894e-10	-1.35281
62514006	chr1:62514006:AATAAT:A	5.62322e-07	-1.10894e-10	-1.07009	0.00022966	-1.10894e-10	-0.990924
62514490	chr1:62514490:A:G	0.00149367	5.01406	1.80052	4.19871e-05	-1.56324	-1.12692
62514728	chr1:62514728:CACA:C	0.00110407	4.82034	1.69201	4.20244e-05	-1.56513	-1.12415
62514739	chr1:62514739:T:C	0.00847973	5.48204	3.06899	4.24736e-05	-1.55531	-1.12333
62514794	chr1:62514794:C:T	4.35662e-07	-1.10894e-10	-1.3253	0.000159633	-1.10894e-10	-1.35464
62514841	chr1:62514841:T:C	3.05876e-06	1.71973	-1.09613	3.33865e-05	-1.56062	-1.35876
62514936	chr1:62514936:G:A	0.00197772	4.6811	2.4142	4.94498e-05	-1.56454	-0.962022
62515429	chr1:62515429:T:C	4.50618e-07	-1.10894e-10	-1.29154	0.000159853	-1.10894e-10	-1.35327
62515769	chr1:62515769:G:A	0.00110607	4.83829	1.67587	4.05792e-05	-1.5651	-1.15917
62515952	chr1:62515952:G:A	1.21597e-06	-1.10894e-10	-0.298861	0.000681966	-1.10894e-10	0.0974555
62515954	chr1:62515954:G:A	1.21948e-06	-1.10894e-10	-0.295984	0.000684253	-1.10894e-10	0.100803
62516895	chr1:62516895:A:G	4.48553e-07	-1.10894e-10	-1.29614	0.00016334	-1.10894e-10	-1.33169
62517323	chr1:62517323:G:A	0.00557948	5.86582	2.26662	4.80927e-05	-1.53256	-1.02183
62517732	chr1:62517732:G:A	5.26021e-07	-1.13682	-3.54162e-10	0.000161149	-1.3452	-3.54162e-10
62517942	chr1:62517942:C:A	8.15022e-07	-1.10894e-10	-0.698948	0.000252652	-1.10894e-10	-0.895512
62518080	chr1:62518080:C:T	0.0016731	5.67073	1.2573	3.76761e-05	-1.54369	-1.25481
62518594	chr1:62518594:G:C	4.3214e-07	-1.10894e-10	-1.33341	0.000159849	-1.10894e-10	-1.35329
62518601	chr1:62518601:G:A	4.23717e-07	-1.10894e-10	-1.3531	0.000158996	-1.10894e-10	-1.35865
62518681	chr1:62518681:A:T	6.37995e-07	-0.943832	-3.54162e-10	0.000184186	-1.21158	-3.54162e-10
62519089	chr1:62519089:T:C	7.85921e-07	-1.10894e-10	-0.735306	0.000245172	-1.10894e-10	-0.925567
62519226	chr1:62519226:C:T	0.0137278	6.26102	2.77175	4.13109e-05	-1.51765	-1.18875
62519461	chr1:62519461:A:G	6.86356e-07	-1.10894e-10	-0.870766	0.000200181	-1.10894e-10	-1.12831
62520406	chr1:62520406:G:A	1.55287e-06	-1.10894e-10	-0.054302	0.000594335	-1.10894e-10	-0.0400809
62520486	chr1:62520486:CAT:C	0.00211718	5.80602	1.35742	3.94409e-05	-1.53522	-1.2175
62520517	chr1:62520517:T:C	3.54853e-07	-1.53046	-3.54162e-10	0.000152412	-1.40093	-3.54162e-10
62520793	chr1:62520793:C:T	4.21351e-07	-1.10894e-10	-1.3587	0.000161814	-1.10894e-10	-1.34108
62521441	chr1:62521441:T:A	4.51107e-07	-1.10894e-10	-1.29046	0.000162222	-1.10894e-10	-1.33856
62521618	chr1:62521618:T:C	0.00183528	5.64281	1.37773	3.92699e-05	-1.54476	-1.21231
62521623	chr1:62521623:T:C	1.04005e-06	-1.10894e-10	-0.455136	0.000193546	-1.10894e-10	-1.16201
62522689	chr1:62522689:C:T	1.51474e-06	-1.10894e-10	-0.079163	0.000580228	-1.10894e-10	-0.0641045
62522701	chr1:62522701:AACTG:A	7.7347e-07	-1.10894e-10	-0.751275	0.000330813	-1.10894e-10	-0.625972
62523301	chr1:62523301:T:C	0.0017934	5.48726	1.51021	3.94417e-05	-1.55242	-1.20028
62523590	chr1:62523590:T:C	4.50594e-07	-1.10894e-10	-1.2916	0.000162739	-1.10894e-10	-1.33538
62523828	chr1:62523828:T:C	4.28398e-07	-1.10894e-10	-1.34211	0.000168101	-1.10894e-10	-1.30296
62524136	chr1:62524136:C:T	0.00216273	5.7046	1.48011	3.95976e-05	-1.54183	-1.20692
62525340	chr1:62525340:A:G	7.22444e-07	-1.10894e-10	-0.819523	0.00022219	-1.10894e-10	-1.02399
62525577	chr1:62525577:T:C	5.48804e-07	-1.09442	-3.54162e-10	0.000131241	-1.55049	-3.54162e-10
62525698	chr1:62525698:T:C	0.0019119	5.67343	1.38802	3.93868e-05	-1.54314	-1.21095
62525712	chr1:62525712:C:T	1.41429e-06	-1.10894e-10	-0.14778	0.000542128	-1.10894e-10	-0.132022
62525879	chr1:62525879:A:G	7.96298e-07	-1.10894e-10	-0.72219	0.000247788	-1.10894e-10	-0.914953
62526087	chr1:62526087:A:T	7.15027e-07	-1.10894e-10	-0.829842	0.000303186	-1.10894e-10	-0.713179
62526234	chr1:62526234:T:C	0.00241328	5.68188	1.61246	4.08362e-05	-1.54311	-1.17484
62526906	chr1:62526906:T:C	4.22228e-07	-1.10894e-10	-1.35662	0.000165808	-1.10894e-10	-1.3167
62527078	chr1:62527078:T:C	0.0167325	6.30983	2.92087	4.2763e-05	-1.51381	-1.15804
62527949	chr1:62527949:T:C	0.00181754	5.66609	1.34474	3.9005e-05	-1.54356	-1.22027
62529592	chr1:62529592:C:T	2.4084e-06	-0.439248	0.823803	6.17392e-05	-1.45361	-0.850994
62530634	chr1:62530634:G:A	7.17234e-07	-1.10894e-10	-0.82676	0.000304203	-1.10894e-10	-0.709829
62530702	chr1:62530702:C:T	9.04027e-07	-1.18463	0.589325	0.000119667	-1.34898	-0.293827
62530962	chr1:62530962:C:T	4.25939e-07	-1.10894e-10	-1.34787	0.000158984	-1.10894e-10	-1.35872
62531167	chr1:62531167:C:G	0.00296843	5.64479	1.8566	4.35473e-05	-1.54511	-1.10857
62531865	chr1:62531865:A:G	1.55572e-06	0.82424	-0.876708	0.000126101	-0.474419	-1.11602
62531930	chr1:62531930:C:A	6.34965e-07	-0.948592	-3.54162e-10	0.000129328	-1.56517	-3.54162e-10
62532065	chr1:62532065:CAG:C	0.00194719	5.22679	1.85295	4.2517e-05	-1.56171	-1.11591
62533107	chr1:62533107:CT:C	4.38163e-07	-1.10894e-10	-1.31957	0.000159524	-1.10894e-10	-1.35533
62533128	chr1:62533128:G:A	4.31724e-07	-1.10894e-10	-1.33438	0.000164038	-1.10894e-10	-1.32743
62533219	chr1:62533219:T:C	4.47027e-07	-1.10894e-10	-1.29954	0.000160264	-1.10894e-10	-1.35071
62533290	chr1:62533290:T:C	3.48077e-07	-1.54974	-3.54162e-10	0.000245242	-0.925281	-3.54162e-10
62533458	chr1:62533458:C:T	4.3713e-07	-1.10894e-10	-1.32193	0.000167735	-1.10894e-10	-1.30514
62533688	chr1:62533688:A:G	3.5302e-07	-1.53564	-3.54162e-10	0.000266665	-0.841533	-3.54162e-10
62534072	chr1:62534072:T:C	5.48515e-07	-1.10894e-10	-1.09495	0.00018071	-1.10894e-10	-1.23063
62534900	chr1:62534900:G:A	6.43642e-07	-1.10894e-10	-0.93502	0.000178614	-1.10894e-10	-1.2423
62535060	chr1:62535060:GC:G	0.015425	6.3356	2.81373	4.65903e-05	-1.51033	-1.0758
62535218	chr1:62535218:T:C	4.44559e-07	-1.10894e-10	-1.30508	0.000161595	-1.10894e-10	-1.34243
62535637	chr1:62535637:T:C	4.45679e-07	-1.10894e-10	-1.30256	0.000180047	-1.10894e-10	-1.23431
62535673	chr1:62535673:C:T	1.47728e-06	-1.10894e-10	-0.104205	0.000331309	-1.10894e-10	-0.624474
62536880	chr1:62536880:A:G	0.00203859	5.65902	1.46659	3.93836e-05	-1.54434	-1.20984
62536892	chr1:62536892:C:A	1.21011e-06	-1.10894e-10	-0.303692	0.000463994	-1.10894e-10	-0.287652
62536896	chr1:62536896:T:G	4.67705e-07	-1.10894e-10	-1.25432	0.00019243	-1.10894e-10	-1.16779
62538270	chr1:62538270:T:C	1.45504e-06	-1.10894e-10	-0.119375	0.000308197	-1.10894e-10	-0.696785
62538478	chr1:62538478:A:C	4.59704e-07	-1.10894e-10	-1.27158	0.000206938	-1.10894e-10	-1.09511
62539112	chr1:62539112:T:C	1.0878e-06	-1.10894e-10	-0.410247	0.00059658	-1.10894e-10	-0.036311
62539520	chr1:62539520:C:T	7.17336e-07	-1.10894e-10	-0.826618	0.000304273	-1.10894e-10	-0.709601
62540080	chr1:62540080:C:A	2.08225e-06	-0.497463	0.736503	6.02203e-05	-1.43522	-0.8943
62540183	chr1:62540183:T:C	5.40389e-07	-1.10894e-10	-1.10987	0.000167358	-1.10894e-10	-1.30739
62540279	chr1:62540279:T:C	0.00207306	5.63796	1.50441	3.96636e-05	-1.54545	-1.20164
62540416	chr1:62540416:C:A	0.00241227	5.7241	1.56982	4.12971e-05	-1.54024	-1.16649
62540924	chr1:62540924:A:T	0.00162501	5.59766	1.3012	3.78425e-05	-1.54754	-1.24655
62541132	chr1:62541132:TGATTTCAGCTTTATAGAGGCTGAAGAC:T	0.0016369	5.47845	1.4277	3.86825e-05	-1.55296	-1.21918
62541511	chr1:62541511:C:T	0.0171301	6.33694	2.91725	4.731e-05	-1.51032	-1.06048
62541557	chr1:62541557:G:A	0.00215033	5.68531	1.49366	3.96973e-05	-1.54292	-1.20332
62541703	chr1:62541703:G:C	4.4993e-07	-1.10894e-10	-1.29307	0.000182408	-1.10894e-10	-1.22128
62542502	chr1:62542502:C:T	4.4411e-07	-1.10894e-10	-1.30609	0.000178997	-1.10894e-10	-1.24016
62542519	chr1:62542519:G:T	1.6914e-06	0.0311465	-3.54162e-10	0.000267302	-0.839145	-3.54162e-10
62544229	chr1:62544229:A:G	0.0020797	5.69687	1.4487	4.00039e-05	-1.54182	-1.19673
62544285	chr1:62544285:C:T	0.00210225	5.84985	1.3065	3.84365e-05	-1.53299	-1.24553
62544439	chr1:62544439:G:C	0.00209524	5.52781	1.62521	4.18619e-05	-1.55029	-1.14286
62544640	chr1:62544640:A:G	6.06699e-07	-0.994129	-3.54162e-10	0.000142406	-1.46884	-3.54162e-10
62545159	chr1:62545159:A:T	6.51176e-07	-0.923382	-3.54162e-10	0.000145416	-1.44793	-3.54162e-10
62545331	chr1:62545331:CCA:C	3.46341e-07	-1.55474	-3.54162e-10	0.000226179	-1.0062	-3.54162e-10
62546026	chr1:62546026:A:G	4.28531e-07	-1.10894e-10	-1.3418	0.000168196	-1.10894e-10	-1.3024
62546237	chr1:62546237:T:C	4.39452e-07	-1.31663	-3.54162e-10	0.000139409	-1.49011	-3.54162e-10
62546385	chr1:62546385:A:G	0.00430305	5.67695	2.19572	4.74081e-05	-1.54368	-1.02506
62546400	chr1:62546400:A:C	0.0020425	5.5613	1.56623	4.01204e-05	-1.54899	-1.18664
62547463	chr1:62547463:A:G	0.0181862	6.30635	3.00766	4.35844e-05	-1.5133	-1.13953
62547539	chr1:62547539:A:G	1.79811e-06	-1.10894e-10	0.0923317	0.000689444	-1.10894e-10	0.108361
62547725	chr1:62547725:C:T	0.00247659	5.70871	1.61152	4.08812e-05	-1.54158	-1.17527
62548115	chr1:62548115:A:G	0.00262611	5.81938	1.55948	4.06588e-05	-1.53484	-1.18746
62548244	chr1:62548244:C:A	3.48081e-07	-1.54973	-3.54162e-10	0.000141496	-1.47525	-3.54162e-10
62548361	chr1:62548361:C:T	1.60185e-06	-1.10894e-10	-0.0232476	0.000616595	-1.10894e-10	-0.00331304
62549103	chr1:62549103:A:G	5.48783e-07	-1.10894e-10	-1.09446	0.000286965	-1.10894e-10	-0.768164
62549528	chr1:62549528:A:T	0.0174581	6.39127	2.88188	4.77258e-05	-1.50563	-1.05643
62550073	chr1:62550073:GA:G	4.3291e-07	-1.10894e-10	-1.33163	0.000159051	-1.10894e-10	-1.3583
62550460	chr1:62550460:T:A	4.46428e-07	-1.10894e-10	-1.30088	0.000160317	-1.10894e-10	-1.35037
62553181	chr1:62553181:C:T	0.0027131	5.93189	1.47955	3.64169e-05	-1.5371	-1.29539
62554248	chr1:62554248:G:A	0.00241399	5.83787	1.45675	4.05353e-05	-1.53304	-1.19231
62554615	chr1:62554615:C:T	4.58152e-07	-1.10894e-10	-1.27496	0.000164409	-1.10894e-10	-1.32517
62554804	chr1:62554804:G:A	6.76836e-07	-0.884733	-3.54162e-10	0.00015324	-1.39552	-3.54162e-10
62555066	chr1:62555066:A:G	5.65124e-07	-1.10894e-10	-1.06512	0.000231206	-1.10894e-10	-0.984214
62555145	chr1:62555145:C:A	0.0155204	6.22215	2.93335	4.72883e-05	-1.51939	-1.05188
62555366	chr1:62555366:T:C	1.07327e-06	-1.10894e-10	-0.423696	0.000258697	-1.10894e-10	-0.871869
62556333	chr1:62556333:G:A	3.16969e-07	-1.23562	-0.407736	0.000323398	0.258858	-0.907498
62557157	chr1:62557157:C:T	3.82881e-07	-1.45444	-3.54162e-10	0.000129742	-1.56198	-3.54162e-10
62557204	chr1:62557204:G:A	6.99325e-07	-1.10894e-10	-0.852047	0.000195587	-1.10894e-10	-1.15152
62557313	chr1:62557313:CTT:C	4.45261e-07	-1.10894e-10	-1.3035	0.000160504	-1.10894e-10	-1.3492
62557619	chr1:62557619:A:G	4.21497e-07	-1.10894e-10	-1.35835	0.000161192	-1.10894e-10	-1.34493
62558574	chr1:62558574:G:A	4.21325e-07	-1.10894e-10	-1.35876	0.000159974	-1.10894e-10	-1.35251
62558885	chr1:62558885:G:C	4.26873e-07	-1.10894e-10	-1.34568	0.00018948	-1.10894e-10	-1.18324
62560271	chr1:62560271:G:T	0.00238945	5.75461	1.52981	4.09597e-05	-1.53836	-1.17658
62560340	chr1:62560340:C:T	0.00211743	5.61343	1.55012	4.08282e-05	-1.54631	-1.17184
62560758	chr1:62560758:T:G	0.00214836	5.68637	1.49169	4.04037e-05	-1.54241	-1.1862
62561157	chr1:62561157:A:G	4.64829e-07	-1.10894e-10	-1.26049	0.000159037	-1.10894e-10	-1.35839
62561740	chr1:62561740:AG:A	4.55858e-07	-1.10894e-10	-1.27998	0.000161546	-1.10894e-10	-1.34273
62562356	chr1:62562356:C:T	6.804e-07	-1.10894e-10	-0.879481	0.000191481	-1.10894e-10	-1.17274
62562416	chr1:62562416:T:C	5.83544e-07	-1.03304	-3.54162e-10	0.000131042	-1.55201	-3.54162e-10
62562527	chr1:62562527:T:C	3.55958e-07	-1.2345	-0.292849	0.000606884	0.951495	-0.970682
62563295	chr1:62563295:G:C	4.21627e-07	-1.10894e-10	-1.35804	0.000163551	-1.10894e-10	-1.3304
62563700	chr1:62563700:T:G	5.61662e-07	-1.10894e-10	-1.07126	0.000229355	-1.10894e-10	-0.992252
62564054	chr1:62564054:C:G	4.21351e-07	-1.10894e-10	-1.3587	0.000161814	-1.10894e-10	-1.34108
62564741	chr1:62564741:C:CA	2.18176e-06	-1.10894e-10	0.285726	0.000539652	-1.10894e-10	-0.136599
62565128	chr1:62565128:A:G	6.21324e-07	-1.10894e-10	-0.97031	0.00025842	-1.10894e-10	-0.872938
62565410	chr1:62565410:G:A	4.41768e-07	-1.10894e-10	-1.31138	0.00020886	-1.10894e-10	-1.08586
62565533	chr1:62565533:A:G	4.28522e-07	-1.10894e-10	-1.34182	0.000168189	-1.10894e-10	-1.30244
62565671	chr1:62565671:C:T	6.82876e-07	-1.10894e-10	-0.875849	0.000191946	-1.10894e-10	-1.17031
62565843	chr1:62565843:G:A	5.5821e-07	-1.07743	-3.54162e-10	0.000143061	-1.46426	-3.54162e-10
62565940	chr1:62565940:C:A	2.45339e-06	-0.425215	0.828277	6.15249e-05	-1.45783	-0.850251
62565945	chr1:62565945:A:C	0.00224729	5.67315	1.54993	4.09862e-05	-1.54296	-1.17133
62566389	chr1:62566389:G:A	6.12649e-07	-1.10894e-10	-0.98437	0.0001826	-1.10894e-10	-1.22023
62566547	chr1:62566547:A:G	3.64833e-07	-1.50272	-3.54162e-10	0.000163212	-1.33248	-3.54162e-10
62566645	chr1:62566645:T:G	5.64398e-07	-1.10894e-10	-1.0664	0.000170826	-1.10894e-10	-1.28688
62566892	chr1:62566892:AACAG:A	6.55376e-05	5.03205	-1.34383	0.000241597	0.0965453	-1.0368
62567109	chr1:62567109:T:C	4.21345e-07	-1.10894e-10	-1.35871	0.000162488	-1.10894e-10	-1.33692
62567930	chr1:62567930:C:T	5.26885e-07	-1.10894e-10	-1.13518	0.000178137	-1.10894e-10	-1.24497
62567978	chr1:62567978:T:G	5.74853e-07	-1.10894e-10	-1.04805	0.000186791	-1.10894e-10	-1.19753
62568144	chr1:62568144:ATGAC:A	4.5432e-06	1.01922	-3.54162e-10	0.000943828	0.422419	-3.54162e-10
62568270	chr1:62568270:T:C	0.00232348	5.438	1.81842	4.40045e-05	-1.55412	-1.08911
62568551	chr1:62568551:T:C	0.000704888	3.93915	2.12448	3.71305e-05	-1.51007	-1.30302
62568568	chr1:62568568:G:A	2.3369e-06	-1.10894e-10	0.354418	0.000551641	-1.10894e-10	-0.114628
62569145	chr1:62569145:A:G	4.43706e-07	-1.10894e-10	-1.307	0.000161426	-1.10894e-10	-1.34348
62569277	chr1:62569277:A:G	5.6375e-07	-1.10894e-10	-1.06755	0.000230541	-1.10894e-10	-0.987094
62570458	chr1:62570458:G:A	0.00372343	5.53974	2.18826	4.66471e-05	-1.55137	-1.03355
62570967	chr1:62570967:G:A	9.83952e-07	-1.10894e-10	-0.510586	0.000304564	-1.10894e-10	-0.708643
62570976	chr1:62570976:A:G	4.2835e-07	-1.10894e-10	-1.34222	0.000168062	-1.10894e-10	-1.30319
62571127	chr1:62571127:G:A	4.24697e-07	-1.10894e-10	-1.35079	0.000167663	-1.10894e-10	-1.30557
62571136	chr1:62571136:G:A	0.0032255	5.83788	1.74656	4.23574e-05	-1.53391	-1.14747
62571608	chr1:62571608:T:C	4.62237e-07	-1.10894e-10	-1.26609	0.000159111	-1.10894e-10	-1.35792
62571673	chr1:62571673:C:T	5.20625e-07	-1.10894e-10	-1.14713	0.000171922	-1.10894e-10	-1.28049
62571970	chr1:62571970:G:C	4.22135e-07	-1.10894e-10	-1.35684	0.000164588	-1.10894e-10	-1.32408
62572427	chr1:62572427:T:A	4.401e-07	-1.10894e-10	-1.31516	0.000209594	-1.10894e-10	-1.08235
62572672	chr1:62572672:A:T	5.67499e-07	-1.10894e-10	-1.06092	0.000170755	-1.10894e-10	-1.28729
62573276	chr1:62573276:G:C	4.21357e-07	-1.10894e-10	-1.35868	0.000161779	-1.10894e-10	-1.34129
62573862	chr1:62573862:C:T	0.00219561	5.69887	1.50093	4.05575e-05	-1.5416	-1.1832
62575056	chr1:62575056:G:T	6.67832e-07	-1.10894e-10	-0.898125	0.000182149	-1.10894e-10	-1.2227
62575177	chr1:62575177:C:T	9.78143e-07	-1.10894e-10	-0.516507	0.000300296	-1.10894e-10	-0.722756
62575788	chr1:62575788:C:A	5.65094e-07	-1.10894e-10	-1.06517	0.000231181	-1.10894e-10	-0.984324
62575859	chr1:62575859:C:T	5.66049e-07	-1.10894e-10	-1.06348	0.000170548	-1.10894e-10	-1.28851
62576455	chr1:62576455:A:G	0.00236036	5.7267	1.54546	4.10772e-05	-1.5399	-1.17217
62576794	chr1:62576794:T:C	3.55557e-07	-1.52848	-3.54162e-10	0.000165217	-1.32027	-3.54162e-10
62577067	chr1:62577067:A:G	0.0180462	6.23241	3.07387	4.39731e-05	-1.51954	-1.12441
62577461	chr1:62577461:C:T	4.8304e-07	-1.10894e-10	-1.22206	0.000167453	-1.10894e-10	-1.30682
62578452	chr1:62578452:G:GCTCAC	4.52626e-07	-1.10894e-10	-1.2871	0.000164316	-1.10894e-10	-1.32573
62578477	chr1:62578477:T:A	4.22439e-07	-1.10894e-10	-1.35612	0.000160214	-1.10894e-10	-1.35101
62579231	chr1:62579231:T:C	5.81926e-07	-1.10894e-10	-1.03582	0.000239901	-1.10894e-10	-0.947297
62579817	chr1:62579817:C:T	5.94961e-07	-1.10894e-10	-1.01367	0.000247867	-1.10894e-10	-0.914633
62580353	chr1:62580353:C:T	4.21607e-07	-1.10894e-10	-1.35809	0.000163525	-1.10894e-10	-1.33056
62580368	chr1:62580368:T:C	0.0024644	5.58623	1.72907	4.30603e-05	-1.54758	-1.11734
62580907	chr1:62580907:C:A	0.00245944	5.68741	1.62588	4.18399e-05	-1.54233	-1.15135
62580971	chr1:62580971:G:T	4.61336e-07	-1.10894e-10	-1.26804	0.000162457	-1.10894e-10	-1.33711
62580987	chr1:62580987:C:T	5.99843e-07	-1.10894e-10	-1.0055	0.000193399	-1.10894e-10	-1.16277
62582161	chr1:62582161:T:C	4.23975e-07	-1.10894e-10	-1.35249	0.00016703	-1.10894e-10	-1.30935
62582272	chr1:62582272:C:T	3.43116e-07	-1.5641	-3.54162e-10	0.000137032	-1.50731	-3.54162e-10
62582316	chr1:62582316:C:T	0.00305604	5.89966	1.63081	3.71101e-05	-1.53907	-1.27457
62582374	chr1:62582374:A:C	0.00184022	5.52471	1.49852	4.01415e-05	-1.55061	-1.18451
62582375	chr1:62582375:C:T	4.27252e-07	-1.10894e-10	-1.34479	0.000167262	-1.10894e-10	-1.30797
62582604	chr1:62582604:A:C	0.00177708	4.53363	2.45469	5.94195e-05	-1.56519	-0.77771
62583906	chr1:62583906:A:G	4.43883e-07	-1.10894e-10	-1.3066	0.000161546	-1.10894e-10	-1.34274
62584077	chr1:62584077:T:C	4.45284e-07	-1.10894e-10	-1.30345	0.000162566	-1.10894e-10	-1.33644
62584148	chr1:62584148:G:A	0.0161119	6.41063	2.78227	4.59673e-05	-1.5039	-1.0957
62584544	chr1:62584544:G:C	4.21607e-07	-1.10894e-10	-1.35809	0.000163501	-1.10894e-10	-1.33071
62584927	chr1:62584927:T:G	0.0283883	6.68761	3.07171	4.58702e-05	-1.47663	-1.12508
62585197	chr1:62585197:G:A	4.9172e-07	-1.10894e-10	-1.20425	0.000181157	-1.10894e-10	-1.22816
62585631	chr1:62585631:C:T	5.09302e-07	-1.10894e-10	-1.16912	0.000165472	-1.10894e-10	-1.31872
62585830	chr1:62585830:T:C	4.32701e-07	-1.10894e-10	-1.33212	0.000163633	-1.10894e-10	-1.3299
62586017	chr1:62586017:C:T	2.50593e-06	-0.427213	0.851464	6.22386e-05	-1.45734	-0.839212
62586673	chr1:62586673:CTA:C	3.61655e-07	-1.04936	-0.462107	0.000816311	1.40664	-1.12937
62586767	chr1:62586767:G:A	5.63582e-07	-1.10894e-10	-1.06785	0.000230238	-1.10894e-10	-0.988413
62587354	chr1:62587354:C:T	7.4695e-07	-1.10894e-10	-0.786164	0.000233213	-1.10894e-10	-0.975575
62587489	chr1:62587489:C:T	4.50819e-07	-1.10894e-10	-1.2911	0.00016077	-1.10894e-10	-1.34755
62587562	chr1:62587562:TACA:T	5.42621e-07	-1.10894e-10	-1.10575	0.000221843	-1.10894e-10	-1.02556
62588045	chr1:62588045:AAAG:A	5.46627e-07	-1.10894e-10	-1.0984	0.000215265	-1.10894e-10	-1.05565
62588809	chr1:62588809:TACCTC:T	4.48612e-07	-1.10894e-10	-1.296	0.000201451	-1.10894e-10	-1.12198
62589506	chr1:62589506:C:T	4.28541e-07	-1.10894e-10	-1.34177	0.000168205	-1.10894e-10	-1.30234
62589609	chr1:62589609:G:A	2.18692e-06	-0.46216	0.750245	6.01001e-05	-1.44586	-0.885651
62589630	chr1:62589630:A:C	1.21003e-06	-1.10894e-10	-0.303759	0.000470506	-1.10894e-10	-0.273716
62589799	chr1:62589799:G:A	0.0224248	6.60772	2.9158	4.38131e-05	-1.48624	-1.16136
62590441	chr1:62590441:G:A	0.00283844	5.9466	1.51	4.10232e-05	-1.53092	-1.18247
62590508	chr1:62590508:A:G	9.84901e-07	-1.10894e-10	-0.509622	0.000304832	-1.10894e-10	-0.707763
62590999	chr1:62590999:G:A	0.00259156	5.9652	1.4004	3.99972e-05	-1.52973	-1.20898
62591212	chr1:62591212:G:T	5.22518e-07	-1.10894e-10	-1.1435	0.000176144	-1.10894e-10	-1.25622
62591257	chr1:62591257:C:G	4.22729e-07	-1.10894e-10	-1.35543	0.000165451	-1.10894e-10	-1.31885
62591778	chr1:62591778:A:G	8.31548e-07	-1.10894e-10	-0.678873	0.000256841	-1.10894e-10	-0.879066
62592449	chr1:62592449:A:G	4.44225e-07	-1.10894e-10	-1.30583	0.000159665	-1.10894e-10	-1.35445
62592957	chr1:62592957:T:C	1.37726e-06	-1.10894e-10	-0.174314	0.000528075	-1.10894e-10	-0.158287
62593742	chr1:62593742:C:T	5.68464e-07	-1.10894e-10	-1.05923	0.000232611	-1.10894e-10	-0.978157
62594568	chr1:62594568:C:T	4.39965e-07	-1.10894e-10	-1.31547	0.000176702	-1.10894e-10	-1.25306
62594640	chr1:62594640:A:C	0.00134655	5.34417	1.36673	3.86711e-05	-1.55737	-1.21506
62595088	chr1:62595088:T:G	4.38915e-07	-1.10894e-10	-1.31786	0.000161701	-1.10894e-10	-1.34177
62595131	chr1:62595131:A:G	3.55594e-07	-1.52837	-3.54162e-10	0.000144148	-1.45668	-3.54162e-10
62595143	chr1:62595143:C:A	4.25517e-07	-1.10894e-10	-1.34886	0.000168796	-1.10894e-10	-1.29883
62595571	chr1:62595571:C:T	4.38531e-07	-1.10894e-10	-1.31873	0.000161785	-1.10894e-10	-1.34126
62595855	chr1:62595855:G:C	4.36245e-07	-1.10894e-10	-1.32396	0.000162405	-1.10894e-10	-1.33743
62595942	chr1:62595942:A:C	5.92836e-07	-1.10894e-10	-1.01725	0.000246427	-1.10894e-10	-0.920457
62596858	chr1:62596858:C:A	1.43526e-06	-1.10894e-10	-0.133061	0.00032457	-1.10894e-10	-0.645024
62598159	chr1:62598159:T:C	4.36644e-07	-1.10894e-10	-1.32305	0.000162329	-1.10894e-10	-1.3379
62599454	chr1:62599454:C:T	6.33982e-07	-1.10894e-10	-0.950142	0.000247186	-1.10894e-10	-0.917384
62599609	chr1:62599609:T:C	4.21351e-07	-1.10894e-10	-1.3587	0.000161814	-1.10894e-10	-1.34108
62599843	chr1:62599843:TAG:T	1.25376e-06	-0.268258	-3.54162e-10	0.000191412	-1.1731	-3.54162e-10
62599849	chr1:62599849:A:C	1.1849e-06	-0.324751	-3.54162e-10	0.000185303	-1.20553	-3.54162e-10
62599852	chr1:62599852:GCTA:G	1.23607e-06	-0.282468	-3.54162e-10	0.000189591	-1.18266	-3.54162e-10
62599971	chr1:62599971:A:G	8.14801e-07	-1.10894e-10	-0.699219	0.00025268	-1.10894e-10	-0.895401
62600973	chr1:62600973:T:C	3.45921e-07	-1.55595	-3.54162e-10	0.000141784	-1.47322	-3.54162e-10
62601292	chr1:62601292:C:T	6.22674e-07	-1.10894e-10	-0.968139	0.000199032	-1.10894e-10	-1.13406
62601536	chr1:62601536:T:C	4.23105e-07	-1.10894e-10	-1.35454	0.000159014	-1.10894e-10	-1.35853
62602628	chr1:62602628:G:A	1.10916e-07	-1.48841	-1.20498	4.63478e-05	-1.54214	-1.04921
62603486	chr1:62603486:T:C	1.49906e-07	-1.56016	-0.831989	5.6905e-05	-1.33692	-1.04922
62603699	chr1:62603699:C:T	4.24195e-07	-1.10894e-10	-1.35197	0.0001672	-1.10894e-10	-1.30834
62604866	chr1:62604866:AGTTAATGTG:A	0.224329	6.63532	5.19114	9.24635e-05	-1.48345	-0.417259
62605839	chr1:62605839:A:G	4.47379e-07	-1.10894e-10	-1.29876	0.00016132	-1.10894e-10	-1.34414
62606263	chr1:62606263:G:A	4.38046e-07	-1.10894e-10	-1.31984	0.000175326	-1.10894e-10	-1.26088
62607003	chr1:62607003:TCTGACCAGC:T	2.80343e-06	0.536438	-3.54162e-10	0.000581349	-0.0621728	-3.54162e-10
62607442	chr1:62607442:C:T	4.80303e-06	0.513936	0.560904	0.000271463	-0.69919	-0.12451
62607536	chr1:62607536:G:A	1.74736e-06	-1.10894e-10	0.0637017	0.0010912	-1.10894e-10	0.567505
62608304	chr1:62608304:C:T	0.00284591	5.83761	1.62162	4.23126e-05	-1.53289	-1.14954
62608856	chr1:62608856:CTCAT:C	0.0128676	6.37185	2.59621	4.03966e-05	-1.50768	-1.2211
62610155	chr1:62610155:G:A	0.00246049	5.76322	1.55049	4.12125e-05	-1.53775	-1.17103
62610194	chr1:62610194:A:C	4.35234e-07	-1.10894e-10	-1.32628	0.000160403	-1.10894e-10	-1.34983
62610321	chr1:62610321:C:T	4.66522e-07	-1.10894e-10	-1.25686	0.000166343	-1.10894e-10	-1.31347
62610618	chr1:62610618:C:T	5.63781e-07	-1.10894e-10	-1.0675	0.00023034	-1.10894e-10	-0.98797
62610667	chr1:62610667:G:A	6.77278e-07	-1.10894e-10	-0.884081	0.000220116	-1.10894e-10	-1.03337
62611272	chr1:62611272:T:C	6.55108e-06	1.38522	-3.54162e-10	0.00133232	0.767149	-3.54162e-10
62612667	chr1:62612667:C:T	8.38703e-07	-1.10894e-10	-0.670306	0.000215305	-1.10894e-10	-1.05547
62613005	chr1:62613005:A:G	4.22112e-07	-1.10894e-10	-1.35689	0.000159372	-1.10894e-10	-1.35628
62613863	chr1:62613863:A:AT	5.33342e-07	-1.10894e-10	-1.123	0.000165953	-1.10894e-10	-1.31582
62615840	chr1:62615840:G:A	9.69138e-07	-1.10894e-10	-0.525756	0.000522472	-1.10894e-10	-0.168953
62616097	chr1:62616097:C:G	5.82488e-07	-1.03485	-3.54162e-10	0.000170339	-1.28973	-3.54162e-10
62616144	chr1:62616144:T:C	5.62298e-07	-1.10894e-10	-1.07013	0.000229653	-1.10894e-10	-0.990956
62617618	chr1:62617618:C:A	0.00939868	8.34327	0.310649	0.000422209	0.924716	-1.30674
62617700	chr1:62617700:T:A	4.57588e-07	-1.10894e-10	-1.27619	0.000164434	-1.10894e-10	-1.32501
62617780	chr1:62617780:A:G	4.59845e-07	-1.10894e-10	-1.27127	0.000164798	-1.10894e-10	-1.3228
62617804	chr1:62617804:G:C	1.29393e-06	-1.10894e-10	-0.236725	0.000495967	-1.10894e-10	-0.221015
62618359	chr1:62618359:G:A	0.00262303	5.74921	1.62847	4.19777e-05	-1.53876	-1.15163
62618616	chr1:62618616:A:C	4.2135e-07	-1.10894e-10	-1.3587	0.000161823	-1.10894e-10	-1.34102
62619595	chr1:62619595:C:T	0.0022175	5.65756	1.55217	4.09628e-05	-1.54394	-1.17092
62619959	chr1:62619959:T:C	1.1695e-06	-1.10894e-10	-0.337829	0.000234935	-1.10894e-10	-0.968217
62620270	chr1:62620270:A:G	2.57908e-06	1.41115	-0.958123	3.41966e-05	-1.55452	-1.34087
62620326	chr1:62620326:T:A	0.0021655	6.34753	0.83847	3.61174e-05	-1.50464	-1.33611
62620640	chr1:62620640:G:A	4.36135e-07	-1.10894e-10	-1.32421	0.00017422	-1.10894e-10	-1.26721
62620774	chr1:62620774:C:T	4.40756e-07	-1.10894e-10	-1.31367	0.000177198	-1.10894e-10	-1.25026
62621186	chr1:62621186:G:A	4.25782e-07	-1.10894e-10	-1.34824	0.000176279	-1.10894e-10	-1.25546
62622066	chr1:62622066:T:C	4.21351e-07	-1.10894e-10	-1.3587	0.000161814	-1.10894e-10	-1.34108
62622862	chr1:62622862:G:A	1.93967e-06	-1.10894e-10	0.168111	0.000746125	-1.10894e-10	0.187368
62623604	chr1:62623604:A:G	5.46846e-07	-1.10894e-10	-1.098	0.000167825	-1.10894e-10	-1.3046
62623856	chr1:62623856:T:C	1.50503e-07	-1.56517	-0.823004	5.3974e-05	-1.39696	-1.04206
62624921	chr1:62624921:G:A	8.0508e-07	-1.10894e-10	-0.71122	0.00025002	-1.10894e-10	-0.905984
62625187	chr1:62625187:C:T	0.0024766	5.61257	1.70766	4.26554e-05	-1.54698	-1.12739
62625292	chr1:62625292:T:C	4.22652e-07	-1.10894e-10	-1.35561	0.000159583	-1.10894e-10	-1.35496
62625295	chr1:62625295:T:G	4.39684e-07	-1.10894e-10	-1.31611	0.000176523	-1.10894e-10	-1.25408
62625800	chr1:62625800:G:C	2.34334e-06	-0.349446	0.706614	5.74064e-05	-1.47992	-0.897446
62626449	chr1:62626449:G:C	1.72969e-07	-0.890548	-1.3585	3.87066e-05	-1.44878	-1.32273
62626698	chr1:62626698:C:T	5.75253e-07	-1.10894e-10	-1.04735	0.000236575	-1.10894e-10	-0.96126
62626723	chr1:62626723:G:A	1.23298e-06	-1.10894e-10	-0.284973	0.000691194	-1.10894e-10	0.110895
62626725	chr1:62626725:C:T	5.66542e-07	-1.10894e-10	-1.06261	0.000170619	-1.10894e-10	-1.28809
62627154	chr1:62627154:C:T	5.95203e-07	-1.10894e-10	-1.01326	0.000188406	-1.10894e-10	-1.18893
62627215	chr1:62627215:G:A	6.0573e-07	-0.995728	-3.54162e-10	0.000436523	-0.348685	-3.54162e-10
62627778	chr1:62627778:T:C	4.51605e-07	-1.10894e-10	-1.28935	0.000163081	-1.10894e-10	-1.33328
62627783	chr1:62627783:A:G	4.21353e-07	-1.10894e-10	-1.35869	0.000161805	-1.10894e-10	-1.34113
62627946	chr1:62627946:C:T	0.0018436	5.85373	1.17134	3.81317e-05	-1.5321	-1.25438
62627990	chr1:62627990:GT:G	0.016245	6.18292	3.01821	4.32042e-05	-1.52355	-1.13804
62628395	chr1:62628395:C:T	1.33918e-06	-1.10894e-10	-0.202347	0.000308335	-1.10894e-10	-0.696339
62628536	chr1:62628536:A:G	0.0116318	6.16004	2.70705	4.05194e-05	-1.52521	-1.20054
62628634	chr1:62628634:A:T	1.26883e-06	-1.10894e-10	-0.25631	0.000714811	-1.10894e-10	0.144494
62628649	chr1:62628649:A:C	4.21623e-07	-1.10894e-10	-1.35805	0.000163541	-1.10894e-10	-1.33046
62628993	chr1:62628993:C:T	4.34114e-07	-1.10894e-10	-1.32886	0.000171774	-1.10894e-10	-1.28135
62629021	chr1:62629021:A:G	0.0198133	6.37962	3.02008	4.38906e-05	-1.50806	-1.13777
62629293	chr1:62629293:C:T	4.21967e-07	-1.10894e-10	-1.35724	0.000164423	-1.10894e-10	-1.32508
62630006	chr1:62630006:C:T	4.14759e-07	-1.37446	-3.54162e-10	0.000203884	-1.10997	-3.54162e-10
62630040	chr1:62630040:C:T	0.00316917	5.69976	1.86706	4.52362e-05	-1.54136	-1.07426
62630455	chr1:62630455:C:T	4.36932e-07	-1.10894e-10	-1.32239	0.000162289	-1.10894e-10	-1.33815
62630463	chr1:62630463:A:T	4.21647e-07	-1.10894e-10	-1.35799	0.000163599	-1.10894e-10	-1.3301
62632187	chr1:62632187:C:T	1.06213e-06	-1.10894e-10	-0.434129	0.000242487	-1.10894e-10	-0.936576
62632564	chr1:62632564:G:A	0.018122	6.27064	3.03983	4.37159e-05	-1.51695	-1.13287
62632970	chr1:62632970:A:C	0.00235758	5.69183	1.57915	4.13461e-05	-1.54213	-1.16342
62633269	chr1:62633269:A:G	5.62459e-07	-1.10894e-10	-1.06984	0.000230741	-1.10894e-10	-0.986231
62633352	chr1:62633352:T:C	0.0115599	6.29316	2.56773	3.98722e-05	-1.51521	-1.22664
62633906	chr1:62633906:G:A	0.00235836	5.65674	1.61458	4.16487e-05	-1.54406	-1.15419
62635452	chr1:62635452:G:A	0.0194807	6.27478	3.10799	4.44287e-05	-1.51651	-1.11713
62635833	chr1:62635833:T:C	4.21613e-07	-1.10894e-10	-1.35807	0.000163519	-1.10894e-10	-1.3306
62635834	chr1:62635834:T:C	4.42448e-07	-1.10894e-10	-1.30984	0.000161886	-1.10894e-10	-1.34063
62635981	chr1:62635981:CT:C	1.03656e-06	-1.10894e-10	-0.458496	0.000316162	-1.10894e-10	-0.671271
62636334	chr1:62636334:T:C	4.33993e-07	-1.10894e-10	-1.32913	0.00017288	-1.10894e-10	-1.27493
62636336	chr1:62636336:T:G	7.77148e-07	-1.44934	0.702808	0.000173179	-1.41472	0.141517
62637183	chr1:62637183:A:G	4.3827e-07	-1.10894e-10	-1.31933	0.000175676	-1.10894e-10	-1.25888
62637546	chr1:62637546:A:G	0.0183316	6.53471	2.78727	4.71525e-05	-1.4927	-1.08143
62637815	chr1:62637815:A:G	4.23185e-07	-1.10894e-10	-1.35435	0.000159872	-1.10894e-10	-1.35315
62638023	chr1:62638023:A:G	8.44754e-07	-1.10894e-10	-0.663117	0.000260808	-1.10894e-10	-0.863739
62638861	chr1:62638861:G:A	4.70201e-07	-1.10894e-10	-1.249	0.000167084	-1.10894e-10	-1.30903
62639363	chr1:62639363:A:G	4.2529e-07	-1.10894e-10	-1.34939	0.000184106	-1.10894e-10	-1.21202
62639563	chr1:62639563:T:C	7.38204e-07	-1.10894e-10	-0.797942	0.000197246	-1.10894e-10	-1.14307
62639582	chr1:62639582:A:G	0.0028849	5.80635	1.66649	4.25806e-05	-1.53512	-1.141
62639754	chr1:62639754:G:A	5.09647e-07	-1.46817	0.299721	0.000127657	-1.39245	-0.185728
62639867	chr1:62639867:T:C	0.0145327	6.35249	2.73726	4.1364e-05	-1.51033	-1.19478
62640285	chr1:62640285:A:G	1.70358e-07	-0.907201	-1.35706	3.78196e-05	-1.4533	-1.3414
62641811	chr1:62641811:T:C	4.22167e-07	-1.10894e-10	-1.35676	0.000159396	-1.10894e-10	-1.35614
62641848	chr1:62641848:T:C	1.46107e-06	-1.10894e-10	-0.11524	0.000561091	-1.10894e-10	-0.097642
62641855	chr1:62641855:C:T	0.0188921	6.34652	3.00557	4.36164e-05	-1.5108	-1.14129
62642030	chr1:62642030:G:A	4.47984e-07	-1.10894e-10	-1.2974	0.000159347	-1.10894e-10	-1.35644
62642160	chr1:62642160:G:C	4.3484e-07	-1.10894e-10	-1.32718	0.000162839	-1.10894e-10	-1.33476
62642348	chr1:62642348:T:C	0.0136298	8.74657	0.279042	0.00050442	1.10793	-1.31204
62642356	chr1:62642356:G:A	4.30722e-07	-1.10894e-10	-1.3367	0.000159997	-1.10894e-10	-1.35237
62642703	chr1:62642703:A:G	0.00271957	5.55866	1.85516	4.47029e-05	-1.54892	-1.07857
62642880	chr1:62642880:C:CA	8.87809e-07	-0.613406	-3.54162e-10	0.000232592	-0.978241	-3.54162e-10
62643009	chr1:62643009:AAGGCCACAAG:A	0.00516281	5.87593	2.1789	4.90588e-05	-1.53102	-1.00349
62643509	chr1:62643509:T:C	4.4229e-07	-1.10894e-10	-1.3102	0.00015975	-1.10894e-10	-1.35391
62644546	chr1:62644546:T:C	3.47109e-07	-1.55252	-3.54162e-10	0.000149568	-1.41978	-3.54162e-10
62645857	chr1:62645857:A:G	4.48192e-07	-1.10894e-10	-1.29694	0.000162349	-1.10894e-10	-1.33778
62646307	chr1:62646307:A:G	1.77176e-06	-1.10894e-10	0.0775653	0.00111287	-1.10894e-10	0.587175
62646718	chr1:62646718:A:G	0.00537733	5.61625	2.47929	5.30172e-05	-1.54653	-0.910375
62646934	chr1:62646934:T:C	8.67526e-07	-1.15067	0.514155	0.000112405	-1.37341	-0.332012
62647514	chr1:62647514:G:A	4.37282e-07	-1.10894e-10	-1.32158	0.000160459	-1.10894e-10	-1.34948
62647840	chr1:62647840:C:A	0.00830174	5.67987	2.84994	5.85931e-05	-1.54363	-0.813273
62648018	chr1:62648018:T:C	1.5365e-06	-1.10894e-10	-0.064901	0.000588299	-1.10894e-10	-0.05029
62648048	chr1:62648048:T:C	0.00424389	5.56437	2.29446	4.90875e-05	-1.54918	-0.984735
62648754	chr1:62648754:T:C	5.95375e-07	-1.10894e-10	-1.01297	0.000247638	-1.10894e-10	-0.915557
62648889	chr1:62648889:C:T	4.47399e-07	-1.10894e-10	-1.29871	0.000162182	-1.10894e-10	-1.3388
62649296	chr1:62649296:T:C	1.61682e-06	-1.10894e-10	-0.0139445	0.000619229	-1.10894e-10	0.000950649
62649489	chr1:62649489:G:A	6.11078e-07	-1.10894e-10	-0.986938	0.000253284	-1.10894e-10	-0.893014
62649583	chr1:62649583:T:C	6.30183e-07	-1.10894e-10	-0.956152	0.000264106	-1.10894e-10	-0.851174
62649826	chr1:62649826:T:C	4.34207e-07	-1.10894e-10	-1.32864	0.000163023	-1.10894e-10	-1.33363
62650556	chr1:62650556:G:A	0.00206449	5.56695	1.57128	4.09669e-05	-1.54855	-1.16621
62650598	chr1:62650598:G:GA	5.41616e-07	-1.10894e-10	-1.10761	0.000167493	-1.10894e-10	-1.30658
62650822	chr1:62650822:C:T	4.36407e-07	-1.10894e-10	-1.32359	0.000159191	-1.10894e-10	-1.35742
62650980	chr1:62650980:A:G	4.22872e-07	-1.10894e-10	-1.35509	0.000165341	-1.10894e-10	-1.31952
62651393	chr1:62651393:T:C	4.22295e-07	-1.10894e-10	-1.35646	0.000164519	-1.10894e-10	-1.3245
62651468	chr1:62651468:AAAAAG:A	4.59896e-07	-1.10894e-10	-1.27116	0.000188484	-1.10894e-10	-1.18851
62651475	chr1:62651475:A:G	4.51282e-07	-1.10894e-10	-1.29007	0.000159966	-1.10894e-10	-1.35256
62651657	chr1:62651657:G:A	3.53783e-07	-1.05053	-0.482945	0.000808801	1.41383	-1.1458
62652090	chr1:62652090:A:G	5.158e-06	-1.10894e-10	1.14614	0.00333678	-1.10894e-10	1.68524
62652434	chr1:62652434:T:C	6.00155e-07	-1.10894e-10	-1.00497	0.000248306	-1.10894e-10	-0.912862
62652456	chr1:62652456:T:A	4.71303e-07	-1.10894e-10	-1.24666	0.000159315	-1.10894e-10	-1.35664
62652525	chr1:62652525:A:C	0.0161231	6.26778	2.92582	4.26261e-05	-1.51701	-1.15804
62653585	chr1:62653585:T:C	2.68688e-06	1.45234	-0.958368	3.42945e-05	-1.55166	-1.34088
62653631	chr1:62653631:A:C	5.96516e-07	-1.10894e-10	-1.01106	0.000248051	-1.10894e-10	-0.913889
62654486	chr1:62654486:T:C	3.69967e-07	-1.48875	-3.54162e-10	0.000132844	-1.53835	-3.54162e-10
62654700	chr1:62654700:C:T	0.00267773	5.78245	1.61586	4.19689e-05	-1.53586	-1.15474
62655287	chr1:62655287:A:G	4.30203e-07	-1.10894e-10	-1.3379	0.000164673	-1.10894e-10	-1.32356
62655664	chr1:62655664:C:T	6.36046e-07	-1.10894e-10	-0.946892	0.000264297	-1.10894e-10	-0.850452
62655797	chr1:62655797:T:C	6.02559e-07	-1.00098	-3.54162e-10	0.000141666	-1.47405	-3.54162e-10
62656034	chr1:62656034:T:C	4.54226e-07	-1.28357	-3.54162e-10	0.000142295	-1.46963	-3.54162e-10
62657168	chr1:62657168:T:C	4.30744e-07	-1.10894e-10	-1.33665	0.000162143	-1.10894e-10	-1.33904
62658369	chr1:62658369:G:A	2.79653e-06	1.43448	-0.90051	3.47398e-05	-1.55274	-1.3269
62658437	chr1:62658437:G:A	4.36052e-07	-1.10894e-10	-1.3244	0.0001742	-1.10894e-10	-1.26732
62659262	chr1:62659262:T:C	4.21641e-07	-1.10894e-10	-1.35801	0.00016332	-1.10894e-10	-1.33181
62659422	chr1:62659422:T:C	5.80119e-06	-1.10894e-10	1.26366	0.00379953	-1.10894e-10	1.81511
62660203	chr1:62660203:C:T	5.06017e-07	-1.10894e-10	-1.17559	0.000230234	-1.10894e-10	-0.988428
62660257	chr1:62660257:G:A	4.41997e-07	-1.10894e-10	-1.31086	0.000207387	-1.10894e-10	-1.09294
62660813	chr1:62660813:ATTAAATCAGCCACGCATGGTG:A	4.30854e-07	-1.10894e-10	-1.33639	0.000169771	-1.10894e-10	-1.29308
62660933	chr1:62660933:T:C	8.47911e-07	-0.659386	-3.54162e-10	0.000189089	-1.18531	-3.54162e-10
62662034	chr1:62662034:C:T	0.0027571	5.5206	1.90692	4.52026e-05	-1.55045	-1.06592
62662407	chr1:62662407:C:CT	4.26853e-07	-1.10894e-10	-1.34572	0.000166719	-1.10894e-10	-1.31122
62662410	chr1:62662410:C:T	0.00180091	5.63543	1.3662	3.91298e-05	-1.54526	-1.21538
62662654	chr1:62662654:A:G	0.00398485	5.75036	2.04549	4.67045e-05	-1.53885	-1.04483
62663255	chr1:62663255:A:G	5.80597e-07	-1.10894e-10	-1.03811	0.000240435	-1.10894e-10	-0.945074
62663411	chr1:62663411:T:C	0.0135876	6.1505	2.87201	4.60558e-05	-1.52477	-1.07291
62663554	chr1:62663554:A:G	4.34607e-07	-1.10894e-10	-1.32772	0.000200457	-1.10894e-10	-1.12692
62664131	chr1:62664131:G:A	3.70994e-07	-1.48598	-3.54162e-10	0.000132643	-1.53986	-3.54162e-10
62664154	chr1:62664154:T:C	6.99835e-07	-1.10894e-10	-0.851318	0.000195749	-1.10894e-10	-1.15069
62664180	chr1:62664180:A:G	4.42146e-07	-1.10894e-10	-1.31052	0.000161821	-1.10894e-10	-1.34104
62664431	chr1:62664431:G:A	6.57563e-07	-1.10894e-10	-0.913622	0.000180655	-1.10894e-10	-1.23094
62664450	chr1:62664450:G:A	4.39827e-07	-1.10894e-10	-1.31578	0.000161311	-1.10894e-10	-1.34419
62664760	chr1:62664760:C:T	0.00314961	5.54352	2.0171	4.44687e-05	-1.55114	-1.0816
62664806	chr1:62664806:G:A	4.70212e-07	-1.24898	-3.54162e-10	0.000145224	-1.44925	-3.54162e-10
62664854	chr1:62664854:G:A	6.55411e-07	-0.9169	-3.54162e-10	0.000129399	-1.56462	-3.54162e-10
62664930	chr1:62664930:T:C	3.43139e-07	-1.56403	-3.54162e-10	0.000205233	-1.10338	-3.54162e-10
62665090	chr1:62665090:G:A	4.21373e-07	-1.10894e-10	-1.35864	0.000161698	-1.10894e-10	-1.3418
62665320	chr1:62665320:G:A	0.00152464	5.23558	1.59952	4.06921e-05	-1.56076	-1.16073
62665606	chr1:62665606:G:A	4.21325e-07	-1.10894e-10	-1.35876	0.000160074	-1.10894e-10	-1.35189
62665619	chr1:62665619:C:T	5.52262e-07	-1.08814	-3.54162e-10	0.000166364	-1.31335	-3.54162e-10
62665779	chr1:62665779:A:C	5.09143e-07	-1.10894e-10	-1.16943	0.000162187	-1.10894e-10	-1.33877
62666433	chr1:62666433:T:A	4.21459e-07	-1.10894e-10	-1.35844	0.000163035	-1.10894e-10	-1.33356
62666726	chr1:62666726:A:T	5.95136e-07	-1.01337	-3.54162e-10	0.000131499	-1.54853	-3.54162e-10
62666947	chr1:62666947:T:A	4.46948e-07	-1.10894e-10	-1.29972	0.000159424	-1.10894e-10	-1.35596
62667673	chr1:62667673:C:T	4.34386e-07	-1.10894e-10	-1.32823	0.000162975	-1.10894e-10	-1.33393
62667740	chr1:62667740:G:A	4.86237e-07	-1.10894e-10	-1.21547	0.000197532	-1.10894e-10	-1.14163
62667781	chr1:62667781:A:G	1.59194e-06	-1.10894e-10	-0.0294567	0.000609645	-1.10894e-10	-0.0146474
62667797	chr1:62667797:T:A	0.00206575	5.58314	1.5557	4.0832e-05	-1.5477	-1.17036
62668259	chr1:62668259:G:A	0.0129072	6.19238	2.77875	4.51465e-05	-1.52159	-1.09603
62668421	chr1:62668421:G:A	6.13898e-07	-1.10894e-10	-0.982334	0.000254675	-1.10894e-10	-0.887538
62668828	chr1:62668828:A:G	1.77875e-06	-1.10894e-10	0.0815049	0.00111895	-1.10894e-10	0.592623
62668959	chr1:62668959:C:T	4.37753e-07	-1.10894e-10	-1.32051	0.000160329	-1.10894e-10	-1.35029
62669456	chr1:62669456:G:A	1.90834e-05	3.55835	-1.10394	4.03668e-05	-1.37893	-1.35059
62669495	chr1:62669495:T:C	5.58663e-07	-1.10894e-10	-1.07662	0.000418096	-1.10894e-10	-0.391814
62670169	chr1:62670169:T:C	1.60494e-06	-1.10894e-10	-0.0213224	0.000614652	-1.10894e-10	-0.00646803
62670407	chr1:62670407:C:A	0.00213591	5.52711	1.64514	4.1719e-05	-1.54999	-1.14658
62670663	chr1:62670663:G:A	4.52335e-07	-1.10894e-10	-1.28774	0.000220298	-1.10894e-10	-1.03254
62670828	chr1:62670828:C:T	4.21971e-07	-1.10894e-10	-1.35723	0.000164217	-1.10894e-10	-1.32634
62671358	chr1:62671358:C:T	5.09441e-07	-1.10894e-10	-1.16885	0.000205731	-1.10894e-10	-1.10095
62672176	chr1:62672176:T:C	7.49276e-07	-1.10894e-10	-0.783055	0.000235609	-1.10894e-10	-0.965352
62673578	chr1:62673578:G:A	1.47632e-06	-1.10894e-10	-0.104855	0.000567403	-1.10894e-10	-0.0864547
62673634	chr1:62673634:A:G	7.60307e-07	-1.10894e-10	-0.76844	0.000238547	-1.10894e-10	-0.952957
62673653	chr1:62673653:C:A	4.35676e-07	-1.10894e-10	-1.32526	0.00017407	-1.10894e-10	-1.26806
62673658	chr1:62673658:C:T	4.21344e-07	-1.10894e-10	-1.35871	0.000161865	-1.10894e-10	-1.34076
62673680	chr1:62673680:T:C	8.03351e-07	-1.10894e-10	-0.713371	0.000249763	-1.10894e-10	-0.907012
62674059	chr1:62674059:C:T	0.00277647	5.60954	1.82499	4.61355e-05	-1.54276	-1.05318
62675597	chr1:62675597:G:A	4.54989e-07	-1.10894e-10	-1.28189	0.000162003	-1.10894e-10	-1.33991
62675742	chr1:62675742:G:A	1.56737e-06	-1.10894e-10	-0.04501	0.00045967	-1.10894e-10	-0.297016
62675807	chr1:62675807:T:C	4.63399e-07	-1.10894e-10	-1.26357	0.000166788	-1.10894e-10	-1.3108
62676017	chr1:62676017:C:T	6.69045e-07	-1.10894e-10	-0.896311	0.000176977	-1.10894e-10	-1.2515
62676296	chr1:62676296:C:T	2.71086e-06	1.3778	-0.874945	3.48655e-05	-1.5561	-1.31993
62677495	chr1:62677495:C:T	4.78332e-07	-1.10894e-10	-1.23186	0.000163838	-1.10894e-10	-1.32865
62677927	chr1:62677927:TC:T	5.66073e-07	-1.10894e-10	-1.06344	0.000232944	-1.10894e-10	-0.976727
62678584	chr1:62678584:T:C	8.05531e-07	-0.710661	-3.54162e-10	0.000183016	-1.21795	-3.54162e-10
62678939	chr1:62678939:C:T	1.07224e-07	-1.45363	-1.27362	3.76103e-05	-1.46213	-1.33812
62678982	chr1:62678982:C:G	3.59566e-07	-1.51726	-3.54162e-10	0.0001338	-1.53118	-3.54162e-10
62679364	chr1:62679364:G:GT	4.4412e-07	-1.30607	-3.54162e-10	0.00014352	-1.46105	-3.54162e-10
62679716	chr1:62679716:A:C	5.8604e-07	-1.10894e-10	-1.02877	0.000243668	-1.10894e-10	-0.93172
62679768	chr1:62679768:G:A	0.0178414	6.16821	3.12666	4.60621e-05	-1.5198	-1.07774
62679811	chr1:62679811:T:C	4.2154e-07	-1.10894e-10	-1.35825	0.000162812	-1.10894e-10	-1.33493
62679942	chr1:62679942:C:T	5.55446e-07	-1.10894e-10	-1.08239	0.000229099	-1.10894e-10	-0.993371
62680019	chr1:62680019:G:C	4.55239e-07	-1.10894e-10	-1.28134	0.0002235	-1.10894e-10	-1.01811
62680040	chr1:62680040:T:G	5.87115e-07	-1.10894e-10	-1.02694	0.00024418	-1.10894e-10	-0.929619
62680137	chr1:62680137:G:A	6.38383e-07	-1.10894e-10	-0.943224	0.000244362	-1.10894e-10	-0.928873
62680408	chr1:62680408:C:A	4.69793e-07	-1.10894e-10	-1.24987	0.000162535	-1.10894e-10	-1.33663
62681309	chr1:62681309:C:T	8.39113e-07	-1.10894e-10	-0.669817	0.000258459	-1.10894e-10	-0.872787
62681555	chr1:62681555:T:A	5.82264e-07	-1.03524	-3.54162e-10	0.000139021	-1.4929	-3.54162e-10
62681674	chr1:62681674:C:T	1.502e-06	-1.10894e-10	-0.0876105	0.000315809	-1.10894e-10	-0.672387
62681960	chr1:62681960:T:C	8.35368e-07	-1.10894e-10	-0.67429	0.000257948	-1.10894e-10	-0.874765
62682407	chr1:62682407:A:G	5.97381e-07	-1.10894e-10	-1.00961	0.000249031	-1.10894e-10	-0.909947
62682816	chr1:62682816:T:C	5.88935e-07	-1.10894e-10	-1.02385	0.000167525	-1.10894e-10	-1.30639
62683030	chr1:62683030:G:A	4.23603e-07	-1.10894e-10	-1.35337	0.000159704	-1.10894e-10	-1.35421
62683682	chr1:62683682:C:A	2.56466e-06	1.36889	-0.921468	3.44144e-05	-1.5566	-1.33245
62683762	chr1:62683762:C:T	5.14387e-07	-1.10894e-10	-1.15919	0.000163984	-1.10894e-10	-1.32776
62684065	chr1:62684065:T:C	5.05406e-07	-1.10894e-10	-1.1768	0.000206343	-1.10894e-10	-1.09798
62685036	chr1:62685036:C:T	3.73692e-07	-1.47873	-3.54162e-10	0.000230312	-0.988091	-3.54162e-10
62685123	chr1:62685123:G:A	1.65917e-06	-1.10894e-10	0.0119102	0.000412021	-1.10894e-10	-0.406449
62685336	chr1:62685336:T:C	5.89396e-07	-1.10894e-10	-1.02306	0.000167449	-1.10894e-10	-1.30685
62685879	chr1:62685879:T:C	5.61409e-07	-1.10894e-10	-1.07171	0.000232008	-1.10894e-10	-0.980752
62686007	chr1:62686007:A:G	4.64016e-07	-1.10894e-10	-1.26224	0.000163718	-1.10894e-10	-1.32938
62686065	chr1:62686065:A:T	5.89396e-07	-1.10894e-10	-1.02306	0.000245258	-1.10894e-10	-0.925216
62686076	chr1:62686076:T:G	4.21349e-07	-1.10894e-10	-1.3587	0.000161832	-1.10894e-10	-1.34097
62686833	chr1:62686833:C:A	5.88224e-07	-1.10894e-10	-1.02505	0.000244324	-1.10894e-10	-0.929029
62686920	chr1:62686920:A:G	5.88553e-07	-1.10894e-10	-1.0245	0.000244831	-1.10894e-10	-0.926958
62687528	chr1:62687528:TCAGAA:T	0.0146246	5.72226	3.3738	4.79334e-05	-1.54691	-1.0108
62688161	chr1:62688161:G:C	1.03645e-06	-0.458609	-3.54162e-10	0.000208511	-1.08753	-3.54162e-10
62688165	chr1:62688165:G:A	5.13483e-07	-1.10894e-10	-1.16095	0.000209254	-1.10894e-10	-1.08398
62688195	chr1:62688195:C:G	1.39829e-07	-1.4606	-1.00114	8.70718e-05	-0.725079	-1.23571
62688705	chr1:62688705:G:C	5.93645e-07	-1.10894e-10	-1.01588	0.000247149	-1.10894e-10	-0.917535
62688964	chr1:62688964:A:C	4.38758e-07	-1.10894e-10	-1.31821	0.00020537	-1.10894e-10	-1.10271
62689106	chr1:62689106:G:A	8.85331e-07	-1.10894e-10	-0.616201	0.000162726	-1.10894e-10	-1.33546
62689678	chr1:62689678:G:A	0.00348808	5.6753	1.9874	3.7476e-05	-1.53117	-1.27266
62689706	chr1:62689706:T:C	4.27368e-07	-1.10894e-10	-1.34452	0.000159107	-1.10894e-10	-1.35795
62690427	chr1:62690427:T:C	0.000746454	4.99195	1.12897	4.10709e-05	-1.54925	-1.16298
62691118	chr1:62691118:G:A	4.26777e-07	-1.10894e-10	-1.3459	0.000159144	-1.10894e-10	-1.35772
62691510	chr1:62691510:G:T	4.96436e-07	-1.10894e-10	-1.19471	0.000161111	-1.10894e-10	-1.34543
62691878	chr1:62691878:G:A	1.1064e-07	-1.40767	-1.28821	4.92592e-05	-1.45375	-1.07668
62691894	chr1:62691894:T:C	2.11365e-06	-1.10894e-10	0.254007	0.00063724	-1.10894e-10	0.0296222
62691957	chr1:62691957:G:T	5.02328e-07	-1.10894e-10	-1.18291	0.000176283	-1.10894e-10	-1.25543
62692323	chr1:62692323:G:A	5.46752e-07	-1.09817	-3.54162e-10	0.000141929	-1.4722	-3.54162e-10
62692337	chr1:62692337:G:A	1.03718e-06	-0.4579	-3.54162e-10	0.000208837	-1.08597	-3.54162e-10
62693051	chr1:62693051:T:C	2.36574e-07	-1.2428	-0.693096	0.000391061	0.713085	-1.17175
62693155	chr1:62693155:A:C	1.70176e-07	-1.52989	-0.735441	9.33024e-05	-1.54521	-0.346465
62693541	chr1:62693541:TA:T	0.000903247	5.39322	0.918374	4.07929e-05	-1.52487	-1.19415
62693912	chr1:62693912:G:A	1.23278e-07	-1.38586	-1.20186	5.25199e-05	-1.45711	-1.00922
62694181	chr1:62694181:CCTTTCCTTGAGTTTGATTAATATACTAGAGCAGAACACAGGGGAATATTAATATTTACCAGTTTATTATAAAAGATATTACAA:C	4.37918e-07	-1.10894e-10	-1.32013	0.000187242	-1.10894e-10	-1.19512
62694224	chr1:62694224:G:A	1.08326e-07	-1.406	-1.31102	4.83238e-05	-1.45461	-1.09499
62694611	chr1:62694611:C:T	0.000304659	5.79939	-0.574607	4.43793e-05	-1.51684	-1.11791
62694799	chr1:62694799:A:G	7.30639e-07	-1.10894e-10	-0.808242	0.000231836	-1.10894e-10	-0.981495
62695278	chr1:62695278:G:T	6.27517e-07	-1.10894e-10	-0.960392	0.000191004	-1.10894e-10	-1.17523
62695296	chr1:62695296:T:G	3.59027e-07	-1.51876	-3.54162e-10	0.000129486	-1.56395	-3.54162e-10
62695502	chr1:62695502:A:T	0.00262261	5.33393	2.04359	5.83163e-05	-1.53397	-0.827677
62696006	chr1:62696006:T:C	4.98036e-07	-1.10894e-10	-1.19149	0.000162284	-1.10894e-10	-1.33818
62697402	chr1:62697402:T:C	0.00034329	5.87284	-0.528669	4.35792e-05	-1.51087	-1.14208
62698358	chr1:62698358:C:T	3.00669e-07	-1.27163	-0.424527	5.66033e-05	-1.28102	-1.11044
62698378	chr1:62698378:T:C	4.25769e-07	-1.10894e-10	-1.34827	0.000159282	-1.10894e-10	-1.35685
62699277	chr1:62699277:C:A	8.0371e-07	-1.10894e-10	-0.712924	0.000253989	-1.10894e-10	-0.890233
62699288	chr1:62699288:A:C	2.09841e-06	-1.10894e-10	0.246774	0.000632918	-1.10894e-10	0.0228158
62699344	chr1:62699344:A:C	5.78031e-07	-1.10894e-10	-1.04254	0.000183399	-1.10894e-10	-1.21586
62699911	chr1:62699911:A:G	3.42884e-07	-1.56477	-3.54162e-10	0.000200535	-1.12654	-3.54162e-10
62699960	chr1:62699960:A:G	3.70499e-07	-1.48731	-3.54162e-10	0.000167731	-1.30516	-3.54162e-10
62699981	chr1:62699981:C:T	0.00188012	5.55507	1.48961	4.92755e-05	-1.51171	-1.01839
62700023	chr1:62700023:G:C	1.75971e-06	-1.10894e-10	0.0707425	0.000511184	-1.10894e-10	-0.190796
62700090	chr1:62700090:G:A	0.00133425	5.54236	1.15935	4.41509e-05	-1.51269	-1.12723
62700430	chr1:62700430:T:A	4.98841e-07	-1.10894e-10	-1.18988	0.000166376	-1.10894e-10	-1.31328
62700454	chr1:62700454:T:G	1.71349e-06	-1.10894e-10	0.0441267	0.00052512	-1.10894e-10	-0.163898
62701553	chr1:62701553:T:C	1.12611e-07	-1.38398	-1.29424	4.96139e-05	-1.43395	-1.08931
62702124	chr1:62702124:TG:T	4.31669e-07	-1.10894e-10	-1.3345	0.000159923	-1.10894e-10	-1.35283
62702185	chr1:62702185:C:T	1.69622e-07	-1.5128	-0.755787	9.21831e-05	-1.53213	-0.371623
62702340	chr1:62702340:A:G	7.01937e-07	-1.10894e-10	-0.848319	0.000224279	-1.10894e-10	-1.01464
62702536	chr1:62702536:G:A	2.0084e-06	-1.10894e-10	0.202932	0.000607707	-1.10894e-10	-0.0178312
62703321	chr1:62703321:C:T	1.1104e-07	-1.54586	-1.14641	5.43372e-05	-1.55995	-0.872367
62703884	chr1:62703884:T:C	4.27167e-07	-1.10894e-10	-1.34499	0.000161076	-1.10894e-10	-1.34565
62704121	chr1:62704121:C:A	5.74937e-07	-1.10894e-10	-1.0479	0.000260786	-1.10894e-10	-0.863824
62704128	chr1:62704128:C:T	5.45703e-07	-1.10894e-10	-1.10009	0.000222419	-1.10894e-10	-1.02296
62704195	chr1:62704195:T:C	0.00167862	5.52939	1.40193	4.76864e-05	-1.51395	-1.04893
62704229	chr1:62704229:T:C	1.1333e-07	-1.38144	-1.29042	5.03164e-05	-1.42745	-1.08174
62704357	chr1:62704357:T:C	1.10012e-07	-1.38344	-1.31814	4.71348e-05	-1.43327	-1.14124
62704725	chr1:62704725:G:A	2.03023e-06	-1.10894e-10	0.21374	0.000613541	-1.10894e-10	-0.0082781
62704831	chr1:62704831:A:G	4.98609e-07	-1.10894e-10	-1.19034	0.000273126	-1.10894e-10	-0.817593
62704871	chr1:62704871:G:A	6.50261e-07	-1.10894e-10	-0.924789	0.000212775	-1.10894e-10	-1.06729
62705096	chr1:62705096:A:G	1.09872e-07	-1.40348	-1.29936	4.82859e-05	-1.45028	-1.1001
62705108	chr1:62705108:C:T	2.08339e-06	-1.10894e-10	0.239588	0.000628713	-1.10894e-10	0.0161502
62705307	chr1:62705307:G:T	5.69248e-07	-1.10894e-10	-1.05785	0.00023328	-1.10894e-10	-0.975285
62705392	chr1:62705392:C:T	0.00186712	5.51936	1.51839	4.95971e-05	-1.51477	-1.00882
62705528	chr1:62705528:C:T	0.0018473	5.53178	1.49529	4.92609e-05	-1.5137	-1.01669
62705733	chr1:62705733:A:G	5.22817e-07	-1.10894e-10	-1.14293	0.000183266	-1.10894e-10	-1.21659
62705808	chr1:62705808:T:A	1.23217e-07	-1.39804	-1.19017	5.29633e-05	-1.46652	-0.991403
62705848	chr1:62705848:C:T	1.91468e-06	-1.10894e-10	0.155141	0.00058864	-1.10894e-10	-0.0497105
62705920	chr1:62705920:T:C	1.3865e-06	-1.10894e-10	-0.167622	0.000416139	-1.10894e-10	-0.396506
62706253	chr1:62706253:A:T	7.63599e-07	-1.10894e-10	-0.76412	0.000240281	-1.10894e-10	-0.945714
62707613	chr1:62707613:C:T	0.0011996	5.47205	1.12329	4.34036e-05	-1.51867	-1.13831
62708076	chr1:62708076:T:C	2.09841e-06	-1.10894e-10	0.246774	0.000632918	-1.10894e-10	0.0228158
62708247	chr1:62708247:C:T	0.000201439	5.69203	-0.880947	4.74606e-05	-1.52247	-1.04516
62708311	chr1:62708311:A:G	7.03343e-07	-1.10894e-10	-0.846318	0.000201017	-1.10894e-10	-1.12413
62709121	chr1:62709121:A:C	5.861e-07	-1.10894e-10	-1.02867	0.000333888	-1.10894e-10	-0.616718
62710159	chr1:62710159:C:A	7.85381e-07	-1.10894e-10	-0.735993	0.000344676	-1.10894e-10	-0.584921
62710326	chr1:62710326:T:A	2.09901e-06	-1.10894e-10	0.247059	0.000633021	-1.10894e-10	0.0229784
62710412	chr1:62710412:A:T	0.000246413	5.60716	-0.594561	4.42088e-05	-1.5312	-1.1074
62710432	chr1:62710432:A:G	8.51273e-07	-1.10894e-10	-0.655429	0.000443155	-1.10894e-10	-0.333605
62710688	chr1:62710688:A:G	4.27236e-07	-1.10894e-10	-1.34483	0.000159243	-1.10894e-10	-1.35709
62711170	chr1:62711170:TTAATGCTAAATATAGGCA:T	6.77562e-07	-1.10894e-10	-0.883661	0.000196415	-1.10894e-10	-1.1473
62711694	chr1:62711694:C:T	0.00192113	5.66244	1.40383	4.82884e-05	-1.50207	-1.04827
62711895	chr1:62711895:G:T	5.45068e-07	-1.10894e-10	-1.10125	0.000221952	-1.10894e-10	-1.02506
62712285	chr1:62712285:TCTTTA:T	3.62352e-07	-1.50955	-3.54162e-10	0.000132758	-1.539	-3.54162e-10
62713409	chr1:62713409:A:G	5.09313e-07	-1.10894e-10	-1.1691	0.000179374	-1.10894e-10	-1.23805
62713467	chr1:62713467:C:T	0.00144133	5.40649	1.37242	4.67837e-05	-1.52383	-1.05816
62713529	chr1:62713529:C:A	2.34355e-07	-1.47141	-0.473919	0.00013817	-1.49767	-0.00136633
62713541	chr1:62713541:G:A	0.000566978	5.17527	0.670642	3.80366e-05	-1.5394	-1.24958
62713967	chr1:62713967:C:T	1.11154e-07	-1.40348	-1.28776	4.94272e-05	-1.45028	-1.07674
62713992	chr1:62713992:C:T	2.0436e-06	-1.10894e-10	0.220308	0.000617812	-1.10894e-10	-0.00134034
62714034	chr1:62714034:A:G	1.93073e-06	-1.10894e-10	0.163492	0.000534792	-1.10894e-10	-0.145647
62714248	chr1:62714248:AAG:A	6.01863e-07	-1.00213	-3.54162e-10	0.000131934	-1.54523	-3.54162e-10
62714300	chr1:62714300:T:C	4.26987e-07	-1.10894e-10	-1.34541	0.00019126	-1.10894e-10	-1.17389
62714365	chr1:62714365:G:C	5.18391e-07	0.207232	-1.35866	3.6992e-05	-1.55918	-1.25764
62714781	chr1:62714781:G:A	2.62414e-07	-1.52215	-0.310094	0.000153099	-1.53867	0.142223
62715069	chr1:62715069:G:A	4.22824e-07	-1.10894e-10	-1.35521	0.000160157	-1.10894e-10	-1.35137
62715350	chr1:62715350:CAT:C	8.96776e-07	-1.10894e-10	-0.603357	0.000229426	-1.10894e-10	-0.991943
62715454	chr1:62715454:T:C	5.73179e-07	-1.10894e-10	-1.05096	0.000182366	-1.10894e-10	-1.22151
62715778	chr1:62715778:T:C	1.08286e-07	-1.42701	-1.29038	4.82222e-05	-1.46983	-1.08188
62715877	chr1:62715877:G:A	3.69847e-07	-0.479551	-1.00952	3.68367e-05	-1.46353	-1.3575
62716464	chr1:62716464:C:T	0.00203634	6.04685	1.07765	4.6618e-05	-1.45302	-1.13252
62716575	chr1:62716575:G:A	7.02961e-07	-1.10894e-10	-0.846861	0.000200869	-1.10894e-10	-1.12487
62716576	chr1:62716576:C:A	6.99252e-07	-1.10894e-10	-0.852152	0.00020015	-1.10894e-10	-1.12846
62717120	chr1:62717120:T:G	4.24523e-07	-1.10894e-10	-1.3512	0.000159008	-1.10894e-10	-1.35857
62717226	chr1:62717226:TC:T	4.21402e-07	-1.10894e-10	-1.35858	0.000166713	-1.10894e-10	-1.31125
62717372	chr1:62717372:G:A	2.5155e-07	-1.50304	-0.371478	0.000152153	-1.52421	0.121575
62717743	chr1:62717743:CCA:C	3.98881e-07	-0.395172	-1.01833	3.5967e-05	-1.48795	-1.35697
62718128	chr1:62718128:G:T	7.74314e-07	-1.10894e-10	-0.750186	0.000339655	-1.10894e-10	-0.599595
62718700	chr1:62718700:G:A	4.29638e-07	-1.10894e-10	-1.33922	0.000195234	-1.10894e-10	-1.15333
62719175	chr1:62719175:C:T	1.5234e-07	-1.54217	-0.833872	8.1543e-05	-1.55419	-0.472204
62719345	chr1:62719345:A:G	2.01112e-06	-1.10894e-10	0.204285	0.000609759	-1.10894e-10	-0.0144605
62720149	chr1:62720149:G:A	2.01034e-06	-1.10894e-10	0.203896	0.000609487	-1.10894e-10	-0.014907
62720366	chr1:62720366:A:T	2.08475e-06	-1.10894e-10	0.240241	0.000487304	-1.10894e-10	-0.238637
62720367	chr1:62720367:T:C	2.15787e-07	-1.47586	-0.552013	0.000125057	-1.50218	-0.0965771
62721236	chr1:62721236:A:T	5.82587e-07	-1.10894e-10	-1.03468	0.000193524	-1.10894e-10	-1.16212
62721383	chr1:62721383:A:G	4.99652e-07	-1.10894e-10	-1.18825	0.000197923	-1.10894e-10	-1.13965
62721907	chr1:62721907:A:G	5.88341e-07	-1.10894e-10	-1.02486	0.000249282	-1.10894e-10	-0.908941
62722414	chr1:62722414:G:A	1.98987e-06	-1.10894e-10	0.19366	0.00060448	-1.10894e-10	-0.0231557
62722415	chr1:62722415:C:A	1.26707e-07	-1.45489	-1.1054	4.29938e-05	-1.30851	-1.35796
62722652	chr1:62722652:C:T	2.23724e-07	-1.56477	-0.426981	0.000127547	-1.56414	-0.0149023
62722971	chr1:62722971:G:A	1.32031e-07	-1.31891	-1.20022	5.53231e-05	-1.40493	-1.00941
62723036	chr1:62723036:A:G	4.218e-07	-1.10894e-10	-1.35763	0.000159284	-1.10894e-10	-1.35684
62723342	chr1:62723342:G:A	1.93981e-07	-1.47064	-0.663759	0.000110585	-1.49795	-0.223785
62723507	chr1:62723507:T:C	9.83359e-08	-1.5517	-1.26208	4.41433e-05	-1.56091	-1.07917
62723612	chr1:62723612:G:A	4.66591e-07	-1.10894e-10	-1.25671	0.000191595	-1.10894e-10	-1.17214
62723822	chr1:62723822:G:T	4.83722e-07	-1.10894e-10	-1.22065	0.000220616	-1.10894e-10	-1.0311
62723849	chr1:62723849:A:G	1.84452e-06	-1.10894e-10	0.117814	0.000447578	-1.10894e-10	-0.323673
62723893	chr1:62723893:G:A	1.22271e-07	-1.44555	-1.15037	4.53778e-05	-1.36361	-1.24889
62724065	chr1:62724065:T:C	1.7401e-06	-1.10894e-10	0.0595366	0.000425727	-1.10894e-10	-0.373727
62724068	chr1:62724068:A:C	4.56248e-07	-1.10894e-10	-1.27913	0.000160142	-1.10894e-10	-1.35147
62724074	chr1:62724074:T:C	1.7392e-06	-1.10894e-10	0.0590208	0.000425534	-1.10894e-10	-0.37418
62724167	chr1:62724167:G:T	1.84296e-06	-1.10894e-10	0.116967	0.000446248	-1.10894e-10	-0.326649
62724903	chr1:62724903:C:A	5.11303e-07	-1.10894e-10	-1.1652	0.000187557	-1.10894e-10	-1.19344
62724953	chr1:62724953:G:A	1.75346e-06	-1.10894e-10	0.0671844	0.000425844	-1.10894e-10	-0.373452
62725123	chr1:62725123:T:G	1.12532e-05	3.28008	-1.35383	4.99409e-05	-1.37019	-1.1465
62725377	chr1:62725377:G:C	5.8824e-07	-1.10894e-10	-1.02503	0.000179533	-1.10894e-10	-1.23716
62725657	chr1:62725657:G:T	4.62579e-07	-1.10894e-10	-1.26534	0.000186175	-1.10894e-10	-1.20084
62725847	chr1:62725847:G:A	5.01764e-07	-1.42767	0.243634	6.43512e-05	-1.37981	-0.883359
62726010	chr1:62726010:G:A	7.41174e-07	-1.10894e-10	-0.793928	0.000211576	-1.10894e-10	-1.07294
62726106	chr1:62726106:C:T	9.9738e-06	3.15223	-1.34668	5.10034e-05	-1.39833	-1.0973
62726537	chr1:62726537:CT:C	1.19414e-07	-1.36933	-1.25024	4.24935e-05	-1.34183	-1.33635
62726660	chr1:62726660:T:C	4.22735e-07	-1.10894e-10	-1.35542	0.000161931	-1.10894e-10	-1.34036
62726859	chr1:62726859:TTCTA:T	1.73985e-06	-1.10894e-10	0.0593944	0.000422962	-1.10894e-10	-0.380243
62727325	chr1:62727325:C:T	7.79436e-07	-1.10894e-10	-0.743592	0.000219357	-1.10894e-10	-1.03683
62727368	chr1:62727368:C:T	1.03168e-07	-1.45275	-1.31305	3.81391e-05	-1.42786	-1.35842
62727599	chr1:62727599:A:C	1.48003e-07	-1.47713	-0.927803	4.49299e-05	-1.28958	-1.33284
62728242	chr1:62728242:T:A	5.52685e-07	-1.35592	0.268547	6.66218e-05	-1.42081	-0.807682
62728301	chr1:62728301:G:A	0.000199483	5.77677	-0.975448	0.000220248	0.289577	-1.32235
62728306	chr1:62728306:G:A	1.56442e-07	-1.41414	-0.935331	4.15795e-05	-1.36534	-1.33458
62728338	chr1:62728338:C:T	1.04606e-05	3.18442	-1.33122	4.86194e-05	-1.39141	-1.15209
62728359	chr1:62728359:C:T	6.01801e-07	-1.00224	-3.54162e-10	0.000428521	-0.367184	-3.54162e-10
62728547	chr1:62728547:CAT:C	2.08142e-07	-0.705588	-1.35835	9.26154e-05	-0.668865	-1.2302
62728596	chr1:62728596:C:A	1.98059e-07	-0.778409	-1.33519	7.85248e-05	-0.742363	-1.32175
62728699	chr1:62728699:A:T	4.32417e-07	-1.10894e-10	-1.33277	0.000159489	-1.10894e-10	-1.35555
62728845	chr1:62728845:G:A	1.5231e-06	-1.10894e-10	-0.0736599	0.000453479	-1.10894e-10	-0.310576
62728920	chr1:62728920:C:T	1.10638e-07	-1.56078	-1.13512	3.53069e-05	-1.55775	-1.3057
62728979	chr1:62728979:G:A	1.13391e-05	3.26907	-1.33522	5.00029e-05	-1.37527	-1.14018
62729174	chr1:62729174:C:G	1.4231e-06	-1.10894e-10	-0.141571	0.000426886	-1.10894e-10	-0.371008
62729989	chr1:62729989:C:T	4.82274e-07	-1.47281	0.249158	6.79124e-05	-1.3294	-0.87991
62730482	chr1:62730482:C:T	4.80346e-07	-1.10894e-10	-1.22766	0.000163383	-1.10894e-10	-1.33143
62730781	chr1:62730781:A:G	1.91431e-06	-1.10894e-10	0.154947	0.000458772	-1.10894e-10	-0.298971
62730973	chr1:62730973:C:T	4.49592e-07	-1.10894e-10	-1.29382	0.000158986	-1.10894e-10	-1.35871
62731143	chr1:62731143:C:T	3.20358e-07	-1.44265	-0.190076	5.99953e-05	-1.32918	-1.00408
62731316	chr1:62731316:C:T	1.06005e-07	-1.50325	-1.23542	3.66059e-05	-1.4806	-1.34672
62731440	chr1:62731440:G:A	5.07697e-07	-1.10894e-10	-1.17228	0.000178499	-1.10894e-10	-1.24294
62731481	chr1:62731481:G:C	1.5854e-07	-1.49087	-0.845281	4.71938e-05	-1.26374	-1.30952
62731873	chr1:62731873:G:A	1.28185e-07	-1.56003	-0.988655	3.68848e-05	-1.56305	-1.25667
62732281	chr1:62732281:G:A	1.75894e-07	-1.5205	-0.711782	7.36001e-05	-1.55761	-0.571265
62732881	chr1:62732881:T:TC	1.07368e-07	-1.47577	-1.25013	3.77401e-05	-1.44975	-1.34705
62733420	chr1:62733420:G:C	6.02212e-06	2.56023	-1.2592	4.22604e-05	-1.38202	-1.30165
62733601	chr1:62733601:C:T	7.11604e-07	-1.44556	0.610918	7.37314e-05	-1.35322	-0.773875
62733679	chr1:62733679:A:T	3.65954e-05	2.73535	0.370167	3.67722e-05	-1.56472	-1.25806
62733681	chr1:62733681:T:G	3.55576e-05	2.69954	0.377208	3.68514e-05	-1.56426	-1.25637
62733706	chr1:62733706:T:C	1.17128e-05	3.30884	-1.34257	4.95905e-05	-1.36446	-1.15927
62734265	chr1:62734265:G:T	4.69772e-05	2.53114	0.824111	4.20371e-05	-1.56135	-1.12763
62734645	chr1:62734645:G:A	1.65734e-07	-1.42202	-0.869756	4.27062e-05	-1.35626	-1.31692
62734678	chr1:62734678:A:G	1.46597e-07	-1.56291	-0.851562	3.84337e-05	-1.55833	-1.22026
62734784	chr1:62734784:C:T	4.7556e-07	-1.10894e-10	-1.23767	0.000192984	-1.10894e-10	-1.16492
62735074	chr1:62735074:A:C	4.78926e-07	-1.10894e-10	-1.23062	0.000169737	-1.10894e-10	-1.29328
62735186	chr1:62735186:C:G	4.35849e-07	-1.10894e-10	-1.32487	0.000167087	-1.10894e-10	-1.30901
62735392	chr1:62735392:C:G	1.7441e-06	-1.10894e-10	0.0618311	0.000424006	-1.10894e-10	-0.377777
62735426	chr1:62735426:G:A	6.29186e-07	-1.10894e-10	-0.957735	0.000203808	-1.10894e-10	-1.11034
62735706	chr1:62735706:C:G	1.94992e-06	-1.10894e-10	0.173383	0.000833068	-1.10894e-10	0.29759
62735769	chr1:62735769:G:A	3.48282e-07	-1.40206	-0.147089	5.9034e-05	-1.36813	-0.981283
62735867	chr1:62735867:T:A	3.23633e-07	-1.42406	-0.198493	5.8259e-05	-1.35348	-1.00914
62735906	chr1:62735906:A:G	1.4456e-07	-1.56383	-0.864634	3.81111e-05	-1.56005	-1.22697
62736086	chr1:62736086:A:T	4.55876e-07	-1.10894e-10	-1.27994	0.000182693	-1.10894e-10	-1.21972
62736239	chr1:62736239:G:A	4.59698e-07	-1.10894e-10	-1.27159	0.000184683	-1.10894e-10	-1.20888
62736443	chr1:62736443:G:T	2.1531e-06	-1.10894e-10	0.2725	0.000980223	-1.10894e-10	0.460255
62736700	chr1:62736700:G:A	4.45258e-07	-1.10894e-10	-1.30351	0.000159099	-1.10894e-10	-1.358
62736790	chr1:62736790:G:A	6.25532e-07	-1.43189	0.468335	6.77286e-05	-1.37132	-0.840695
62736922	chr1:62736922:G:A	3.65338e-07	-1.42365	-0.0776915	4.84744e-05	-1.38008	-1.16641
62736973	chr1:62736973:G:A	1.0808e-06	-1.38953	0.972829	0.000105841	-1.38982	-0.375767
62737340	chr1:62737340:A:T	1.00478e-07	-1.56376	-1.22846	3.35697e-05	-1.5609	-1.353
62737417	chr1:62737417:T:C	1.03286e-06	-1.10894e-10	-0.462071	0.000467548	-1.10894e-10	-0.280024
62737550	chr1:62737550:T:C	6.70141e-06	2.74948	-1.34157	4.49277e-05	-1.45959	-1.16288
62737728	chr1:62737728:AT:A	9.91656e-07	-1.38449	0.881703	9.94291e-05	-1.39472	-0.433364
62737950	chr1:62737950:T:A	5.84535e-07	-1.40824	0.376898	6.25564e-05	-1.39716	-0.894298
62738235	chr1:62738235:G:A	1.06652e-06	-1.35884	0.928832	9.93149e-05	-1.41836	-0.410867
62738433	chr1:62738433:G:A	1.30247e-06	-1.10894e-10	-0.230148	0.000583866	-1.10894e-10	-0.0578534
62738513	chr1:62738513:G:A	5.18859e-07	-1.10894e-10	-1.15053	0.00021044	-1.10894e-10	-1.07832
62738693	chr1:62738693:T:C	5.17002e-07	-1.46181	0.30769	8.89192e-05	-1.30808	-0.631714
62738785	chr1:62738785:C:T	4.45148e-07	-1.10894e-10	-1.30376	0.000159111	-1.10894e-10	-1.35793
62738893	chr1:62738893:A:T	4.64225e-07	-1.10894e-10	-1.26179	0.000166218	-1.10894e-10	-1.31422
62739242	chr1:62739242:G:C	5.29991e-07	-1.10894e-10	-1.1293	0.000171049	-1.10894e-10	-1.28558
62739491	chr1:62739491:G:A	4.37935e-07	-1.10894e-10	-1.32009	0.000169562	-1.10894e-10	-1.2943
62740080	chr1:62740080:C:T	4.36853e-07	-1.10894e-10	-1.32256	0.000159733	-1.10894e-10	-1.35402
62740264	chr1:62740264:T:A	4.28832e-07	-1.10894e-10	-1.3411	0.000160601	-1.10894e-10	-1.3486
62740556	chr1:62740556:C:T	1.20617e-06	1.04846	-1.35542	7.58026e-05	-1.43323	-0.666165
62740754	chr1:62740754:G:A	6.6205e-07	-1.10894e-10	-0.906822	0.000233055	-1.10894e-10	-0.976249
62741445	chr1:62741445:A:G	4.61051e-07	-1.10894e-10	-1.26865	0.000167075	-1.10894e-10	-1.30908
62741470	chr1:62741470:A:G	4.22466e-07	-1.10894e-10	-1.35605	0.000159073	-1.10894e-10	-1.35816
62741705	chr1:62741705:C:A	4.89589e-07	-1.10894e-10	-1.2086	0.000219681	-1.10894e-10	-1.03535
62741858	chr1:62741858:G:A	1.65075e-06	-1.10894e-10	0.00682265	0.000911493	-1.10894e-10	0.387559
62742227	chr1:62742227:G:A	4.48361e-07	-1.10894e-10	-1.29656	0.000192797	-1.10894e-10	-1.16589
62742354	chr1:62742354:C:T	1.01747e-06	-1.10894e-10	-0.477085	0.000334359	-1.10894e-10	-0.615308
62742624	chr1:62742624:C:A	1.12564e-07	-1.51204	-1.16661	4.59817e-05	-1.56143	-1.03785
62743282	chr1:62743282:T:C	7.84161e-07	-1.10894e-10	-0.737548	0.000223702	-1.10894e-10	-1.01721
62743572	chr1:62743572:A:G	4.36573e-07	-1.10894e-10	-1.32321	0.000207615	-1.10894e-10	-1.09184
62743628	chr1:62743628:T:C	5.25077e-06	1.51672	-0.352755	4.93448e-05	-1.28784	-1.24085
62743713	chr1:62743713:TAAAAC:T	4.22597e-07	-1.10894e-10	-1.35574	0.000160693	-1.10894e-10	-1.34803
62744078	chr1:62744078:T:A	6.49144e-07	-1.21635	0.289843	6.34945e-05	-1.27311	-1.00346
62745143	chr1:62745143:G:A	4.02392e-06	0.766998	0.130851	6.09444e-05	-1.16919	-1.14837
62745381	chr1:62745381:A:G	1.02707e-06	-1.10894e-10	-0.467694	0.000337642	-1.10894e-10	-0.605539
62746035	chr1:62746035:T:C	1.09346e-05	1.65858	0.238943	0.000531771	-0.984743	0.833431
62746055	chr1:62746055:C:T	3.40402e-07	-1.13892	-0.433114	0.000138487	-0.808637	-0.688112
62746179	chr1:62746179:A:G	4.53176e-07	-1.10894e-10	-1.28588	0.000189097	-1.10894e-10	-1.18527
62746211	chr1:62746211:C:T	7.27047e-07	-1.10894e-10	-0.813171	0.000210606	-1.10894e-10	-1.07754
62746239	chr1:62746239:T:C	6.21228e-06	1.50514	-0.17302	5.25181e-05	-1.28984	-1.17653
62746340	chr1:62746340:G:A	2.3164e-06	0.345605	-3.54162e-10	0.00158859	0.943075	-3.54162e-10
62746576	chr1:62746576:G:C	1.43563e-06	1.08676	-1.21956	6.27303e-05	-1.40712	-0.881564
62746757	chr1:62746757:T:C	1.02805e-06	-1.10894e-10	-0.466745	0.000337943	-1.10894e-10	-0.604647
62747008	chr1:62747008:C:T	5.8615e-06	1.45019	-0.176195	5.16293e-05	-1.30611	-1.17732
62747082	chr1:62747082:G:T	1.08998e-06	-1.10894e-10	-0.408249	0.000356637	-1.10894e-10	-0.550807
62747349	chr1:62747349:C:T	6.11443e-06	1.54334	-0.227092	5.20501e-05	-1.27834	-1.19698
62747351	chr1:62747351:A:G	1.33628e-06	-1.1203	0.915776	6.66182e-05	-1.34007	-0.888482
62748088	chr1:62748088:A:G	4.47582e-07	-1.10894e-10	-1.2983	0.00016804	-1.10894e-10	-1.30332
62748202	chr1:62748202:T:C	6.89403e-07	-1.10894e-10	-0.866337	0.000202604	-1.10894e-10	-1.11627
62748237	chr1:62748237:A:T	6.80703e-07	-1.10894e-10	-0.879036	0.000245561	-1.10894e-10	-0.923978
62748476	chr1:62748476:C:T	1.63505e-06	1.20761	-1.21035	6.57529e-05	-1.37647	-0.86515
62748693	chr1:62748693:T:A	1.80785e-06	1.30693	-1.2092	6.78009e-05	-1.34997	-0.860977
62748859	chr1:62748859:T:A	5.58244e-06	1.51297	-0.287756	5.04765e-05	-1.28702	-1.219
62749346	chr1:62749346:C:T	1.79576e-07	-1.0442	-1.16736	9.10369e-05	-0.699514	-1.21675
62749539	chr1:62749539:A:G	2.83099e-07	-1.22138	-0.534985	0.000113381	-0.921959	-0.774809
62749541	chr1:62749541:CTTG:C	8.52396e-07	-1.10894e-10	-0.654111	0.000286067	-1.10894e-10	-0.771299
62749542	chr1:62749542:T:C	1.64369e-07	-1.18165	-1.1184	7.63275e-05	-0.866403	-1.22609
62749545	chr1:62749545:C:CGG	8.13539e-07	-1.10894e-10	-0.700769	0.00027415	-1.10894e-10	-0.813851
62749975	chr1:62749975:G:A	8.43059e-07	-1.10894e-10	-0.665126	0.000401984	-1.10894e-10	-0.431113
62750142	chr1:62750142:C:T	6.34901e-07	-1.10894e-10	-0.948694	0.000262242	-1.10894e-10	-0.858258
62750181	chr1:62750181:A:G	5.83619e-07	-1.10894e-10	-1.03291	0.000193012	-1.10894e-10	-1.16477
62750247	chr1:62750247:T:G	1.50195e-06	1.23406	-1.3217	5.06149e-05	-1.36821	-1.13507
62750892	chr1:62750892:T:C	8.5848e-07	-1.10894e-10	-0.647	0.000410638	-1.10894e-10	-0.409813
62751020	chr1:62751020:T:C	1.39408e-06	-1.10894e-10	-0.162172	0.000625031	-1.10894e-10	0.0102762
62751832	chr1:62751832:A:C	5.02468e-06	1.62182	-0.501868	4.83798e-05	-1.25545	-1.29299
62751943	chr1:62751943:AC:A	9.69021e-07	-1.10894e-10	-0.525876	0.000320292	-1.10894e-10	-0.65829
62752287	chr1:62752287:C:A	6.61792e-07	-1.10894e-10	-0.90721	0.000274873	-1.10894e-10	-0.811217
62752536	chr1:62752536:A:G	4.47559e-07	-1.10894e-10	-1.29835	0.000168023	-1.10894e-10	-1.30343
62752597	chr1:62752597:C:T	1.20465e-06	-1.10894e-10	-0.308221	0.000634795	-1.10894e-10	0.0257775
62752828	chr1:62752828:T:A	6.31103e-07	-1.10894e-10	-0.954693	0.00026022	-1.10894e-10	-0.865997
62753106	chr1:62753106:A:C	2.08557e-07	-1.05399	-1.00796	0.000100113	-0.712161	-1.10907
62753228	chr1:62753228:G:A	4.28148e-07	-1.10894e-10	-1.34269	0.00015934	-1.10894e-10	-1.35648
62753459	chr1:62753459:C:T	2.1963e-07	-0.730554	-1.27967	7.71684e-05	-0.761578	-1.31996
62753462	chr1:62753462:G:A	3.60276e-07	-1.51529	-3.54162e-10	0.000132128	-1.54375	-3.54162e-10
62753515	chr1:62753515:C:T	3.48629e-06	1.70708	-0.952649	4.89457e-05	-1.21997	-1.31684
62753530	chr1:62753530:C:T	4.53356e-07	-1.10894e-10	-1.28549	0.000165008	-1.10894e-10	-1.32153
62753684	chr1:62753684:A:T	8.76225e-06	1.67498	0.00106879	0.000103305	-1.21342	-0.57642
62753743	chr1:62753743:G:C	7.90047e-06	1.55371	0.0188027	0.000100686	-1.25258	-0.562935
62753766	chr1:62753766:T:C	4.51166e-07	-1.10894e-10	-1.29033	0.000193476	-1.10894e-10	-1.16237
62754277	chr1:62754277:G:A	1.37735e-06	-1.17672	1.00248	7.22447e-05	-1.2969	-0.850562
62754864	chr1:62754864:G:A	4.35305e-07	-1.10894e-10	-1.32611	0.000207115	-1.10894e-10	-1.09425
62754900	chr1:62754900:G:A	4.3993e-07	-1.10894e-10	-1.31555	0.000291394	-1.10894e-10	-0.75285
62755084	chr1:62755084:G:A	9.09646e-06	1.65392	0.0595575	0.000107591	-1.22039	-0.528802
62755108	chr1:62755108:T:C	3.08197e-06	1.262	-0.630835	4.22925e-05	-1.35757	-1.32534
62755361	chr1:62755361:T:G	4.98239e-07	-1.19108	-3.54162e-10	0.000236368	-0.962135	-3.54162e-10
62755496	chr1:62755496:G:A	1.82265e-07	-1.42083	-0.775867	5.29084e-05	-1.45943	-0.999537
62755520	chr1:62755520:T:C	2.4644e-07	-1.18042	-0.714621	0.000106674	-0.880028	-0.877716
62755521	chr1:62755521:G:A	1.18e-06	-1.10894e-10	-0.328896	0.000586479	-1.10894e-10	-0.0533872
62755706	chr1:62755706:A:C	3.65086e-07	-1.50203	-3.54162e-10	0.000207777	-1.09106	-3.54162e-10
62755836	chr1:62755836:C:T	8.02555e-06	1.50253	0.0856882	0.000104651	-1.26856	-0.508334
62756092	chr1:62756092:G:A	4.61046e-07	-1.10894e-10	-1.26866	0.000177981	-1.10894e-10	-1.24585
62756449	chr1:62756449:G:A	6.515e-07	-1.10894e-10	-0.922885	0.000270605	-1.10894e-10	-0.826864
62756495	chr1:62756495:C:A	1.40583e-06	-1.15382	1.00004	7.08893e-05	-1.3149	-0.8515
62756615	chr1:62756615:A:T	1.04231e-06	-1.10894e-10	-0.452966	0.000342226	-1.10894e-10	-0.592053
62756758	chr1:62756758:G:A	4.21578e-07	-1.10894e-10	-1.35816	0.000158979	-1.10894e-10	-1.35875
62757051	chr1:62757051:A:G	2.80755e-06	-1.07751	1.61541	9.08542e-05	-1.36969	-0.548576
62757259	chr1:62757259:A:G	5.16219e-07	-1.10894e-10	-1.15563	0.000232948	-1.10894e-10	-0.97671
62757280	chr1:62757280:G:A	2.77194e-06	1.48665	-0.961515	4.51176e-05	-1.29865	-1.3196
62757361	chr1:62757361:C:T	8.01671e-06	1.64224	-0.0551164	8.50411e-05	-1.22767	-0.756722
62757634	chr1:62757634:C:A	1.03309e-06	-1.10894e-10	-0.461854	0.000339423	-1.10894e-10	-0.600276
62757738	chr1:62757738:C:T	1.31746e-06	-1.10894e-10	-0.218705	0.000554517	-1.10894e-10	-0.109428
62757899	chr1:62757899:CA:C	4.22155e-07	-1.10894e-10	-1.35679	0.000159148	-1.10894e-10	-1.35769
62758131	chr1:62758131:T:G	6.55309e-07	-1.10894e-10	-0.917055	0.000271129	-1.10894e-10	-0.824929
62758417	chr1:62758417:A:G	4.21689e-07	-1.10894e-10	-1.35789	0.000163234	-1.10894e-10	-1.33234
62758431	chr1:62758431:T:C	2.2004e-07	-1.03818	-0.970175	0.000105555	-0.691314	-1.07698
62758797	chr1:62758797:T:C	4.11741e-07	-1.38177	-3.54162e-10	0.00012948	-1.564	-3.54162e-10
62759210	chr1:62759210:A:G	4.49091e-07	-1.10894e-10	-1.29494	0.000190974	-1.10894e-10	-1.17539
62759440	chr1:62759440:T:C	3.36596e-07	-1.2496	-0.333675	4.98349e-05	-1.23408	-1.28472
62759584	chr1:62759584:A:G	2.91312e-07	-1.14431	-0.58346	6.24219e-05	-1.35176	-0.941846
62759727	chr1:62759727:A:G	3.96173e-06	0.724774	0.157501	6.05567e-05	-1.18475	-1.13919
62759741	chr1:62759741:A:G	7.39246e-07	-1.10894e-10	-0.796531	0.000211046	-1.10894e-10	-1.07545
62759780	chr1:62759780:C:G	2.1031e-07	-1.20907	-0.844514	0.000103853	-0.908781	-0.875767
62760040	chr1:62760040:A:G	4.72934e-07	-1.10894e-10	-1.24321	0.000170187	-1.10894e-10	-1.29063
62760063	chr1:62760063:A:G	4.95128e-07	-1.10894e-10	-1.19735	0.000164874	-1.10894e-10	-1.32234
62760152	chr1:62760152:C:T	1.35018e-06	-1.1761	0.981934	7.15333e-05	-1.29754	-0.85982
62760475	chr1:62760475:T:TAA	2.69191e-07	-1.22022	-0.586521	6.62142e-05	-1.29057	-0.944059
62760492	chr1:62760492:A:G	5.86867e-07	-1.10894e-10	-1.02737	0.00017522	-1.10894e-10	-1.26148
62760817	chr1:62760817:ACT:A	4.87324e-07	-1.10894e-10	-1.21323	0.000174278	-1.10894e-10	-1.26687
62760855	chr1:62760855:C:T	4.83293e-07	-1.10894e-10	-1.22154	0.000173083	-1.10894e-10	-1.27375
62761083	chr1:62761083:A:C	2.63061e-07	-1.27756	-0.552219	0.00010514	-1.39354	-0.378695
62761087	chr1:62761087:G:A	1.60635e-06	1.17806	-1.1985	6.64626e-05	-1.38475	-0.846135
62761091	chr1:62761091:T:C	5.31259e-07	-1.1	-0.0269138	8.32768e-05	-1.37776	-0.627594
62761307	chr1:62761307:C:T	2.94082e-06	-1.10894e-10	0.584283	0.000659715	-1.10894e-10	0.0642831
62761709	chr1:62761709:C:T	1.44015e-06	-1.13823	1.00857	7.0194e-05	-1.3284	-0.847858
62761727	chr1:62761727:G:A	6.88657e-07	-1.10894e-10	-0.867419	0.000233668	-1.10894e-10	-0.973624
62762493	chr1:62762493:G:GT	1.39208e-06	-1.1987	1.03509	7.4819e-05	-1.28015	-0.832304
62762498	chr1:62762498:C:T	7.86749e-07	-1.10894e-10	-0.734253	0.000324466	-1.10894e-10	-0.645344
62762507	chr1:62762507:G:A	9.39104e-07	-1.10894e-10	-0.557236	0.00031238	-1.10894e-10	-0.683304
62762608	chr1:62762608:T:C	2.93745e-07	-0.443192	-1.27626	0.0001078	-0.465429	-1.28182
62762771	chr1:62762771:A:T	2.1114e-07	-1.03076	-1.01888	0.000102086	-0.685955	-1.11575
62762858	chr1:62762858:G:A	4.57611e-07	-1.10894e-10	-1.27614	0.000172456	-1.10894e-10	-1.27738
62763157	chr1:62763157:G:A	1.59838e-06	-1.18101	1.15559	7.78605e-05	-1.29681	-0.775799
62763202	chr1:62763202:C:G	1.00896e-06	-1.25378	0.768295	6.99323e-05	-1.22972	-0.95028
62763239	chr1:62763239:A:AT	6.76332e-07	-1.10894e-10	-0.885479	0.000244673	-1.10894e-10	-0.927601
62763572	chr1:62763572:A:G	5.48043e-07	-1.10894e-10	-1.09581	0.000197349	-1.10894e-10	-1.14255
62764304	chr1:62764304:T:C	4.51519e-07	-1.10894e-10	-1.28955	0.000159001	-1.10894e-10	-1.35862
62764345	chr1:62764345:A:G	4.31447e-07	-1.10894e-10	-1.33502	0.000214837	-1.10894e-10	-1.05764
62764464	chr1:62764464:A:G	2.24033e-07	-1.03135	-0.959019	0.000107145	-0.688554	-1.06479
62764753	chr1:62764753:A:C	8.18644e-07	-1.10894e-10	-0.694513	0.000242269	-1.10894e-10	-0.937476
62764945	chr1:62764945:C:A	4.61333e-07	-1.10894e-10	-1.26804	0.000173377	-1.10894e-10	-1.27206
62765020	chr1:62765020:A:G	4.89669e-07	-1.10894e-10	-1.20843	0.000164728	-1.10894e-10	-1.32323
62765101	chr1:62765101:C:A	3.46912e-07	-1.55309	-3.54162e-10	0.000158947	-1.35895	-3.54162e-10
62765214	chr1:62765214:G:A	1.19903e-06	-1.19325	0.880353	6.92307e-05	-1.28664	-0.903443
62765246	chr1:62765246:T:A	2.76641e-07	-1.11442	-0.665016	0.000121389	-0.797382	-0.831143
62765355	chr1:62765355:GT:G	7.80987e-07	-1.10894e-10	-0.741605	0.000305043	-1.10894e-10	-0.707071
62765566	chr1:62765566:TTAC:T	2.296e-07	-1.29429	-0.671535	9.08474e-05	-1.40613	-0.512214
62765639	chr1:62765639:A:C	1.06343e-07	-1.56458	-1.17091	3.3516e-05	-1.55791	-1.35759
62765730	chr1:62765730:G:T	1.42448e-06	-1.15788	1.01728	7.1583e-05	-1.31604	-0.84063
62766097	chr1:62766097:A:G	3.70059e-07	-1.4885	-3.54162e-10	0.000130472	-1.55637	-3.54162e-10
62766370	chr1:62766370:T:C	9.03459e-07	-1.10894e-10	-0.595932	0.000296503	-1.10894e-10	-0.735467
62766816	chr1:62766816:GCT:G	4.36692e-07	-1.10894e-10	-1.32293	0.000206584	-1.10894e-10	-1.09682
62767045	chr1:62767045:A:G	6.21591e-07	-1.10894e-10	-0.96988	0.000257396	-1.10894e-10	-0.876911
62767120	chr1:62767120:A:G	4.56445e-07	-1.10894e-10	-1.27869	0.000195541	-1.10894e-10	-1.15176
62767582	chr1:62767582:T:C	9.53364e-07	-1.10894e-10	-0.542166	0.000282577	-1.10894e-10	-0.783575
62767596	chr1:62767596:T:A	6.02467e-07	-1.10894e-10	-1.00113	0.000249259	-1.10894e-10	-0.909031
62767706	chr1:62767706:C:T	3.4986e-06	0.972391	-0.214437	4.24183e-05	-1.41759	-1.26236
62767877	chr1:62767877:G:C	5.26861e-07	-1.10894e-10	-1.13523	0.00019442	-1.10894e-10	-1.1575
62768441	chr1:62768441:C:A	8.96671e-07	-1.10894e-10	-0.603474	0.000294561	-1.10894e-10	-0.74204
62768469	chr1:62768469:G:C	4.90165e-07	-1.10894e-10	-1.20742	0.000205228	-1.10894e-10	-1.1034
62768530	chr1:62768530:G:T	4.24353e-07	-1.10894e-10	-1.3516	0.000162928	-1.10894e-10	-1.33422
62768802	chr1:62768802:T:C	1.41602e-06	0.900045	-1.0466	3.82777e-05	-1.43527	-1.34739
62769677	chr1:62769677:A:G	8.05251e-07	0.647512	-1.35852	3.81577e-05	-1.48446	-1.30134
62769782	chr1:62769782:T:A	4.28849e-07	-1.10894e-10	-1.34106	0.000165111	-1.10894e-10	-1.32091
62770471	chr1:62770471:C:T	1.9034e-06	0.629492	-0.48026	3.75126e-05	-1.48914	-1.31371
62771319	chr1:62771319:G:A	7.28704e-07	-1.10894e-10	-0.810895	0.000347762	-1.10894e-10	-0.576007
62771532	chr1:62771532:G:A	4.62295e-07	-1.10894e-10	-1.26596	0.00019066	-1.10894e-10	-1.17703
62771693	chr1:62771693:C:T	4.21558e-07	-1.10894e-10	-1.35821	0.000159581	-1.10894e-10	-1.35498
62771960	chr1:62771960:T:C	4.49023e-07	-1.10894e-10	-1.29509	0.000168781	-1.10894e-10	-1.29892
62772437	chr1:62772437:TTCTCTTGC:T	4.52404e-07	-1.10894e-10	-1.28759	0.000188612	-1.10894e-10	-1.18783
62772684	chr1:62772684:AT:A	4.58194e-07	-1.10894e-10	-1.27487	0.000188481	-1.10894e-10	-1.18853
62773032	chr1:62773032:C:T	9.80796e-07	-1.10894e-10	-0.513798	0.000501394	-1.10894e-10	-0.210132
62773525	chr1:62773525:C:T	8.85863e-07	0.743157	-1.35876	3.9308e-05	-1.46411	-1.29199
62773865	chr1:62773865:G:A	1.23735e-06	-1.10894e-10	-0.281436	0.00020739	-1.10894e-10	-1.09292
62773876	chr1:62773876:ATTCAAGGGCTC:A	7.82211e-07	0.614884	-1.35492	4.03309e-05	-1.49037	-1.24004
62774008	chr1:62774008:A:C	5.11115e-07	-1.10894e-10	-1.16557	0.000195559	-1.10894e-10	-1.15166
62774160	chr1:62774160:G:A	1.49042e-06	0.537246	-0.632596	3.65379e-05	-1.5042	-1.32498
62774246	chr1:62774246:A:G	3.44476e-07	-1.56014	-3.54162e-10	0.000180674	-1.23083	-3.54162e-10
62774854	chr1:62774854:T:A	9.20951e-07	0.781794	-1.35855	3.93005e-05	-1.45612	-1.30017
62774958	chr1:62774958:G:C	9.09232e-07	0.769087	-1.35865	3.92726e-05	-1.45871	-1.29828
62775016	chr1:62775016:A:G	4.94786e-07	-1.10894e-10	-1.19804	0.000165577	-1.10894e-10	-1.31809
62775341	chr1:62775341:T:A	4.56237e-07	-1.10894e-10	-1.27915	0.000186283	-1.10894e-10	-1.20026
62775465	chr1:62775465:TAGAAC:T	4.7296e-07	-1.10894e-10	-1.24315	0.000206397	-1.10894e-10	-1.09773
62775684	chr1:62775684:T:C	2.9128e-06	-1.10894e-10	0.574709	0.000672715	-1.10894e-10	0.0837963
62776025	chr1:62776025:C:T	4.06973e-07	-1.53916	0.145743	9.03508e-05	-0.753546	-1.17028
62776417	chr1:62776417:G:C	5.19889e-07	-1.10894e-10	-1.14855	0.000193306	-1.10894e-10	-1.16325
62776513	chr1:62776513:G:A	1.16603e-06	0.839558	-1.18036	5.3862e-05	-1.44774	-0.993362
62776761	chr1:62776761:C:T	1.60738e-06	-1.10894e-10	-0.0197987	0.000225656	-1.10894e-10	-1.00851
62776879	chr1:62776879:C:T	5.22376e-07	-1.10894e-10	-1.14377	0.000169715	-1.10894e-10	-1.2934
62777077	chr1:62777077:T:C	4.60247e-07	-1.10894e-10	-1.2704	0.000166102	-1.10894e-10	-1.31492
62777364	chr1:62777364:T:C	4.72894e-07	-1.10894e-10	-1.24329	0.000165821	-1.10894e-10	-1.31662
62777377	chr1:62777377:CTCTT:C	1.53462e-06	-1.10894e-10	-0.0661224	0.00022044	-1.10894e-10	-1.0319
62777398	chr1:62777398:C:A	2.34603e-06	-1.10894e-10	0.358318	0.000272809	-1.10894e-10	-0.818752
62777589	chr1:62777589:T:G	9.29286e-07	-1.10894e-10	-0.567745	0.000276553	-1.10894e-10	-0.805121
62777826	chr1:62777826:C:T	4.95167e-07	-1.10894e-10	-1.19727	0.000162479	-1.10894e-10	-1.33698
62777989	chr1:62777989:G:A	4.59159e-07	-1.10894e-10	-1.27277	0.000189041	-1.10894e-10	-1.18556
62778254	chr1:62778254:T:G	4.58955e-07	-1.10894e-10	-1.27321	0.000188924	-1.10894e-10	-1.18618
62778368	chr1:62778368:A:G	6.00035e-07	-1.10894e-10	-1.00518	0.000247443	-1.10894e-10	-0.916344
62778465	chr1:62778465:G:T	4.59159e-07	-1.10894e-10	-1.27277	0.000189041	-1.10894e-10	-1.18556
62778511	chr1:62778511:C:T	5.97591e-07	-1.00926	-3.54162e-10	0.000177903	-1.24629	-3.54162e-10
62778666	chr1:62778666:A:C	4.58779e-07	-1.10894e-10	-1.27359	0.000188824	-1.10894e-10	-1.18671
62778707	chr1:62778707:A:G	1.33083e-07	-1.47767	-1.03352	3.97475e-05	-1.39154	-1.35344
62778841	chr1:62778841:C:A	9.36407e-07	-1.10894e-10	-0.560113	0.000473811	-1.10894e-10	-0.266717
62779533	chr1:62779533:T:C	4.72461e-07	-1.10894e-10	-1.24421	0.000163709	-1.10894e-10	-1.32943
62779699	chr1:62779699:A:G	6.75429e-07	-1.10894e-10	-0.886814	0.000280815	-1.10894e-10	-0.789828
62780041	chr1:62780041:A:G	2.83331e-06	0.547038	-3.54162e-10	0.00121046	0.671228	-3.54162e-10
62780149	chr1:62780149:G:T	3.01664e-06	-1.10894e-10	0.609738	0.000693426	-1.10894e-10	0.11412
62780875	chr1:62780875:G:A	1.56017e-06	0.542462	-0.592075	3.68741e-05	-1.50345	-1.31657
62780978	chr1:62780978:C:T	4.5001e-07	-1.10894e-10	-1.29289	0.000184809	-1.10894e-10	-1.2082
62781016	chr1:62781016:G:C	8.59534e-07	-1.10894e-10	-0.645772	0.000420732	-1.10894e-10	-0.38553
62781023	chr1:62781023:C:T	1.4e-06	-1.10894e-10	-0.157936	0.00054538	-1.10894e-10	-0.126043
62781322	chr1:62781322:A:G	4.59159e-07	-1.10894e-10	-1.27277	0.000189041	-1.10894e-10	-1.18556
62781371	chr1:62781371:C:T	8.4803e-07	0.524882	-1.18413	3.68421e-05	-1.50492	-1.31597
62781700	chr1:62781700:C:T	8.81114e-07	-1.10894e-10	-0.620975	0.000392678	-1.10894e-10	-0.454536
62781701	chr1:62781701:C:T	1.01792e-06	0.565908	-1.04256	3.59386e-05	-1.49758	-1.34813
62781780	chr1:62781780:C:T	2.22111e-07	-0.652281	-1.3467	8.35652e-05	-0.683512	-1.31839
62782101	chr1:62782101:T:C	3.75381e-07	-1.47422	-3.54162e-10	0.000129838	-1.56124	-3.54162e-10
62782207	chr1:62782207:G:A	4.72461e-07	-1.10894e-10	-1.24421	0.000163709	-1.10894e-10	-1.32943
62782409	chr1:62782409:A:G	8.43983e-07	0.509348	-1.17338	3.6564e-05	-1.50736	-1.3211
62783004	chr1:62783004:G:C	1.11086e-06	0.730629	-1.1199	3.72065e-05	-1.46501	-1.34603
62783302	chr1:62783302:G:A	2.17938e-06	0.903097	-0.618465	0.000103037	-1.42583	-0.366601
62784087	chr1:62784087:T:G	5.83431e-07	-1.10894e-10	-1.03324	0.000185947	-1.10894e-10	-1.20206
62784093	chr1:62784093:G:T	4.58755e-07	-1.10894e-10	-1.27365	0.000188803	-1.10894e-10	-1.18682
62784304	chr1:62784304:A:G	2.26762e-07	-0.894431	-1.08383	0.000102837	-0.654449	-1.13993
62784595	chr1:62784595:C:T	1.19194e-06	0.671662	-0.990488	3.62829e-05	-1.47742	-1.35876
62784841	chr1:62784841:C:G	9.45692e-06	1.75234	-3.54162e-10	0.0012737	0.722153	-3.54162e-10
62784909	chr1:62784909:T:C	1.85665e-06	-1.10894e-10	0.124367	0.000438323	-1.10894e-10	-0.34457
62784940	chr1:62784940:A:G	4.68267e-07	-1.10894e-10	-1.25312	0.000168201	-1.10894e-10	-1.30236
62785676	chr1:62785676:T:C	4.71522e-07	-1.10894e-10	-1.2462	0.000163545	-1.10894e-10	-1.33044
62785778	chr1:62785778:T:C	4.58466e-07	-1.10894e-10	-1.27428	0.000165646	-1.10894e-10	-1.31767
62786043	chr1:62786043:A:G	1.23522e-06	-1.10894e-10	-0.283161	0.000549221	-1.10894e-10	-0.119025
62786298	chr1:62786298:C:T	5.3539e-07	-1.10894e-10	-1.11917	0.000208156	-1.10894e-10	-1.08924
62786543	chr1:62786543:AC:A	1.13004e-06	0.659979	-1.03213	3.83501e-05	-1.49673	-1.28403
62786700	chr1:62786700:A:G	5.64865e-07	-1.10894e-10	-1.06558	0.00023671	-1.10894e-10	-0.96069
62786702	chr1:62786702:A:C	4.60085e-07	-1.10894e-10	-1.27075	0.000188016	-1.10894e-10	-1.191
62786731	chr1:62786731:A:G	5.26489e-07	-1.10894e-10	-1.13593	0.000172151	-1.10894e-10	-1.27915
62786793	chr1:62786793:A:G	7.26276e-07	-1.10894e-10	-0.814232	0.000166007	-1.10894e-10	-1.31549
62787095	chr1:62787095:C:T	1.64302e-06	0.842866	-0.840737	3.77353e-05	-1.44333	-1.3536
62787158	chr1:62787158:G:A	9.70666e-07	0.833359	-1.35754	3.818e-05	-1.43151	-1.35371
62787343	chr1:62787343:T:C	9.74092e-07	0.785926	-1.30658	3.75235e-05	-1.44542	-1.35714
62787545	chr1:62787545:A:C	4.47576e-07	-1.10894e-10	-1.29832	0.000174594	-1.10894e-10	-1.26506
62787881	chr1:62787881:A:T	6.20906e-07	-1.10894e-10	-0.970983	0.000213195	-1.10894e-10	-1.06532
62787904	chr1:62787904:A:G	4.54743e-07	-1.10894e-10	-1.28243	0.000164725	-1.10894e-10	-1.32325
62788694	chr1:62788694:C:A	4.29328e-07	-1.10894e-10	-1.33994	0.00016331	-1.10894e-10	-1.33187
62788740	chr1:62788740:A:G	5.09507e-06	-1.10894e-10	1.13387	0.00106221	-1.10894e-10	0.540585
62789210	chr1:62789210:C:G	5.5933e-07	-1.10894e-10	-1.07542	0.000205075	-1.10894e-10	-1.10415
62789352	chr1:62789352:G:T	1.33071e-06	-1.10894e-10	-0.208695	0.000419519	-1.10894e-10	-0.388415
62790022	chr1:62790022:C:T	3.82291e-07	-1.48835	0.0323732	8.0098e-05	-0.979451	-1.06482
62790023	chr1:62790023:T:C	4.24161e-07	-1.10894e-10	-1.35205	0.000159138	-1.10894e-10	-1.35775
62790327	chr1:62790327:A:C	5.4193e-07	-1.10894e-10	-1.10703	0.000236783	-1.10894e-10	-0.96038
62790652	chr1:62790652:CAT:C	7.39522e-07	-1.10894e-10	-0.796158	0.000220837	-1.10894e-10	-1.0301
62790801	chr1:62790801:A:G	4.78546e-07	-1.10894e-10	-1.23141	0.000209869	-1.10894e-10	-1.08104
62791494	chr1:62791494:A:G	9.32965e-07	0.655291	-1.21909	3.84086e-05	-1.48214	-1.2971
62791556	chr1:62791556:T:C	9.56335e-07	0.819615	-1.35867	3.8438e-05	-1.43129	-1.34719
62791836	chr1:62791836:A:G	4.36728e-07	-1.10894e-10	-1.32285	0.000162546	-1.10894e-10	-1.33656
62791870	chr1:62791870:A:ATGCTCCTAGACATTAGACC	1.71944e-06	-1.10894e-10	0.0475909	0.000952119	-1.10894e-10	0.431165
62792067	chr1:62792067:G:A	3.66757e-07	-1.49746	-3.54162e-10	0.000131162	-1.55109	-3.54162e-10
62792323	chr1:62792323:A:G	9.96432e-07	0.756886	-1.25487	4.06995e-05	-1.44531	-1.276
62792371	chr1:62792371:C:G	5.22255e-07	-1.10894e-10	-1.14401	0.000185219	-1.10894e-10	-1.20598
62792663	chr1:62792663:C:T	1.39793e-06	-1.10894e-10	-0.159416	0.000543842	-1.10894e-10	-0.128865
62792683	chr1:62792683:A:C	3.04192e-06	0.618081	-3.54162e-10	0.00205875	1.20233	-3.54162e-10
62792979	chr1:62792979:C:T	3.08411e-07	-1.47167	-0.199064	6.31813e-05	-1.01781	-1.26371
62792981	chr1:62792981:G:T	4.33752e-07	-1.10894e-10	-1.32969	0.000161593	-1.10894e-10	-1.34245
62793908	chr1:62793908:C:T	4.43156e-07	-1.10894e-10	-1.30824	0.000178593	-1.10894e-10	-1.24241
62793969	chr1:62793969:G:A	5.72074e-07	-1.10894e-10	-1.05289	0.000240154	-1.10894e-10	-0.946243
62794191	chr1:62794191:G:A	4.37879e-07	-1.10894e-10	-1.32022	0.000204527	-1.10894e-10	-1.10682
62794520	chr1:62794520:ATTC:A	4.25934e-07	-1.10894e-10	-1.34788	0.000159239	-1.10894e-10	-1.35712
62794690	chr1:62794690:T:C	4.2635e-07	-1.10894e-10	-1.3469	0.000167832	-1.10894e-10	-1.30456
62795248	chr1:62795248:G:T	6.14436e-07	-1.10894e-10	-0.981458	0.000176887	-1.10894e-10	-1.25202
62795615	chr1:62795615:G:A	4.25043e-07	-1.10894e-10	-1.34997	0.000159403	-1.10894e-10	-1.35609
62795685	chr1:62795685:C:T	4.75611e-07	-1.54622	0.308657	0.000150982	-0.334416	-1.07595
62795932	chr1:62795932:TA:T	4.42563e-07	-1.10894e-10	-1.30958	0.000163923	-1.10894e-10	-1.32813
62795981	chr1:62795981:A:G	6.75497e-07	-0.886714	-3.54162e-10	0.000133918	-1.53029	-3.54162e-10
62795998	chr1:62795998:G:A	4.4119e-07	-1.10894e-10	-1.31269	0.000163528	-1.10894e-10	-1.33054
62796006	chr1:62796006:G:A	1.21481e-06	-1.10894e-10	-0.299823	0.000385793	-1.10894e-10	-0.472224
62796104	chr1:62796104:A:G	4.78465e-07	-1.10894e-10	-1.23158	0.000209775	-1.10894e-10	-1.08149
62796293	chr1:62796293:TAAATA:T	1.24344e-05	2.02606	-3.54162e-10	0.00159605	0.947761	-3.54162e-10
62796428	chr1:62796428:A:G	4.43632e-07	-1.10894e-10	-1.30717	0.000164238	-1.10894e-10	-1.32621
62796620	chr1:62796620:C:T	4.89224e-07	-1.10894e-10	-1.20934	0.000214349	-1.10894e-10	-1.05992
62796861	chr1:62796861:A:G	4.44668e-07	-1.10894e-10	-1.30483	0.000164542	-1.10894e-10	-1.32436
62797276	chr1:62797276:C:CT	5.73105e-07	-1.10894e-10	-1.05109	0.000165499	-1.10894e-10	-1.31856
62797311	chr1:62797311:A:G	8.25255e-07	0.609483	-1.29595	3.64024e-05	-1.48256	-1.35033
62797335	chr1:62797335:C:T	2.34436e-07	-0.853097	-1.09188	0.000189705	0.0821964	-1.26425
62797964	chr1:62797964:C:T	4.4441e-07	-1.10894e-10	-1.30541	0.000166092	-1.10894e-10	-1.31498
62797966	chr1:62797966:C:T	9.48836e-07	-1.10894e-10	-0.546926	0.000307225	-1.10894e-10	-0.699943
62798083	chr1:62798083:A:G	5.72262e-07	-1.10894e-10	-1.05257	0.000165588	-1.10894e-10	-1.31802
62798489	chr1:62798489:T:C	5.65147e-07	-1.10894e-10	-1.06508	0.000166374	-1.10894e-10	-1.31329
62798517	chr1:62798517:G:A	4.44379e-07	-1.10894e-10	-1.30548	0.000164457	-1.10894e-10	-1.32488
62798681	chr1:62798681:G:A	9.83674e-07	-1.10894e-10	-0.510868	0.000318131	-1.10894e-10	-0.66506
62798789	chr1:62798789:C:T	4.47182e-06	-1.10894e-10	1.00339	0.000954117	-1.10894e-10	0.433261
62798841	chr1:62798841:C:T	4.58981e-07	-1.10894e-10	-1.27315	0.000161474	-1.10894e-10	-1.34318
62799355	chr1:62799355:G:A	5.73843e-07	-1.10894e-10	-1.04981	0.000165439	-1.10894e-10	-1.31892
62799494	chr1:62799494:G:C	5.37097e-07	-1.47199	0.356009	7.66922e-05	-1.01675	-1.07097
62799852	chr1:62799852:G:A	1.16028e-06	0.931617	-1.27736	4.03164e-05	-1.40422	-1.32654
62800193	chr1:62800193:C:T	4.44038e-07	-1.10894e-10	-1.30625	0.000164343	-1.10894e-10	-1.32557
62801038	chr1:62801038:A:G	9.58032e-07	0.738263	-1.27554	3.75732e-05	-1.4591	-1.34213
62801049	chr1:62801049:G:A	9.10815e-07	0.731777	-1.3196	3.698e-05	-1.46013	-1.35702
62801139	chr1:62801139:G:A	1.05111e-06	0.890131	-1.33469	3.86729e-05	-1.41863	-1.35376
62801680	chr1:62801680:C:T	6.57801e-07	-1.10894e-10	-0.91326	0.00027442	-1.10894e-10	-0.812865
62801705	chr1:62801705:T:A	4.73033e-07	-1.10894e-10	-1.243	0.000163828	-1.10894e-10	-1.32871
62802307	chr1:62802307:G:A	4.58983e-07	-1.10894e-10	-1.27315	0.00016151	-1.10894e-10	-1.34296
62802527	chr1:62802527:C:T	4.58779e-07	-1.10894e-10	-1.27359	0.000161465	-1.10894e-10	-1.34324
62802560	chr1:62802560:A:G	1.60546e-06	0.884037	-0.905032	3.78799e-05	-1.43627	-1.35683
62802776	chr1:62802776:T:C	4.43266e-07	-1.10894e-10	-1.30799	0.000164142	-1.10894e-10	-1.32679
62802825	chr1:62802825:T:C	5.71063e-07	-1.10894e-10	-1.05466	0.000239658	-1.10894e-10	-0.948313
62803094	chr1:62803094:G:A	4.68627e-07	-1.10894e-10	-1.25236	0.000163064	-1.10894e-10	-1.33338
62803115	chr1:62803115:T:C	9.38639e-07	0.709404	-1.26714	3.75049e-05	-1.46486	-1.33819
62803318	chr1:62803318:A:G	3.53315e-07	-0.435407	-1.0994	0.000132284	-0.471683	-1.07089
62803345	chr1:62803345:G:T	4.59809e-07	-1.10894e-10	-1.27135	0.000161637	-1.10894e-10	-1.34217
62803567	chr1:62803567:T:G	9.36593e-07	0.687957	-1.24787	3.72518e-05	-1.4702	-1.33962
62803574	chr1:62803574:CTGTT:C	5.7015e-07	-1.10894e-10	-1.05626	0.00016581	-1.10894e-10	-1.31668
62803909	chr1:62803909:A:G	1.2602e-06	1.02242	-1.28555	4.11696e-05	-1.38408	-1.32574
62804073	chr1:62804073:T:C	4.84985e-07	-1.10894e-10	-1.21804	0.000177151	-1.10894e-10	-1.25052
62804247	chr1:62804247:T:C	1.30181e-06	1.04486	-1.27552	4.0612e-05	-1.3785	-1.34497
62804383	chr1:62804383:C:T	4.23552e-07	-1.10894e-10	-1.35349	0.000159019	-1.10894e-10	-1.3585
62804596	chr1:62804596:C:T	5.26687e-07	-1.10894e-10	-1.13556	0.000228151	-1.10894e-10	-0.997516
62804601	chr1:62804601:A:G	5.62366e-07	-1.10894e-10	-1.07001	0.000166705	-1.10894e-10	-1.3113
62805101	chr1:62805101:C:T	1.54733e-06	0.808064	-0.86594	3.73798e-05	-1.45295	-1.35345
62805339	chr1:62805339:T:C	7.63006e-07	0.593856	-1.35875	3.66499e-05	-1.48783	-1.33829
62805496	chr1:62805496:A:C	3.42833e-07	-1.56492	-3.54162e-10	0.000145543	-1.44705	-3.54162e-10
62805648	chr1:62805648:G:A	3.1232e-06	-1.10894e-10	0.64445	0.000603038	-1.10894e-10	-0.0255445
62805989	chr1:62805989:A:G	5.47331e-07	-1.10894e-10	-1.09711	0.000194895	-1.10894e-10	-1.15506
62806467	chr1:62806467:G:A	7.2191e-07	0.455289	-1.27555	4.06323e-05	-1.52282	-1.20015
62806788	chr1:62806788:T:A	1.13084e-07	-1.42071	-1.25332	5.01021e-05	-1.17516	-1.3383
62806987	chr1:62806987:T:G	4.26899e-07	-1.10894e-10	-1.34562	0.000160012	-1.10894e-10	-1.35227
62807022	chr1:62807022:A:T	3.43635e-07	-1.56258	-3.54162e-10	0.000161549	-1.34272	-3.54162e-10
62807030	chr1:62807030:G:T	5.59047e-07	-1.10894e-10	-1.07593	0.000167115	-1.10894e-10	-1.30884
62807250	chr1:62807250:G:A	4.31934e-07	-1.10894e-10	-1.33389	0.000158994	-1.10894e-10	-1.35866
62807723	chr1:62807723:G:A	1.15531e-06	0.949001	-1.29904	3.88214e-05	-1.41098	-1.35757
62807858	chr1:62807858:C:T	9.8227e-06	2.87726	-1.08698	0.00100269	1.69011	-1.20719
62808035	chr1:62808035:A:G	5.13633e-07	-1.10894e-10	-1.16065	0.000200487	-1.10894e-10	-1.12678
62808105	chr1:62808105:A:G	3.52779e-06	-1.10894e-10	0.766263	0.000818273	-1.10894e-10	0.279671
62808188	chr1:62808188:C:G	1.21674e-07	-1.46172	-1.1391	5.72692e-05	-1.10002	-1.27974
62808632	chr1:62808632:A:T	1.37376e-07	-1.5642	-0.915236	5.55853e-05	-1.55938	-0.850222
62808792	chr1:62808792:A:G	4.71482e-07	-1.10894e-10	-1.24628	0.000204499	-1.10894e-10	-1.10696
62808867	chr1:62808867:T:C	1.28787e-07	-1.48752	-1.05649	6.25871e-05	-1.03468	-1.25628
62808894	chr1:62808894:A:G	6.04387e-07	-1.10894e-10	-0.997947	0.000273062	-1.10894e-10	-0.817826
62808934	chr1:62808934:A:AT	3.4306e-07	-1.56426	-3.54162e-10	0.00013757	-1.50339	-3.54162e-10
62809198	chr1:62809198:C:CA	4.75095e-07	-1.10894e-10	-1.23865	0.000176346	-1.10894e-10	-1.25508
62809267	chr1:62809267:G:A	4.5851e-07	-1.10894e-10	-1.27418	0.000161523	-1.10894e-10	-1.34288
62809482	chr1:62809482:T:G	4.85126e-07	-1.10894e-10	-1.21775	0.000181191	-1.10894e-10	-1.22797
62809483	chr1:62809483:A:G	5.65624e-07	-1.10894e-10	-1.06423	0.000182159	-1.10894e-10	-1.22264
62809618	chr1:62809618:A:G	4.3775e-07	-1.10894e-10	-1.32051	0.00018173	-1.10894e-10	-1.225
62809843	chr1:62809843:A:G	1.26692e-06	-1.10894e-10	-0.257818	0.000256706	-1.10894e-10	-0.879594
62810304	chr1:62810304:A:G	6.21091e-07	-1.10894e-10	-0.970686	0.000161854	-1.10894e-10	-1.34083
62810698	chr1:62810698:C:T	4.57548e-07	-1.10894e-10	-1.27628	0.000161071	-1.10894e-10	-1.34568
62810849	chr1:62810849:A:C	4.537e-07	-1.10894e-10	-1.28473	0.000160755	-1.10894e-10	-1.34764
62811051	chr1:62811051:G:A	4.47629e-06	-1.10894e-10	1.00439	0.000955011	-1.10894e-10	0.434198
62811058	chr1:62811058:G:A	5.55853e-07	-1.10894e-10	-1.08166	0.000167532	-1.10894e-10	-1.30635
62811233	chr1:62811233:G:A	2.23688e-07	-0.94063	-1.05128	0.000123146	-0.73703	-0.877125
62811426	chr1:62811426:C:T	6.2764e-07	-1.43131	0.471111	7.3725e-05	-1.10368	-1.0235
62811563	chr1:62811563:A:T	4.69864e-07	-1.10894e-10	-1.24972	0.000203451	-1.10894e-10	-1.1121
62811616	chr1:62811616:G:A	2.95463e-06	-1.10894e-10	0.588968	0.00068108	-1.10894e-10	0.0961543
62811788	chr1:62811788:A:G	2.48419e-07	-0.852496	-1.03455	0.000189223	0.0914142	-1.27601
62812209	chr1:62812209:G:A	1.03435e-06	-1.38968	0.929049	0.000104352	-1.17706	-0.602699
62812321	chr1:62812321:A:G	1.26994e-07	-1.43989	-1.11813	5.55099e-05	-1.14202	-1.26894
62812347	chr1:62812347:G:A	2.44675e-07	-1.40513	-0.497104	0.000103507	-1.1872	-0.600682
62812780	chr1:62812780:A:G	4.27915e-07	-1.10894e-10	-1.34324	0.00016007	-1.10894e-10	-1.35191
62812819	chr1:62812819:T:C	4.49774e-07	-1.10894e-10	-1.29342	0.000161387	-1.10894e-10	-1.34372
62812826	chr1:62812826:G:A	4.48476e-07	-1.10894e-10	-1.29631	0.000161166	-1.10894e-10	-1.34509
62812878	chr1:62812878:C:T	3.46789e-07	-1.55344	-3.54162e-10	0.000134009	-1.52962	-3.54162e-10
62812929	chr1:62812929:T:C	4.57762e-07	-1.10894e-10	-1.27581	0.000161409	-1.10894e-10	-1.34359
62813424	chr1:62813424:T:C	2.42423e-07	-1.43431	-0.477165	0.000107314	-1.15259	-0.599176
62813551	chr1:62813551:T:C	1.18968e-06	-1.10894e-10	-0.320726	0.000378488	-1.10894e-10	-0.491341
62813839	chr1:62813839:G:A	5.71011e-07	-1.10894e-10	-1.05475	0.000165701	-1.10894e-10	-1.31734
62813906	chr1:62813906:G:A	7.30157e-07	-1.10894e-10	-0.808902	0.000222037	-1.10894e-10	-1.02468
62813978	chr1:62813978:G:A	1.20505e-06	0.992233	-1.30012	3.92504e-05	-1.3999	-1.35766
62813985	chr1:62813985:C:A	5.58198e-07	-1.10894e-10	-1.07745	0.000167248	-1.10894e-10	-1.30805
62813990	chr1:62813990:TTGG:T	4.34463e-07	-1.10894e-10	-1.32805	0.000173777	-1.10894e-10	-1.26975
62814402	chr1:62814402:A:G	4.97732e-07	-1.10894e-10	-1.1921	0.000194387	-1.10894e-10	-1.15768
62814460	chr1:62814460:G:C	4.71873e-07	-1.10894e-10	-1.24545	0.000163623	-1.10894e-10	-1.32996
62814732	chr1:62814732:C:CTTTT	9.56401e-07	-1.10894e-10	-0.538986	0.000414663	-1.10894e-10	-0.400058
62814893	chr1:62814893:C:T	4.28632e-07	-1.10894e-10	-1.34156	0.000160582	-1.10894e-10	-1.34872
62815064	chr1:62815064:C:G	4.57995e-07	-1.10894e-10	-1.2753	0.000188322	-1.10894e-10	-1.18937
62815105	chr1:62815105:G:A	8.99193e-07	-1.10894e-10	-0.600664	0.000480161	-1.10894e-10	-0.253404
62815387	chr1:62815387:C:T	4.60457e-07	-1.10894e-10	-1.26994	0.000161736	-1.10894e-10	-1.34156
62815428	chr1:62815428:A:G	1.70274e-07	-1.36076	-0.903992	4.34426e-05	-1.55593	-1.10015
62815617	chr1:62815617:A:G	5.01904e-07	-1.10894e-10	-1.18375	0.000196189	-1.10894e-10	-1.14845
62815748	chr1:62815748:G:A	1.07434e-06	-1.43227	1.00958	0.000117566	-1.10539	-0.555133
62815809	chr1:62815809:C:T	5.08524e-07	-1.55873	0.38808	0.000234359	-1.51916	0.548491
62817334	chr1:62817334:C:T	1.61971e-06	-0.107546	0.0953858	5.69089e-05	-1.395	-0.991071
62817481	chr1:62817481:GA:G	9.55198e-07	0.796551	-1.3368	3.74489e-05	-1.4458	-1.35875
62817783	chr1:62817783:A:G	1.33197e-07	-1.46736	-1.04297	7.03762e-05	-1.08202	-1.09165
62817845	chr1:62817845:A:G	1.34841e-07	-1.50235	-0.99572	7.71469e-05	-0.987963	-1.09385
62817875	chr1:62817875:A:G	1.13198e-06	-1.45824	1.08781	0.000129754	-1.05278	-0.509102
62818249	chr1:62818249:C:T	1.3259e-06	-1.43252	1.22021	0.000133166	-1.10534	-0.430591
62818466	chr1:62818466:G:C	1.3884e-07	-1.44567	-1.02317	6.85187e-05	-1.12722	-1.0732
62818558	chr1:62818558:T:G	5.28477e-07	-1.10894e-10	-1.13216	0.00020657	-1.10894e-10	-1.09688
62818783	chr1:62818783:A:G	2.64061e-07	-0.485187	-1.3408	9.71368e-05	-0.520866	-1.33054
62818932	chr1:62818932:C:T	4.05356e-07	-1.3974	-3.54162e-10	0.000129326	-1.56519	-3.54162e-10
62819362	chr1:62819362:T:C	9.23572e-07	0.594462	-1.16838	3.72857e-05	-1.49794	-1.31097
62819588	chr1:62819588:G:A	8.66802e-07	-1.10894e-10	-0.637352	0.000261266	-1.10894e-10	-0.861987
62819786	chr1:62819786:G:A	5.92608e-07	-1.10894e-10	-1.01763	0.000211253	-1.10894e-10	-1.07447
62819927	chr1:62819927:A:T	4.81208e-07	-1.10894e-10	-1.22586	0.000165364	-1.10894e-10	-1.31937
62820122	chr1:62820122:T:C	5.44669e-07	-1.10894e-10	-1.10198	0.000201963	-1.10894e-10	-1.11944
62820525	chr1:62820525:A:G	6.52322e-07	-1.10894e-10	-0.921625	0.000182968	-1.10894e-10	-1.21821
62820551	chr1:62820551:T:C	9.25921e-07	0.77086	-1.34223	4.19226e-05	-1.46483	-1.22687
62820576	chr1:62820576:A:G	1.14877e-07	-1.44584	-1.21246	5.74247e-05	-1.45388	-0.923172
62820603	chr1:62820603:A:G	9.85405e-07	-1.10894e-10	-0.50911	0.000318654	-1.10894e-10	-0.66342
62821123	chr1:62821123:C:T	8.9377e-07	-1.10894e-10	-0.606714	0.0002674	-1.10894e-10	-0.838779
62821867	chr1:62821867:T:A	1.41244e-06	-1.4239	1.27481	0.000136372	-1.12124	-0.390901
62821911	chr1:62821911:G:A	4.34457e-07	-1.10894e-10	-1.32806	0.000173774	-1.10894e-10	-1.26977
62821937	chr1:62821937:C:G	1.65197e-06	0.851363	-0.843803	4.84694e-05	-1.43444	-1.11216
62822037	chr1:62822037:T:C	6.49797e-07	-1.10894e-10	-0.925503	0.000182566	-1.10894e-10	-1.22041
62822180	chr1:62822180:T:C	1.21335e-06	-1.10894e-10	-0.301022	0.000385405	-1.10894e-10	-0.473231
62822311	chr1:62822311:G:A	4.23975e-07	-1.10894e-10	-1.35249	0.000167065	-1.10894e-10	-1.30914
62822546	chr1:62822546:A:G	4.57698e-07	-1.10894e-10	-1.27595	0.000161399	-1.10894e-10	-1.34365
62822577	chr1:62822577:G:A	5.741e-07	-1.10894e-10	-1.04936	0.000165288	-1.10894e-10	-1.31984
62822806	chr1:62822806:A:AT	6.30467e-07	-1.10894e-10	-0.955702	0.000161342	-1.10894e-10	-1.344
62822897	chr1:62822897:A:G	5.9815e-07	-1.10894e-10	-1.00832	0.000252424	-1.10894e-10	-0.896414
62823261	chr1:62823261:C:T	2.78593e-07	-1.31464	-0.457766	0.000116183	-1.34228	-0.330074
62823569	chr1:62823569:A:G	4.57359e-07	-1.10894e-10	-1.27669	0.000161349	-1.10894e-10	-1.34396
62823729	chr1:62823729:G:A	4.36771e-07	-1.10894e-10	-1.32275	0.000159051	-1.10894e-10	-1.3583
62823952	chr1:62823952:T:C	8.39719e-07	-1.10894e-10	-0.669095	0.000366964	-1.10894e-10	-0.522262
62824267	chr1:62824267:G:A	4.28259e-07	-1.10894e-10	-1.34243	0.000160165	-1.10894e-10	-1.35132
62824300	chr1:62824300:T:C	5.91695e-07	-1.10894e-10	-1.01917	0.000188421	-1.10894e-10	-1.18885
62824314	chr1:62824314:A:G	1.64153e-06	1.35173	-1.3505	4.37795e-05	-1.29188	-1.35648
62824457	chr1:62824457:G:A	9.1182e-07	-1.4176	0.830881	0.00010395	-1.13396	-0.649651
62824892	chr1:62824892:G:C	2.28937e-07	-0.904842	-1.06387	0.000127075	-0.695152	-0.887594
62824980	chr1:62824980:G:A	5.90213e-07	-1.10894e-10	-1.02168	0.000265348	-1.10894e-10	-0.846483
62825003	chr1:62825003:C:A	1.13042e-06	-1.4154	1.04359	0.000116298	-1.13603	-0.535339
62825271	chr1:62825271:C:T	2.63214e-07	-0.760926	-1.06827	0.000221911	0.225623	-1.25087
62825347	chr1:62825347:A:G	4.37936e-07	-1.10894e-10	-1.32009	0.000163262	-1.10894e-10	-1.33217
62825738	chr1:62825738:A:G	7.13322e-07	-1.10894e-10	-0.83223	0.000159798	-1.10894e-10	-1.35361
62826003	chr1:62826003:G:A	7.26767e-07	-1.10894e-10	-0.813556	0.000160154	-1.10894e-10	-1.35139
62826128	chr1:62826128:C:T	3.5701e-07	-1.5244	-3.54162e-10	0.000177426	-1.24897	-3.54162e-10
62826249	chr1:62826249:T:C	3.43238e-07	-1.56374	-3.54162e-10	0.000144203	-1.4563	-3.54162e-10
62826473	chr1:62826473:T:G	6.73684e-07	-1.10894e-10	-0.889402	0.000225682	-1.10894e-10	-1.0084
62826497	chr1:62826497:A:G	5.26681e-07	-1.10894e-10	-1.13557	0.000186362	-1.10894e-10	-1.19983
62826635	chr1:62826635:C:T	3.81197e-06	-1.10894e-10	0.843738	0.000852667	-1.10894e-10	0.320844
62826645	chr1:62826645:A:G	4.25303e-07	-1.10894e-10	-1.34936	0.000159448	-1.10894e-10	-1.35581
62826787	chr1:62826787:C:G	4.29342e-07	-1.10894e-10	-1.33991	0.000160365	-1.10894e-10	-1.35007
62826832	chr1:62826832:A:G	5.33496e-06	-1.10894e-10	1.17987	0.00117916	-1.10894e-10	0.645031
62827058	chr1:62827058:AGTCT:A	8.25958e-07	-1.10894e-10	-0.685619	0.000433045	-1.10894e-10	-0.356683
62827199	chr1:62827199:C:G	1.91239e-07	-1.01587	-1.13277	0.000101436	-0.825449	-0.982648
62827338	chr1:62827338:CT:C	6.30796e-07	-1.10894e-10	-0.95518	0.000159048	-1.10894e-10	-1.35832
62827465	chr1:62827465:C:T	5.2081e-07	-1.10894e-10	-1.14678	0.000178802	-1.10894e-10	-1.24125
62827786	chr1:62827786:T:C	3.65548e-07	-0.873636	-0.627128	0.00011246	-0.604481	-1.10045
62827807	chr1:62827807:T:TC	6.70683e-07	-0.81633	-0.0775356	0.000157273	-0.532316	-0.837228
62827810	chr1:62827810:A:C	4.62722e-07	-1.10894e-10	-1.26504	0.000160802	-1.10894e-10	-1.34735
62828034	chr1:62828034:C:T	2.97798e-07	-1.33963	-0.366117	0.00010876	-1.27987	-0.458511
62828183	chr1:62828183:T:A	1.75956e-07	-1.33478	-0.897143	6.9226e-05	-1.28766	-0.90249
62828279	chr1:62828279:T:C	1.17237e-06	1.00661	-1.34199	3.96225e-05	-1.38939	-1.35873
62828285	chr1:62828285:C:T	1.0415e-06	-1.10894e-10	-0.453742	0.000328574	-1.10894e-10	-0.632763
62828419	chr1:62828419:T:A	1.04836e-06	-1.10894e-10	-0.447182	0.000330261	-1.10894e-10	-0.627641
62828429	chr1:62828429:A:G	1.01241e-06	-1.10894e-10	-0.48207	0.000320362	-1.10894e-10	-0.658072
62828535	chr1:62828535:C:T	1.00437e-06	-1.10894e-10	-0.490046	0.000317995	-1.10894e-10	-0.665489
62829305	chr1:62829305:T:G	5.88939e-07	-1.10894e-10	-1.02384	0.000222184	-1.10894e-10	-1.02402
62829364	chr1:62829364:G:A	4.52978e-06	0.605162	0.411104	5.01949e-05	-1.49952	-1.01209
62829473	chr1:62829473:G:A	1.21293e-06	-1.10894e-10	-0.301365	0.000377945	-1.10894e-10	-0.492776
62829519	chr1:62829519:C:T	2.37772e-07	-0.99461	-0.93624	0.000131894	-0.799509	-0.746016
62829681	chr1:62829681:A:G	5.63966e-07	-1.10894e-10	-1.06717	0.000208708	-1.10894e-10	-1.08659
62829701	chr1:62829701:G:A	1.4981e-07	-1.51603	-0.876766	5.83775e-05	-1.54204	-0.818551
62830181	chr1:62830181:A:G	5.87462e-07	-1.10894e-10	-1.02635	0.000202455	-1.10894e-10	-1.11701
62830573	chr1:62830573:C:A	5.25504e-07	-1.10894e-10	-1.1378	0.000180017	-1.10894e-10	-1.23447
62831090	chr1:62831090:C:T	1.90023e-07	-0.979219	-1.1758	0.000104614	-0.782786	-0.99446
62831288	chr1:62831288:G:A	7.77964e-07	-1.10894e-10	-0.745482	0.000204838	-1.10894e-10	-1.1053
62831444	chr1:62831444:A:G	1.03666e-06	-1.44012	0.981717	0.000117747	-1.09145	-0.567542
62831562	chr1:62831562:T:C	1.03315e-06	-1.10894e-10	-0.461798	0.000326212	-1.10894e-10	-0.639977
62833095	chr1:62833095:T:A	1.19402e-06	0.981297	-1.29838	3.91659e-05	-1.40254	-1.35718
62833617	chr1:62833617:A:G	7.41466e-07	-1.10894e-10	-0.793533	0.000221359	-1.10894e-10	-1.02774
62834593	chr1:62834593:A:G	8.8775e-07	-1.10894e-10	-0.613472	0.000285098	-1.10894e-10	-0.774692
62834807	chr1:62834807:C:T	6.60559e-07	-1.10894e-10	-0.909076	0.000224297	-1.10894e-10	-1.01455
62835212	chr1:62835212:G:A	8.5717e-07	-1.10894e-10	-0.648526	0.000279431	-1.10894e-10	-0.794769
62835455	chr1:62835455:C:A	4.53261e-07	-1.10894e-10	-1.28569	0.000185544	-1.10894e-10	-1.20423
62835521	chr1:62835521:CTT:C	4.25791e-07	-1.10894e-10	-1.34821	0.000159209	-1.10894e-10	-1.35731
62835835	chr1:62835835:G:A	7.53158e-07	-1.10894e-10	-0.777887	0.000217266	-1.10894e-10	-1.0464
62835981	chr1:62835981:G:A	1.66367e-07	-0.990467	-1.2975	8.67434e-05	-0.790118	-1.17445
62836820	chr1:62836820:C:T	1.17321e-06	-1.4576	1.12293	0.000132363	-1.05685	-0.485127
62837115	chr1:62837115:A:G	1.77515e-07	-0.990134	-1.23297	9.75813e-05	-0.797005	-1.04983
62837261	chr1:62837261:T:G	1.08237e-06	-0.41525	-3.54162e-10	0.000500754	-0.211411	-3.54162e-10
62837492	chr1:62837492:G:A	1.48939e-06	-1.10894e-10	-0.0960411	0.000192786	-1.10894e-10	-1.16595
62837624	chr1:62837624:G:T	1.20382e-07	-1.53222	-1.07927	3.90877e-05	-1.55141	-1.21031
62837688	chr1:62837688:C:T	6.78943e-07	-1.10894e-10	-0.881625	0.000229826	-1.10894e-10	-0.990202
62837702	chr1:62837702:C:A	4.29019e-07	-1.10894e-10	-1.34066	0.000160327	-1.10894e-10	-1.35031
62837769	chr1:62837769:A:G	1.3135e-07	-1.33244	-1.19186	5.3044e-05	-1.29194	-1.16446
62837928	chr1:62837928:T:C	1.27267e-07	-1.35397	-1.20191	5.3749e-05	-1.26747	-1.17573
62838174	chr1:62838174:C:T	1.32852e-07	-1.32983	-1.1831	5.33926e-05	-1.29455	-1.1553
62838276	chr1:62838276:G:A	4.86204e-07	-1.10894e-10	-1.21553	0.000206663	-1.10894e-10	-1.09644
62838651	chr1:62838651:G:A	1.35342e-06	1.11029	-1.30206	4.05148e-05	-1.36816	-1.3577
62838720	chr1:62838720:C:T	9.92692e-07	0.836949	-1.33869	3.78166e-05	-1.4363	-1.35847
62838748	chr1:62838748:C:T	4.53882e-07	-1.10894e-10	-1.28433	0.000185907	-1.10894e-10	-1.20228
62838854	chr1:62838854:AC:A	6.59943e-07	-1.10894e-10	-0.910008	0.000225446	-1.10894e-10	-1.00944
62838891	chr1:62838891:G:A	5.19676e-07	-1.10894e-10	-1.14896	0.000300243	-1.10894e-10	-0.722932
62839064	chr1:62839064:T:A	4.64419e-07	-1.10894e-10	-1.26137	0.000161075	-1.10894e-10	-1.34566
62839848	chr1:62839848:C:G	2.21613e-07	-1.03948	-0.961752	0.000121547	-0.850778	-0.776442
62840561	chr1:62840561:T:G	1.28885e-07	-1.33541	-1.20783	5.22962e-05	-1.28852	-1.18208
62840903	chr1:62840903:C:T	9.1364e-07	-1.10894e-10	-0.584725	0.000402177	-1.10894e-10	-0.430632
62840983	chr1:62840983:G:A	1.91909e-07	-0.913703	-1.23144	0.000106705	-0.710205	-1.04725
62841289	chr1:62841289:C:T	1.43227e-07	-1.3797	-1.05803	6.27057e-05	-1.23448	-1.05459
62841713	chr1:62841713:T:C	1.2881e-07	-1.35235	-1.19148	5.42656e-05	-1.26938	-1.16426
62842277	chr1:62842277:G:A	1.78248e-06	-1.10894e-10	0.0835988	0.000211571	-1.10894e-10	-1.07296
62842338	chr1:62842338:G:C	1.03049e-06	-0.464373	-3.54162e-10	0.000263449	-0.853666	-3.54162e-10
62842392	chr1:62842392:C:T	6.6456e-07	-1.10894e-10	-0.903037	0.000225451	-1.10894e-10	-1.00942
62843657	chr1:62843657:G:A	1.08617e-06	-1.46113	1.04937	0.000127627	-1.0491	-0.529311
62843681	chr1:62843681:G:A	1.67036e-07	-0.956418	-1.32754	3.85337e-05	-1.41724	-1.35875
62843714	chr1:62843714:C:T	9.53789e-07	-1.10894e-10	-0.54172	0.00019709	-1.10894e-10	-1.14386
62844156	chr1:62844156:T:TG	2.30615e-07	-1.02665	-0.93476	0.000127473	-0.835542	-0.744078
62844194	chr1:62844194:A:G	1.35408e-07	-1.33315	-1.16072	5.48959e-05	-1.29125	-1.13084
62844206	chr1:62844206:T:G	8.95404e-07	-1.10894e-10	-0.604887	0.000267896	-1.10894e-10	-0.836927
62844308	chr1:62844308:A:T	4.27014e-07	-1.10894e-10	-1.34535	0.000164439	-1.10894e-10	-1.32499
62844526	chr1:62844526:C:T	1.1034e-07	-1.35978	-1.33881	4.72006e-05	-1.25858	-1.31454
62846102	chr1:62846102:T:C	1.27649e-07	-1.3676	-1.18528	5.56603e-05	-1.25155	-1.15671
62847493	chr1:62847493:C:T	1.23885e-06	-0.280227	-3.54162e-10	0.000311821	-0.685096	-3.54162e-10
62847648	chr1:62847648:T:C	1.23036e-06	1.01659	-1.30368	3.94871e-05	-1.39361	-1.35795
62847856	chr1:62847856:A:G	5.52084e-07	-1.10894e-10	-1.08846	0.000186596	-1.10894e-10	-1.19858
62848343	chr1:62848343:G:A	8.94635e-07	-1.10894e-10	-0.605747	0.000290323	-1.10894e-10	-0.75653
62848584	chr1:62848584:T:C	8.32679e-07	-1.10894e-10	-0.677514	0.000214398	-1.10894e-10	-1.05969
62848733	chr1:62848733:T:C	5.0373e-07	-1.10894e-10	-1.18012	0.000222784	-1.10894e-10	-1.02132
62848797	chr1:62848797:C:T	2.8942e-06	-1.10894e-10	0.5683	0.00114372	-1.10894e-10	0.614516
62848936	chr1:62848936:T:G	4.39035e-07	-1.10894e-10	-1.31758	0.000161263	-1.10894e-10	-1.34449
62849234	chr1:62849234:G:A	4.79622e-07	-1.10894e-10	-1.22916	0.000209334	-1.10894e-10	-1.08359
62849358	chr1:62849358:G:A	4.48437e-07	-1.10894e-10	-1.29639	0.000169896	-1.10894e-10	-1.29234
62849786	chr1:62849786:C:T	2.69447e-07	-0.793685	-1.0121	0.000209932	0.182809	-1.26355
62849801	chr1:62849801:A:G	1.50734e-07	-1.32443	-1.06222	5.84461e-05	-1.3001	-1.05932
62849970	chr1:62849970:T:G	4.443e-07	-1.10894e-10	-1.30566	0.000162436	-1.10894e-10	-1.33724
62850012	chr1:62850012:T:C	1.7466e-07	-1.36767	-0.871649	7.98771e-05	-1.25109	-0.795942
62850071	chr1:62850071:AT:A	4.69716e-07	-1.10894e-10	-1.25003	0.000161767	-1.10894e-10	-1.34137
62850077	chr1:62850077:G:A	1.54899e-07	-1.32437	-1.03502	6.00524e-05	-1.30078	-1.03153
62850331	chr1:62850331:G:C	9.2844e-07	-0.568657	-3.54162e-10	0.000247578	-0.915799	-3.54162e-10
62851169	chr1:62851169:C:G	2.18697e-07	-1.08442	-0.930052	0.000118854	-0.905174	-0.744458
62851556	chr1:62851556:T:A	8.3472e-07	-1.10894e-10	-0.675066	0.000214613	-1.10894e-10	-1.05869
62852119	chr1:62852119:G:A	4.24846e-07	-1.10894e-10	-1.35044	0.000166014	-1.10894e-10	-1.31545
62852284	chr1:62852284:C:T	4.21372e-07	-1.10894e-10	-1.35865	0.000159324	-1.10894e-10	-1.35658
62852400	chr1:62852400:A:G	8.47619e-07	-1.10894e-10	-0.659732	0.000255979	-1.10894e-10	-0.882428
62852490	chr1:62852490:AT:A	5.63131e-07	-1.10894e-10	-1.06865	0.000208409	-1.10894e-10	-1.08802
62852531	chr1:62852531:T:C	1.42513e-07	-1.35684	-1.08589	5.91368e-05	-1.2646	-1.08307
62852925	chr1:62852925:T:C	1.21317e-05	2.00141	-3.54162e-10	0.00154661	0.916295	-3.54162e-10
62853071	chr1:62853071:G:C	9.4248e-07	-0.553647	-3.54162e-10	0.000430266	-0.363121	-3.54162e-10
62853229	chr1:62853229:T:A	6.22932e-07	-1.10894e-10	-0.967725	0.000258383	-1.10894e-10	-0.873082
62853272	chr1:62853272:A:G	4.4112e-07	-1.10894e-10	-1.31284	0.00016689	-1.10894e-10	-1.31019
62853285	chr1:62853285:TGTGTACCTTTAG:T	4.69937e-07	-1.10894e-10	-1.24956	0.000161798	-1.10894e-10	-1.34118
62853374	chr1:62853374:C:A	4.21596e-07	-1.10894e-10	-1.35811	0.000159148	-1.10894e-10	-1.35769
62853915	chr1:62853915:G:A	9.45726e-07	0.783907	-1.33412	3.73717e-05	-1.44786	-1.35875
62854568	chr1:62854568:C:T	3.52959e-07	-1.53581	-3.54162e-10	0.00024209	-0.938217	-3.54162e-10
62854650	chr1:62854650:T:C	1.55167e-07	-1.29889	-1.05878	5.72227e-05	-1.32398	-1.05659
62854875	chr1:62854875:T:C	7.12323e-07	-1.10894e-10	-0.833631	0.000237988	-1.10894e-10	-0.955303
62856890	chr1:62856890:A:G	2.24194e-07	-1.08149	-0.908156	0.000122469	-0.900512	-0.719154
62857072	chr1:62857072:C:T	1.43118e-07	-1.31631	-1.12218	5.45996e-05	-1.30889	-1.11861
62857316	chr1:62857316:C:G	4.27135e-07	-1.10894e-10	-1.34506	0.00015915	-1.10894e-10	-1.35768
62857413	chr1:62857413:G:A	1.43232e-07	-1.33064	-1.10705	5.63105e-05	-1.29341	-1.10323
62857515	chr1:62857515:A:G	6.29429e-07	-1.10894e-10	-0.95735	0.000289646	-1.10894e-10	-0.758866
62858746	chr1:62858746:A:T	6.65907e-06	-1.10894e-10	1.40157	0.00140617	-1.10894e-10	0.821101
62859046	chr1:62859046:T:A	1.38491e-07	-1.3542	-1.11715	5.73099e-05	-1.26488	-1.11417
62860283	chr1:62860283:T:G	1.1157e-07	-1.34743	-1.34008	4.53253e-05	-1.27308	-1.34058
62860645	chr1:62860645:C:A	1.13246e-07	-1.35809	-1.31451	4.73324e-05	-1.26061	-1.30972
62860766	chr1:62860766:T:C	6.44751e-07	-1.10894e-10	-0.933298	0.000218499	-1.10894e-10	-1.04075
62861195	chr1:62861195:T:A	1.59827e-05	2.2771	-3.54162e-10	0.00194573	1.14587	-3.54162e-10
62861764	chr1:62861764:T:A	1.15682e-07	-1.35203	-1.29928	4.78198e-05	-1.26682	-1.29326
62861915	chr1:62861915:G:A	6.12643e-07	-1.10894e-10	-0.98438	0.000191927	-1.10894e-10	-1.17041
62862187	chr1:62862187:G:A	1.21071e-07	-1.30787	-1.29791	4.56443e-05	-1.31463	-1.29202
62862408	chr1:62862408:T:C	1.2255e-07	-1.32225	-1.27139	4.76668e-05	-1.29992	-1.26337
62862576	chr1:62862576:C:T	6.68434e-06	-1.10894e-10	1.40536	0.00141135	-1.10894e-10	0.824776
62863117	chr1:62863117:T:C	1.21872e-07	-1.30852	-1.29067	4.59914e-05	-1.31402	-1.28505
62863273	chr1:62863273:T:C	2.17306e-07	-1.09763	-0.923223	0.00011847	-0.91502	-0.737847
62863380	chr1:62863380:T:C	1.18526e-07	-1.3297	-1.29733	4.67013e-05	-1.29225	-1.2915
62863744	chr1:62863744:A:G	3.45238e-07	-1.55793	-3.54162e-10	0.000146815	-1.43835	-3.54162e-10
62863788	chr1:62863788:G:A	1.54879e-07	-1.06324	-1.29628	7.89146e-05	-0.875903	-1.18326
62864217	chr1:62864217:G:A	3.42865e-07	-1.56483	-3.54162e-10	0.000135633	-1.51757	-3.54162e-10
62864546	chr1:62864546:G:A	1.12764e-07	-1.3568	-1.32007	4.70381e-05	-1.26194	-1.31462
62865403	chr1:62865403:G:C	2.7302e-07	-0.810016	-0.982599	0.000209045	0.162996	-1.24797
62865621	chr1:62865621:T:G	1.15489e-07	-1.35514	-1.29785	4.80214e-05	-1.2638	-1.29208
62865631	chr1:62865631:C:T	1.17604e-06	-1.10894e-10	-0.332253	0.000520299	-1.10894e-10	-0.173121
62866019	chr1:62866019:TA:T	1.61675e-07	-1.00673	-1.30984	8.22052e-05	-0.811731	-1.20657
62866193	chr1:62866193:C:T	2.34692e-07	-1.06558	-0.87831	0.000129711	-0.878662	-0.683555
62866234	chr1:62866234:A:C	1.16137e-07	-1.34615	-1.30124	4.73424e-05	-1.27455	-1.29557
62866364	chr1:62866364:GATA:G	4.69716e-07	-1.10894e-10	-1.25003	0.000161767	-1.10894e-10	-1.34137
62866524	chr1:62866524:A:C	4.26441e-07	-1.45846	0.111771	7.78296e-05	-1.0533	-1.0197
62866526	chr1:62866526:T:C	4.50075e-07	-1.10894e-10	-1.29275	0.000159326	-1.10894e-10	-1.35657
62866607	chr1:62866607:A:C	4.78779e-07	-1.10894e-10	-1.23092	0.00020224	-1.10894e-10	-1.11807
62866716	chr1:62866716:C:A	8.34195e-07	-1.10894e-10	-0.675696	0.000253452	-1.10894e-10	-0.892352
62866856	chr1:62866856:ATC:A	1.10639e-06	0.832813	-1.22612	3.97583e-05	-1.43594	-1.30877
62866953	chr1:62866953:G:A	1.27381e-07	-1.34992	-1.20506	5.29668e-05	-1.27107	-1.18679
62867539	chr1:62867539:C:T	9.28651e-08	-1.53621	-1.3348	3.66856e-05	-1.46644	-1.3587
62867652	chr1:62867652:T:C	4.52714e-07	-1.45987	0.172967	8.04481e-05	-1.04997	-0.989943
62867760	chr1:62867760:T:A	1.13849e-06	0.891419	-1.25612	3.96303e-05	-1.42188	-1.32605
62867998	chr1:62867998:C:T	9.9935e-07	-1.10894e-10	-0.495057	0.000168039	-1.10894e-10	-1.30333
62868029	chr1:62868029:AATG:A	1.95011e-06	-1.10894e-10	0.17348	0.000220647	-1.10894e-10	-1.03096
62868139	chr1:62868139:T:G	5.80541e-07	-1.10894e-10	-1.0382	0.000184203	-1.10894e-10	-1.21148
62868410	chr1:62868410:G:A	6.23832e-07	-1.10894e-10	-0.966281	0.000194396	-1.10894e-10	-1.15763
62868437	chr1:62868437:G:A	1.1833e-07	-1.39445	-1.23423	5.46978e-05	-1.20918	-1.21652
62868614	chr1:62868614:G:A	1.1932e-07	-1.36679	-1.25357	5.13846e-05	-1.25083	-1.23736
62870208	chr1:62870208:A:G	9.17378e-07	-1.10894e-10	-0.580643	0.000293549	-1.10894e-10	-0.74548
62870392	chr1:62870392:A:G	1.20856e-07	-1.35836	-1.2492	5.10723e-05	-1.26118	-1.2331
62870642	chr1:62870642:C:A	4.21325e-07	-1.10894e-10	-1.35876	0.00015934	-1.10894e-10	-1.35649
62870957	chr1:62870957:C:T	1.16816e-07	-1.38541	-1.25615	5.24705e-05	-1.22702	-1.24026
62871634	chr1:62871634:A:G	4.21872e-07	-1.10894e-10	-1.35746	0.000160725	-1.10894e-10	-1.34783
62871663	chr1:62871663:G:A	1.20686e-07	-1.36028	-1.24869	5.11939e-05	-1.25981	-1.2321
62871781	chr1:62871781:A:G	3.88895e-07	-1.43885	-3.54162e-10	0.000129442	-1.56429	-3.54162e-10
62872262	chr1:62872262:C:T	5.43874e-07	-1.10894e-10	-1.10345	0.00024866	-1.10894e-10	-0.911437
62872515	chr1:62872515:T:G	1.14243e-07	-1.38414	-1.2797	5.11896e-05	-1.22829	-1.2637
62872638	chr1:62872638:A:G	6.7397e-07	-1.10894e-10	-0.888977	0.000227075	-1.10894e-10	-1.00224
62873126	chr1:62873126:A:G	1.19088e-07	-1.3808	-1.2415	5.30451e-05	-1.23271	-1.22368
62873231	chr1:62873231:A:G	3.4274e-07	-1.56519	-3.54162e-10	0.000133108	-1.53637	-3.54162e-10
62873985	chr1:62873985:G:A	1.31997e-07	-1.36821	-1.15117	5.72321e-05	-1.25007	-1.13034
62874353	chr1:62874353:A:T	3.99232e-07	-1.41262	-3.54162e-10	0.000129357	-1.56495	-3.54162e-10
62875174	chr1:62875174:C:T	1.50289e-07	-1.07459	-1.31501	7.38186e-05	-0.884892	-1.24102
62875610	chr1:62875610:G:A	8.61044e-07	0.714347	-1.35836	3.76999e-05	-1.45792	-1.33995
62876535	chr1:62876535:A:G	1.46784e-07	-1.3683	-1.0449	6.20287e-05	-1.24796	-1.05196
62876716	chr1:62876716:C:T	5.47565e-07	-1.09668	-3.54162e-10	0.000161465	-1.34323	-3.54162e-10
62876717	chr1:62876717:G:A	3.44237e-07	-1.56083	-3.54162e-10	0.000203735	-1.11071	-3.54162e-10
62877303	chr1:62877303:G:A	6.05187e-07	-1.10894e-10	-0.996624	0.000190463	-1.10894e-10	-1.17807
62877305	chr1:62877305:C:T	2.42376e-07	-1.0817	-0.829968	0.000135023	-0.900353	-0.621723
62877493	chr1:62877493:T:G	4.14617e-07	-1.37481	-3.54162e-10	0.000129433	-1.56436	-3.54162e-10
62877674	chr1:62877674:C:A	1.18081e-07	-1.39455	-1.23624	5.46696e-05	-1.21102	-1.2152
62877966	chr1:62877966:C:A	8.16982e-07	0.658237	-1.35478	3.77654e-05	-1.46992	-1.32621
62878503	chr1:62878503:G:A	7.68969e-07	0.600379	-1.35749	3.69969e-05	-1.48138	-1.33531
62878769	chr1:62878769:A:T	1.39437e-07	-1.3844	-1.08015	6.10707e-05	-1.22727	-1.08823
62878835	chr1:62878835:A:G	2.45752e-07	-1.09524	-0.802604	0.000137176	-0.91606	-0.5902
62879150	chr1:62879150:C:T	1.16122e-06	-1.10894e-10	-0.344938	0.000302625	-1.10894e-10	-0.715029
62879487	chr1:62879487:A:T	9.77694e-07	-1.10894e-10	-0.516966	0.000311564	-1.10894e-10	-0.68592
62879584	chr1:62879584:T:G	4.29296e-07	-1.10894e-10	-1.34002	0.00016582	-1.10894e-10	-1.31662
62879965	chr1:62879965:G:A	5.6819e-07	-1.10894e-10	-1.05971	0.000263088	-1.10894e-10	-0.855035
62880316	chr1:62880316:A:T	1.51254e-07	-1.37981	-1.00339	6.41903e-05	-1.25167	-1.014
62880692	chr1:62880692:C:T	5.89148e-06	-1.10894e-10	1.2791	0.00126425	-1.10894e-10	0.714709
62880901	chr1:62880901:C:T	1.59269e-07	-1.35397	-0.977597	6.64582e-05	-1.2909	-0.940052
62881532	chr1:62881532:C:G	8.93145e-07	0.735422	-1.34284	3.71312e-05	-1.45807	-1.355
62881624	chr1:62881624:A:G	4.23627e-07	-1.10894e-10	-1.35331	0.000159257	-1.10894e-10	-1.35701
62882159	chr1:62882159:CATGAT:C	5.23153e-07	-1.14229	-3.54162e-10	0.000161498	-1.34303	-3.54162e-10
62882427	chr1:62882427:T:A	1.63667e-07	-1.3465	-0.95783	6.73044e-05	-1.2998	-0.918499
62882648	chr1:62882648:A:G	4.34682e-07	-1.10894e-10	-1.32755	0.000165248	-1.10894e-10	-1.32008
62882885	chr1:62882885:A:T	2.35356e-07	-1.07536	-0.865706	0.000127543	-0.917289	-0.66178
62883022	chr1:62883022:T:C	4.23264e-07	-1.10894e-10	-1.35417	0.000161973	-1.10894e-10	-1.34009
62883271	chr1:62883271:T:G	4.21326e-07	-1.10894e-10	-1.35876	0.0001597	-1.10894e-10	-1.35423
62883874	chr1:62883874:G:A	6.30506e-06	-1.10894e-10	1.34695	0.00134231	-1.10894e-10	0.77462
62884362	chr1:62884362:C:T	1.32131e-07	-1.53637	-0.982	5.78377e-05	-1.55913	-0.81076
62885930	chr1:62885930:T:C	1.46595e-07	-1.40261	-1.01188	6.85962e-05	-1.22916	-0.970132
62887038	chr1:62887038:C:T	3.80437e-07	-1.47279	0.0119481	7.87267e-05	-1.05219	-1.00935
62887277	chr1:62887277:G:T	9.05437e-07	-1.10894e-10	-0.593745	0.000596238	-1.10894e-10	-0.0368848
62887502	chr1:62887502:A:G	1.55587e-06	-1.10894e-10	-0.0523701	0.000198472	-1.10894e-10	-1.13688
62887664	chr1:62887664:T:C	3.47472e-06	-1.10894e-10	0.751107	0.00208768	-1.10894e-10	1.21629
62887759	chr1:62887759:G:T	2.69452e-07	-1.49493	-0.310839	5.68472e-05	-1.26947	-1.11768
62888330	chr1:62888330:G:A	1.66763e-06	-1.10894e-10	0.0169992	0.000953028	-1.10894e-10	0.432119
62888998	chr1:62888998:C:T	4.73926e-07	-1.10894e-10	-1.24111	0.000172805	-1.10894e-10	-1.27536
62889180	chr1:62889180:CT:C	4.23838e-07	-1.10894e-10	-1.35281	0.000165446	-1.10894e-10	-1.31888
62889202	chr1:62889202:C:T	1.89734e-07	-1.15578	-1.00076	0.000126459	-0.752824	-0.834785
62889254	chr1:62889254:C:G	3.13955e-06	-1.10894e-10	0.649672	0.000898635	-1.10894e-10	0.373352
62889301	chr1:62889301:G:A	2.52052e-06	1.6813	-1.25124	5.75221e-05	-1.08053	-1.29483
62889349	chr1:62889349:C:T	2.20844e-07	-0.657465	-1.34724	4.76333e-05	-1.28361	-1.28038
62889441	chr1:62889441:C:G	4.31662e-07	-1.10894e-10	-1.33452	0.000162985	-1.10894e-10	-1.33387
62889462	chr1:62889462:T:A	3.43093e-07	-1.56416	-3.54162e-10	0.000192763	-1.16606	-3.54162e-10
62889516	chr1:62889516:A:C	3.02882e-06	-1.10894e-10	0.613767	0.000869386	-1.10894e-10	0.340263
62889642	chr1:62889642:G:A	5.05772e-07	-1.10894e-10	-1.17608	0.000182838	-1.10894e-10	-1.21892
62889653	chr1:62889653:A:T	9.17815e-07	-1.10894e-10	-0.580167	0.000270621	-1.10894e-10	-0.826806
62889656	chr1:62889656:C:T	1.53958e-07	-1.4079	-0.957584	6.07744e-05	-1.50066	-0.819701
62889688	chr1:62889688:G:T	5.07008e-07	-1.10894e-10	-1.17364	0.000184274	-1.10894e-10	-1.2111
62889858	chr1:62889858:G:A	4.40333e-07	-1.10894e-10	-1.31463	0.000160084	-1.10894e-10	-1.35183
62890184	chr1:62890184:G:A	1.07358e-06	-1.10894e-10	-0.423404	0.000172786	-1.10894e-10	-1.27547
62890297	chr1:62890297:T:C	2.27552e-06	-1.10894e-10	0.327801	0.000664265	-1.10894e-10	0.0711569
62890705	chr1:62890705:A:G	3.10195e-06	-1.10894e-10	0.637625	0.000888513	-1.10894e-10	0.362025
62890751	chr1:62890751:T:G	1.3014e-06	-1.10894e-10	-0.230964	0.000410068	-1.10894e-10	-0.411201
62890904	chr1:62890904:A:G	4.54593e-07	-1.10894e-10	-1.28276	0.000173148	-1.10894e-10	-1.27338
62891399	chr1:62891399:T:A	9.1427e-07	-1.10894e-10	-0.584037	0.000269853	-1.10894e-10	-0.829646
62891544	chr1:62891544:G:T	6.2916e-07	-1.10894e-10	-0.957777	0.000214652	-1.10894e-10	-1.0585
62891585	chr1:62891585:T:C	1.37585e-06	-1.10894e-10	-0.175338	0.000432342	-1.10894e-10	-0.358308
62892374	chr1:62892374:C:T	6.19148e-07	-1.10894e-10	-0.973818	0.000211667	-1.10894e-10	-1.07251
62892445	chr1:62892445:C:T	5.79093e-07	-1.10894e-10	-1.0407	0.000199856	-1.10894e-10	-1.12993
62893145	chr1:62893145:C:T	5.61299e-07	-1.39379	0.321882	8.81822e-05	-1.08489	-0.863227
62893409	chr1:62893409:G:C	4.26073e-07	-1.10894e-10	-1.34755	0.000159361	-1.10894e-10	-1.35635
62893614	chr1:62893614:A:T	4.96153e-07	-1.10894e-10	-1.19528	0.000177989	-1.10894e-10	-1.2458
62893889	chr1:62893889:A:G	2.13261e-07	-0.953035	-1.08661	0.000151737	-0.44588	-0.959496
62894008	chr1:62894008:C:T	9.38145e-07	-1.10894e-10	-0.558258	0.000278947	-1.10894e-10	-0.796504
62894114	chr1:62894114:A:G	4.33948e-07	-1.10894e-10	-1.32924	0.000160589	-1.10894e-10	-1.34868
62894135	chr1:62894135:A:G	9.81724e-08	-1.46427	-1.35117	3.34006e-05	-1.56474	-1.35421
62894308	chr1:62894308:T:C	1.8164e-07	-1.51072	-0.689423	3.97067e-05	-1.43946	-1.30655
62894426	chr1:62894426:G:A	9.74327e-07	-1.10894e-10	-0.520416	0.000297477	-1.10894e-10	-0.732188
62895453	chr1:62895453:G:A	3.0858e-07	-1.09024	-0.579945	0.000123901	-1.04954	-0.558506
62895821	chr1:62895821:A:G	4.80635e-07	-1.10894e-10	-1.22705	0.000175548	-1.10894e-10	-1.25961
62895925	chr1:62895925:G:A	1.27398e-06	-1.10894e-10	-0.252261	0.000541575	-1.10894e-10	-0.133043
62895987	chr1:62895987:G:A	4.71086e-07	-1.24712	-3.54162e-10	0.000143931	-1.45819	-3.54162e-10
62896653	chr1:62896653:A:G	1.69897e-07	-0.914074	-1.3529	8.03345e-05	-0.699647	-1.34168
62897139	chr1:62897139:GGGAAAGATATAAAGAT:G	2.57846e-06	0.623209	-0.170426	0.00014998	-1.04042	-0.376605
62897249	chr1:62897249:A:G	4.80153e-07	-1.10894e-10	-1.22806	0.000178538	-1.10894e-10	-1.24272
62897254	chr1:62897254:C:T	8.85518e-07	0.61814	-1.23413	5.53106e-05	-1.0781	-1.33646
62897602	chr1:62897602:T:C	4.47515e-07	-1.10894e-10	-1.29845	0.000159976	-1.10894e-10	-1.3525
62897700	chr1:62897700:C:T	5.80887e-07	-1.10894e-10	-1.03761	0.000241198	-1.10894e-10	-0.941905
62898061	chr1:62898061:G:A	7.11331e-07	-1.10894e-10	-0.835024	0.000231029	-1.10894e-10	-0.984982
62898408	chr1:62898408:A:C	2.69534e-06	0.813071	-0.315953	0.000141444	-0.951982	-0.523639
62898699	chr1:62898699:G:C	2.34464e-06	0.703826	-0.346103	0.000132694	-1.0058	-0.533678
62899025	chr1:62899025:A:G	5.4307e-07	-1.10894e-10	-1.10492	0.000248956	-1.10894e-10	-0.91025
62899297	chr1:62899297:G:A	4.55618e-07	-1.10894e-10	-1.28051	0.000167769	-1.10894e-10	-1.30494
62899862	chr1:62899862:A:G	1.49262e-07	-1.51316	-0.883304	5.63838e-05	-1.36827	-1.02708
62899989	chr1:62899989:T:C	5.04964e-07	-1.10894e-10	-1.17768	0.00040232	-1.10894e-10	-0.430276
62900164	chr1:62900164:G:A	4.88884e-07	-1.10894e-10	-1.21004	0.000373184	-1.10894e-10	-0.505453
62900452	chr1:62900452:A:G	2.37654e-06	0.747274	-0.376037	0.000132282	-0.984193	-0.558397
62900466	chr1:62900466:G:A	2.34559e-06	0.717662	-0.359532	0.000132269	-0.998882	-0.543808
62900720	chr1:62900720:A:C	1.10451e-06	-0.395003	-3.54162e-10	0.000300735	-0.721297	-3.54162e-10
62901125	chr1:62901125:T:C	1.92616e-07	-1.54166	-0.599806	4.09073e-05	-1.51331	-1.2029
62902316	chr1:62902316:C:T	1.7276e-07	-1.53745	-0.712803	3.78757e-05	-1.54532	-1.24789
62902647	chr1:62902647:A:C	6.42801e-07	-0.86769	-0.0686369	0.000274496	-0.812008	-0.000580286
62902877	chr1:62902877:C:T	1.18599e-07	-1.50825	-1.11816	4.89128e-05	-1.5574	-0.980083
62902900	chr1:62902900:A:C	5.67159e-07	-1.10894e-10	-1.06152	0.000190975	-1.10894e-10	-1.17538
62902944	chr1:62902944:C:T	1.11633e-07	-1.52715	-1.1598	4.68162e-05	-1.54787	-1.03343
62903005	chr1:62903005:A:G	2.07624e-07	-0.711147	-1.35529	7.10995e-05	-0.911142	-1.2523
62903771	chr1:62903771:C:T	2.40476e-07	-0.701385	-1.21816	6.7645e-05	-0.951313	-1.26194
62904644	chr1:62904644:G:A	4.71829e-07	-1.10894e-10	-1.24555	0.000201728	-1.10894e-10	-1.1206
62904862	chr1:62904862:T:C	4.57022e-06	-1.10894e-10	1.02515	0.00100258	-1.10894e-10	0.482803
62905205	chr1:62905205:C:T	4.69073e-07	-1.10894e-10	-1.2514	0.000168128	-1.10894e-10	-1.3028
62905739	chr1:62905739:T:G	4.96981e-07	-1.10894e-10	-1.19361	0.000376357	-1.10894e-10	-0.496987
62906080	chr1:62906080:C:T	4.57273e-07	-1.27688	-3.54162e-10	0.000146536	-1.44025	-3.54162e-10
62906221	chr1:62906221:A:G	1.27735e-07	-1.54634	-1.00587	3.50975e-05	-1.5396	-1.3298
62906231	chr1:62906231:C:A	4.20402e-07	-0.548753	-0.812199	5.47638e-05	-1.48183	-0.942667
62906270	chr1:62906270:T:A	3.66451e-07	-1.4983	-3.54162e-10	0.000129888	-1.56085	-3.54162e-10
62906668	chr1:62906668:T:G	1.10578e-06	-1.10894e-10	-0.393856	0.000447709	-1.10894e-10	-0.32338
62906722	chr1:62906722:T:C	1.27048e-07	-1.55944	-0.998157	3.60995e-05	-1.51613	-1.32512
62906846	chr1:62906846:G:C	1.71801e-07	-1.56224	-0.693588	6.0486e-05	-1.51435	-0.810764
62906940	chr1:62906940:C:T	8.97659e-07	-1.10894e-10	-0.602373	0.000381502	-1.10894e-10	-0.483408
62907117	chr1:62907117:A:G	4.35267e-07	-1.10894e-10	-1.3262	0.000162449	-1.10894e-10	-1.33716
62907935	chr1:62907935:A:G	4.29743e-07	-1.10894e-10	-1.33898	0.000160992	-1.10894e-10	-1.34617
62907941	chr1:62907941:G:A	6.1925e-07	-1.10894e-10	-0.973654	0.000206779	-1.10894e-10	-1.09587
62908010	chr1:62908010:C:A	4.39488e-07	-1.10894e-10	-1.31655	0.000221465	-1.10894e-10	-1.02726
62908178	chr1:62908178:T:C	4.24398e-07	-1.10894e-10	-1.35149	0.000159533	-1.10894e-10	-1.35527
62908246	chr1:62908246:A:G	1.24051e-07	-1.56165	-1.01982	3.61395e-05	-1.51059	-1.32955
62908670	chr1:62908670:A:G	7.0717e-07	-1.10894e-10	-0.840891	0.000230696	-1.10894e-10	-0.986424
62909321	chr1:62909321:G:A	7.29127e-07	-1.10894e-10	-0.810315	0.000236915	-1.10894e-10	-0.959822
62909445	chr1:62909445:T:C	7.72174e-07	-0.185457	-0.567496	7.73898e-05	-1.29606	-0.782605
62909527	chr1:62909527:G:A	4.31771e-07	-1.10894e-10	-1.33427	0.000210034	-1.10894e-10	-1.08025
62910071	chr1:62910071:T:C	4.27733e-07	-1.10894e-10	-1.34366	0.000160204	-1.10894e-10	-1.35107
62910669	chr1:62910669:A:G	4.27168e-07	-1.10894e-10	-1.34499	0.000160032	-1.10894e-10	-1.35215
62910733	chr1:62910733:A:C	1.61063e-07	-1.56447	-0.7559	4.07008e-05	-1.49461	-1.22666
62910750	chr1:62910750:ACCTTGGCACTCTATTC:A	6.0444e-07	-0.321098	-0.676762	6.68201e-05	-1.35062	-0.874896
62911516	chr1:62911516:T:C	4.34459e-07	-1.10894e-10	-1.32806	0.000187237	-1.10894e-10	-1.19515
62911528	chr1:62911528:G:A	4.2581e-07	-1.10894e-10	-1.34817	0.000159892	-1.10894e-10	-1.35302
62911616	chr1:62911616:A:G	1.95084e-06	-1.10894e-10	0.173854	0.000790635	-1.10894e-10	0.245312
62911863	chr1:62911863:G:T	6.91107e-07	-0.863867	-3.54162e-10	0.000271741	-0.822675	-3.54162e-10
62913364	chr1:62913364:G:T	5.61791e-07	-1.10894e-10	-1.07103	0.000224676	-1.10894e-10	-1.01287
62913495	chr1:62913495:C:G	3.35369e-06	-1.10894e-10	0.715655	0.0010574	-1.10894e-10	0.536047
62913499	chr1:62913499:C:T	5.97485e-07	-1.10894e-10	-1.00943	0.000258451	-1.10894e-10	-0.872817
62913557	chr1:62913557:CT:C	4.36892e-07	-1.10894e-10	-1.32248	0.000162839	-1.10894e-10	-1.33476
62914150	chr1:62914150:T:G	4.28649e-07	-1.10894e-10	-1.34152	0.000160453	-1.10894e-10	-1.34953
62915000	chr1:62915000:TA:T	8.80954e-07	-1.10894e-10	-0.621157	0.000403675	-1.10894e-10	-0.426914
62915178	chr1:62915178:G:A	4.49126e-07	-1.10894e-10	-1.29486	0.000159823	-1.10894e-10	-1.35346
62915528	chr1:62915528:C:T	1.27628e-06	-0.250456	-3.54162e-10	0.000480961	-0.251739	-3.54162e-10
62916070	chr1:62916070:A:G	1.95162e-07	-0.774358	-1.35397	0.000157758	-0.0201563	-1.34631
62916353	chr1:62916353:G:A	5.49505e-07	-0.963947	-0.129196	0.000159819	-0.956205	-0.397276
62916653	chr1:62916653:A:G	4.38932e-07	-1.10894e-10	-1.31782	0.000171762	-1.10894e-10	-1.28142
62916710	chr1:62916710:G:A	4.56704e-07	-1.10894e-10	-1.27813	0.000168856	-1.10894e-10	-1.29848
62917162	chr1:62917162:A:G	5.84731e-07	-1.10894e-10	-1.03101	0.000174623	-1.10894e-10	-1.2649
62917584	chr1:62917584:G:A	4.56273e-07	-1.27907	-3.54162e-10	0.000246996	-0.918154	-3.54162e-10
62918232	chr1:62918232:G:A	3.42817e-07	-1.56496	-3.54162e-10	0.000138315	-1.49799	-3.54162e-10
62918461	chr1:62918461:A:G	5.05685e-07	-1.10894e-10	-1.17625	0.000205194	-1.10894e-10	-1.10357
62918617	chr1:62918617:A:T	9.78169e-08	-1.48228	-1.33678	4.98882e-05	-1.16269	-1.35505
62918621	chr1:62918621:T:G	9.89947e-08	-1.47201	-1.33508	5.09803e-05	-1.14038	-1.3557
62918990	chr1:62918990:T:C	7.14677e-07	-1.10894e-10	-0.830332	0.000258805	-1.10894e-10	-0.871449
62919824	chr1:62919824:C:T	1.0634e-06	-1.10894e-10	-0.432939	0.000334509	-1.10894e-10	-0.61486
62920461	chr1:62920461:T:C	1.08883e-06	-1.10894e-10	-0.409302	0.000649504	-1.10894e-10	0.0486837
62920773	chr1:62920773:A:T	2.30812e-07	-1.56247	-0.398087	7.45639e-05	-1.53749	-0.578378
62921223	chr1:62921223:C:T	1.12964e-07	-1.55758	-1.11751	4.53707e-05	-1.36139	-1.25127
62921287	chr1:62921287:A:G	2.41726e-07	-1.56023	-0.354124	7.81534e-05	-1.53088	-0.537975
62921896	chr1:62921896:A:G	6.75796e-07	-1.10894e-10	-0.886271	0.000230036	-1.10894e-10	-0.989288
62921950	chr1:62921950:A:G	5.45905e-07	-1.10894e-10	-1.09972	0.000186785	-1.10894e-10	-1.19757
62922137	chr1:62922137:G:A	1.94301e-07	-1.53533	-0.597426	6.93506e-05	-1.25405	-0.934297
62922546	chr1:62922546:G:A	4.38287e-07	-1.10894e-10	-1.31929	0.000160062	-1.10894e-10	-1.35196
62922610	chr1:62922610:C:A	9.46882e-07	-1.10894e-10	-0.548988	0.0003017	-1.10894e-10	-0.718091
62922777	chr1:62922777:G:A	2.93819e-07	-1.56347	-0.155724	9.12508e-05	-1.55982	-0.354091
62923072	chr1:62923072:C:T	6.64138e-07	-1.10894e-10	-0.903673	0.000236185	-1.10894e-10	-0.962909
62923073	chr1:62923073:G:A	3.51661e-07	-1.01851	-0.520989	0.000113829	-0.894313	-0.798515
62923164	chr1:62923164:G:A	3.61305e-07	-1.51244	-3.54162e-10	0.00013922	-1.49147	-3.54162e-10
62923385	chr1:62923385:G:A	1.22871e-07	-1.53959	-1.05144	5.09336e-05	-1.29053	-1.20648
62923722	chr1:62923722:C:T	4.22255e-07	-1.10894e-10	-1.35655	0.000159317	-1.10894e-10	-1.35663
62923939	chr1:62923939:A:G	9.51628e-08	-1.50957	-1.337	3.69033e-05	-1.50763	-1.31159
62924111	chr1:62924111:G:A	6.8586e-07	-1.10894e-10	-0.871489	0.000243979	-1.10894e-10	-0.930444
62924229	chr1:62924229:G:A	1.66894e-07	-1.43441	-0.850396	5.80661e-05	-1.28599	-1.07995
62924528	chr1:62924528:T:C	7.21088e-07	-1.54941	0.728009	0.000175927	-1.50009	0.242632
62924712	chr1:62924712:T:G	7.16338e-07	-1.10894e-10	-0.828011	0.000441668	-1.10894e-10	-0.336965
62925190	chr1:62925190:T:C	7.13043e-07	-1.10894e-10	-0.83262	0.000258711	-1.10894e-10	-0.871813
62925551	chr1:62925551:G:A	8.87142e-07	-1.10894e-10	-0.614158	0.000284315	-1.10894e-10	-0.77744
62925843	chr1:62925843:T:C	1.06703e-07	-1.53968	-1.19243	4.64579e-05	-1.27516	-1.31382
62925933	chr1:62925933:T:C	5.74183e-07	-1.10894e-10	-1.04921	0.000217715	-1.10894e-10	-1.04434
62926125	chr1:62926125:C:T	8.20431e-07	-1.10894e-10	-0.692332	0.000256232	-1.10894e-10	-0.88144
62926458	chr1:62926458:G:C	4.35782e-07	-1.10894e-10	-1.32502	0.00017636	-1.10894e-10	-1.255
62926512	chr1:62926512:T:G	9.61547e-08	-1.55009	-1.28611	4.26353e-05	-1.32991	-1.34494
62926547	chr1:62926547:C:T	4.93247e-07	-1.10894e-10	-1.20115	0.000162626	-1.10894e-10	-1.33607
62926553	chr1:62926553:G:A	4.99698e-07	-1.10894e-10	-1.18816	0.000174585	-1.10894e-10	-1.26511
62926617	chr1:62926617:G:A	4.82589e-07	-1.10894e-10	-1.223	0.00016383	-1.10894e-10	-1.3287
62926727	chr1:62926727:T:A	1.03364e-06	-0.461318	-3.54162e-10	0.000196251	-1.14813	-3.54162e-10
62926795	chr1:62926795:G:A	1.31555e-07	-1.55912	-0.963614	5.03374e-05	-1.37015	-1.13862
62926994	chr1:62926994:G:A	9.09138e-08	-1.56469	-1.32756	3.38779e-05	-1.56357	-1.34119
62927047	chr1:62927047:T:A	1.23781e-07	-1.56484	-1.01881	4.48848e-05	-1.44511	-1.17832
62927162	chr1:62927162:A:AG	4.68495e-07	-1.10894e-10	-1.25264	0.000166779	-1.10894e-10	-1.31086
62927184	chr1:62927184:A:G	4.22819e-07	-1.10894e-10	-1.35522	0.000159236	-1.10894e-10	-1.35714
62927582	chr1:62927582:C:T	8.99034e-07	-1.10894e-10	-0.600842	0.000377347	-1.10894e-10	-0.49436
62927704	chr1:62927704:G:A	1.27807e-06	-1.10894e-10	-0.249056	0.000560356	-1.10894e-10	-0.0989526
62927739	chr1:62927739:C:T	1.19768e-06	-1.10894e-10	-0.314024	0.000522801	-1.10894e-10	-0.168325
62927825	chr1:62927825:G:A	3.13903e-06	1.18492	-0.535411	0.000558305	0.719503	-0.822123
62927899	chr1:62927899:G:C	1.53935e-06	-1.10894e-10	-0.0630486	0.0007054	-1.10894e-10	0.131241
62928013	chr1:62928013:C:A	1.18336e-06	-1.10894e-10	-0.326052	0.000516419	-1.10894e-10	-0.180607
62928102	chr1:62928102:C:T	1.21972e-06	-1.10894e-10	-0.295787	0.000533439	-1.10894e-10	-0.148181
62928683	chr1:62928683:C:T	4.13888e-07	-1.37657	-3.54162e-10	0.000149346	-1.42126	-3.54162e-10
62928739	chr1:62928739:G:A	5.40286e-07	-1.10894e-10	-1.11006	0.000214219	-1.10894e-10	-1.06053
62928913	chr1:62928913:A:G	4.81377e-07	-1.10894e-10	-1.22551	0.000189273	-1.10894e-10	-1.18433
62929604	chr1:62929604:G:A	4.05665e-06	-1.10894e-10	0.905949	0.00172797	-1.10894e-10	1.02718
62929619	chr1:62929619:C:T	5.46752e-07	-1.09817	-3.54162e-10	0.000227593	-0.999968	-3.54162e-10
62929638	chr1:62929638:G:C	2.53439e-07	-0.873171	-0.993867	0.000103321	-0.678113	-1.11157
62929676	chr1:62929676:G:A	4.22152e-07	-1.10894e-10	-1.3568	0.000168592	-1.10894e-10	-1.30004
62929730	chr1:62929730:C:T	4.24275e-07	-1.10894e-10	-1.35178	0.00015955	-1.10894e-10	-1.35517
62929838	chr1:62929838:C:G	4.30035e-07	-1.10894e-10	-1.33829	0.000165086	-1.10894e-10	-1.32106
62929860	chr1:62929860:C:G	1.40477e-06	-1.10894e-10	-0.154531	0.000606161	-1.10894e-10	-0.0203798
62929969	chr1:62929969:C:A	1.12083e-07	-1.35654	-1.32638	3.9343e-05	-1.4193	-1.33591
62930083	chr1:62930083:TCTA:T	6.10947e-07	-1.56171	0.574559	0.00023852	-1.52958	0.576515
62930171	chr1:62930171:T:G	4.23205e-07	-1.10894e-10	-1.35431	0.0001606	-1.10894e-10	-1.34861
62930431	chr1:62930431:AGAG:A	4.58576e-07	-1.10894e-10	-1.27404	0.000180066	-1.10894e-10	-1.2342
62930445	chr1:62930445:T:C	1.10376e-06	-1.10894e-10	-0.395686	0.000471894	-1.10894e-10	-0.27077
62930550	chr1:62930550:G:A	1.67624e-06	0.602101	-0.579956	0.000312403	0.231933	-0.915163
62930566	chr1:62930566:C:T	5.34485e-07	-1.12086	-3.54162e-10	0.000221768	-1.02589	-3.54162e-10
62930619	chr1:62930619:G:A	1.85195e-06	0.740496	-0.618666	0.000343755	0.35707	-0.944665
62930671	chr1:62930671:C:T	9.99148e-08	-1.55204	-1.24581	3.68415e-05	-1.56358	-1.25732
62930891	chr1:62930891:A:G	6.89956e-07	-1.10894e-10	-0.865534	0.000275757	-1.10894e-10	-0.808005
62930961	chr1:62930961:G:A	4.32951e-07	-1.10894e-10	-1.33154	0.000173613	-1.10894e-10	-1.27069
62931133	chr1:62931133:G:A	3.45053e-07	-1.55846	-3.54162e-10	0.000181989	-1.22358	-3.54162e-10
62931276	chr1:62931276:G:C	1.3413e-06	-1.10894e-10	-0.200767	0.000483454	-1.10894e-10	-0.246569
62931487	chr1:62931487:TTAGAGA:T	1.58284e-06	-1.10894e-10	-0.0351845	0.000566225	-1.10894e-10	-0.0885329
62931959	chr1:62931959:T:G	4.21967e-07	-1.10894e-10	-1.35724	0.000159272	-1.10894e-10	-1.35691
62932153	chr1:62932153:G:A	1.60463e-06	-1.10894e-10	-0.0215128	0.000573933	-1.10894e-10	-0.0750122
62932590	chr1:62932590:C:A	1.23181e-06	0.780464	-1.06638	0.000262904	0.435972	-1.29171
62932635	chr1:62932635:C:A	9.04191e-08	-1.53903	-1.35868	3.36043e-05	-1.56489	-1.34799
62932800	chr1:62932800:G:A	4.73825e-07	-1.10894e-10	-1.24132	0.000162084	-1.10894e-10	-1.33941
62932833	chr1:62932833:G:A	1.22054e-06	0.631076	-0.926188	0.000244782	0.303647	-1.23081
62933112	chr1:62933112:T:C	5.06475e-07	-1.10894e-10	-1.17469	0.000197944	-1.10894e-10	-1.13954
62933114	chr1:62933114:A:G	4.94845e-07	-1.10894e-10	-1.19792	0.000180811	-1.10894e-10	-1.23007
62933266	chr1:62933266:G:A	5.2224e-07	-1.10894e-10	-1.14403	0.000183633	-1.10894e-10	-1.21459
62933270	chr1:62933270:A:G	1.62717e-06	-1.10894e-10	-0.00756541	0.00104455	-1.10894e-10	0.523819
62933737	chr1:62933737:G:A	7.04065e-07	-1.10894e-10	-0.845292	0.000231986	-1.10894e-10	-0.980846
62933754	chr1:62933754:G:A	3.17019e-07	-0.789677	-0.853525	0.000104559	-0.705246	-1.07253
62933829	chr1:62933829:C:G	9.05417e-07	-0.593767	-3.54162e-10	0.000346735	-0.578964	-3.54162e-10
62934014	chr1:62934014:G:T	1.07777e-07	-1.45342	-1.26868	4.22356e-05	-1.48455	-1.19971
62934167	chr1:62934167:G:T	1.10256e-07	-1.46542	-1.23394	4.3726e-05	-1.4947	-1.15489
62934258	chr1:62934258:G:C	2.68461e-07	-0.521032	-1.28843	0.000100411	-0.459976	-1.35828
62934426	chr1:62934426:T:C	1.04242e-06	-1.10894e-10	-0.452858	0.000506348	-1.10894e-10	-0.200301
62934775	chr1:62934775:T:C	1.62967e-06	-1.10894e-10	-0.00602815	0.00101437	-1.10894e-10	0.4945
62935235	chr1:62935235:A:G	7.05805e-07	-1.10894e-10	-0.842824	0.000304339	-1.10894e-10	-0.709383
62935578	chr1:62935578:T:C	7.0843e-07	0.438585	-1.2777	0.000234863	0.0782467	-1.04677
62935583	chr1:62935583:A:T	2.22107e-07	-0.696071	-1.30293	8.37974e-05	-0.640987	-1.35814
62935679	chr1:62935679:A:G	9.91744e-07	-1.10894e-10	-0.502697	0.00047363	-1.10894e-10	-0.267099
62935961	chr1:62935961:T:C	2.08693e-07	-0.920295	-1.14101	0.000101138	-0.770651	-1.04039
62936079	chr1:62936079:A:G	3.63576e-06	-1.10894e-10	0.796412	0.00195042	-1.10894e-10	1.14828
62936274	chr1:62936274:T:C	2.2113e-07	-0.747997	-1.25541	8.03702e-05	-0.694315	-1.34657
62936495	chr1:62936495:ATG:A	6.23038e-07	-0.723955	-0.2436	0.000187569	-0.689668	-0.503708
62936807	chr1:62936807:A:G	1.17985e-06	0.71635	-1.04537	0.000257258	-0.0518143	-0.82563
62937035	chr1:62937035:G:C	1.09296e-06	-1.10894e-10	-0.405514	0.000397405	-1.10894e-10	-0.44257
62937293	chr1:62937293:A:G	4.33688e-07	-1.10894e-10	-1.32984	0.00016428	-1.10894e-10	-1.32595
62937349	chr1:62937349:A:G	2.77756e-06	1.35563	-0.828467	0.000296702	0.142718	-0.877515
62937453	chr1:62937453:C:G	4.42937e-07	-1.10894e-10	-1.30874	0.000167788	-1.10894e-10	-1.30482
62937455	chr1:62937455:G:A	3.43013e-07	-1.5644	-3.54162e-10	0.000129361	-1.56492	-3.54162e-10
62938216	chr1:62938216:T:G	1.12549e-06	-1.10894e-10	-0.376185	0.000511038	-1.10894e-10	-0.191081
62938246	chr1:62938246:T:C	2.52118e-06	-1.10894e-10	0.430318	0.0010154	-1.10894e-10	0.495508
62938448	chr1:62938448:A:T	6.85634e-07	-1.10894e-10	-0.871818	0.000267114	-1.10894e-10	-0.83985
62939018	chr1:62939018:A:G	3.52696e-07	-0.589784	-0.946771	8.16241e-05	-1.04176	-0.983643
62939031	chr1:62939031:A:G	1.93819e-07	-1.25558	-0.879651	7.16876e-05	-1.2599	-0.895308
62939195	chr1:62939195:T:C	4.35487e-07	-1.10894e-10	-1.3257	0.000167154	-1.10894e-10	-1.30861
62939377	chr1:62939377:A:G	7.48161e-07	-1.10894e-10	-0.784545	0.000254327	-1.10894e-10	-0.888903
62939523	chr1:62939523:C:A	3.54341e-07	-1.5319	-3.54162e-10	0.000129461	-1.56415	-3.54162e-10
62940036	chr1:62940036:A:G	6.67079e-07	-1.10894e-10	-0.899255	0.000273286	-1.10894e-10	-0.817006
62940053	chr1:62940053:C:G	4.27337e-07	-1.10894e-10	-1.34459	0.000165996	-1.10894e-10	-1.31556
62940080	chr1:62940080:C:T	6.17915e-07	-1.10894e-10	-0.975811	0.000240486	-1.10894e-10	-0.944864
62940159	chr1:62940159:A:C	6.16974e-07	-1.10894e-10	-0.977335	0.000240118	-1.10894e-10	-0.946396
62940214	chr1:62940214:C:T	1.18722e-07	-1.31603	-1.30935	3.54888e-05	-1.53403	-1.32428
62940297	chr1:62940297:T:C	4.32514e-07	-1.10894e-10	-1.33255	0.000162119	-1.10894e-10	-1.3392
62940391	chr1:62940391:C:T	7.98714e-07	-1.10894e-10	-0.719159	0.000300468	-1.10894e-10	-0.722182
62940928	chr1:62940928:C:A	5.64624e-07	-1.10894e-10	-1.066	0.00021782	-1.10894e-10	-1.04386
62940986	chr1:62940986:T:G	1.708e-06	1.02108	-0.98017	0.000190914	-0.161036	-1.01467
62941216	chr1:62941216:C:T	7.85018e-07	-1.10894e-10	-0.736456	0.000281683	-1.10894e-10	-0.786744
62941307	chr1:62941307:G:A	1.56474e-06	0.993469	-1.04016	0.000177062	-0.178673	-1.07235
62941787	chr1:62941787:A:G	4.88545e-07	-1.10894e-10	-1.21073	0.000165728	-1.10894e-10	-1.31718
62941870	chr1:62941870:G:A	7.53855e-07	-1.10894e-10	-0.776963	0.00029665	-1.10894e-10	-0.734973
62942721	chr1:62942721:T:G	6.85195e-07	-1.10894e-10	-0.872458	0.000255584	-1.10894e-10	-0.883973
62942731	chr1:62942731:G:A	6.52264e-07	-1.10894e-10	-0.921713	0.000243639	-1.10894e-10	-0.931836
62943827	chr1:62943827:T:C	5.38224e-07	-1.10894e-10	-1.11389	0.000199946	-1.10894e-10	-1.12948
62943960	chr1:62943960:A:G	1.31473e-06	-1.10894e-10	-0.220774	0.000504448	-1.10894e-10	-0.20406
62944136	chr1:62944136:T:C	1.40438e-07	-1.14233	-1.31506	3.80419e-05	-1.45645	-1.33238
62944232	chr1:62944232:A:AC	1.08411e-07	-1.41949	-1.29673	4.25464e-05	-1.36925	-1.30768
62944304	chr1:62944304:TA:T	1.33763e-06	1.14744	-1.35094	0.000151604	-0.063814	-1.34244
62944357	chr1:62944357:C:T	4.27708e-07	-1.10894e-10	-1.34372	0.000159564	-1.10894e-10	-1.35508
62944534	chr1:62944534:A:G	7.06647e-07	-1.10894e-10	-0.841632	0.000264028	-1.10894e-10	-0.851468
62944587	chr1:62944587:G:A	1.22835e-06	-1.10894e-10	-0.288739	0.000524456	-1.10894e-10	-0.165163
62944733	chr1:62944733:GT:G	1.46479e-07	-1.09237	-1.32291	3.87934e-05	-1.43272	-1.33655
62944840	chr1:62944840:A:T	1.228e-06	-1.10894e-10	-0.289021	0.000524308	-1.10894e-10	-0.165446
62944946	chr1:62944946:C:T	4.38269e-07	-1.10894e-10	-1.31933	0.000167791	-1.10894e-10	-1.30481
62944948	chr1:62944948:A:G	1.05082e-07	-1.43438	-1.31304	4.12194e-05	-1.38668	-1.32193
62945207	chr1:62945207:TTC:T	1.1821e-06	0.992939	-1.32006	0.000138141	-0.165932	-1.33332
62945210	chr1:62945210:C:A	1.21846e-06	1.02346	-1.32028	0.000141249	-0.143476	-1.33353
62945637	chr1:62945637:A:G	4.58774e-06	2.29215	-1.26317	0.000363979	0.756314	-1.28674
62945640	chr1:62945640:A:T	8.53434e-07	-1.10894e-10	-0.652894	0.000331169	-1.10894e-10	-0.624896
62945944	chr1:62945944:A:G	8.5803e-07	-1.10894e-10	-0.647524	0.000332908	-1.10894e-10	-0.619658
62946073	chr1:62946073:T:C	1.80356e-06	-1.10894e-10	0.0953543	0.000712881	-1.10894e-10	0.14179
62946268	chr1:62946268:T:C	3.82986e-06	2.07137	-1.22295	0.000335992	0.532109	-1.14255
62946488	chr1:62946488:C:T	1.87193e-06	-1.10894e-10	0.132564	0.000739684	-1.10894e-10	0.178698
62946766	chr1:62946766:G:T	4.16354e-06	2.08966	-1.1577	0.000343872	0.604966	-1.19222
62946777	chr1:62946777:G:A	1.89435e-06	-1.10894e-10	0.144471	0.000747703	-1.10894e-10	0.18948
62946803	chr1:62946803:C:T	4.24688e-07	-1.10894e-10	-1.35081	0.000159026	-1.10894e-10	-1.35846
62946927	chr1:62946927:C:T	3.8906e-06	1.97289	-1.10874	0.000329323	0.517154	-1.14764
62947132	chr1:62947132:C:T	4.22711e-06	2.3037	-1.35659	0.000346061	0.767667	-1.34858
62947208	chr1:62947208:C:A	4.30224e-07	-1.10894e-10	-1.33786	0.000163899	-1.10894e-10	-1.32827
62947366	chr1:62947366:T:G	4.41962e-07	-1.10894e-10	-1.31094	0.000169074	-1.10894e-10	-1.29719
62947391	chr1:62947391:C:G	4.21164e-06	2.08438	-1.14093	0.000347761	0.602178	-1.17819
62948274	chr1:62948274:A:T	4.0397e-06	2.26014	-1.35838	0.000332424	0.733158	-1.35427
62948350	chr1:62948350:G:A	4.5365e-07	-1.10894e-10	-1.28484	0.000187854	-1.10894e-10	-1.19186
62948397	chr1:62948397:C:A	4.43835e-07	-1.10894e-10	-1.30671	0.000159344	-1.10894e-10	-1.35646
62948473	chr1:62948473:G:T	3.91701e-06	2.22912	-1.3582	0.000323213	0.708976	-1.35819
62948533	chr1:62948533:C:T	3.82755e-06	1.98315	-1.13533	0.000323313	0.523613	-1.17252
62948535	chr1:62948535:C:T	3.78626e-06	1.97196	-1.13499	0.000320649	0.515194	-1.17237
62948574	chr1:62948574:TG:T	3.90835e-06	2.22687	-1.35816	0.000322664	0.707294	-1.35821
62948668	chr1:62948668:T:C	2.14342e-06	-1.10894e-10	0.267994	0.000846274	-1.10894e-10	0.313318
62948730	chr1:62948730:G:A	3.70271e-06	1.95389	-1.13924	0.000315085	0.501321	-1.176
62949025	chr1:62949025:A:G	1.25862e-06	-1.10894e-10	-0.26439	0.000527863	-1.10894e-10	-0.158688
62949099	chr1:62949099:G:A	3.91117e-06	2.22817	-1.35874	0.000323675	0.708242	-1.35603
62949262	chr1:62949262:C:T	4.0619e-06	2.0754	-1.16815	0.000336677	0.594359	-1.20276
62949358	chr1:62949358:A:C	6.14936e-07	0.377505	-1.35815	0.000142984	-0.107247	-1.35755
62949590	chr1:62949590:G:A	1.45749e-06	-1.10894e-10	-0.117691	0.000615795	-1.10894e-10	-0.00461119
62949670	chr1:62949670:TG:T	4.49283e-07	-1.29451	-3.54162e-10	0.000138722	-1.49505	-3.54162e-10
62949738	chr1:62949738:G:A	3.70274e-06	1.92786	-1.1132	0.00031545	0.480145	-1.15367
62949998	chr1:62949998:C:CT	4.25838e-07	-1.3481	-3.54162e-10	0.000130786	-1.55396	-3.54162e-10
62950014	chr1:62950014:G:A	6.78143e-07	-0.882805	-3.54162e-10	0.000203388	-1.11241	-3.54162e-10
62950291	chr1:62950291:A:G	9.30937e-08	-1.56483	-1.30372	3.70721e-05	-1.48499	-1.32967
62950300	chr1:62950300:C:G	6.72393e-07	-1.10894e-10	-0.89132	0.000264098	-1.10894e-10	-0.851206
62950393	chr1:62950393:TA:T	5.43436e-07	-1.10894e-10	-1.10425	0.000181755	-1.10894e-10	-1.22486
62950403	chr1:62950403:A:G	1.17676e-06	-1.10894e-10	-0.331642	0.000445969	-1.10894e-10	-0.327275
62950554	chr1:62950554:T:G	4.27635e-07	-1.10894e-10	-1.34389	0.000161367	-1.10894e-10	-1.34385
62950558	chr1:62950558:CAA:C	1.64296e-07	-0.949085	-1.35141	6.66358e-05	-0.879671	-1.34861
62950757	chr1:62950757:A:G	6.28418e-07	-1.10894e-10	-0.958957	0.000271491	-1.10894e-10	-0.823596
62950766	chr1:62950766:T:C	4.85162e-07	-1.21768	-3.54162e-10	0.000147912	-1.43091	-3.54162e-10
62950907	chr1:62950907:T:G	4.24053e-07	-1.10894e-10	-1.3523	0.000160743	-1.10894e-10	-1.34772
62950911	chr1:62950911:A:G	4.22963e-07	-1.10894e-10	-1.35488	0.000160181	-1.10894e-10	-1.35122
62951139	chr1:62951139:C:A	4.53945e-07	-1.10894e-10	-1.28419	0.000165397	-1.10894e-10	-1.31918
62951409	chr1:62951409:A:C	6.40709e-07	-1.10894e-10	-0.939587	0.000277922	-1.10894e-10	-0.800183
62951439	chr1:62951439:G:A	5.55943e-07	-0.300793	-0.780704	0.000105722	-0.862798	-0.903914
62951896	chr1:62951896:T:C	3.57972e-07	-0.338734	-1.18298	7.13289e-05	-0.904507	-1.25572
62952041	chr1:62952041:A:G	4.24743e-07	-1.10894e-10	-1.35068	0.000158996	-1.10894e-10	-1.35865
62952179	chr1:62952179:G:A	3.71808e-07	-0.349516	-1.13427	0.00016704	-0.281152	-1.02814
62952230	chr1:62952230:A:G	3.97007e-07	-0.260573	-1.15764	7.70872e-05	-0.846544	-1.23604
62952299	chr1:62952299:G:T	4.22373e-07	-1.10894e-10	-1.35627	0.000159335	-1.10894e-10	-1.35652
62952467	chr1:62952467:G:T	4.3182e-07	-1.10894e-10	-1.33415	0.000159504	-1.10894e-10	-1.35546
62952679	chr1:62952679:T:A	4.89168e-07	-0.0958005	-1.11366	8.57631e-05	-0.726776	-1.24916
62952709	chr1:62952709:G:C	4.22618e-07	-1.10894e-10	-1.35569	0.000159422	-1.10894e-10	-1.35597
62953189	chr1:62953189:C:G	5.38181e-07	-1.10894e-10	-1.11397	0.000216589	-1.10894e-10	-1.04952
62953353	chr1:62953353:A:G	3.36341e-07	-0.493962	-1.09007	7.51609e-05	-0.883199	-1.22469
62953419	chr1:62953419:C:T	2.52908e-07	-0.770921	-1.09821	6.34797e-05	-1.09612	-1.18069
62953579	chr1:62953579:T:C	4.42458e-07	-1.10894e-10	-1.30982	0.000169354	-1.10894e-10	-1.29553
62954005	chr1:62954005:C:A	4.30912e-07	-1.10894e-10	-1.33626	0.000162689	-1.10894e-10	-1.33568
62954086	chr1:62954086:T:C	8.23903e-07	-0.688109	-3.54162e-10	0.000337764	-0.605177	-3.54162e-10
62954476	chr1:62954476:G:A	7.32481e-07	-1.10894e-10	-0.805725	0.000234665	-1.10894e-10	-0.969365
62954901	chr1:62954901:G:A	4.22289e-07	-1.10894e-10	-1.35647	0.000159229	-1.10894e-10	-1.35718
62955416	chr1:62955416:A:G	5.85392e-07	-1.10894e-10	-1.02988	0.00022511	-1.10894e-10	-1.01094
62955437	chr1:62955437:T:C	4.60417e-07	-1.10894e-10	-1.27003	0.000178144	-1.10894e-10	-1.24493
62955464	chr1:62955464:G:A	4.61981e-07	-1.10894e-10	-1.26664	0.000178829	-1.10894e-10	-1.24109
62955642	chr1:62955642:TA:T	4.56805e-07	-1.10894e-10	-1.27791	0.000176572	-1.10894e-10	-1.2538
62955953	chr1:62955953:A:G	4.21325e-07	-1.10894e-10	-1.35876	0.000159811	-1.10894e-10	-1.35353
62955989	chr1:62955989:A:G	4.22682e-07	-1.10894e-10	-1.35554	0.000159052	-1.10894e-10	-1.35829
62956043	chr1:62956043:T:TA	4.35216e-07	-1.10894e-10	-1.32632	0.000158981	-1.10894e-10	-1.35874
62956276	chr1:62956276:T:TC	4.22135e-07	-1.10894e-10	-1.35684	0.000160797	-1.10894e-10	-1.34738
62956414	chr1:62956414:A:G	4.62387e-07	-1.10894e-10	-1.26576	0.000169957	-1.10894e-10	-1.29198
62956489	chr1:62956489:G:A	5.9478e-07	-1.10894e-10	-1.01397	0.000228199	-1.10894e-10	-0.997306
62956611	chr1:62956611:A:G	8.83652e-07	-1.10894e-10	-0.6181	0.000326533	-1.10894e-10	-0.638993
62956792	chr1:62956792:C:T	4.85888e-07	-1.10894e-10	-1.21618	0.000182445	-1.10894e-10	-1.22108
62957193	chr1:62957193:A:G	4.30495e-07	-1.10894e-10	-1.33723	0.000159081	-1.10894e-10	-1.35811
62957239	chr1:62957239:T:C	4.42729e-07	-0.762359	-0.546846	0.000106563	-1.09735	-0.661438
62957501	chr1:62957501:T:A	5.54556e-07	-1.10894e-10	-1.084	0.000191753	-1.10894e-10	-1.17132
62957740	chr1:62957740:A:G	4.21511e-07	-1.10894e-10	-1.35832	0.000163485	-1.10894e-10	-1.33081
62958071	chr1:62958071:C:T	4.24579e-07	-1.10894e-10	-1.35106	0.000162607	-1.10894e-10	-1.33619
62958420	chr1:62958420:T:C	4.29527e-07	-1.10894e-10	-1.33948	0.000158995	-1.10894e-10	-1.35865
62958980	chr1:62958980:TC:T	5.15259e-07	-1.10894e-10	-1.15749	0.00018074	-1.10894e-10	-1.23046
62959024	chr1:62959024:G:A	1.09414e-07	-1.51068	-1.19635	4.49772e-05	-1.32756	-1.29381
62959048	chr1:62959048:A:G	4.6714e-07	-1.10894e-10	-1.25553	0.000179862	-1.10894e-10	-1.23533
62959229	chr1:62959229:G:A	6.62517e-07	-1.10894e-10	-0.906116	0.000265058	-1.10894e-10	-0.847577
62959244	chr1:62959244:A:C	1.49551e-06	-0.0919431	-3.54162e-10	0.000378064	-0.49246	-3.54162e-10
62959452	chr1:62959452:A:G	4.26684e-07	-1.10894e-10	-1.34612	0.000162292	-1.10894e-10	-1.33813
62960315	chr1:62960315:T:C	1.02136e-07	-1.52665	-1.2492	3.9864e-05	-1.50002	-1.24203
62960774	chr1:62960774:T:C	5.54519e-07	-1.10894e-10	-1.08406	0.000215602	-1.10894e-10	-1.05409
62960959	chr1:62960959:G:A	5.46845e-07	-1.10894e-10	-1.098	0.000189636	-1.10894e-10	-1.18242
62961089	chr1:62961089:C:A	4.28714e-07	-1.10894e-10	-1.34137	0.000159481	-1.10894e-10	-1.3556
62961127	chr1:62961127:T:A	4.22501e-07	-1.10894e-10	-1.35597	0.000161052	-1.10894e-10	-1.3458
62961309	chr1:62961309:G:A	5.61427e-07	-1.10894e-10	-1.07168	0.000219723	-1.10894e-10	-1.03516
62961604	chr1:62961604:A:G	2.53477e-07	-0.562997	-1.30389	0.000121929	-0.368786	-1.2553
62961694	chr1:62961694:A:G	4.77152e-07	-1.10894e-10	-1.23433	0.000172566	-1.10894e-10	-1.27674
62961997	chr1:62961997:G:A	4.22175e-07	-1.10894e-10	-1.35674	0.000159203	-1.10894e-10	-1.35735
62962292	chr1:62962292:T:C	5.8998e-07	-1.10894e-10	-1.02207	0.000238024	-1.10894e-10	-0.955152
62962332	chr1:62962332:T:C	4.38902e-07	-1.10894e-10	-1.31789	0.00016571	-1.10894e-10	-1.31728
62962559	chr1:62962559:C:G	5.76109e-07	-1.10894e-10	-1.04587	0.000246974	-1.10894e-10	-0.91824
62962703	chr1:62962703:T:C	4.21325e-07	-1.10894e-10	-1.35876	0.000158989	-1.10894e-10	-1.35869
62962712	chr1:62962712:G:C	4.66661e-07	-1.10894e-10	-1.25656	0.000169578	-1.10894e-10	-1.29421
62962771	chr1:62962771:G:C	4.22635e-07	-1.10894e-10	-1.35565	0.000161292	-1.10894e-10	-1.34431
62962911	chr1:62962911:A:G	4.50737e-07	-1.10894e-10	-1.29128	0.000189285	-1.10894e-10	-1.18427
62963039	chr1:62963039:T:C	4.84322e-07	-1.10894e-10	-1.21941	0.000191671	-1.10894e-10	-1.17174
62963157	chr1:62963157:T:C	4.21654e-07	-1.10894e-10	-1.35798	0.000161651	-1.10894e-10	-1.34209
62963317	chr1:62963317:C:T	4.34047e-07	-1.10894e-10	-1.32901	0.00015901	-1.10894e-10	-1.35856
62963615	chr1:62963615:T:C	7.4253e-07	-1.10894e-10	-0.792099	0.000293086	-1.10894e-10	-0.747059
62964256	chr1:62964256:C:G	1.12595e-07	-1.54288	-1.13548	4.28411e-05	-1.54586	-1.12417
62964279	chr1:62964279:G:A	5.67888e-07	-1.10894e-10	-1.06024	0.000200028	-1.10894e-10	-1.12907
62964566	chr1:62964566:A:G	4.21328e-07	-1.10894e-10	-1.35875	0.000159003	-1.10894e-10	-1.3586
62964670	chr1:62964670:A:G	1.3181e-07	-1.25232	-1.26848	5.92473e-05	-1.04516	-1.30065
62964865	chr1:62964865:C:T	1.38907e-07	-1.25121	-1.21714	6.12419e-05	-1.04508	-1.26762
62964976	chr1:62964976:G:A	1.76859e-07	-1.53162	-0.695185	6.2361e-05	-1.52646	-0.768123
62965538	chr1:62965538:G:T	2.12868e-07	-1.562	-0.479487	7.08615e-05	-1.56356	-0.603239
62965602	chr1:62965602:C:T	5.55829e-07	-1.10894e-10	-1.0817	0.000201392	-1.10894e-10	-1.12227
62965899	chr1:62965899:T:C	1.72169e-07	-1.05067	-1.20302	7.30063e-05	-0.876576	-1.2604
62966058	chr1:62966058:C:T	4.53963e-07	-1.10894e-10	-1.28415	0.00017375	-1.10894e-10	-1.26991
62966188	chr1:62966188:G:A	2.28028e-07	-1.0997	-0.872993	0.000107109	-0.923647	-0.830035
62966333	chr1:62966333:C:T	5.60618e-07	-1.10894e-10	-1.07312	0.000200022	-1.10894e-10	-1.1291
62966383	chr1:62966383:C:T	4.94248e-07	-1.10894e-10	-1.19912	0.000168174	-1.10894e-10	-1.30253
62966820	chr1:62966820:G:A	6.20852e-07	-0.97107	-3.54162e-10	0.000214683	-1.05836	-3.54162e-10
62966918	chr1:62966918:T:C	4.62619e-07	-1.10894e-10	-1.26526	0.000162399	-1.10894e-10	-1.33747
62966935	chr1:62966935:G:C	4.68677e-07	-1.10894e-10	-1.25225	0.000163474	-1.10894e-10	-1.33087
62967025	chr1:62967025:A:G	2.86659e-07	-1.56497	-0.178894	9.34451e-05	-1.56519	-0.324958
62967045	chr1:62967045:T:C	2.65306e-07	-0.868204	-0.953074	0.00010558	-0.674878	-1.09318
62967210	chr1:62967210:C:T	4.81159e-07	-1.10894e-10	-1.22596	0.000175345	-1.10894e-10	-1.26077
62967343	chr1:62967343:T:A	2.07611e-07	-0.727842	-1.33865	0.00010179	-0.499903	-1.30471
62967366	chr1:62967366:C:T	2.1314e-07	-0.700287	-1.33993	0.000104747	-0.469141	-1.30683
62967375	chr1:62967375:C:T	3.61606e-07	-1.51161	-3.54162e-10	0.000166599	-1.31194	-3.54162e-10
62967764	chr1:62967764:C:T	2.05134e-07	-0.739913	-1.33859	0.000100325	-0.514499	-1.30461
62967928	chr1:62967928:C:T	3.44319e-07	-1.56059	-3.54162e-10	0.000129407	-1.56456	-3.54162e-10
62968168	chr1:62968168:T:TA	4.22578e-07	-1.10894e-10	-1.35579	0.000160546	-1.10894e-10	-1.34895
62968219	chr1:62968219:G:A	5.45928e-07	-1.10894e-10	-1.09967	0.000217844	-1.10894e-10	-1.04375
62968358	chr1:62968358:C:G	1.45385e-06	-1.10894e-10	-0.120195	0.000763381	-1.10894e-10	0.210232
62968795	chr1:62968795:A:G	8.755e-07	-0.627367	-3.54162e-10	0.000214983	-1.05697	-3.54162e-10
62969255	chr1:62969255:G:A	5.22906e-07	-1.10894e-10	-1.14276	0.000198353	-1.10894e-10	-1.13748
62969471	chr1:62969471:C:T	5.38673e-07	-1.10894e-10	-1.11305	0.000177464	-1.10894e-10	-1.24876
62970006	chr1:62970006:T:C	5.23493e-07	-1.10894e-10	-1.14164	0.000198573	-1.10894e-10	-1.13637
62970124	chr1:62970124:A:G	4.78241e-07	-1.10894e-10	-1.23205	0.000175265	-1.10894e-10	-1.26122
62970167	chr1:62970167:G:A	5.04224e-07	-1.10894e-10	-1.17914	0.000170083	-1.10894e-10	-1.29124
62970540	chr1:62970540:C:T	5.04224e-07	-1.10894e-10	-1.17914	0.000170083	-1.10894e-10	-1.29124
62971096	chr1:62971096:C:T	4.44534e-07	-1.10894e-10	-1.30514	0.00017591	-1.10894e-10	-1.25755
62971143	chr1:62971143:T:A	4.1175e-07	-1.38175	-3.54162e-10	0.000140917	-1.47935	-3.54162e-10
62971179	chr1:62971179:G:A	1.35147e-07	-1.17381	-1.32199	6.70659e-05	-0.938229	-1.28362
62971266	chr1:62971266:T:G	4.58248e-07	-1.10894e-10	-1.27475	0.000179628	-1.10894e-10	-1.23663
62971711	chr1:62971711:C:A	1.49135e-07	-1.10497	-1.29234	7.58917e-05	-0.854876	-1.24334
62971949	chr1:62971949:C:T	7.10619e-07	-1.10894e-10	-0.836027	0.000231309	-1.10894e-10	-0.983772
62972842	chr1:62972842:A:G	1.68751e-07	-0.947086	-1.32665	8.68182e-05	-0.674282	-1.28943
62973141	chr1:62973141:G:T	5.49094e-07	-1.10894e-10	-1.09389	0.00019751	-1.10894e-10	-1.14174
62973282	chr1:62973282:T:A	4.92283e-07	-1.10894e-10	-1.20311	0.00018706	-1.10894e-10	-1.1961
62973460	chr1:62973460:T:A	4.32353e-07	-1.10894e-10	-1.33292	0.000160366	-1.10894e-10	-1.35007
62973610	chr1:62973610:T:C	6.3145e-07	-1.10894e-10	-0.954144	0.000227988	-1.10894e-10	-0.998234
62973822	chr1:62973822:C:T	6.59496e-07	-1.10894e-10	-0.910687	0.000260033	-1.10894e-10	-0.866715
62973913	chr1:62973913:C:T	1.58208e-07	-1.01606	-1.32219	7.59273e-05	-0.824614	-1.27313
62973916	chr1:62973916:T:C	1.3255e-06	-1.10894e-10	-0.212617	0.00052375	-1.10894e-10	-0.166511
62973917	chr1:62973917:T:C	1.26355e-06	-1.10894e-10	-0.260481	0.000404116	-1.10894e-10	-0.425823
62974167	chr1:62974167:G:A	2.53269e-07	-1.07296	-0.794751	7.339e-05	-1.24348	-0.888255
62974622	chr1:62974622:C:T	4.36346e-07	-1.10894e-10	-1.32373	0.000159914	-1.10894e-10	-1.35289
62975126	chr1:62975126:G:A	1.833e-07	-0.936696	-1.25434	7.60336e-05	-0.822235	-1.27411
62975644	chr1:62975644:C:A	1.27772e-06	-1.10894e-10	-0.249332	0.000407	-1.10894e-10	-0.418713
62976090	chr1:62976090:A:G	1.6358e-07	-1.08079	-1.22407	7.00403e-05	-0.931689	-1.24676
62977798	chr1:62977798:A:G	1.22852e-07	-1.23872	-1.35246	5.85396e-05	-1.02914	-1.32869
62978149	chr1:62978149:G:GT	5.36803e-07	-1.10894e-10	-1.11653	0.0001779	-1.10894e-10	-1.2463
62979066	chr1:62979066:G:A	2.13831e-07	-0.691743	-1.34523	8.75704e-05	-0.597488	-1.35759
62979426	chr1:62979426:C:G	6.22096e-06	1.78843	-0.454909	0.000491916	0.490693	-0.71991
62979682	chr1:62979682:C:T	1.58134e-07	-1.0308	-1.30792	6.89081e-05	-0.846013	-1.34874
62979808	chr1:62979808:C:T	5.30512e-07	-1.10894e-10	-1.12832	0.000188936	-1.10894e-10	-1.18612
62980686	chr1:62980686:A:G	3.42799e-07	-1.56502	-3.54162e-10	0.000130812	-1.55376	-3.54162e-10
62980840	chr1:62980840:A:G	2.19551e-07	-1.55519	-0.455382	7.50872e-05	-1.52131	-0.587566
62980952	chr1:62980952:G:A	4.2147e-07	-1.10894e-10	-1.35841	0.000160356	-1.10894e-10	-1.35013
62981083	chr1:62981083:T:G	1.63604e-07	-0.962482	-1.34223	7.0602e-05	-0.814678	-1.35579
62981186	chr1:62981186:A:G	7.08626e-06	2.52002	-1.05627	0.000605506	1.17111	-1.19257
62982292	chr1:62982292:C:T	3.53255e-07	-1.53497	-3.54162e-10	0.000129327	-1.56518	-3.54162e-10
62982655	chr1:62982655:C:T	8.11007e-07	-1.10894e-10	-0.703886	0.000295325	-1.10894e-10	-0.739447
62982845	chr1:62982845:AC:GC	4.27174e-07	-1.10894e-10	-1.34497	0.000159405	-1.10894e-10	-1.35608
62983146	chr1:62983146:T:C	1.11047e-07	-1.33372	-1.35849	5.07134e-05	-1.14385	-1.35748
62983329	chr1:62983329:T:C	1.10422e-07	-1.34146	-1.35639	4.99699e-05	-1.15827	-1.35783
62983692	chr1:62983692:T:C	1.32325e-07	-1.23729	-1.2796	6.12988e-05	-1.02544	-1.28633
62983831	chr1:62983831:T:A	5.20732e-07	-1.10894e-10	-1.14693	0.000204924	-1.10894e-10	-1.10488
62983943	chr1:62983943:C:A	3.43357e-07	-1.56339	-3.54162e-10	0.000131758	-1.54656	-3.54162e-10
62984144	chr1:62984144:G:A	9.73133e-08	-1.4853	-1.33893	3.6312e-05	-1.50296	-1.33241
62984629	chr1:62984629:C:T	4.72164e-07	-1.10894e-10	-1.24484	0.000168188	-1.10894e-10	-1.30244
62984682	chr1:62984682:T:C	1.65375e-07	-1.26039	-1.03356	7.53816e-05	-1.05405	-1.05092
62984871	chr1:62984871:C:T	3.42787e-07	-1.56505	-3.54162e-10	0.00012955	-1.56346	-3.54162e-10
62985448	chr1:62985448:C:T	7.92654e-07	-1.10894e-10	-0.726775	0.000314585	-1.10894e-10	-0.67627
62985495	chr1:62985495:T:C	9.08042e-07	-1.10894e-10	-0.590872	0.000331803	-1.10894e-10	-0.622984
62985993	chr1:62985993:A:C	6.20589e-06	1.33109	-3.54162e-10	0.00148597	0.876299	-3.54162e-10
62986405	chr1:62986405:G:A	1.94167e-07	-0.785526	-1.34792	9.30125e-05	-0.578577	-1.31621
62986692	chr1:62986692:C:T	2.12784e-07	-0.928872	-1.11301	9.74209e-05	-0.724065	-1.12442
62986742	chr1:62986742:A:G	3.64194e-07	-1.50448	-3.54162e-10	0.000142312	-1.4695	-3.54162e-10
62986748	chr1:62986748:T:C	9.11432e-08	-1.53457	-1.35516	3.36167e-05	-1.55963	-1.35287
62987061	chr1:62987061:G:A	1.94026e-07	-0.880198	-1.25397	8.97415e-05	-0.669821	-1.26077
62987118	chr1:62987118:T:C	1.99212e-07	-1.43823	-0.669561	6.35061e-05	-1.54938	-0.727009
62987657	chr1:62987657:G:A	8.27197e-07	-1.10894e-10	-0.684119	0.000328433	-1.10894e-10	-0.633191
62987725	chr1:62987725:C:T	1.71799e-07	-1.18695	-1.06889	8.20302e-05	-0.932362	-1.08808
62987758	chr1:62987758:C:T	4.21877e-07	-1.10894e-10	-1.35745	0.000159669	-1.10894e-10	-1.35442
62987835	chr1:62987835:T:C	1.22975e-07	-1.42565	-1.16452	5.42079e-05	-1.25018	-1.18452
62987907	chr1:62987907:C:T	9.71483e-08	-1.4723	-1.35362	3.62392e-05	-1.48777	-1.34961
62987931	chr1:62987931:C:T	1.72903e-07	-1.25136	-0.998067	8.93149e-05	-1.02476	-0.910598
62987963	chr1:62987963:G:T	1.66272e-07	-1.22612	-1.06242	7.8534e-05	-0.982297	-1.0817
62988006	chr1:62988006:T:C	1.96714e-07	-1.20844	-0.911975	9.27184e-05	-0.9595	-0.938458
62988491	chr1:62988491:A:G	1.33224e-07	-1.43572	-1.07441	4.54924e-05	-1.46161	-1.14837
62988538	chr1:62988538:A:G	4.4529e-07	-1.10894e-10	-1.30344	0.000170583	-1.10894e-10	-1.2883
62988539	chr1:62988539:A:G	1.27086e-07	-1.45955	-1.09774	4.36662e-05	-1.48229	-1.16866
62988926	chr1:62988926:C:T	2.22317e-07	-1.56507	-0.432984	8.56769e-05	-1.53746	-0.439482
62989060	chr1:62989060:G:A	1.059e-07	-1.56403	-1.17563	4.45498e-05	-1.41587	-1.21504
62989300	chr1:62989300:C:T	4.24977e-07	-1.10894e-10	-1.35013	0.00015934	-1.10894e-10	-1.35648
62989418	chr1:62989418:G:C	1.0377e-07	-1.42874	-1.33125	3.49593e-05	-1.55151	-1.32183
62989622	chr1:62989622:A:G	4.21671e-07	-1.10894e-10	-1.35794	0.000164824	-1.10894e-10	-1.32264
62989642	chr1:62989642:T:C	3.87533e-07	-1.44236	-3.54162e-10	0.000148297	-1.42831	-3.54162e-10
62989667	chr1:62989667:A:G	4.47554e-07	-1.10894e-10	-1.29836	0.000171031	-1.10894e-10	-1.28568
62989742	chr1:62989742:T:C	1.3788e-06	0.00671441	-0.179908	0.000467783	0.185582	-0.465102
62989763	chr1:62989763:T:C	1.79316e-06	0.0895735	-3.54162e-10	0.000743248	0.183505	-3.54162e-10
62989918	chr1:62989918:A:C	9.52296e-08	-1.56354	-1.28233	3.46433e-05	-1.56193	-1.32049
62990016	chr1:62990016:AT:A	4.34871e-07	-1.10894e-10	-1.32711	0.000160038	-1.10894e-10	-1.35211
62990155	chr1:62990155:G:A	1.44075e-06	1.06162	-1.19086	0.000591065	1.19747	-1.24307
62990454	chr1:62990454:G:A	4.4482e-07	-1.10894e-10	-1.30449	0.000164246	-1.10894e-10	-1.32616
62990504	chr1:62990504:G:A	4.67183e-07	-1.10894e-10	-1.25544	0.000174239	-1.10894e-10	-1.26709
62990562	chr1:62990562:G:A	1.26177e-06	0.223113	-0.485005	0.000603907	0.499908	-0.524012
62990859	chr1:62990859:T:C	1.7522e-06	-0.100015	0.166478	0.000612997	0.131111	-0.140276
62990947	chr1:62990947:T:G	5.65124e-07	-1.10894e-10	-1.06512	0.000238697	-1.10894e-10	-0.952329
62990999	chr1:62990999:T:C	4.64709e-07	-1.10894e-10	-1.26075	0.000173024	-1.10894e-10	-1.2741
62991300	chr1:62991300:G:A	4.87592e-07	-1.10894e-10	-1.21268	0.000210462	-1.10894e-10	-1.07822
62991588	chr1:62991588:C:T	1.76185e-06	-0.14494	0.216898	0.000611913	0.082741	-0.0936762
62991613	chr1:62991613:G:A	4.32524e-07	-1.10894e-10	-1.33252	0.000161809	-1.10894e-10	-1.34111
62991670	chr1:62991670:C:G	1.9392e-06	-0.0113795	0.179248	0.000683713	0.226544	-0.126531
62991789	chr1:62991789:T:A	9.97522e-08	-1.49471	-1.30476	4.15025e-05	-1.47821	-1.22356
62991790	chr1:62991790:A:T	9.99711e-08	-1.49526	-1.30202	4.16591e-05	-1.47882	-1.21918
62991919	chr1:62991919:A:G	2.12555e-07	-0.820872	-1.22209	8.88788e-05	-0.907427	-1.03282
62991981	chr1:62991981:G:A	4.49086e-07	-1.10894e-10	-1.29495	0.00017279	-1.10894e-10	-1.27545
62992195	chr1:62992195:C:A	1.16352e-07	-1.3659	-1.27964	4.31728e-05	-1.33903	-1.32328
62992403	chr1:62992403:C:T	9.59834e-07	-0.846197	0.310795	0.00042989	-0.656115	0.29212
62992478	chr1:62992478:A:G	3.53738e-07	-1.5336	-3.54162e-10	0.000129543	-1.56351	-3.54162e-10
62992814	chr1:62992814:T:C	2.20729e-06	-1.10894e-10	0.297359	0.000799993	-1.10894e-10	0.257078
62993090	chr1:62993090:A:G	4.21325e-07	-1.10894e-10	-1.35876	0.000160966	-1.10894e-10	-1.34633
62993174	chr1:62993174:C:T	1.19007e-07	-1.5628	-1.06017	4.05302e-05	-1.5549	-1.17058
62993205	chr1:62993205:T:C	4.31448e-07	-1.10894e-10	-1.33502	0.000160196	-1.10894e-10	-1.35112
62993290	chr1:62993290:C:A	5.35956e-07	-1.10894e-10	-1.11811	0.000223487	-1.10894e-10	-1.01817
62993577	chr1:62993577:A:G	1.28276e-07	-1.32764	-1.22034	4.69772e-05	-1.29855	-1.27932
62993681	chr1:62993681:A:G	7.37305e-07	0.203752	-1.00291	0.000276497	0.327906	-1.13323
62993815	chr1:62993815:G:A	1.33491e-07	-1.22803	-1.2801	4.96477e-05	-1.2003	-1.32228
62994090	chr1:62994090:T:C	5.19536e-07	-1.14923	-3.54162e-10	0.000201274	-1.12286	-3.54162e-10
62994143	chr1:62994143:G:A	1.14526e-06	0.719129	-1.0779	0.000387436	0.689885	-1.15786
62994180	chr1:62994180:G:T	5.10964e-07	-1.16586	-3.54162e-10	0.000197796	-1.14029	-3.54162e-10
62994356	chr1:62994356:T:C	7.43838e-07	-0.544566	-0.245773	0.000336919	-0.359983	-0.2477
62994424	chr1:62994424:G:T	7.13382e-07	0.3926	-1.22475	0.000284812	0.502566	-1.27826
62994974	chr1:62994974:CA:C	1.28919e-06	-1.10894e-10	-0.240394	0.000561333	-1.10894e-10	-0.0972104
62994981	chr1:62994981:A:T	1.03804e-07	-1.41399	-1.34567	3.55407e-05	-1.50492	-1.35193
62995150	chr1:62995150:T:C	7.27846e-07	-1.10894e-10	-0.812073	0.000244395	-1.10894e-10	-0.928737
62995228	chr1:62995228:C:T	5.11249e-07	-1.16531	-3.54162e-10	0.000202892	-1.11485	-3.54162e-10
62995710	chr1:62995710:G:A	1.06154e-06	-1.34866	0.913972	0.000348836	-1.34872	0.775801
62995779	chr1:62995779:A:T	4.21869e-07	-1.10894e-10	-1.35747	0.000160521	-1.10894e-10	-1.3491
62995957	chr1:62995957:G:T	4.51718e-07	-1.10894e-10	-1.2891	0.000169294	-1.10894e-10	-1.29589
62996151	chr1:62996151:C:T	9.02725e-08	-1.56013	-1.3392	3.54777e-05	-1.54193	-1.31669
62996280	chr1:62996280:C:T	6.3934e-07	-1.10894e-10	-0.941727	0.000251273	-1.10894e-10	-0.900984
62996661	chr1:62996661:A:G	1.16702e-07	-1.33284	-1.3097	5.30359e-05	-1.12054	-1.33601
62996704	chr1:62996704:C:G	3.45083e-07	-1.55838	-3.54162e-10	0.000137254	-1.50569	-3.54162e-10
62997308	chr1:62997308:A:C	5.7014e-07	-1.10894e-10	-1.05628	0.000242246	-1.10894e-10	-0.937573
62998086	chr1:62998086:C:T	4.25814e-07	-1.10894e-10	-1.34816	0.000164633	-1.10894e-10	-1.32381
62998494	chr1:62998494:C:T	5.08365e-07	-1.10894e-10	-1.17096	0.000186323	-1.10894e-10	-1.20004
62998687	chr1:62998687:A:AT	6.00085e-07	-1.10894e-10	-1.00509	0.000227881	-1.10894e-10	-0.998702
62998690	chr1:62998690:C:A	6.00085e-07	-1.10894e-10	-1.00509	0.000227881	-1.10894e-10	-0.998702
62998994	chr1:62998994:C:T	5.1921e-07	-1.10894e-10	-1.14985	0.000193506	-1.10894e-10	-1.16222
62999816	chr1:62999816:C:T	1.54157e-07	-1.25104	-1.11315	5.2507e-05	-1.3019	-1.16468
62999912	chr1:62999912:T:C	3.44255e-07	-1.56078	-3.54162e-10	0.000132099	-1.54397	-3.54162e-10
63000032	chr1:63000032:G:A	1.53861e-07	-1.32618	-1.03994	5.22302e-05	-1.37032	-1.10154
63000037	chr1:63000037:C:T	1.60965e-07	-1.5542	-0.766777	5.61829e-05	-1.53281	-0.866098
63000092	chr1:63000092:G:A	1.25464e-07	-1.37549	-1.19465	4.36811e-05	-1.41323	-1.23738
63000321	chr1:63000321:G:A	1.59496e-07	-1.30134	-1.02881	5.40452e-05	-1.34784	-1.08986
63000751	chr1:63000751:C:G	2.75063e-07	-1.56044	-0.224728	0.000104084	-1.55423	-0.228095
63000984	chr1:63000984:A:G	1.85851e-07	-1.55783	-0.61938	6.46327e-05	-1.52522	-0.733589
63001059	chr1:63001059:C:T	4.79165e-07	-1.10894e-10	-1.23012	0.000185554	-1.10894e-10	-1.20418
63001210	chr1:63001210:G:A	1.7474e-07	-1.18968	-1.04918	5.90969e-05	-1.24241	-1.10594
63001485	chr1:63001485:C:T	4.71427e-07	-1.10894e-10	-1.2464	0.000186894	-1.10894e-10	-1.19698
63001637	chr1:63001637:G:T	2.95229e-07	-1.38688	-0.32753	0.000102201	-1.37266	-0.427922
63001717	chr1:63001717:T:C	1.01485e-07	-1.42382	-1.35843	3.54134e-05	-1.50611	-1.35432
63001924	chr1:63001924:G:T	2.23561e-07	-1.43414	-0.558337	7.236e-05	-1.55882	-0.587055
63002363	chr1:63002363:C:T	3.46715e-07	-1.55366	-3.54162e-10	0.000129785	-1.56164	-3.54162e-10
63002467	chr1:63002467:A:G	4.66945e-07	-1.10894e-10	-1.25595	0.000177348	-1.10894e-10	-1.24941
63002500	chr1:63002500:C:T	5.55122e-07	-1.10894e-10	-1.08297	0.000234825	-1.10894e-10	-0.968683
63002503	chr1:63002503:C:T	6.64692e-07	-1.10894e-10	-0.902838	0.00026787	-1.10894e-10	-0.837022
63002947	chr1:63002947:T:C	4.47159e-07	-1.10894e-10	-1.29925	0.000166103	-1.10894e-10	-1.31492
63003318	chr1:63003318:G:T	5.60527e-07	-1.10894e-10	-1.07328	0.000237538	-1.10894e-10	-0.957199
63003322	chr1:63003322:T:C	2.46565e-07	-1.4265	-0.468038	8.63035e-05	-1.41323	-0.556423
63003341	chr1:63003341:A:G	4.26197e-07	-1.10894e-10	-1.34726	0.000160809	-1.10894e-10	-1.34731
63003440	chr1:63003440:A:G	1.61728e-07	-0.993347	-1.3229	6.25876e-05	-0.949222	-1.34174
63003503	chr1:63003503:A:G	5.53848e-07	-1.10894e-10	-1.08527	0.000234196	-1.10894e-10	-0.971368
63003708	chr1:63003708:C:T	4.22518e-07	-1.10894e-10	-1.35593	0.000159211	-1.10894e-10	-1.3573
63003772	chr1:63003772:T:C	1.13402e-07	-1.54895	-1.12227	3.88032e-05	-1.56248	-1.20654
63003905	chr1:63003905:C:G	4.81628e-07	-1.10894e-10	-1.22499	0.000191759	-1.10894e-10	-1.17129
63004384	chr1:63004384:A:G	4.9097e-07	-1.10894e-10	-1.20578	0.000196131	-1.10894e-10	-1.14874
63004385	chr1:63004385:T:C	6.73979e-07	-1.10894e-10	-0.888963	0.000260933	-1.10894e-10	-0.863259
63004483	chr1:63004483:G:T	1.90659e-07	-0.793107	-1.35857	6.0522e-05	-0.969077	-1.35544
63004618	chr1:63004618:A:G	1.37977e-07	-1.56289	-0.912184	4.7136e-05	-1.54817	-1.02631
63004625	chr1:63004625:G:T	9.87341e-08	-1.56489	-1.24485	3.61375e-05	-1.55919	-1.281
63004827	chr1:63004827:T:C	4.97812e-07	-1.10894e-10	-1.19194	0.00019933	-1.10894e-10	-1.13256
63004848	chr1:63004848:T:C	9.63617e-08	-1.55637	-1.27768	3.79319e-05	-1.54125	-1.25048
63004944	chr1:63004944:GAA:G	5.16153e-07	-1.10894e-10	-1.15576	0.000193309	-1.10894e-10	-1.16324
63004972	chr1:63004972:A:C	7.43024e-07	-1.10894e-10	-0.791435	0.000319837	-1.10894e-10	-0.659713
63004994	chr1:63004994:T:C	5.49274e-07	-1.09356	-3.54162e-10	0.000178509	-1.24289	-3.54162e-10
63005086	chr1:63005086:C:T	5.36715e-07	-1.10894e-10	-1.11669	0.000214276	-1.10894e-10	-1.06026
63005090	chr1:63005090:T:C	1.13924e-07	-1.5417	-1.12493	4.2703e-05	-1.52137	-1.15188
63005157	chr1:63005157:A:G	9.50678e-08	-1.56108	-1.28649	3.50618e-05	-1.55332	-1.31709
63005235	chr1:63005235:T:C	4.35491e-07	-1.10894e-10	-1.32569	0.000165826	-1.10894e-10	-1.31659
63005288	chr1:63005288:T:G	5.12416e-07	-1.10894e-10	-1.16302	0.000203123	-1.10894e-10	-1.11371
63005558	chr1:63005558:G:A	5.25508e-07	-1.10894e-10	-1.1378	0.000195936	-1.10894e-10	-1.14974
63005565	chr1:63005565:G:A	6.12291e-06	-1.10894e-10	1.31763	0.00189211	-1.10894e-10	1.11792
63005584	chr1:63005584:C:T	9.30494e-08	-1.55723	-1.3118	3.80199e-05	-1.48299	-1.30642
63005614	chr1:63005614:A:G	4.30692e-07	-1.10894e-10	-1.33677	0.000160153	-1.10894e-10	-1.35139
63005727	chr1:63005727:A:G	9.48007e-08	-1.56513	-1.28525	3.73011e-05	-1.5407	-1.2678
63005733	chr1:63005733:C:T	5.04538e-07	-1.10894e-10	-1.17852	0.000184451	-1.10894e-10	-1.21014
63005786	chr1:63005786:A:G	3.44525e-07	-1.56	-3.54162e-10	0.000136952	-1.5079	-3.54162e-10
63005909	chr1:63005909:T:C	4.21575e-07	-1.10894e-10	-1.35816	0.00016344	-1.10894e-10	-1.33108
63005952	chr1:63005952:A:T	4.66883e-07	-1.10894e-10	-1.25608	0.000180458	-1.10894e-10	-1.23203
63005957	chr1:63005957:A:G	9.34433e-08	-1.56519	-1.29962	3.68036e-05	-1.53885	-1.28307
63006092	chr1:63006092:A:G	1.24463e-07	-1.37631	-1.20184	4.33562e-05	-1.41408	-1.24399
63006287	chr1:63006287:C:T	1.84463e-06	-1.10894e-10	0.117872	0.000689303	-1.10894e-10	0.108156
63006392	chr1:63006392:A:C	4.25961e-07	-1.10894e-10	-1.34782	0.000160722	-1.10894e-10	-1.34785
63006418	chr1:63006418:C:T	5.55738e-07	-1.10894e-10	-1.08187	0.000235137	-1.10894e-10	-0.967356
63006432	chr1:63006432:T:C	8.88397e-08	-1.55929	-1.35604	3.59488e-05	-1.49069	-1.35474
63006452	chr1:63006452:T:C	4.21684e-07	-1.10894e-10	-1.35791	0.000159444	-1.10894e-10	-1.35583
63006705	chr1:63006705:C:T	9.41768e-08	-1.56437	-1.29262	3.77535e-05	-1.52796	-1.26849
63006835	chr1:63006835:A:T	9.48787e-08	-1.55572	-1.29384	3.42452e-05	-1.55886	-1.33512
63006873	chr1:63006873:A:G	9.38824e-08	-1.55919	-1.30093	3.95984e-05	-1.48656	-1.26217
63006950	chr1:63006950:T:C	9.28297e-08	-1.55726	-1.31413	3.91879e-05	-1.47992	-1.27924
63006964	chr1:63006964:G:A	5.44034e-07	-1.10315	-3.54162e-10	0.000207896	-1.09049	-3.54162e-10
63007014	chr1:63007014:T:A	4.30194e-07	-1.10894e-10	-1.33793	0.000162392	-1.10894e-10	-1.33751
63007031	chr1:63007031:A:C	2.48532e-06	-1.10894e-10	0.415992	0.000956908	-1.10894e-10	0.436182
63007176	chr1:63007176:T:C	9.48103e-08	-1.56443	-1.28586	3.58703e-05	-1.54425	-1.30336
63007197	chr1:63007197:G:A	9.44304e-08	-1.56518	-1.28912	3.61027e-05	-1.53418	-1.30697
63007213	chr1:63007213:T:C	4.6678e-07	-1.10894e-10	-1.2563	0.000180412	-1.10894e-10	-1.23228
63007286	chr1:63007286:G:A	9.53328e-08	-1.56357	-1.28122	3.58855e-05	-1.54775	-1.29944
63007303	chr1:63007303:C:T	3.38663e-06	-1.10894e-10	0.725428	0.00153311	-1.10894e-10	0.907527
63007360	chr1:63007360:C:T	1.67794e-06	-1.10894e-10	0.0231615	0.000587365	-1.10894e-10	-0.0518792
63007401	chr1:63007401:C:T	9.4085e-08	-1.56463	-1.29333	3.56761e-05	-1.54312	-1.30993
63007576	chr1:63007576:C:T	1.02349e-07	-1.52905	-1.24473	3.5216e-05	-1.56508	-1.30094
63007702	chr1:63007702:G:T	1.6223e-07	-1.54617	-0.76698	5.52496e-05	-1.5442	-0.871468
63007892	chr1:63007892:T:C	4.03324e-07	-1.40242	-3.54162e-10	0.000147589	-1.4331	-3.54162e-10
63008029	chr1:63008029:T:C	4.44169e-07	-1.10894e-10	-1.30596	0.000162221	-1.10894e-10	-1.33856
63008271	chr1:63008271:G:A	1.78106e-07	-1.54834	-0.671449	5.87733e-05	-1.54128	-0.812556
63008405	chr1:63008405:T:C	4.21328e-07	-1.10894e-10	-1.35875	0.000162346	-1.10894e-10	-1.3378
63008457	chr1:63008457:A:T	5.18293e-07	-1.10894e-10	-1.15162	0.000206518	-1.10894e-10	-1.09714
63008516	chr1:63008516:G:A	4.65287e-07	-1.10894e-10	-1.25951	0.000179843	-1.10894e-10	-1.23544
63008565	chr1:63008565:G:A	2.13157e-07	-0.68146	-1.35867	6.70089e-05	-0.870312	-1.35239
63009569	chr1:63009569:A:G	4.22413e-07	-1.10894e-10	-1.35618	0.000159146	-1.10894e-10	-1.3577
63009604	chr1:63009604:C:T	4.32769e-07	-1.10894e-10	-1.33196	0.000161646	-1.10894e-10	-1.34211
63009605	chr1:63009605:G:A	4.46696e-07	-1.10894e-10	-1.30028	0.000166978	-1.10894e-10	-1.30967
63009959	chr1:63009959:T:C	4.26777e-07	-1.10894e-10	-1.3459	0.000160939	-1.10894e-10	-1.3465
63010008	chr1:63010008:A:G	1.02598e-07	-1.53348	-1.23787	3.53679e-05	-1.56519	-1.29653
63010158	chr1:63010158:C:T	1.08076e-07	-1.56347	-1.15586	3.97154e-05	-1.54809	-1.1977
63010339	chr1:63010339:C:T	1.09207e-07	-1.56138	-1.14754	3.98225e-05	-1.55295	-1.19014
63010342	chr1:63010342:A:G	4.57406e-07	-1.10894e-10	-1.27659	0.000169888	-1.10894e-10	-1.29239
63010457	chr1:63010457:C:T	4.98402e-07	-1.10894e-10	-1.19076	0.000185878	-1.10894e-10	-1.20243
63010674	chr1:63010674:A:G	8.67398e-07	-1.10894e-10	-0.636665	0.000362791	-1.10894e-10	-0.533699
63010773	chr1:63010773:A:C	1.06374e-07	-1.56468	-1.17052	4.05497e-05	-1.54363	-1.18137
63010836	chr1:63010836:T:C	4.2142e-07	-1.10894e-10	-1.35853	0.000160732	-1.10894e-10	-1.34778
63010880	chr1:63010880:C:T	5.08385e-07	-1.10894e-10	-1.17092	0.000185789	-1.10894e-10	-1.20291
63010892	chr1:63010892:G:A	4.54619e-07	-1.10894e-10	-1.2827	0.000170729	-1.10894e-10	-1.28745
63011114	chr1:63011114:T:C	4.93431e-07	-1.10894e-10	-1.20078	0.000184159	-1.10894e-10	-1.21172
63011116	chr1:63011116:G:T	1.04929e-07	-1.56502	-1.18386	4.01596e-05	-1.54073	-1.19393
63011125	chr1:63011125:T:C	1.06235e-07	-1.52433	-1.21218	3.74913e-05	-1.56461	-1.2388
63011343	chr1:63011343:C:T	4.36899e-07	-1.10894e-10	-1.32246	0.000166544	-1.10894e-10	-1.31227
63011752	chr1:63011752:G:A	4.46883e-07	-1.10894e-10	-1.29986	0.000166017	-1.10894e-10	-1.31543
63011874	chr1:63011874:T:G	4.80065e-07	-1.10894e-10	-1.22824	0.000180123	-1.10894e-10	-1.23388
63011881	chr1:63011881:T:C	1.22442e-07	-1.52757	-1.06695	4.38874e-05	-1.56474	-1.08115
63012229	chr1:63012229:T:C	1.24192e-07	-1.53737	-1.04296	4.48896e-05	-1.56516	-1.05816
63012230	chr1:63012230:G:T	1.25493e-07	-1.53338	-1.03653	4.5172e-05	-1.56516	-1.05189
63012267	chr1:63012267:C:T	1.26381e-07	-1.53401	-1.02886	4.55229e-05	-1.56518	-1.04413
63012335	chr1:63012335:T:G	4.48641e-07	-1.10894e-10	-1.29594	0.000164169	-1.10894e-10	-1.32663
63012398	chr1:63012398:T:C	1.11882e-07	-1.55403	-1.13069	3.86058e-05	-1.55978	-1.21434
63012654	chr1:63012654:T:A	4.99478e-07	-1.10894e-10	-1.1886	0.000186225	-1.10894e-10	-1.20057
63012681	chr1:63012681:T:G	4.21785e-07	-1.10894e-10	-1.35767	0.00015948	-1.10894e-10	-1.3556
63012687	chr1:63012687:G:A	1.01219e-07	-1.5611	-1.22378	3.7067e-05	-1.56503	-1.24977
63012866	chr1:63012866:A:C	1.02964e-07	-1.56279	-1.205	3.7691e-05	-1.56519	-1.23292
63012930	chr1:63012930:CTT:C	4.46314e-07	-1.10894e-10	-1.30114	0.000165966	-1.10894e-10	-1.31574
63012957	chr1:63012957:A:G	4.22894e-07	-1.10894e-10	-1.35504	0.000163862	-1.10894e-10	-1.3285
63013011	chr1:63013011:C:T	5.17741e-07	-1.10894e-10	-1.15269	0.000215874	-1.10894e-10	-1.05283
63013243	chr1:63013243:C:G	1.17257e-07	-1.55918	-1.07861	4.29451e-05	-1.54935	-1.11825
63013491	chr1:63013491:G:A	1.13647e-07	-1.55753	-1.11153	3.93333e-05	-1.557	-1.19845
63013497	chr1:63013497:G:A	1.06085e-07	-1.55551	-1.18241	3.93174e-05	-1.55933	-1.19653
63013512	chr1:63013512:C:T	4.31424e-07	-1.10894e-10	-1.33507	0.000163079	-1.10894e-10	-1.33329
63014009	chr1:63014009:C:T	1.21466e-07	-1.53244	-1.07008	4.22901e-05	-1.56137	-1.1216
63014042	chr1:63014042:G:GCTA	9.43559e-08	-1.53951	-1.31558	3.54756e-05	-1.5548	-1.30388
63014057	chr1:63014057:C:T	6.42856e-07	-0.936242	-3.54162e-10	0.000247109	-0.917697	-3.54162e-10
63014281	chr1:63014281:TC:T	8.81853e-08	-1.56496	-1.35776	3.32907e-05	-1.5635	-1.35875
63014333	chr1:63014333:T:C	4.17138e-07	-1.34233	-0.0264171	0.000135758	-1.32765	-0.189001
63014569	chr1:63014569:G:A	5.39068e-07	-1.10894e-10	-1.11232	0.000198376	-1.10894e-10	-1.13736
63014775	chr1:63014775:G:A	1.02411e-07	-1.5469	-1.22627	3.75385e-05	-1.5636	-1.23856
63014841	chr1:63014841:T:C	1.57731e-07	-1.09824	-1.24303	5.4631e-05	-1.17819	-1.24873
63014941	chr1:63014941:C:T	1.95521e-07	-1.47135	-0.655142	5.93962e-05	-1.56314	-0.780154
63015144	chr1:63015144:C:T	1.5306e-07	-1.55857	-0.812756	5.56292e-05	-1.56517	-0.843648
63015147	chr1:63015147:A:G	9.10804e-08	-1.56496	-1.32546	3.49152e-05	-1.56029	-1.31431
63015234	chr1:63015234:G:A	4.97691e-07	-1.10894e-10	-1.19218	0.000185576	-1.10894e-10	-1.20406
63015346	chr1:63015346:A:T	3.56625e-07	-1.52548	-3.54162e-10	0.000144641	-1.45327	-3.54162e-10
63015390	chr1:63015390:T:C	7.27182e-07	-1.10894e-10	-0.812985	0.000289577	-1.10894e-10	-0.759105
63015391	chr1:63015391:A:G	7.2673e-07	-1.10894e-10	-0.813608	0.00028942	-1.10894e-10	-0.759646
63015508	chr1:63015508:T:C	7.32169e-07	-1.10894e-10	-0.80615	0.000291622	-1.10894e-10	-0.752066
63015664	chr1:63015664:G:C	7.16561e-07	-1.10894e-10	-0.827699	0.000285175	-1.10894e-10	-0.774422
63015693	chr1:63015693:G:A	1.84055e-06	-1.10894e-10	0.115657	0.000800162	-1.10894e-10	0.257289
63015720	chr1:63015720:T:C	5.08745e-07	-1.10894e-10	-1.17022	0.000201025	-1.10894e-10	-1.1241
63015757	chr1:63015757:T:C	1.17622e-07	-1.44036	-1.19433	4.65757e-05	-1.41745	-1.16899
63015770	chr1:63015770:G:A	7.31391e-07	-1.10894e-10	-0.807214	0.000291342	-1.10894e-10	-0.753027
63016182	chr1:63016182:A:G	4.31126e-07	-1.10894e-10	-1.33576	0.00016528	-1.10894e-10	-1.31988
63016207	chr1:63016207:C:T	1.78856e-07	-1.53117	-0.684409	5.8037e-05	-1.56003	-0.806418
63016268	chr1:63016268:C:T	4.21437e-07	-1.10894e-10	-1.35849	0.000159911	-1.10894e-10	-1.35291
63016354	chr1:63016354:G:A	1.18421e-07	-1.45773	-1.17019	4.5594e-05	-1.35273	-1.25502
63016431	chr1:63016431:G:A	4.21921e-07	-1.10894e-10	-1.35734	0.000159052	-1.10894e-10	-1.35829
63016449	chr1:63016449:C:T	4.82938e-07	-1.10894e-10	-1.22227	0.00018011	-1.10894e-10	-1.23396
63016500	chr1:63016500:T:G	8.03376e-07	-1.10894e-10	-0.713339	0.000320723	-1.10894e-10	-0.656948
63016912	chr1:63016912:G:A	1.64185e-07	-1.31985	-0.981317	6.96947e-05	-1.32965	-0.853754
63017080	chr1:63017080:T:C	8.84339e-08	-1.56509	-1.35482	3.45999e-05	-1.53304	-1.35064
63017159	chr1:63017159:G:A	4.33579e-07	-1.10894e-10	-1.33009	0.000159932	-1.10894e-10	-1.35278
63017274	chr1:63017274:T:A	4.24798e-07	-1.23069	-0.119858	0.00015552	-1.21385	-0.166904
63017338	chr1:63017338:C:T	4.23423e-07	-1.10894e-10	-1.35379	0.000162305	-1.10894e-10	-1.33805
63017362	chr1:63017362:C:T	9.6105e-08	-1.56494	-1.27178	3.58057e-05	-1.52898	-1.32043
63017364	chr1:63017364:C:T	9.53739e-08	-1.56458	-1.27978	3.57408e-05	-1.52561	-1.32562
63017379	chr1:63017379:G:A	3.78909e-07	-1.46487	-3.54162e-10	0.000133936	-1.53017	-3.54162e-10
63017470	chr1:63017470:T:C	4.31833e-07	-1.10894e-10	-1.33412	0.000159678	-1.10894e-10	-1.35436
63017498	chr1:63017498:C:T	4.76129e-07	-1.25617	0.0197001	0.000154766	-1.24081	-0.144796
63017501	chr1:63017501:C:T	1.41536e-07	-1.11964	-1.32997	5.09647e-05	-1.18695	-1.30944
63017624	chr1:63017624:T:C	6.55114e-07	0.32428	-1.24163	0.000209651	0.192555	-1.27464
63017657	chr1:63017657:C:G	7.71357e-07	-1.10894e-10	-0.754011	0.000307504	-1.10894e-10	-0.699037
63017670	chr1:63017670:G:C	7.76531e-07	-1.10894e-10	-0.747326	0.000309663	-1.10894e-10	-0.692041
63017766	chr1:63017766:A:G	4.20265e-07	-1.26292	-0.0983591	0.000156013	-1.23379	-0.143795
63017885	chr1:63017885:G:T	4.06334e-07	-1.21392	-0.181069	0.000149263	-1.19643	-0.225389
63017961	chr1:63017961:C:T	4.64034e-07	-1.10894e-10	-1.2622	0.000170919	-1.10894e-10	-1.28634
63018089	chr1:63018089:ACCTCAC:A	8.74074e-06	1.67359	-3.54162e-10	0.00277577	1.50116	-3.54162e-10
63018347	chr1:63018347:C:A	4.28958e-07	-1.10894e-10	-1.3408	0.000169182	-1.10894e-10	-1.29655
63018478	chr1:63018478:C:T	9.49618e-08	-1.51104	-1.33765	3.55072e-05	-1.54499	-1.3128
63018483	chr1:63018483:A:G	4.05455e-07	-1.25614	-0.141013	0.00014853	-1.23916	-0.187578
63018511	chr1:63018511:G:A	1.37011e-07	-1.38702	-1.09508	5.80892e-05	-1.39691	-0.968638
63018532	chr1:63018532:A:G	4.31325e-07	-1.25378	-0.0815187	0.000157823	-1.23683	-0.129219
63018545	chr1:63018545:T:G	2.36381e-07	-0.583349	-1.35337	5.94215e-05	-0.989264	-1.35361
63018651	chr1:63018651:C:T	3.6839e-07	-1.24154	-0.251485	0.000136204	-1.22393	-0.289442
63018736	chr1:63018736:G:A	4.07298e-07	-1.26227	-0.130348	0.000149168	-1.24547	-0.176979
63018766	chr1:63018766:C:T	9.1735e-08	-1.56064	-1.32262	3.34978e-05	-1.56516	-1.35089
63018849	chr1:63018849:G:A	4.0767e-07	-1.24919	-0.142513	0.00014938	-1.23198	-0.189049
63019088	chr1:63019088:C:T	1.27779e-06	-1.10894e-10	-0.249273	0.000476826	-1.10894e-10	-0.260374
63019096	chr1:63019096:G:A	7.78136e-07	-1.10894e-10	-0.745261	0.000310233	-1.10894e-10	-0.690201
63019231	chr1:63019231:C:T	4.58028e-07	-1.10894e-10	-1.27523	0.000173221	-1.10894e-10	-1.27296
63019355	chr1:63019355:T:A	1.4623e-07	-1.52684	-0.890143	4.80799e-05	-1.56056	-0.994105
63019442	chr1:63019442:A:G	1.17868e-07	-1.55552	-1.07707	4.02004e-05	-1.55862	-1.17503
63019587	chr1:63019587:T:A	1.10739e-06	-1.10894e-10	-0.392403	0.000513597	-1.10894e-10	-0.186086
63019599	chr1:63019599:T:A	4.21426e-07	-1.24246	-0.116056	0.000154394	-1.22521	-0.162803
63019622	chr1:63019622:G:A	1.42364e-07	-1.54159	-0.902187	4.52392e-05	-1.56451	-1.05105
63019754	chr1:63019754:T:C	1.1224e-07	-1.55216	-1.12936	3.79091e-05	-1.56079	-1.23155
63019930	chr1:63019930:G:T	4.47991e-07	-1.10894e-10	-1.29739	0.000171083	-1.10894e-10	-1.28538
63020052	chr1:63020052:C:T	4.84457e-07	-1.10894e-10	-1.21913	0.000180417	-1.10894e-10	-1.23226
63020091	chr1:63020091:A:G	4.21333e-07	-1.25778	-0.100954	0.000154211	-1.24106	-0.148144
63020156	chr1:63020156:C:T	1.22014e-07	-1.29974	-1.29829	4.86808e-05	-1.3109	-1.23134
63020220	chr1:63020220:A:G	1.11558e-06	-1.10894e-10	-0.385032	0.000517741	-1.10894e-10	-0.17805
63020282	chr1:63020282:G:C	4.1648e-07	-1.24642	-0.123906	0.00015258	-1.22932	-0.170515
63020590	chr1:63020590:A:G	4.68288e-07	-1.10894e-10	-1.25308	0.000174914	-1.10894e-10	-1.26323
63020615	chr1:63020615:C:T	4.23667e-07	-1.35322	-3.54162e-10	0.000137418	-1.50449	-3.54162e-10
63020750	chr1:63020750:T:C	4.10792e-07	-1.21664	-0.167435	0.000151191	-1.19705	-0.211932
63020797	chr1:63020797:C:A	4.22521e-07	-1.10894e-10	-1.35592	0.000159627	-1.10894e-10	-1.35469
63021021	chr1:63021021:C:T	1.57909e-07	-1.56389	-0.776258	5.53251e-05	-1.53034	-0.883956
63021397	chr1:63021397:C:T	4.50328e-07	-1.10894e-10	-1.29219	0.000168438	-1.10894e-10	-1.30096
63021488	chr1:63021488:AC:A	5.1895e-07	-1.24358	0.0932271	0.000187618	-1.22365	0.0305363
63021779	chr1:63021779:C:A	4.45271e-07	-1.29958	-0.00390301	0.000161323	-1.28171	-0.062405
63021802	chr1:63021802:C:T	2.76489e-07	-1.41233	-0.367658	8.05663e-05	-1.49011	-0.548336
63021821	chr1:63021821:T:C	4.97205e-07	-1.10894e-10	-1.19316	0.000187722	-1.10894e-10	-1.19256
63022403	chr1:63022403:T:C	8.55506e-07	-1.10894e-10	-0.650469	0.000346361	-1.10894e-10	-0.580042
63022605	chr1:63022605:G:T	4.89444e-07	-1.10894e-10	-1.20889	0.00018296	-1.10894e-10	-1.21826
63022621	chr1:63022621:A:T	4.47117e-07	-1.29392	-0.0054219	0.000162204	-1.27566	-0.063009
63022991	chr1:63022991:C:G	2.22356e-07	-1.1967	-0.80118	7.64954e-05	-1.1778	-0.912496
63023703	chr1:63023703:G:A	4.22818e-07	-1.10894e-10	-1.35522	0.000159682	-1.10894e-10	-1.35434
63023717	chr1:63023717:AAG:A	9.21501e-07	-1.10894e-10	-0.576159	0.00039001	-1.10894e-10	-0.461353
63023861	chr1:63023861:CTCTT:C	4.24203e-07	-1.10894e-10	-1.35195	0.000160861	-1.10894e-10	-1.34699
63023903	chr1:63023903:C:T	9.90308e-07	0.836538	-1.34068	0.000312558	0.668183	-1.35092
63024188	chr1:63024188:T:TA	1.05192e-06	-0.443788	-3.54162e-10	0.000466083	-0.283161	-3.54162e-10
63024312	chr1:63024312:C:T	2.22393e-07	-1.22224	-0.775477	5.88703e-05	-1.46038	-0.891807
63024510	chr1:63024510:C:T	9.25352e-08	-1.53818	-1.33639	3.5058e-05	-1.55915	-1.31137
63024643	chr1:63024643:C:T	4.38054e-07	-1.10894e-10	-1.31982	0.000173338	-1.10894e-10	-1.27228
63024773	chr1:63024773:T:A	1.16624e-07	-1.43553	-1.20767	3.71405e-05	-1.55118	-1.26164
63024809	chr1:63024809:T:A	8.38577e-07	-1.10894e-10	-0.670457	0.000334784	-1.10894e-10	-0.614038
63024849	chr1:63024849:T:C	9.06505e-08	-1.55605	-1.3391	3.38065e-05	-1.55279	-1.35408
63025007	chr1:63025007:T:C	4.87928e-06	-1.10894e-10	1.09059	0.00149371	-1.10894e-10	0.88149
63025095	chr1:63025095:G:A	1.36934e-07	-1.56364	-0.91902	4.67774e-05	-1.56456	-1.01756
63025524	chr1:63025524:G:A	3.5057e-07	-1.5426	-3.54162e-10	0.000129761	-1.56183	-3.54162e-10
63025569	chr1:63025569:T:C	1.5398e-07	-1.11494	-1.2504	5.20658e-05	-1.16761	-1.30741
63025623	chr1:63025623:A:T	6.98276e-07	-1.10894e-10	-0.853549	0.000284727	-1.10894e-10	-0.775995
63025748	chr1:63025748:G:T	1.41721e-07	-1.48861	-0.959696	4.47851e-05	-1.55539	-1.07026
63025750	chr1:63025750:C:T	7.46268e-07	-0.787077	-3.54162e-10	0.000170696	-1.28764	-3.54162e-10
63026068	chr1:63026068:A:G	1.98251e-07	-0.852543	-1.26008	5.96377e-05	-1.04171	-1.29753
63026138	chr1:63026138:T:C	4.21667e-07	-1.10894e-10	-1.35795	0.000159501	-1.10894e-10	-1.35547
63026143	chr1:63026143:A:G	2.72431e-07	-0.440299	-1.35448	9.15178e-05	-0.552525	-1.35847
63026175	chr1:63026175:T:G	1.50956e-07	-1.12682	-1.25835	4.73224e-05	-1.31529	-1.25525
63026327	chr1:63026327:C:T	1.03416e-06	-1.10894e-10	-0.460813	0.000463938	-1.10894e-10	-0.287775
63026691	chr1:63026691:A:T	9.69402e-08	-1.52954	-1.29853	3.48801e-05	-1.56311	-1.3125
63026876	chr1:63026876:C:T	3.55303e-07	-1.52919	-3.54162e-10	0.000131667	-1.54725	-3.54162e-10
63026943	chr1:63026943:A:G	4.74281e-07	-1.10894e-10	-1.24036	0.000175933	-1.10894e-10	-1.25742
63027177	chr1:63027177:A:G	3.60436e-07	-1.51485	-3.54162e-10	0.000133106	-1.53638	-3.54162e-10
63027256	chr1:63027256:G:A	4.28045e-07	-1.10894e-10	-1.34293	0.00016265	-1.10894e-10	-1.33592
63027330	chr1:63027330:C:T	2.75748e-07	-0.426806	-1.35587	9.26977e-05	-0.53944	-1.35874
63027493	chr1:63027493:T:G	1.60633e-07	-1.04016	-1.28288	4.9386e-05	-1.24968	-1.27817
63027572	chr1:63027572:A:G	5.07052e-07	-1.10894e-10	-1.17355	0.000183251	-1.10894e-10	-1.21667
63027693	chr1:63027693:G:A	1.26103e-07	-1.55176	-1.0133	4.85315e-05	-1.56257	-0.982744
63027792	chr1:63027792:T:C	4.68255e-07	-1.10894e-10	-1.25315	0.000174383	-1.10894e-10	-1.26627
63027808	chr1:63027808:A:C	1.01802e-06	-1.10894e-10	-0.476543	0.000456474	-1.10894e-10	-0.303992
63027828	chr1:63027828:G:A	7.12458e-07	-1.10894e-10	-0.833441	0.000290895	-1.10894e-10	-0.754562
63027959	chr1:63027959:AC:A	1.41611e-07	-1.09106	-1.35801	5.12302e-05	-1.13553	-1.35567
63028226	chr1:63028226:A:G	8.89748e-08	-1.56473	-1.34908	3.42963e-05	-1.56042	-1.33207
63028840	chr1:63028840:TC:T	3.06222e-07	-0.357461	-1.32039	0.000105184	-0.473759	-1.29805
63028902	chr1:63028902:GGAGGT:G	1.0219e-07	-1.54806	-1.22727	3.67482e-05	-1.56019	-1.26324
63029092	chr1:63029092:C:T	4.29965e-07	-1.10894e-10	-1.33846	0.000163791	-1.10894e-10	-1.32893
63029280	chr1:63029280:C:T	4.21801e-07	-1.10894e-10	-1.35763	0.000159596	-1.10894e-10	-1.35488
63029327	chr1:63029327:T:A	9.98379e-08	-1.52311	-1.27551	3.59808e-05	-1.56165	-1.28289
63029530	chr1:63029530:T:C	7.50632e-07	-0.781247	-3.54162e-10	0.00022951	-0.991578	-3.54162e-10
63029605	chr1:63029605:C:G	9.96489e-08	-1.51543	-1.28508	3.57434e-05	-1.55923	-1.29193
63029940	chr1:63029940:T:C	1.53334e-07	-1.0431	-1.32644	5.4277e-05	-1.099	-1.33443
63030095	chr1:63030095:A:T	5.6996e-07	-1.10894e-10	-1.0566	0.000218199	-1.10894e-10	-1.04212
63030142	chr1:63030142:C:T	1.32622e-07	-1.15969	-1.35497	4.82602e-05	-1.20024	-1.35068
63030304	chr1:63030304:T:C	1.01133e-07	-1.51828	-1.26745	3.62989e-05	-1.5603	-1.27544
63030310	chr1:63030310:C:T	4.67456e-07	-1.10894e-10	-1.25486	0.000169315	-1.10894e-10	-1.29577
63030536	chr1:63030536:G:A	1.55506e-07	-1.01305	-1.34243	5.51092e-05	-1.07045	-1.34775
63030634	chr1:63030634:T:C	4.25392e-07	-1.10894e-10	-1.34915	0.000161261	-1.10894e-10	-1.3445
63030725	chr1:63030725:T:A	4.58285e-07	-1.10894e-10	-1.27467	0.000166785	-1.10894e-10	-1.31082
63031043	chr1:63031043:C:T	1.42173e-07	-1.48026	-0.964863	4.46691e-05	-1.55246	-1.07578
63031120	chr1:63031120:C:T	1.59762e-07	-0.978894	-1.34958	5.65698e-05	-1.03861	-1.35344
63031156	chr1:63031156:C:T	1.63507e-07	-0.974663	-1.33064	5.77156e-05	-1.03428	-1.33772
63031157	chr1:63031157:T:A	1.63975e-07	-0.966779	-1.33567	5.78958e-05	-1.02683	-1.34205
63031214	chr1:63031214:C:T	9.62344e-08	-1.52068	-1.31469	3.46879e-05	-1.56108	-1.32005
63031321	chr1:63031321:A:G	5.62453e-07	-1.10894e-10	-1.06986	0.000215205	-1.10894e-10	-1.05593
63031693	chr1:63031693:G:A	5.67226e-07	-1.10894e-10	-1.0614	0.00021709	-1.10894e-10	-1.04721
63031932	chr1:63031932:A:G	1.20804e-07	-1.43266	-1.17534	3.77457e-05	-1.53124	-1.26541
63031944	chr1:63031944:G:A	2.24667e-07	-0.638767	-1.34878	7.23676e-05	-0.795785	-1.34998
63032069	chr1:63032069:G:A	5.49162e-07	-1.10894e-10	-1.09377	0.000210011	-1.10894e-10	-1.08036
63032269	chr1:63032269:G:C	4.35928e-07	-1.10894e-10	-1.32468	0.000160935	-1.10894e-10	-1.34653
63032320	chr1:63032320:C:T	3.55406e-07	-1.51757	-0.0113315	0.000107337	-1.5244	-0.227151
63032802	chr1:63032802:A:G	1.10666e-07	-1.4326	-1.26304	3.56138e-05	-1.53088	-1.32391
63032837	chr1:63032837:G:A	8.32677e-07	-1.10894e-10	-0.677517	0.000337055	-1.10894e-10	-0.607278
63032951	chr1:63032951:G:A	7.7532e-07	-1.10894e-10	-0.748887	0.000315422	-1.10894e-10	-0.673614
63033031	chr1:63033031:C:T	3.76059e-07	-1.52685	0.0544299	0.000112974	-1.53297	-0.167403
63033043	chr1:63033043:G:A	5.84506e-07	-1.10894e-10	-1.0314	0.000209723	-1.10894e-10	-1.08174
63033066	chr1:63033066:T:A	4.35897e-07	-1.10894e-10	-1.32476	0.000165898	-1.10894e-10	-1.31615
63033114	chr1:63033114:G:C	5.83622e-07	-1.10894e-10	-1.03291	0.000209438	-1.10894e-10	-1.0831
63033136	chr1:63033136:T:G	5.39248e-07	-1.10894e-10	-1.11199	0.00020626	-1.10894e-10	-1.09839
63033182	chr1:63033182:T:C	1.29329e-07	-1.2876	-1.2522	4.22153e-05	-1.39609	-1.28866
63033244	chr1:63033244:G:A	1.18874e-06	-1.10894e-10	-0.321509	0.00045246	-1.10894e-10	-0.312826
63033255	chr1:63033255:C:T	1.03797e-07	-1.45295	-1.30678	3.60877e-05	-1.5289	-1.31267
63033737	chr1:63033737:T:C	4.35467e-07	-1.10894e-10	-1.32574	0.000165714	-1.10894e-10	-1.31726
63033864	chr1:63033864:A:G	4.62525e-07	-1.10894e-10	-1.26546	0.000172695	-1.10894e-10	-1.276
63033917	chr1:63033917:G:A	4.23402e-07	-1.10894e-10	-1.35384	0.000159324	-1.10894e-10	-1.35658
63033972	chr1:63033972:A:C	4.33396e-07	-1.10894e-10	-1.33051	0.000163425	-1.10894e-10	-1.33117
63034140	chr1:63034140:G:C	1.16353e-06	-1.10894e-10	-0.342945	0.000439245	-1.10894e-10	-0.342468
63034178	chr1:63034178:G:A	1.17623e-07	-1.54752	-1.08716	4.01584e-05	-1.55026	-1.18443
63034395	chr1:63034395:G:A	1.46461e-07	-1.44682	-0.968586	4.50832e-05	-1.53762	-1.0814
63034565	chr1:63034565:A:T	1.29969e-07	-1.22811	-1.30675	4.71397e-05	-1.26059	-1.31382
63034826	chr1:63034826:A:T	1.38514e-07	-1.24413	-1.22706	4.77791e-05	-1.28185	-1.27909
63034931	chr1:63034931:A:G	1.63811e-07	-1.54324	-0.760211	5.55725e-05	-1.54721	-0.862628
63035406	chr1:63035406:T:C	1.92566e-07	-1.33013	-0.811594	5.8354e-05	-1.43463	-0.92637
63035463	chr1:63035463:G:A	4.67525e-07	-1.10894e-10	-1.25471	0.000173756	-1.10894e-10	-1.26987
63035573	chr1:63035573:T:C	1.88368e-07	-1.53219	-0.631573	6.77054e-05	-1.49775	-0.714612
63036003	chr1:63036003:A:G	4.22016e-07	-1.10894e-10	-1.35712	0.000158993	-1.10894e-10	-1.35866
63036008	chr1:63036008:A:G	4.21385e-07	-1.10894e-10	-1.35862	0.000159213	-1.10894e-10	-1.35728
63036403	chr1:63036403:T:C	1.55336e-07	-1.03278	-1.32379	4.7708e-05	-1.23023	-1.3322
63036998	chr1:63036998:C:T	2.54103e-07	-1.51076	-0.353661	0.000117608	-1.5594	-0.100773
63037018	chr1:63037018:T:G	2.45387e-07	-0.836501	-1.06282	6.75775e-05	-1.22595	-0.988296
63037048	chr1:63037048:C:T	4.25252e-07	-1.10894e-10	-1.34948	0.000161396	-1.10894e-10	-1.34367
63037279	chr1:63037279:A:T	2.97759e-06	-1.10894e-10	0.596708	0.00115217	-1.10894e-10	0.621882
63037534	chr1:63037534:C:T	2.56587e-07	-0.801944	-1.05275	6.99702e-05	-1.20242	-0.977039
63037668	chr1:63037668:A:C	1.5639e-07	-1.11151	-1.23829	4.60261e-05	-1.39758	-1.20074
63037729	chr1:63037729:T:C	1.54379e-07	-1.15159	-1.21116	4.63423e-05	-1.42142	-1.17005
63037762	chr1:63037762:T:C	6.25895e-07	-1.10894e-10	-0.96298	0.000241034	-1.10894e-10	-0.942587
63037889	chr1:63037889:A:G	5.85266e-07	-1.0301	-3.54162e-10	0.000255627	-0.883807	-3.54162e-10
63037935	chr1:63037935:A:G	1.57849e-07	-1.14583	-1.19469	4.74172e-05	-1.41768	-1.15085
63038171	chr1:63038171:C:T	5.31334e-07	-1.10894e-10	-1.12677	0.000197676	-1.10894e-10	-1.1409
63038315	chr1:63038315:G:A	4.86551e-07	-1.10894e-10	-1.21482	0.000193414	-1.10894e-10	-1.16269
63038406	chr1:63038406:C:T	6.44942e-07	-1.06352	0.130512	0.000289392	-1.26669	0.506947
63038419	chr1:63038419:G:A	2.00841e-07	-1.33372	-0.765932	7.70779e-05	-1.48242	-0.600292
63038836	chr1:63038836:G:A	4.21419e-07	-1.10894e-10	-1.35854	0.000159064	-1.10894e-10	-1.35822
63038904	chr1:63038904:A:G	6.60762e-07	-1.10894e-10	-0.908769	0.00025234	-1.10894e-10	-0.896747
63038990	chr1:63038990:A:C	1.26228e-07	-1.36744	-1.19663	4.36112e-05	-1.51486	-1.13735
63039068	chr1:63039068:A:T	1.29941e-07	-1.23002	-1.30506	4.16295e-05	-1.43688	-1.26183
63039171	chr1:63039171:A:G	1.4118e-07	-1.15881	-1.29331	4.31952e-05	-1.41959	-1.24221
63039178	chr1:63039178:A:G	1.04125e-07	-1.51499	-1.24159	4.03483e-05	-1.51862	-1.21135
63039241	chr1:63039241:A:C	1.18434e-07	-1.29238	-1.33543	3.8345e-05	-1.47518	-1.30572
63039289	chr1:63039289:G:A	1.2103e-07	-1.27696	-1.32917	3.9038e-05	-1.4667	-1.29629
63039414	chr1:63039414:C:T	4.21335e-07	-1.10894e-10	-1.35873	0.000159202	-1.10894e-10	-1.35735
63039658	chr1:63039658:A:C	1.24094e-07	-1.24227	-1.33886	3.93442e-05	-1.4441	-1.31108
63039805	chr1:63039805:G:T	1.24656e-07	-1.24161	-1.33499	3.95909e-05	-1.44376	-1.30516
63039837	chr1:63039837:A:AG	1.24871e-07	-1.23941	-1.33547	3.96143e-05	-1.44244	-1.3059
63039899	chr1:63039899:T:C	1.95857e-06	-1.10894e-10	0.177808	0.000850943	-1.10894e-10	0.318821
63040024	chr1:63040024:A:G	8.96855e-08	-1.56518	-1.34067	3.41272e-05	-1.56495	-1.33248
63040092	chr1:63040092:G:A	1.69572e-07	-1.11689	-1.15199	5.40361e-05	-1.40521	-1.03266
63040398	chr1:63040398:G:A	1.25197e-07	-1.23829	-1.33399	3.97343e-05	-1.44137	-1.30394
63040569	chr1:63040569:C:T	7.84096e-07	-1.10894e-10	-0.737632	0.000307227	-1.10894e-10	-0.699937
63040643	chr1:63040643:G:A	5.38402e-07	-1.10894e-10	-1.11356	0.000200931	-1.10894e-10	-1.12456
63040653	chr1:63040653:T:G	4.26538e-07	-1.10894e-10	-1.34646	0.000163783	-1.10894e-10	-1.32898
63040751	chr1:63040751:G:C	5.27099e-07	-1.10894e-10	-1.13477	0.000207712	-1.10894e-10	-1.09137
63040810	chr1:63040810:C:T	1.63224e-07	-1.08492	-1.22212	5.02577e-05	-1.38563	-1.12473
63040939	chr1:63040939:A:G	9.00403e-08	-1.56252	-1.33938	3.34245e-05	-1.56103	-1.3572
63040945	chr1:63040945:T:C	1.29284e-07	-1.20885	-1.3313	4.06262e-05	-1.42403	-1.29908
63040994	chr1:63040994:A:C	1.2383e-07	-1.25291	-1.33034	3.95786e-05	-1.45043	-1.29881
63041013	chr1:63041013:T:C	1.25304e-07	-1.24446	-1.32696	3.99826e-05	-1.44527	-1.29381
63041046	chr1:63041046:G:A	1.3305e-07	-1.39003	-1.12141	4.62156e-05	-1.45887	-1.13534
63041118	chr1:63041118:T:G	1.24751e-07	-1.24654	-1.3293	3.97959e-05	-1.4466	-1.29716
63041172	chr1:63041172:T:A	5.22472e-07	-1.10894e-10	-1.14359	0.000204413	-1.10894e-10	-1.10738
63041211	chr1:63041211:CA:C	1.27824e-07	-1.25812	-1.29339	4.10413e-05	-1.45817	-1.25478
63041487	chr1:63041487:T:C	4.40027e-07	-1.31533	-3.54162e-10	0.000161745	-1.34151	-3.54162e-10
63041643	chr1:63041643:A:G	5.24057e-07	-1.10894e-10	-1.14056	0.000204944	-1.10894e-10	-1.10479
63041724	chr1:63041724:A:C	1.21866e-07	-1.26582	-1.33342	3.91002e-05	-1.4582	-1.3032
63041922	chr1:63041922:T:C	1.23046e-07	-1.26549	-1.32411	3.96399e-05	-1.45791	-1.28978
63041963	chr1:63041963:T:C	1.23553e-07	-1.2618	-1.3237	3.97482e-05	-1.45577	-1.28919
63042103	chr1:63042103:C:T	1.24684e-07	-1.25282	-1.32356	3.99689e-05	-1.45045	-1.28897
63042204	chr1:63042204:A:G	4.22765e-07	-1.10894e-10	-1.35535	0.000159723	-1.10894e-10	-1.35409
63042523	chr1:63042523:G:A	2.23784e-06	-1.10894e-10	0.311102	0.000934394	-1.10894e-10	0.412373
63042622	chr1:63042622:C:T	6.99976e-07	-1.10894e-10	-0.851116	0.000276933	-1.10894e-10	-0.803749
63042629	chr1:63042629:A:G	1.24001e-07	-1.26087	-1.321	3.99209e-05	-1.45511	-1.28551
63042729	chr1:63042729:G:A	1.12185e-07	-1.42662	-1.2554	4.09265e-05	-1.47612	-1.23963
63042851	chr1:63042851:T:C	4.24701e-07	-1.10894e-10	-1.35078	0.000161706	-1.10894e-10	-1.34175
63042886	chr1:63042886:C:T	1.24608e-07	-1.25003	-1.32696	3.98549e-05	-1.44862	-1.29366
63042888	chr1:63042888:A:T	1.22105e-07	-1.26673	-1.33056	3.92485e-05	-1.45856	-1.29905
63043132	chr1:63043132:T:C	1.245e-07	-1.25247	-1.32539	3.98788e-05	-1.45017	-1.29151
63043282	chr1:63043282:GTTCTT:G	5.50438e-07	-1.10894e-10	-1.09145	0.000203825	-1.10894e-10	-1.11026
63043315	chr1:63043315:G:A	1.2448e-07	-1.25641	-1.3216	3.99958e-05	-1.45241	-1.28634
63043446	chr1:63043446:A:G	1.24765e-07	-1.26308	-1.31265	4.03314e-05	-1.45641	-1.27399
63043472	chr1:63043472:A:G	4.95822e-07	-1.10894e-10	-1.19595	0.000193043	-1.10894e-10	-1.16461
63043666	chr1:63043666:T:C	1.30104e-07	-1.28731	-1.24652	4.31954e-05	-1.47058	-1.19121
63043801	chr1:63043801:T:TGC	1.32232e-07	-1.26093	-1.25668	4.33146e-05	-1.455	-1.20403
63044224	chr1:63044224:A:C	1.36244e-07	-1.23516	-1.25256	4.44093e-05	-1.4393	-1.19478
63044296	chr1:63044296:T:C	1.30006e-07	-1.25092	-1.28366	4.21549e-05	-1.44887	-1.2373
63044500	chr1:63044500:A:T	1.31346e-07	-1.25536	-1.26896	4.2808e-05	-1.45159	-1.21921
63044838	chr1:63044838:G:A	5.46314e-07	-1.10894e-10	-1.09897	0.000217741	-1.10894e-10	-1.04422
63044839	chr1:63044839:C:T	1.64801e-06	0.00516018	-3.54162e-10	0.000631381	0.0203845	-3.54162e-10
63044893	chr1:63044893:A:G	1.4249e-07	-1.20751	-1.23538	4.5966e-05	-1.42194	-1.17768
63044901	chr1:63044901:G:C	1.40436e-07	-1.21349	-1.24393	4.52811e-05	-1.42587	-1.18877
63044912	chr1:63044912:CA:C	1.40886e-07	-1.20624	-1.24797	4.52639e-05	-1.42127	-1.19375
63044990	chr1:63044990:G:A	4.30318e-07	-1.10894e-10	-1.33764	0.000162495	-1.10894e-10	-1.33688
63045395	chr1:63045395:C:T	1.27419e-07	-1.55808	-0.996603	4.35654e-05	-1.56485	-1.08841
63045712	chr1:63045712:C:T	6.9815e-07	-1.10894e-10	-0.853729	0.000273512	-1.10894e-10	-0.816179
63045764	chr1:63045764:A:T	1.30808e-07	-1.25638	-1.27205	4.26595e-05	-1.45184	-1.22243
63046129	chr1:63046129:A:G	1.24515e-07	-1.26645	-1.31129	4.02847e-05	-1.45801	-1.27355
63046352	chr1:63046352:T:C	1.16668e-07	-1.30348	-1.33935	3.87918e-05	-1.48038	-1.28894
63046633	chr1:63046633:C:T	1.28057e-07	-1.31034	-1.23935	4.47424e-05	-1.48883	-1.13778
63046880	chr1:63046880:GACAGCAAA:G	1.19562e-07	-1.2796	-1.33873	3.93737e-05	-1.46671	-1.28772
63046974	chr1:63046974:A:T	1.18476e-07	-1.2894	-1.33805	3.91981e-05	-1.47233	-1.28656
63047106	chr1:63047106:C:A	1.19264e-07	-1.29702	-1.3238	4.00602e-05	-1.47681	-1.26033
63047137	chr1:63047137:G:A	1.67873e-07	-1.56485	-0.714104	6.25724e-05	-1.56328	-0.727925
63047223	chr1:63047223:A:T	4.24074e-07	-1.35225	-3.54162e-10	0.000168365	-1.30139	-3.54162e-10
63047257	chr1:63047257:C:T	7.48447e-07	-0.784163	-3.54162e-10	0.000184244	-1.21126	-3.54162e-10
63047445	chr1:63047445:A:G	1.18196e-07	-1.30475	-1.32506	3.98022e-05	-1.48125	-1.26235
63047561	chr1:63047561:C:T	9.85986e-08	-1.558	-1.25311	3.88714e-05	-1.56122	-1.20605
63047620	chr1:63047620:C:T	1.19908e-07	-1.29315	-1.32229	4.02598e-05	-1.47449	-1.25768
63047650	chr1:63047650:A:C	1.65336e-07	-1.56506	-0.72912	6.16897e-05	-1.56258	-0.74283
63047789	chr1:63047789:TAC:T	1.20124e-07	-1.29171	-1.32193	4.03146e-05	-1.47371	-1.2571
63047870	chr1:63047870:G:A	1.18841e-07	-1.30152	-1.32285	4.0028e-05	-1.47929	-1.25865
63048023	chr1:63048023:G:T	1.22178e-07	-1.34389	-1.25279	4.36552e-05	-1.50303	-1.14817
63048297	chr1:63048297:T:A	2.17309e-06	-1.10894e-10	0.281745	0.000907069	-1.10894e-10	0.382694
63048619	chr1:63048619:G:A	2.26654e-06	-1.10894e-10	0.323845	0.000947885	-1.10894e-10	0.426708
63048801	chr1:63048801:C:T	1.40757e-07	-1.42661	-1.02852	4.922e-05	-1.48773	-1.0435
63048802	chr1:63048802:C:T	1.19447e-07	-1.29671	-1.32258	4.01652e-05	-1.47634	-1.25819
63048881	chr1:63048881:C:T	1.49354e-07	-1.33075	-1.06509	5.63219e-05	-1.47957	-0.916868
63048939	chr1:63048939:G:A	1.24769e-07	-1.25737	-1.31833	4.13759e-05	-1.45321	-1.25161
63049137	chr1:63049137:T:A	5.11243e-07	-1.10894e-10	-1.16532	0.000198967	-1.10894e-10	-1.13438
63049148	chr1:63049148:G:T	1.20472e-07	-1.35206	-1.25868	4.31066e-05	-1.50718	-1.15666
63049470	chr1:63049470:C:G	2.30245e-06	-1.10894e-10	0.339569	0.00096269	-1.10894e-10	0.442207
63049489	chr1:63049489:C:T	3.45523e-07	-1.5571	-3.54162e-10	0.000132197	-1.54323	-3.54162e-10
63049624	chr1:63049624:C:T	1.20921e-07	-1.28436	-1.32267	4.04646e-05	-1.46924	-1.25786
63049717	chr1:63049717:C:T	4.31165e-07	-1.10894e-10	-1.33567	0.000165017	-1.10894e-10	-1.32148
63049840	chr1:63049840:C:T	1.21919e-07	-1.27275	-1.32605	4.05023e-05	-1.46239	-1.26378
63049965	chr1:63049965:T:A	2.27606e-06	-1.10894e-10	0.328039	0.00093638	-1.10894e-10	0.414497
63049969	chr1:63049969:T:A	3.01353e-06	-1.10894e-10	0.608706	0.00137464	-1.10894e-10	0.798422
63050068	chr1:63050068:G:A	4.37277e-07	-1.10894e-10	-1.32159	0.000168441	-1.10894e-10	-1.30094
63051268	chr1:63051268:C:T	5.5007e-07	-1.10894e-10	-1.09212	0.000215219	-1.10894e-10	-1.05587
63051270	chr1:63051270:G:A	1.23018e-07	-1.32987	-1.25996	4.35956e-05	-1.49554	-1.15703
63051280	chr1:63051280:A:G	5.62191e-07	-1.10894e-10	-1.07032	0.000221259	-1.10894e-10	-1.02819
63051559	chr1:63051559:T:C	1.04017e-07	-1.56241	-1.19521	4.13086e-05	-1.56428	-1.14217
63051634	chr1:63051634:G:T	5.62232e-07	-1.10894e-10	-1.07025	0.000202782	-1.10894e-10	-1.11539
63051910	chr1:63051910:A:G	1.01153e-07	-1.50491	-1.28062	3.44297e-05	-1.55981	-1.3288
63052049	chr1:63052049:C:A	8.17803e-07	-1.10894e-10	-0.695541	0.000294331	-1.10894e-10	-0.74282
63052051	chr1:63052051:A:G	5.62528e-07	-1.10894e-10	-1.06972	0.000221401	-1.10894e-10	-1.02755
63052070	chr1:63052070:A:G	5.6431e-07	-1.10894e-10	-1.06656	0.000218144	-1.10894e-10	-1.04237
63052156	chr1:63052156:A:G	1.08725e-07	-1.38721	-1.32612	3.47228e-05	-1.52516	-1.35497
63052160	chr1:63052160:C:T	1.20645e-07	-1.27764	-1.33167	3.99915e-05	-1.46503	-1.27383
63052181	chr1:63052181:C:T	2.35875e-06	-1.10894e-10	0.363723	0.000986869	-1.10894e-10	0.467012
63052272	chr1:63052272:GCT:G	3.66478e-06	-1.10894e-10	0.80436	0.00168688	-1.10894e-10	1.00311
63052810	chr1:63052810:C:T	1.21255e-07	-1.34579	-1.25848	4.33099e-05	-1.50395	-1.1552
63053017	chr1:63053017:G:A	4.33511e-07	-1.10894e-10	-1.33025	0.00016093	-1.10894e-10	-1.34655
63053472	chr1:63053472:C:T	4.34049e-07	-1.10894e-10	-1.329	0.000164256	-1.10894e-10	-1.3261
63053515	chr1:63053515:C:G	4.29307e-07	-1.10894e-10	-1.33999	0.000162353	-1.10894e-10	-1.33775
63053577	chr1:63053577:T:A	5.58525e-07	-1.10894e-10	-1.07686	0.000219715	-1.10894e-10	-1.03519
63053622	chr1:63053622:T:G	4.31002e-07	-1.10894e-10	-1.33605	0.000163666	-1.10894e-10	-1.3297
63053632	chr1:63053632:C:T	4.34982e-07	-1.10894e-10	-1.32686	0.000164569	-1.10894e-10	-1.32419
63053705	chr1:63053705:C:G	4.28612e-07	-1.10894e-10	-1.34161	0.000162062	-1.10894e-10	-1.33954
63053750	chr1:63053750:G:T	1.3539e-07	-1.2622	-1.2318	4.8045e-05	-1.33954	-1.21585
63054070	chr1:63054070:C:T	7.75257e-07	-1.10894e-10	-0.748967	0.000295043	-1.10894e-10	-0.740402
63054172	chr1:63054172:G:A	4.21335e-07	-1.10894e-10	-1.35873	0.000159002	-1.10894e-10	-1.35861
63054192	chr1:63054192:G:A	5.99886e-07	-1.10894e-10	-1.00542	0.000236089	-1.10894e-10	-0.963314
63054233	chr1:63054233:T:C	1.35327e-06	-1.10894e-10	-0.19188	0.000571356	-1.10894e-10	-0.0795119
63054372	chr1:63054372:C:T	1.44209e-06	-1.10894e-10	-0.128311	0.00059864	-1.10894e-10	-0.0328651
63054444	chr1:63054444:G:A	1.11945e-07	-1.33213	-1.35202	3.75359e-05	-1.48065	-1.32158
63055032	chr1:63055032:C:T	4.82729e-07	-1.10894e-10	-1.22271	0.000181116	-1.10894e-10	-1.22839
63055034	chr1:63055034:C:A	1.30095e-07	-1.27816	-1.25574	3.82865e-05	-1.4671	-1.31532
63055308	chr1:63055308:A:C	1.14324e-06	-1.10894e-10	-0.360539	0.000471109	-1.10894e-10	-0.272435
63055365	chr1:63055365:A:G	1.26862e-07	-1.313	-1.24606	4.52984e-05	-1.3836	-1.23066
63055498	chr1:63055498:G:T	1.23544e-07	-1.32748	-1.25808	3.71736e-05	-1.49479	-1.31714
63055578	chr1:63055578:C:T	5.70799e-07	-1.10894e-10	-1.05513	0.000223971	-1.10894e-10	-1.01601
63055839	chr1:63055839:A:G	6.43885e-07	-1.10894e-10	-0.934642	0.000251915	-1.10894e-10	-0.898433
63055899	chr1:63055899:T:G	1.12578e-07	-1.343	-1.33552	3.87446e-05	-1.48383	-1.2867
63056038	chr1:63056038:T:C	1.24906e-07	-1.25069	-1.3239	3.73899e-05	-1.45157	-1.35455
63056084	chr1:63056084:T:C	1.17731e-07	-1.2929	-1.34086	3.89663e-05	-1.47713	-1.2877
63056141	chr1:63056141:T:G	7.74235e-07	-1.10894e-10	-0.750286	0.000294544	-1.10894e-10	-0.742095
63056220	chr1:63056220:G:A	8.93542e-08	-1.55663	-1.35292	3.33551e-05	-1.56331	-1.357
63056314	chr1:63056314:G:C	3.01758e-07	-0.829654	-0.862885	0.000105722	-0.854024	-0.912684
63056685	chr1:63056685:G:A	1.35002e-07	-1.20712	-1.28975	3.90414e-05	-1.42486	-1.33804
63056731	chr1:63056731:A:G	3.45254e-07	-1.55788	-3.54162e-10	0.000129783	-1.56166	-3.54162e-10
63056785	chr1:63056785:C:T	1.39552e-07	-1.26536	-1.19837	4.00853e-05	-1.46451	-1.27201
63057044	chr1:63057044:C:G	6.78284e-07	-1.10894e-10	-0.882597	0.00025868	-1.10894e-10	-0.871933
63057220	chr1:63057220:G:A	1.10393e-07	-1.46612	-1.23199	3.55804e-05	-1.55321	-1.30252
63058048	chr1:63058048:A:G	1.63492e-07	-1.44639	-0.859006	5.73845e-05	-1.50046	-0.877291
63058225	chr1:63058225:T:C	5.6689e-07	-1.10894e-10	-1.062	0.000222514	-1.10894e-10	-1.02253
63058472	chr1:63058472:T:A	1.45921e-06	-1.10894e-10	-0.116509	0.000619214	-1.10894e-10	0.000926481
63058580	chr1:63058580:G:T	1.03058e-07	-1.48528	-1.28159	3.45905e-05	-1.55235	-1.3316
63058864	chr1:63058864:G:C	6.80909e-07	-1.10894e-10	-0.878733	0.000247259	-1.10894e-10	-0.917088
63059020	chr1:63059020:C:T	2.58855e-06	-1.10894e-10	0.456692	0.00108245	-1.10894e-10	0.559461
63059058	chr1:63059058:A:G	3.39196e-06	-1.10894e-10	0.727	0.00141578	-1.10894e-10	0.827912
63059098	chr1:63059098:C:T	5.6502e-07	-1.10894e-10	-1.0653	0.000217896	-1.10894e-10	-1.04351
63059200	chr1:63059200:A:G	4.48653e-07	-1.10894e-10	-1.29591	0.000165229	-1.10894e-10	-1.32019
63059259	chr1:63059259:A:T	1.85065e-07	-1.05561	-1.12585	6.45402e-05	-1.15243	-1.10781
63059294	chr1:63059294:G:A	2.28876e-06	-1.10894e-10	0.333602	0.000953698	-1.10894e-10	0.432822
63059856	chr1:63059856:C:T	1.57662e-07	-1.45715	-0.884555	5.55537e-05	-1.50757	-0.902606
63059983	chr1:63059983:C:T	4.21363e-07	-1.10894e-10	-1.35867	0.000159704	-1.10894e-10	-1.3542
63060228	chr1:63060228:T:A	4.26331e-07	-1.10894e-10	-1.34695	0.000159029	-1.10894e-10	-1.35844
63060301	chr1:63060301:G:A	9.75416e-08	-1.46794	-1.35394	3.54349e-05	-1.54417	-1.31565
63060392	chr1:63060392:A:G	1.17708e-07	-1.29611	-1.33785	4.69347e-05	-1.25872	-1.32004
63060582	chr1:63060582:A:G	8.00926e-07	-1.10894e-10	-0.716394	0.000315399	-1.10894e-10	-0.673686
63061115	chr1:63061115:T:A	1.08578e-07	-1.5651	-1.14959	4.04287e-05	-1.56035	-1.16763
63061149	chr1:63061149:A:G	4.2163e-07	-1.10894e-10	-1.35803	0.000159032	-1.10894e-10	-1.35842
63061286	chr1:63061286:C:T	1.35011e-07	-1.14078	-1.35603	3.84646e-05	-1.4215	-1.35629
63061867	chr1:63061867:G:A	1.60175e-07	-1.46913	-0.856767	5.65734e-05	-1.51628	-0.875704
63062199	chr1:63062199:C:A	5.72185e-07	-1.10894e-10	-1.0527	0.000219558	-1.10894e-10	-1.03591
63062828	chr1:63062828:A:G	8.59561e-07	-1.10894e-10	-0.645741	0.000312737	-1.10894e-10	-0.682163
63062891	chr1:63062891:A:T	1.16291e-07	-1.2954	-1.35067	4.11026e-05	-1.36273	-1.34872
63062897	chr1:63062897:A:G	6.3209e-07	-1.10894e-10	-0.953131	0.000250734	-1.10894e-10	-0.903134
63062906	chr1:63062906:T:C	1.05293e-07	-1.56192	-1.18349	4.14232e-05	-1.56517	-1.13852
63063402	chr1:63063402:A:G	1.10271e-07	-1.54668	-1.15255	3.75454e-05	-1.56497	-1.23701
63063422	chr1:63063422:A:G	1.02102e-07	-1.41747	-1.35872	3.72528e-05	-1.45499	-1.3548
63063607	chr1:63063607:C:A	5.53358e-07	-1.10894e-10	-1.08616	0.000242999	-1.10894e-10	-0.934467
63063636	chr1:63063636:GACAA:G	1.25618e-07	-1.21871	-1.35021	4.38003e-05	-1.30012	-1.34777
63063849	chr1:63063849:G:A	3.56929e-07	-1.52463	-3.54162e-10	0.000131041	-1.55201	-3.54162e-10
63063961	chr1:63063961:A:G	5.4864e-07	-1.10894e-10	-1.09472	0.000200143	-1.10894e-10	-1.12849
63064165	chr1:63064165:G:A	1.30732e-07	-1.5642	-0.964819	4.68557e-05	-1.56447	-1.01598
63064318	chr1:63064318:T:C	6.48586e-07	-1.10894e-10	-0.927367	0.000227672	-1.10894e-10	-0.999619
63064740	chr1:63064740:G:A	4.45903e-07	-1.10894e-10	-1.30206	0.000167653	-1.10894e-10	-1.30563
63064764	chr1:63064764:T:C	3.70776e-07	-1.48657	-3.54162e-10	0.000132589	-1.54027	-3.54162e-10
63065273	chr1:63065273:G:A	4.25129e-07	-1.25281	-0.0969623	0.000195462	-1.37121	0.219049
63065309	chr1:63065309:A:T	3.7082e-07	-1.48645	-3.54162e-10	0.000153394	-1.39451	-3.54162e-10
63065465	chr1:63065465:C:A	9.2526e-08	-1.53021	-1.34447	3.34461e-05	-1.56429	-1.3533
63065518	chr1:63065518:A:G	9.41447e-07	-1.10894e-10	-0.554744	0.000362409	-1.10894e-10	-0.53475
63065676	chr1:63065676:C:T	8.16734e-07	-1.10894e-10	-0.696849	0.000331884	-1.10894e-10	-0.622741
63065693	chr1:63065693:A:T	5.44647e-07	-1.10894e-10	-1.10202	0.000206442	-1.10894e-10	-1.0975
63065859	chr1:63065859:G:C	4.76146e-07	-1.10894e-10	-1.23644	0.000176398	-1.10894e-10	-1.25478
63065969	chr1:63065969:A:C	5.0547e-07	-1.10894e-10	-1.17667	0.000196978	-1.10894e-10	-1.14443
63066418	chr1:63066418:A:G	8.43818e-07	-1.10894e-10	-0.664226	0.000343232	-1.10894e-10	-0.589119
63066551	chr1:63066551:G:T	1.65815e-07	-1.50195	-0.789344	5.72116e-05	-1.53864	-0.842125
63066602	chr1:63066602:C:G	3.48097e-07	-1.54968	-3.54162e-10	0.000129374	-1.56482	-3.54162e-10
63066636	chr1:63066636:A:C	1.31431e-07	-1.18741	-1.33628	3.74939e-05	-1.4451	-1.35824
63066783	chr1:63066783:G:A	5.58384e-07	-1.10894e-10	-1.07712	0.000211593	-1.10894e-10	-1.07286
63066868	chr1:63066868:G:A	4.73975e-07	-1.10894e-10	-1.24101	0.000173275	-1.10894e-10	-1.27265
63067004	chr1:63067004:A:T	1.19588e-07	-1.42219	-1.19592	4.07572e-05	-1.4698	-1.25009
63067381	chr1:63067381:A:C	7.01998e-07	-1.10894e-10	-0.848231	0.000273098	-1.10894e-10	-0.817693
63068264	chr1:63068264:T:C	1.2707e-07	-1.25292	-1.3045	4.45843e-05	-1.34123	-1.28891
63068550	chr1:63068550:G:C	1.21224e-06	-1.10894e-10	-0.30194	0.000467836	-1.10894e-10	-0.279406
63068772	chr1:63068772:G:A	5.07638e-07	-1.10894e-10	-1.17239	0.0001927	-1.10894e-10	-1.16639
63069415	chr1:63069415:T:C	1.12594e-07	-1.32171	-1.35666	3.95459e-05	-1.39152	-1.35854
63069542	chr1:63069542:G:A	1.0289e-06	-1.10894e-10	-0.465915	0.000395783	-1.10894e-10	-0.44666
63069749	chr1:63069749:G:T	5.04673e-07	-1.10894e-10	-1.17825	0.000191558	-1.10894e-10	-1.17233
63069770	chr1:63069770:A:G	5.14504e-07	-1.20167	0.0427074	0.000237012	-1.33214	0.372728
63069912	chr1:63069912:T:C	9.61039e-07	-1.10894e-10	-0.534147	0.000370406	-1.10894e-10	-0.512924
63069922	chr1:63069922:C:A	5.34932e-07	-1.10894e-10	-1.12002	0.000212159	-1.10894e-10	-1.07019
63069946	chr1:63069946:A:G	7.06608e-07	-1.10894e-10	-0.841686	0.000231847	-1.10894e-10	-0.981448
63069973	chr1:63069973:C:T	1.30949e-07	-1.19787	-1.32949	3.73301e-05	-1.45164	-1.35608
63070406	chr1:63070406:C:T	1.38969e-07	-1.23631	-1.23159	4.69526e-05	-1.36307	-1.21532
63070603	chr1:63070603:G:C	5.28392e-07	-1.10894e-10	-1.13232	0.000209181	-1.10894e-10	-1.08433
63071089	chr1:63071089:C:T	1.20504e-06	-1.10894e-10	-0.307895	0.00046668	-1.10894e-10	-0.281881
63071179	chr1:63071179:C:T	4.28381e-07	-1.10894e-10	-1.34215	0.000163663	-1.10894e-10	-1.32972
63071187	chr1:63071187:T:C	1.19929e-06	-1.10894e-10	-0.312681	0.000483577	-1.10894e-10	-0.246314
63071614	chr1:63071614:T:C	9.80996e-07	-1.10894e-10	-0.513594	0.000399132	-1.10894e-10	-0.438232
63071727	chr1:63071727:T:C	4.52584e-07	-1.10894e-10	-1.28719	0.000165447	-1.10894e-10	-1.31888
63072258	chr1:63072258:C:G	1.21217e-06	-1.10894e-10	-0.301995	0.000468675	-1.10894e-10	-0.277615
63072379	chr1:63072379:A:G	1.4422e-07	-1.07234	-1.35848	4.92588e-05	-1.17201	-1.35843
63072739	chr1:63072739:C:T	1.01198e-07	-1.44616	-1.33893	3.73696e-05	-1.49392	-1.31274
63072937	chr1:63072937:C:T	1.56093e-07	-0.996533	-1.35518	5.30809e-05	-1.09998	-1.35573
63073051	chr1:63073051:G:C	1.379e-07	-1.1866	-1.28903	5.01765e-05	-1.23995	-1.27203
63073260	chr1:63073260:T:C	7.99321e-07	-1.10894e-10	-0.718399	0.000293782	-1.10894e-10	-0.744686
63073411	chr1:63073411:A:G	2.0328e-07	-1.48059	-0.606988	6.94631e-05	-1.45908	-0.72765
63073936	chr1:63073936:C:A	3.19014e-07	-0.74086	-0.896068	0.000128722	-0.709042	-0.860831
63074610	chr1:63074610:C:T	9.30205e-08	-1.53408	-1.33526	3.6483e-05	-1.49599	-1.33469
63074996	chr1:63074996:C:A	1.29817e-07	-1.20668	-1.32936	6.1305e-05	-0.993587	-1.31808
63075009	chr1:63075009:A:G	4.35326e-07	-1.10894e-10	-1.32607	0.000164269	-1.10894e-10	-1.32602
63075192	chr1:63075192:C:T	6.84983e-07	-0.872768	-3.54162e-10	0.000175146	-1.26191	-3.54162e-10
63075208	chr1:63075208:T:C	1.25905e-06	0.646989	-0.911037	0.000339327	0.262744	-0.863305
63075364	chr1:63075364:C:T	3.4853e-07	-0.575815	-0.972622	0.000139416	-0.514797	-0.975269
63075447	chr1:63075447:A:G	2.58933e-07	-0.808285	-1.03731	7.21248e-05	-1.20893	-0.940199
63075484	chr1:63075484:A:G	4.55631e-07	-1.10894e-10	-1.28048	0.000169115	-1.10894e-10	-1.29695
63075582	chr1:63075582:C:T	3.09542e-07	-0.442984	-1.22409	0.000147919	-0.168456	-1.26241
63075950	chr1:63075950:C:T	5.29959e-07	-1.10894e-10	-1.12936	0.000187878	-1.10894e-10	-1.19173
63076027	chr1:63076027:G:GAGAA	1.88771e-07	-0.867789	-1.29384	5.12847e-05	-1.25422	-1.23591
63076130	chr1:63076130:C:T	9.34039e-08	-1.56031	-1.30492	3.50546e-05	-1.53715	-1.33347
63076300	chr1:63076300:G:A	1.40927e-07	-1.54099	-0.912924	5.93918e-05	-1.51932	-0.824046
63076304	chr1:63076304:G:GGATT	9.18546e-08	-1.54439	-1.33757	3.67812e-05	-1.52524	-1.2973
63076657	chr1:63076657:TAC:T	9.24963e-08	-1.5403	-1.33469	3.68431e-05	-1.53023	-1.29063
63076879	chr1:63076879:G:A	1.27812e-06	-0.249017	-3.54162e-10	0.000483764	-0.245928	-3.54162e-10
63078086	chr1:63078086:G:A	4.906e-07	-1.10894e-10	-1.20653	0.000174713	-1.10894e-10	-1.26438
63078432	chr1:63078432:C:G	4.70182e-07	-1.10894e-10	-1.24904	0.000171429	-1.10894e-10	-1.28336
63078499	chr1:63078499:C:G	1.78019e-06	-1.10894e-10	0.0823146	0.000645189	-1.10894e-10	0.0420189
63078600	chr1:63078600:C:G	4.22715e-07	-1.10894e-10	-1.35546	0.000159217	-1.10894e-10	-1.35726
63078616	chr1:63078616:G:A	4.35816e-07	-1.10894e-10	-1.32494	0.000163545	-1.10894e-10	-1.33044
63078738	chr1:63078738:T:C	5.01224e-07	-1.10894e-10	-1.18511	0.000196776	-1.10894e-10	-1.14546
63078964	chr1:63078964:C:T	4.40458e-07	-1.10894e-10	-1.31435	0.000165407	-1.10894e-10	-1.31912
63079115	chr1:63079115:A:T	4.34336e-07	-1.10894e-10	-1.32834	0.000162891	-1.10894e-10	-1.33445
63079179	chr1:63079179:T:C	2.74276e-07	-1.44207	-0.345961	0.000127619	-1.33693	-0.241549
63079308	chr1:63079308:T:C	7.33982e-07	-1.10894e-10	-0.803678	0.000286151	-1.10894e-10	-0.771006
63079319	chr1:63079319:C:A	9.76829e-08	-1.50343	-1.317	3.87734e-05	-1.4785	-1.29129
63079340	chr1:63079340:G:A	1.3051e-06	-1.10894e-10	-0.22813	0.000530058	-1.10894e-10	-0.154538
63079507	chr1:63079507:A:G	9.79624e-08	-1.46511	-1.35247	3.35322e-05	-1.55668	-1.35833
63079578	chr1:63079578:C:T	2.17246e-07	-1.4493	-0.57183	0.000107294	-1.34114	-0.410815
63079694	chr1:63079694:G:A	2.50043e-07	-0.877379	-1.00315	0.000113402	-0.738881	-0.957704
63079906	chr1:63079906:A:C	1.14782e-07	-1.30655	-1.35257	4.01142e-05	-1.38538	-1.35041
63080019	chr1:63080019:G:A	4.71416e-07	-1.10894e-10	-1.24642	0.000178894	-1.10894e-10	-1.24073
63080039	chr1:63080039:T:C	5.51575e-07	-1.10894e-10	-1.08938	0.000193019	-1.10894e-10	-1.16474
63080064	chr1:63080064:A:G	1.07949e-06	-1.10894e-10	-0.417915	0.000436266	-1.10894e-10	-0.349273
63080303	chr1:63080303:AC:A	9.80568e-08	-1.56311	-1.2535	3.57431e-05	-1.55908	-1.29209
63080485	chr1:63080485:G:C	7.06195e-07	-0.842271	-3.54162e-10	0.000225589	-1.00881	-3.54162e-10
63080644	chr1:63080644:C:G	1.02969e-06	-1.55343	1.08828	0.000557875	-1.56519	1.4618
63081044	chr1:63081044:G:A	1.41787e-07	-1.43129	-1.01655	4.84925e-05	-1.49267	-1.05345
63081078	chr1:63081078:G:A	4.30602e-07	-1.10894e-10	-1.33698	0.000163483	-1.10894e-10	-1.33081
63081273	chr1:63081273:T:C	6.82471e-07	-1.10894e-10	-0.876442	0.000273106	-1.10894e-10	-0.817664
63082002	chr1:63082002:C:T	2.47433e-07	-0.560408	-1.33062	8.79534e-05	-0.616078	-1.33464
63082097	chr1:63082097:A:G	2.72206e-06	-1.10894e-10	0.50698	0.00114908	-1.10894e-10	0.619189
63082179	chr1:63082179:A:G	2.62526e-06	-1.10894e-10	0.470774	0.00110799	-1.10894e-10	0.582774
63082231	chr1:63082231:A:G	6.52083e-07	-0.610594	-0.311397	0.000220703	-0.677412	-0.353296
63082258	chr1:63082258:G:A	2.36755e-06	-1.10894e-10	0.367449	0.000996413	-1.10894e-10	0.476637
63082271	chr1:63082271:T:C	4.23086e-07	-0.387562	-0.967024	0.000216418	-0.11334	-0.936973
63082281	chr1:63082281:T:C	4.06719e-07	-0.413863	-0.980176	0.00020776	-0.140211	-0.950929
63082321	chr1:63082321:C:T	4.32731e-07	-1.10894e-10	-1.33205	0.000164276	-1.10894e-10	-1.32598
63082685	chr1:63082685:A:G	2.16338e-07	-0.772233	-1.25309	9.97005e-05	-0.571211	-1.25414
63082812	chr1:63082812:A:G	4.21455e-07	-1.10894e-10	-1.35845	0.000158979	-1.10894e-10	-1.35875
63083001	chr1:63083001:G:T	1.11461e-06	-1.10894e-10	-0.385906	0.000432732	-1.10894e-10	-0.357407
63083199	chr1:63083199:G:A	4.44423e-07	-1.10894e-10	-1.30538	0.000166446	-1.10894e-10	-1.31285
63083262	chr1:63083262:A:G	1.13563e-06	-0.355403	-0.0118165	0.00046575	-0.456686	0.17281
63083281	chr1:63083281:T:C	4.21485e-07	-1.10894e-10	-1.35838	0.000159678	-1.10894e-10	-1.35437
63083285	chr1:63083285:C:T	3.46992e-06	-1.10894e-10	0.749724	0.0014186	-1.10894e-10	0.829903
63083478	chr1:63083478:A:G	4.43471e-07	-1.5205	0.212966	0.000138499	-1.50954	0.0128804
63083547	chr1:63083547:C:T	4.28867e-07	-1.10894e-10	-1.34102	0.000163017	-1.10894e-10	-1.33367
63083559	chr1:63083559:C:T	9.24428e-08	-1.52192	-1.35365	3.45118e-05	-1.52997	-1.35626
63083611	chr1:63083611:C:T	1.54664e-06	0.0474828	-0.105804	0.000473807	-0.116256	-0.150468
63083639	chr1:63083639:C:T	3.36518e-07	-0.568782	-1.01473	0.000168725	-0.314517	-0.984738
63083843	chr1:63083843:T:C	1.83787e-06	1.16237	-1.04817	0.000557791	0.950352	-1.05389
63083854	chr1:63083854:C:T	4.39777e-07	-1.10894e-10	-1.31589	0.000164802	-1.10894e-10	-1.32278
63084008	chr1:63084008:A:G	5.68735e-07	0.182667	-1.24142	0.000181159	0.00671196	-1.23486
63084126	chr1:63084126:C:T	5.58097e-07	-0.645462	-0.432168	0.000178957	-0.769027	-0.471352
63084219	chr1:63084219:C:T	7.61181e-07	-1.10894e-10	-0.767291	0.000286845	-1.10894e-10	-0.768582
63084237	chr1:63084237:C:T	1.13436e-06	-0.469179	0.100842	0.000471883	-0.565341	0.294547
63084247	chr1:63084247:G:A	7.70212e-07	-1.10894e-10	-0.755496	0.000289669	-1.10894e-10	-0.758787
63084542	chr1:63084542:G:A	4.50214e-07	-1.10894e-10	-1.29244	0.000175218	-1.10894e-10	-1.2615
63084544	chr1:63084544:T:C	4.50309e-07	-1.10894e-10	-1.29223	0.000166444	-1.10894e-10	-1.31287
63084829	chr1:63084829:T:G	4.22792e-07	-0.476825	-0.878457	0.000146508	-0.620339	-0.820107
63084933	chr1:63084933:C:T	4.76315e-07	-0.109387	-1.1267	0.000148642	-0.276745	-1.14924
63085020	chr1:63085020:G:C	4.55226e-07	-1.10894e-10	-1.28137	0.000167957	-1.10894e-10	-1.30382
63085204	chr1:63085204:G:A	3.48305e-07	-0.197555	-1.35153	0.000108669	-0.383402	-1.35581
63085423	chr1:63085423:C:T	2.17944e-07	-0.763508	-1.25441	7.5803e-05	-0.873897	-1.22549
63085523	chr1:63085523:G:C	5.51955e-07	-1.10894e-10	-1.0887	0.000199892	-1.10894e-10	-1.12975
63085554	chr1:63085554:T:C	4.40134e-07	-1.31508	-3.54162e-10	0.000164782	-1.3229	-3.54162e-10
63085809	chr1:63085809:T:C	4.5067e-07	-1.10894e-10	-1.29143	0.000168163	-1.10894e-10	-1.30259
63086005	chr1:63086005:C:T	5.54414e-07	-1.10894e-10	-1.08425	0.000200609	-1.10894e-10	-1.12617
63086091	chr1:63086091:C:T	2.31826e-07	-0.690093	-1.26608	0.000109422	-0.46143	-1.27088
63086230	chr1:63086230:A:G	2.42809e-06	-1.10894e-10	0.392697	0.00101307	-1.10894e-10	0.493217
63086251	chr1:63086251:G:A	8.72828e-07	-1.10894e-10	-0.630424	0.00033802	-1.10894e-10	-0.604419
63086282	chr1:63086282:T:C	3.45201e-07	-1.55804	-3.54162e-10	0.000130808	-1.55379	-3.54162e-10
63086418	chr1:63086418:A:G	4.2567e-07	-1.10894e-10	-1.3485	0.000163156	-1.10894e-10	-1.33282
63086441	chr1:63086441:G:A	9.92661e-08	-1.47645	-1.32791	3.66908e-05	-1.48779	-1.33721
63086516	chr1:63086516:G:A	1.52562e-06	-1.10894e-10	-0.0720061	0.00065523	-1.10894e-10	0.0574608
63086568	chr1:63086568:C:T	4.25247e-07	-1.10894e-10	-1.34949	0.000159131	-1.10894e-10	-1.3578
63086593	chr1:63086593:T:G	7.1382e-07	-1.10894e-10	-0.831532	0.000294326	-1.10894e-10	-0.742835
63086714	chr1:63086714:C:A	4.6767e-07	-1.10894e-10	-1.2544	0.000174134	-1.10894e-10	-1.2677
63086765	chr1:63086765:T:C	4.63603e-07	-1.10894e-10	-1.26313	0.000179116	-1.10894e-10	-1.23949
63087010	chr1:63087010:G:T	8.10138e-07	0.366891	-1.07185	0.000237676	0.0674476	-1.02406
63087117	chr1:63087117:G:A	7.63659e-07	-1.10894e-10	-0.764042	0.000288408	-1.10894e-10	-0.763149
63087151	chr1:63087151:G:A	2.5031e-06	-1.10894e-10	0.423122	0.00104761	-1.10894e-10	0.526739
63087162	chr1:63087162:G:T	4.22577e-07	-1.10894e-10	-1.35579	0.000159908	-1.10894e-10	-1.35293
63087353	chr1:63087353:G:A	8.87445e-07	-0.613815	-3.54162e-10	0.000359884	-0.541744	-3.54162e-10
63087558	chr1:63087558:C:T	4.86776e-07	-1.10894e-10	-1.21436	0.00017826	-1.10894e-10	-1.24428
63087635	chr1:63087635:T:C	6.96743e-07	-0.855746	-3.54162e-10	0.000284255	-0.777653	-3.54162e-10
63088139	chr1:63088139:C:T	2.46827e-07	-0.759269	-1.13421	8.73367e-05	-0.81761	-1.14014
63088228	chr1:63088228:G:C	8.97874e-08	-1.55969	-1.34503	3.33744e-05	-1.56428	-1.35546
63088569	chr1:63088569:G:A	5.74762e-07	-1.10894e-10	-1.04821	0.000222004	-1.10894e-10	-1.02483
63088624	chr1:63088624:C:T	2.05714e-07	-0.918387	-1.15729	7.07323e-05	-1.02862	-1.14
63088818	chr1:63088818:A:G	4.53279e-07	-1.10894e-10	-1.28565	0.000171268	-1.10894e-10	-1.2843
63088828	chr1:63088828:G:A	9.20883e-08	-1.52072	-1.35869	3.33653e-05	-1.56254	-1.35747
63088849	chr1:63088849:A:G	4.21365e-07	-1.10894e-10	-1.35866	0.000159007	-1.10894e-10	-1.35858
63089517	chr1:63089517:G:A	1.07982e-07	-1.56385	-1.15635	3.92295e-05	-1.55919	-1.19891
63089579	chr1:63089579:CTGTT:C	1.48219e-06	-1.10894e-10	-0.100884	0.000544197	-1.10894e-10	-0.128213
63089830	chr1:63089830:G:A	4.25926e-07	-1.10894e-10	-1.3479	0.000163094	-1.10894e-10	-1.3332
63090201	chr1:63090201:T:G	1.68543e-07	-1.37096	-0.904011	6.90557e-05	-1.3564	-0.83621
63090355	chr1:63090355:G:A	1.00424e-07	-1.47532	-1.31745	3.49929e-05	-1.53208	-1.3403
63090641	chr1:63090641:G:A	1.27102e-06	-1.10894e-10	-0.25459	0.000481201	-1.10894e-10	-0.25124
63090827	chr1:63090827:T:A	8.50275e-07	-1.10894e-10	-0.656602	0.000303681	-1.10894e-10	-0.711547
63090858	chr1:63090858:C:G	1.00154e-07	-1.48474	-1.31071	3.48605e-05	-1.53615	-1.34002
63090927	chr1:63090927:T:C	4.87232e-07	-1.10894e-10	-1.21342	0.000186688	-1.10894e-10	-1.19808
63091128	chr1:63091128:A:G	9.83619e-08	-1.47356	-1.33995	3.4962e-05	-1.52056	-1.3527
63091514	chr1:63091514:G:A	3.57572e-07	-1.52282	-3.54162e-10	0.000132197	-1.54323	-3.54162e-10
63091911	chr1:63091911:T:A	4.7939e-07	-1.10894e-10	-1.22965	0.000177149	-1.10894e-10	-1.25053
63091947	chr1:63091947:A:G	1.21066e-06	-1.10894e-10	-0.303239	0.000510243	-1.10894e-10	-0.192638
63092513	chr1:63092513:A:G	4.48798e-07	-1.10894e-10	-1.29559	0.000171364	-1.10894e-10	-1.28374
63092830	chr1:63092830:T:C	4.22408e-06	-1.10894e-10	0.946395	0.00182602	-1.10894e-10	1.08237
63092872	chr1:63092872:C:T	4.23761e-07	-1.10894e-10	-1.35299	0.000161657	-1.10894e-10	-1.34205
63092908	chr1:63092908:A:G	4.7229e-06	1.05801	-3.54162e-10	0.00201219	1.17946	-3.54162e-10
63093052	chr1:63093052:T:C	1.05722e-07	-1.45892	-1.28243	4.35775e-05	-1.41859	-1.23439
63093056	chr1:63093056:T:G	6.49677e-07	-1.10894e-10	-0.925687	0.000251147	-1.10894e-10	-0.901487
63093284	chr1:63093284:G:A	4.25645e-07	-1.10894e-10	-1.34856	0.000160687	-1.10894e-10	-1.34807
63093949	chr1:63093949:G:C	4.12504e-06	-1.10894e-10	0.922668	0.00178155	-1.10894e-10	1.05771
63094181	chr1:63094181:A:G	4.22131e-07	-1.10894e-10	-1.35685	0.000160505	-1.10894e-10	-1.3492
63094193	chr1:63094193:T:A	4.22214e-07	-1.10894e-10	-1.35665	0.000160574	-1.10894e-10	-1.34877
63094640	chr1:63094640:G:C	3.42803e-07	-1.56501	-3.54162e-10	0.000129736	-1.56203	-3.54162e-10
63094738	chr1:63094738:G:C	2.77673e-07	-0.900805	-0.874912	0.000115795	-0.913913	-0.761787
63095027	chr1:63095027:T:C	4.23055e-07	-1.10894e-10	-1.35466	0.000161301	-1.10894e-10	-1.34425
63095261	chr1:63095261:CA:C	4.865e-07	-1.10894e-10	-1.21492	0.000184202	-1.10894e-10	-1.21149
63095386	chr1:63095386:T:C	9.44197e-07	-1.10894e-10	-0.551828	0.000373633	-1.10894e-10	-0.504252
63095490	chr1:63095490:C:T	3.44244e-07	-1.56081	-3.54162e-10	0.000132346	-1.5421	-3.54162e-10
63095713	chr1:63095713:A:G	4.16882e-06	-1.10894e-10	0.933226	0.00179849	-1.10894e-10	1.06718
63095774	chr1:63095774:C:T	1.45023e-07	-1.54388	-0.881389	5.19616e-05	-1.51434	-0.962677
63096142	chr1:63096142:A:G	1.12774e-07	-1.36936	-1.30741	3.80546e-05	-1.45616	-1.33234
63096247	chr1:63096247:T:G	2.0185e-07	-1.16295	-0.931684	8.12834e-05	-1.18563	-0.843956
63096279	chr1:63096279:T:C	2.012e-07	-1.1677	-0.930165	8.1035e-05	-1.19034	-0.842302
63096312	chr1:63096312:T:A	1.13578e-07	-1.36534	-1.30433	3.8252e-05	-1.45321	-1.33012
63096433	chr1:63096433:C:T	2.01472e-07	-1.21088	-0.885627	8.13875e-05	-1.2286	-0.799701
63096545	chr1:63096545:C:T	4.22115e-07	-1.10894e-10	-1.35688	0.000160492	-1.10894e-10	-1.34928
63096728	chr1:63096728:T:C	3.75163e-06	-1.10894e-10	0.827783	0.00161646	-1.10894e-10	0.960467
63096826	chr1:63096826:T:A	1.11291e-07	-1.3792	-1.31081	3.76911e-05	-1.46342	-1.33469
63097016	chr1:63097016:A:G	4.44657e-07	-1.10894e-10	-1.30486	0.00016964	-1.10894e-10	-1.29384
63097091	chr1:63097091:C:T	1.09463e-07	-1.37721	-1.32937	3.71983e-05	-1.46382	-1.34744
63097347	chr1:63097347:G:C	3.4318e-07	-1.56391	-3.54162e-10	0.000131243	-1.55048	-3.54162e-10
63097450	chr1:63097450:T:C	1.15562e-07	-1.35416	-1.29819	3.86606e-05	-1.44706	-1.32564
63098081	chr1:63098081:A:G	4.70485e-07	-1.10894e-10	-1.2484	0.000182654	-1.10894e-10	-1.21993
63098182	chr1:63098182:C:T	2.84754e-06	-1.10894e-10	0.552049	0.00108562	-1.10894e-10	0.562385
63098336	chr1:63098336:A:T	4.80591e-07	-1.10894e-10	-1.22715	0.000182194	-1.10894e-10	-1.22245
63098339	chr1:63098339:T:C	1.10489e-07	-1.38705	-1.3102	3.74083e-05	-1.47173	-1.3339
63098901	chr1:63098901:A:G	4.453e-07	-1.10894e-10	-1.30342	0.000172946	-1.10894e-10	-1.27455
63098921	chr1:63098921:A:G	1.06677e-07	-1.41639	-1.31596	3.64786e-05	-1.49265	-1.33815
63099225	chr1:63099225:A:T	4.74593e-07	-1.10894e-10	-1.23971	0.000175529	-1.10894e-10	-1.25972
63099480	chr1:63099480:G:T	4.24582e-07	-1.10894e-10	-1.35106	0.000160906	-1.10894e-10	-1.3467
63099482	chr1:63099482:T:C	3.9978e-07	-1.41125	-3.54162e-10	0.000158584	-1.36124	-3.54162e-10
63099704	chr1:63099704:T:C	9.7532e-08	-1.50525	-1.31673	3.43033e-05	-1.55469	-1.3376
63100169	chr1:63100169:T:A	5.92021e-07	-1.10894e-10	-1.01862	0.000227998	-1.10894e-10	-0.998187
63100656	chr1:63100656:AT:A	4.59764e-07	-1.10894e-10	-1.27145	0.000183009	-1.10894e-10	-1.21799
63100953	chr1:63100953:G:A	1.08797e-06	-1.10894e-10	-0.410091	0.000423725	-1.10894e-10	-0.37844
63101244	chr1:63101244:C:T	1.31576e-07	-1.2737	-1.24887	5.09156e-05	-1.26778	-1.22957
63101382	chr1:63101382:A:G	1.01776e-07	-1.55572	-1.22367	3.63484e-05	-1.5631	-1.27128
63101546	chr1:63101546:A:G	9.83597e-08	-1.5463	-1.26723	3.50526e-05	-1.56509	-1.30558
63101911	chr1:63101911:G:A	5.38806e-07	-1.10894e-10	-1.11281	0.000206923	-1.10894e-10	-1.09518
63101985	chr1:63101985:G:A	1.03193e-07	-1.48518	-1.28038	4.17158e-05	-1.38336	-1.31329
63102204	chr1:63102204:G:A	5.34377e-07	-1.12106	-3.54162e-10	0.000206705	-1.09623	-3.54162e-10
63102546	chr1:63102546:C:G	4.27892e-07	-1.10894e-10	-1.34329	0.000161868	-1.10894e-10	-1.34074
63102576	chr1:63102576:A:T	1.25359e-06	-1.10894e-10	-0.268399	0.000498226	-1.10894e-10	-0.216472
63102869	chr1:63102869:C:A	1.092e-07	-1.45998	-1.249	4.18042e-05	-1.44712	-1.24741
63103365	chr1:63103365:T:C	1.38377e-07	-1.23884	-1.23334	5.36684e-05	-1.2317	-1.213
63103686	chr1:63103686:A:G	6.82916e-07	-1.10894e-10	-0.875791	0.000251469	-1.10894e-10	-0.900204
63103762	chr1:63103762:C:T	1.39924e-07	-1.23977	-1.22129	5.43379e-05	-1.23218	-1.20012
63103938	chr1:63103938:T:C	4.29526e-07	-1.10894e-10	-1.33948	0.000162501	-1.10894e-10	-1.33684
63103960	chr1:63103960:C:T	2.46285e-07	-0.564249	-1.33142	9.32957e-05	-0.552961	-1.33879
63104708	chr1:63104708:T:C	1.00724e-06	-1.10894e-10	-0.487193	0.000376311	-1.10894e-10	-0.497109
63104732	chr1:63104732:A:G	4.29717e-07	-1.10894e-10	-1.33904	0.000162591	-1.10894e-10	-1.33629
63104764	chr1:63104764:T:C	5.84392e-07	-1.10894e-10	-1.03159	0.000217302	-1.10894e-10	-1.04624
63104880	chr1:63104880:G:A	1.38659e-07	-1.23831	-1.23184	5.44246e-05	-1.23223	-1.19848
63105073	chr1:63105073:A:G	1.418e-07	-1.24664	-1.2011	5.52725e-05	-1.23813	-1.17712
63105259	chr1:63105259:TA:T	4.84816e-07	-1.21839	-3.54162e-10	0.000210258	-1.07919	-3.54162e-10
63105262	chr1:63105262:TGGGATTCTAGGATG:T	4.88935e-07	-1.20993	-3.54162e-10	0.000212376	-1.06917	-3.54162e-10
63105432	chr1:63105432:A:G	9.25561e-07	-1.10894e-10	-0.571762	0.000353213	-1.10894e-10	-0.560454
63105739	chr1:63105739:A:C	5.34794e-07	-1.10894e-10	-1.12028	0.000204563	-1.10894e-10	-1.10665
63106465	chr1:63106465:G:A	1.11149e-07	-1.56176	-1.12953	4.37141e-05	-1.56434	-1.08551
63106868	chr1:63106868:C:T	4.21427e-07	-1.10894e-10	-1.35852	0.000159205	-1.10894e-10	-1.35733
63106954	chr1:63106954:C:T	1.4737e-07	-1.1442	-1.26501	5.69297e-05	-1.13771	-1.24799
63106993	chr1:63106993:A:G	4.21664e-07	-1.10894e-10	-1.35795	0.000159206	-1.10894e-10	-1.35732
63107191	chr1:63107191:C:T	4.2302e-07	-1.10894e-10	-1.35474	0.000161089	-1.10894e-10	-1.34557
63107223	chr1:63107223:T:C	9.37977e-08	-1.51216	-1.34886	3.82738e-05	-1.45179	-1.33097
63107549	chr1:63107549:A:AGAGTTTTCTGTGAAATTC	7.12246e-07	-0.833739	-3.54162e-10	0.000319437	-0.660965	-3.54162e-10
63107790	chr1:63107790:C:T	1.21003e-07	-1.26875	-1.3376	4.58628e-05	-1.2639	-1.33797
63107839	chr1:63107839:T:C	3.64788e-07	-1.50285	-3.54162e-10	0.000141722	-1.47366	-3.54162e-10
63107851	chr1:63107851:G:A	4.28989e-07	-1.10894e-10	-1.34073	0.000161553	-1.10894e-10	-1.34269
63108087	chr1:63108087:C:T	6.13356e-07	-0.983216	-3.54162e-10	0.000237889	-0.955722	-3.54162e-10
63108444	chr1:63108444:T:C	4.52687e-07	-1.10894e-10	-1.28696	0.000171585	-1.10894e-10	-1.28245
63108451	chr1:63108451:C:G	4.7349e-07	-1.24203	-3.54162e-10	0.000204664	-1.10615	-3.54162e-10
63109394	chr1:63109394:C:G	1.72941e-07	-1.47516	-0.774051	6.69956e-05	-1.48459	-0.738305
63109584	chr1:63109584:C:T	1.24898e-07	-1.38286	-1.1918	4.23811e-05	-1.46278	-1.21804
63109616	chr1:63109616:T:C	2.58232e-07	-1.13316	-0.715143	9.73576e-05	-1.21162	-0.637512
63109650	chr1:63109650:A:G	3.53819e-07	-1.53338	-3.54162e-10	0.000136364	-1.5122	-3.54162e-10
63109744	chr1:63109744:G:A	1.17062e-07	-1.32295	-1.31651	4.85115e-05	-1.27114	-1.27459
63109888	chr1:63109888:C:A	1.75546e-06	1.15631	-1.08798	0.000554832	1.04289	-1.15175
63110190	chr1:63110190:A:T	1.35853e-07	-1.22509	-1.2655	5.17462e-05	-1.24619	-1.23498
63110532	chr1:63110532:C:T	8.02681e-07	-1.10894e-10	-0.714205	0.000297437	-1.10894e-10	-0.732324
63110692	chr1:63110692:AACAG:A	6.4539e-07	-0.932308	-3.54162e-10	0.000250473	-0.904175	-3.54162e-10
63110757	chr1:63110757:G:T	5.14431e-07	-1.10894e-10	-1.1591	0.000191804	-1.10894e-10	-1.17105
63111016	chr1:63111016:G:A	9.85966e-08	-1.47129	-1.33984	3.62928e-05	-1.52149	-1.31442
63111111	chr1:63111111:A:G	6.55254e-07	-0.91714	-3.54162e-10	0.000254454	-0.888406	-3.54162e-10
63111424	chr1:63111424:G:A	1.28412e-07	-1.26927	-1.27765	4.48961e-05	-1.37857	-1.2446
63111455	chr1:63111455:A:T	9.86504e-08	-1.47032	-1.34026	3.56229e-05	-1.52031	-1.33423
63111542	chr1:63111542:C:T	1.32928e-07	-1.54698	-0.965369	5.02619e-05	-1.56243	-0.947842
63112162	chr1:63112162:G:A	4.24482e-07	-1.10894e-10	-1.35129	0.000159808	-1.10894e-10	-1.35355
63112258	chr1:63112258:T:C	4.7805e-07	-1.10894e-10	-1.23245	0.000174104	-1.10894e-10	-1.26787
63112496	chr1:63112496:C:T	3.37616e-06	-1.10894e-10	0.722333	0.00140233	-1.10894e-10	0.818366
63112497	chr1:63112497:A:G	4.22995e-07	-1.10894e-10	-1.3548	0.000159003	-1.10894e-10	-1.3586
63112583	chr1:63112583:C:T	1.72799e-07	-1.53427	-0.715758	6.71938e-05	-1.53781	-0.682131
63112600	chr1:63112600:A:G	4.23426e-07	-1.10894e-10	-1.35378	0.000159975	-1.10894e-10	-1.35251
63113040	chr1:63113040:T:A	1.03676e-07	-1.43318	-1.32771	4.22865e-05	-1.35893	-1.32413
63113841	chr1:63113841:C:T	4.72447e-07	-1.10894e-10	-1.24424	0.000179214	-1.10894e-10	-1.23894
63114122	chr1:63114122:G:A	4.22219e-07	-1.10894e-10	-1.35664	0.000160285	-1.10894e-10	-1.35057
63114354	chr1:63114354:G:A	9.70454e-08	-1.55485	-1.27213	3.50013e-05	-1.56207	-1.31007
63114376	chr1:63114376:C:T	4.17696e-07	-1.36741	-3.54162e-10	0.000173432	-1.27174	-3.54162e-10
63115107	chr1:63115107:G:A	1.18088e-07	-1.30444	-1.32629	4.15982e-05	-1.39408	-1.30539
63115211	chr1:63115211:AC:A	6.10477e-07	-1.50034	0.512414	0.000268903	-1.48988	0.656707
63115532	chr1:63115532:A:C	1.49627e-07	-1.13656	-1.25746	5.21529e-05	-1.25716	-1.21619
63115543	chr1:63115543:A:AG	4.55766e-07	-1.10894e-10	-1.28018	0.000168637	-1.10894e-10	-1.29978
63115826	chr1:63115826:A:G	5.5586e-07	-1.10894e-10	-1.08165	0.00021922	-1.10894e-10	-1.03745
63116045	chr1:63116045:G:T	4.22928e-07	-1.10894e-10	-1.35496	0.000159988	-1.10894e-10	-1.35243
63116473	chr1:63116473:A:C	9.02912e-07	-1.10894e-10	-0.596538	0.000336506	-1.10894e-10	-0.608909
63117001	chr1:63117001:C:T	3.9062e-07	-1.56458	0.130151	0.000138619	-1.54548	0.0496837
63117027	chr1:63117027:C:A	4.2245e-07	-1.10894e-10	-1.35609	0.000159987	-1.10894e-10	-1.35243
63117066	chr1:63117066:G:A	5.90608e-07	-1.56425	0.543243	0.000258128	-1.5494	0.67533
63117287	chr1:63117287:C:T	6.91525e-07	-1.39626	0.532999	0.000331401	-1.37695	0.75275
63117296	chr1:63117296:G:A	9.74984e-08	-1.48534	-1.33698	3.59448e-05	-1.53289	-1.31265
63117623	chr1:63117623:G:A	4.21354e-07	-1.10894e-10	-1.35869	0.000159056	-1.10894e-10	-1.35827
63117987	chr1:63117987:C:T	1.10326e-06	-1.10894e-10	-0.396136	0.000475952	-1.10894e-10	-0.262208
63118245	chr1:63118245:G:A	1.00225e-07	-1.55267	-1.24208	3.62196e-05	-1.56504	-1.27288
63118647	chr1:63118647:G:A	5.7591e-07	-1.10894e-10	-1.04621	0.000222484	-1.10894e-10	-1.02267
63118672	chr1:63118672:C:T	4.62746e-07	-1.10894e-10	-1.26498	0.000174902	-1.10894e-10	-1.2633
63118781	chr1:63118781:G:A	4.21328e-07	-1.10894e-10	-1.35875	0.000159181	-1.10894e-10	-1.35748
63119306	chr1:63119306:A:G	1.11381e-07	-1.38318	-1.30602	4.59256e-05	-1.28398	-1.31652
63119454	chr1:63119454:C:T	4.21339e-07	-1.10894e-10	-1.35872	0.00015915	-1.10894e-10	-1.35768
63119514	chr1:63119514:A:C	9.88885e-06	-1.10894e-10	1.797	0.0049675	-1.10894e-10	2.08315
63119933	chr1:63119933:G:A	6.39824e-07	-1.10894e-10	-0.940969	0.000244101	-1.10894e-10	-0.929945
63120068	chr1:63120068:A:G	8.70061e-07	-1.10894e-10	-0.633599	0.000303408	-1.10894e-10	-0.712447
```
