## Supplementary material for "Characterization of shared and ancestry-specific signals driving complex traits using multi-ancestry fine-mapping": susiex_nc2.cs80.summary

```
# chr1:62120329-63120329
CS_ID	CS_LENGTH	CS_PURITY	MAX_PIP_SNP	BP	REF_ALLELE	ALT_ALLELE	REF_FRQ	BETA	SE	-LOG10P	MAX_PIP	POST-HOC_PROB_POP1	POST-HOC_PROB_POP2
1	59	0.567607	chr1:62604866:AGTTAATGTG:A	62604866	A,A	AGTTAATGTG,AGTTAATGTG	1,1	-inf,-inf	inf,inf	4.48346,3.76974	0.224329	0.987854	0.892689
2	2253	0	chr1:62357235:C:G	62357235	NA,G	NA,C	NA,1	NA,-inf	NA,inf	NA,2.33207	0.00595223	0.419001	0.335862
```
