## Supplementary material for "Characterization of shared and ancestry-specific signals driving complex traits using multi-ancestry fine-mapping": susiex_nc3.cs80.cs

```
CS_ID	SNP	BP	REF_ALLELE	ALT_ALLELE	REF_FRQ	BETA	SE	-LOG10P	CS_PIP	OVRL_PIP
1	chr1:62604866:AGTTAATGTG:A	62604866	A,A	AGTTAATGTG,AGTTAATGTG	1,1	-inf,-inf	inf,inf	4.48346,3.76974	0.219325	0.219399
1	chr1:62584927:T:G	62584927	G,G	T,T	1,1	-inf,-inf	inf,inf	4.50851,2.68275	0.0293236	0.0293698
1	chr1:62589799:G:A	62589799	A,A	G,G	1,1	-inf,-inf	inf,inf	4.46994,2.60388	0.0231697	0.0232141
1	chr1:62629021:A:G	62629021	G,G	A,A	1,1	-inf,-inf	inf,inf	4.3605,2.65663	0.0204893	0.0205339
1	chr1:62635452:G:A	62635452	A,A	G,G	1,1	-inf,-inf	inf,inf	4.31013,2.7013	0.020146	0.0201911
1	chr1:62641855:C:T	62641855	T,T	C,C	1,1	-inf,-inf	inf,inf	4.34457,2.64937	0.0195353	0.0195796
1	chr1:62547463:A:G	62547463	G,G	A,A	1,1	-inf,-inf	inf,inf	4.32532,2.65057	0.0188017	0.018846
1	chr1:62632564:G:A	62632564	A,A	G,G	1,1	-inf,-inf	inf,inf	4.30817,2.66688	0.0187373	0.0187817
1	chr1:62577067:A:G	62577067	G,G	A,A	1,1	-inf,-inf	inf,inf	4.28975,2.68402	0.0186655	0.0187102
1	chr1:62637546:A:G	62637546	G,G	A,A	1,1	-inf,-inf	inf,inf	4.43538,2.5505	0.0185146	0.0185623
1	chr1:62679768:G:A	62679768	A,A	G,G	1,1	-inf,-inf	inf,inf	4.25849,2.71268	0.0184062	0.018453
1	chr1:62549528:A:T	62549528	T,T	A,A	1,1	-inf,-inf	inf,inf	4.36656,2.59863	0.0176365	0.0176849
1	chr1:62541511:C:T	62541511	T,T	C,C	1,1	-inf,-inf	inf,inf	4.34041,2.61663	0.0173078	0.0173558
1	chr1:62527078:T:C	62527078	C,C	T,T	1,1	-inf,-inf	inf,inf	4.32696,2.60629	0.0173062	0.0173497
1	chr1:62627990:GT:G	62627990	G,G	GT,GT	1,1	-inf,-inf	inf,inf	4.26601,2.65573	0.0168048	0.0168488
1	chr1:62652525:A:C	62652525	C,C	A,A	1,1	-inf,-inf	inf,inf	4.30681,2.60886	0.016675	0.0167184
1	chr1:62584148:G:A	62584148	A,A	G,G	1,1	-inf,-inf	inf,inf	4.37576,2.54759	0.016288	0.0163347
1	chr1:62555145:C:A	62555145	A,A	C,C	1,1	-inf,-inf	inf,inf	4.28528,2.62434	0.0156984	0.0157464
1	chr1:62535060:GC:G	62535060	G,G	GC,GC	1,1	-inf,-inf	inf,inf	4.33981,2.56416	0.0155804	0.0156277
1	chr1:62687528:TCAGAA:T	62687528	T,T	TCAGAA,TCAGAA	1,1	-inf,-inf	inf,inf	4.04378,2.83767	0.0151019	0.0151508
1	chr1:62639867:T:C	62639867	C,C	T,T	1,1	-inf,-inf	inf,inf	4.34748,2.51325	0.0150185	0.0150608
1	chr1:62519226:C:T	62519226	T,T	C,C	1,1	-inf,-inf	inf,inf	4.30353,2.53037	0.0142008	0.0142431
1	chr1:62663411:T:C	62663411	C,C	T,T	1,1	-inf,-inf	inf,inf	4.25084,2.59335	0.0137413	0.0137882
1	chr1:62608856:CTCAT:C	62608856	C,C	CTCAT,CTCAT	1,1	-inf,-inf	inf,inf	4.35675,2.44149	0.0132918	0.0133332
1	chr1:62668259:G:A	62668259	A,A	G,G	1,1	-inf,-inf	inf,inf	4.27097,2.54588	0.0130532	0.0130992
1	chr1:62642348:T:C	62642348	C,C	T,T	1,1	-inf,-inf	inf,inf	5.53777,1.23546	0.012327	0.0128209
1	chr1:62628536:A:G	62628536	G,G	A,A	1,1	-inf,-inf	inf,inf	4.25501,2.49784	0.012026	0.0120675
1	chr1:62633352:T:C	62633352	C,C	T,T	1,1	-inf,-inf	inf,inf	4.31897,2.42669	0.0119485	0.0119894
1	chr1:62508787:TTTAC:T	62508787	T,T	TTTAC,TTTAC	1,1	-inf,-inf	inf,inf	4.27771,2.38018	0.00983607	0.0098763
1	chr1:62514739:T:C	62514739	C,C	T,T	1,1	-inf,-inf	inf,inf	3.9265,2.68133	0.00882107	0.00886475
1	chr1:62617618:C:A	62617618	A,A	C,C	1,1	-inf,-inf	inf,inf	5.34636,1.25349	0.00850279	0.00891799
1	chr1:62647840:C:A	62647840	A,A	C,C	1,1	inf,inf	inf,inf	4.02577,2.6119	0.00796728	0.00802687
1	chr1:62517323:G:A	62517323	A,A	G,G	1,1	-inf,-inf	inf,inf	4.11512,2.29972	0.00550725	0.00555651
1	chr1:62646718:A:G	62646718	G,G	A,A	1,1	inf,inf	inf,inf	3.99515,2.4189	0.00519998	0.00525422
1	chr1:62643009:AAGGCCACAAG:A	62643009	A,A	AAGGCCACAAG,AAGGCCACAAG	1,1	-inf,-inf	inf,inf	4.12035,2.26518	0.00498516	0.00503539
1	chr1:62546385:A:G	62546385	G,G	A,A	1,1	inf,inf	inf,inf	4.02425,2.27422	0.00415437	0.00420295
1	chr1:62648048:T:C	62648048	C,C	T,T	1,1	inf,inf	inf,inf	3.97005,2.32385	0.00410693	0.00415724
1	chr1:62662654:A:G	62662654	G,G	A,A	1,1	inf,inf	inf,inf	4.05981,2.1957	0.00385374	0.00390165
1	chr1:62492987:T:C	62492987	C,C	T,T	1,1	inf,inf	inf,inf	4.87293,1.34888	0.00378597	0.00404285
1	chr1:62570458:G:A	62570458	A,A	G,G	1,1	-inf,-inf	inf,inf	3.95769,2.25439	0.00371085	0.00375878
1	chr1:62449802:C:T	62449802	T,T	C,C	1,1	-inf,-inf	inf,inf	4.02595,2.16439	0.00371078	0.00375544
1	chr1:62689678:G:A	62689678	A,A	G,G	1,1	-inf,-inf	inf,inf	4.02155,2.13038	0.00359504	0.00363376
1	chr1:62494904:T:C	62494904	C,C	T,T	1,1	inf,inf	inf,inf	4.07397,2.11998	0.00344736	0.00349836
1	chr1:62582316:C:T	62582316	T,T	C,C	1,1	-inf,-inf	inf,inf	4.12932,1.9399	0.00317523	0.00321364
1	chr1:62664760:C:T	62664760	T,T	C,C	1,1	-inf,-inf	inf,inf	3.95969,2.16524	0.00314197	0.00318772
1	chr1:62571136:G:A	62571136	A,A	G,G	1,1	inf,inf	inf,inf	4.10191,2.04048	0.00311991	0.00316341
1	chr1:62630040:C:T	62630040	T,T	C,C	1,1	-inf,-inf	inf,inf	4.03546,2.1002	0.00308253	0.00312906
1	chr1:62531167:C:G	62531167	G,G	C,C	1,1	inf,inf	inf,inf	4.00878,2.09549	0.00288405	0.00292885
1	chr1:62553181:C:T	62553181	T,T	C,C	1,1	-inf,-inf	inf,inf	4.14489,1.86041	0.00281888	0.0028566
1	chr1:62639582:A:G	62639582	G,G	A,A	1,1	-inf,-inf	inf,inf	4.08682,1.99523	0.00280811	0.00285195
1	chr1:62511636:C:T	62511636	T,T	C,C	1,1	-inf,-inf	inf,inf	4.12431,1.87926	0.00279763	0.00283535
1	chr1:62608304:C:T	62608304	T,T	C,C	1,1	-inf,-inf	inf,inf	4.10193,1.97179	0.0027698	0.00281336
1	chr1:62590441:G:A	62590441	A,A	G,G	1,1	-inf,-inf	inf,inf	4.15378,1.91268	0.00276699	0.00280924
1	chr1:62440222:C:T	62440222	T,T	C,C	1,1	-inf,-inf	inf,inf	3.9335,2.08034	0.00272116	0.00276024
1	chr1:62674059:C:T	62674059	T,T	C,C	1,1	inf,inf	inf,inf	3.99159,2.07839	0.00270168	0.00274913
1	chr1:62662034:C:T	62662034	T,T	C,C	1,1	inf,inf	inf,inf	3.94903,2.12133	0.00268061	0.00272712
1	chr1:62642703:A:G	62642703	G,G	A,A	1,1	-inf,-inf	inf,inf	3.96738,2.09388	0.00264682	0.00269284
2	chr1:62357235:C:G	62357235	NA,G	NA,C	NA,1	NA,-inf	NA,inf	NA,2.33207	0.00588287	0.00589972
2	chr1:63119514:A:C	63119514	NA,C	NA,A	NA,1	NA,inf	NA,inf	NA,2.05846	0.00486664	0.00487664
2	chr1:62432105:A:G	62432105	G,G	A,A	1,1	-inf,-inf	inf,inf	2.25618,2.34325	0.00358282	0.00369642
2	chr1:62659422:T:C	62659422	NA,C	NA,T	NA,1	NA,-inf	NA,inf	NA,1.81669	0.00351308	0.00351865
2	chr1:62652090:A:G	62652090	NA,G	NA,A	NA,1	NA,-inf	NA,inf	NA,1.753	0.0030928	0.00309777
2	chr1:62440118:G:A	62440118	NA,A	NA,G	NA,1	NA,-inf	NA,inf	NA,1.74125	0.00303165	0.00303651
2	chr1:62285238:G:A	62285238	NA,A	NA,G	NA,1	NA,-inf	NA,inf	NA,1.95989	0.00299879	0.00300611
2	chr1:62289242:G:A	62289242	NA,A	NA,G	NA,1	NA,-inf	NA,inf	NA,1.9517	0.00297707	0.00298427
2	chr1:63018089:ACCTCAC:A	63018089	A,NA	ACCTCAC,NA	1,NA	-inf,NA	inf,NA	2.04341,NA	0.00282945	0.00283859
2	chr1:62232099:G:A	62232099	A,NA	G,NA	1,NA	inf,NA	inf,NA	2.15089,NA	0.00263358	0.00263997
2	chr1:62302783:C:A	62302783	A,A	C,C	1,1	inf,-inf	inf,inf	0.479307,2.5128	0.0024605	0.0024667
2	chr1:62301693:G:A	62301693	A,A	G,G	1,1	inf,-inf	inf,inf	0.45481,2.48088	0.00227369	0.00227933
2	chr1:62300066:C:T	62300066	T,T	C,C	1,1	inf,-inf	inf,inf	0.407695,2.51765	0.00227355	0.0022792
2	chr1:62242437:G:A	62242437	A,NA	G,NA	1,NA	inf,NA	inf,NA	2.0645,NA	0.0022154	0.00222087
2	chr1:62228165:T:G	62228165	G,NA	T,NA	1,NA	inf,NA	inf,NA	2.04441,NA	0.00217423	0.00217952
2	chr1:62376178:C:T	62376178	NA,T	NA,C	NA,1	NA,inf	NA,inf	NA,1.85	0.00212248	0.00212979
2	chr1:62792683:A:C	62792683	C,NA	A,NA	1,NA	-inf,NA	inf,NA	1.4973,NA	0.00209124	0.00209442
2	chr1:62128808:G:T	62128808	NA,T	NA,G	NA,1	NA,inf	NA,inf	NA,1.77978	0.0020762	0.00208229
2	chr1:63092908:A:G	63092908	G,NA	A,NA	1,NA	-inf,NA	inf,NA	1.72323,NA	0.00206651	0.00207149
2	chr1:62227376:C:T	62227376	T,NA	C,NA	1,NA	inf,NA	inf,NA	2.01103,NA	0.00204742	0.0020524
2	chr1:62936079:A:G	62936079	NA,G	NA,A	NA,1	NA,inf	NA,inf	NA,1.50328	0.00200885	0.0020127
2	chr1:62139181:A:G	62139181	NA,G	NA,A	NA,1	NA,inf	NA,inf	NA,1.7477	0.00199251	0.00199823
2	chr1:62887664:T:C	62887664	NA,C	NA,T	NA,1	NA,-inf	NA,inf	NA,1.53242	0.00196565	0.00196905
2	chr1:62301297:T:A	62301297	A,A	T,T	1,1	inf,-inf	inf,inf	0.455902,2.41624	0.00195458	0.00195958
2	chr1:63005565:G:A	63005565	NA,A	NA,G	NA,1	NA,inf	NA,inf	NA,1.78722	0.00193725	0.00194367
2	chr1:62218660:C:T	62218660	T,NA	C,NA	1,NA	inf,NA	inf,NA	1.99721,NA	0.001934	0.00193879
2	chr1:62861195:T:A	62861195	A,NA	T,NA	1,NA	inf,NA	inf,NA	2.37593,NA	0.00191501	0.00193092
2	chr1:62215957:C:G	62215957	G,NA	C,NA	1,NA	inf,NA	inf,NA	1.95492,NA	0.00179186	0.00179636
2	chr1:63092830:T:C	63092830	NA,C	NA,T	NA,1	NA,inf	NA,inf	NA,1.61319	0.00178333	0.00178759
2	chr1:62929604:G:A	62929604	NA,A	NA,G	NA,1	NA,-inf	NA,inf	NA,1.56394	0.00176846	0.00177274
2	chr1:63095713:A:G	63095713	NA,G	NA,A	NA,1	NA,inf	NA,inf	NA,1.60608	0.00175665	0.00176086
2	chr1:63093949:G:C	63093949	NA,C	NA,G	NA,1	NA,inf	NA,inf	NA,1.60028	0.00174046	0.00174462
2	chr1:63052272:GCT:G	63052272	NA,G	NA,GCT	NA,1	NA,-inf	NA,inf	NA,1.5164	0.00171335	0.00171717
2	chr1:62353785:C:T	62353785	T,NA	C,NA	1,NA	-inf,NA	inf,NA	1.7558,NA	0.00171097	0.00171633
2	chr1:62216391:C:T	62216391	T,NA	C,NA	1,NA	inf,NA	inf,NA	1.92844,NA	0.0017101	0.00171439
2	chr1:62498119:G:A	62498119	A,NA	G,NA	1,NA	inf,NA	inf,NA	2.10323,NA	0.00168533	0.00169555
2	chr1:62295454:G:A	62295454	A,A	G,G	1,1	inf,-inf	inf,inf	0.247506,2.3895	0.00165154	0.0016552
2	chr1:62224268:C:A	62224268	A,NA	C,NA	1,NA	inf,NA	inf,NA	1.89769,NA	0.00162186	0.00162592
2	chr1:62746340:G:A	62746340	A,NA	G,NA	1,NA	-inf,NA	inf,NA	1.35208,NA	0.00161268	0.0016151
2	chr1:63096728:T:C	63096728	NA,C	NA,T	NA,1	NA,inf	NA,inf	NA,1.54852	0.00158121	0.001585
2	chr1:62215668:T:C	62215668	C,NA	T,NA	1,NA	inf,NA	inf,NA	1.88558,NA	0.00157933	0.00158331
2	chr1:62796293:TAAATA:T	62796293	T,NA	TAAATA,NA	1,NA	inf,NA	inf,NA	2.2491,NA	0.00157324	0.00158565
2	chr1:63007303:C:T	63007303	NA,T	NA,C	NA,1	NA,-inf	NA,inf	NA,1.47148	0.001558	0.00156154
2	chr1:62985993:A:C	62985993	C,NA	A,NA	1,NA	inf,NA	inf,NA	1.85538,NA	0.00155165	0.00155831
2	chr1:62290055:C:T	62290055	T,T	C,C	1,1	inf,-inf	inf,inf	0.174384,2.23596	0.00153494	0.00153768
2	chr1:62852925:T:C	62852925	C,NA	T,NA	1,NA	inf,NA	inf,NA	2.23591,NA	0.00152635	0.00153847
2	chr1:62129002:A:C	62129002	NA,C	NA,A	NA,1	NA,inf	NA,inf	NA,1.59005	0.0015207	0.00152498
2	chr1:63025007:T:C	63025007	NA,C	NA,T	NA,1	NA,-inf	NA,inf	NA,1.67303	0.00151666	0.00152173
2	chr1:63059058:A:G	63059058	NA,G	NA,A	NA,1	NA,-inf	NA,inf	NA,1.46986	0.0014473	0.00145087
2	chr1:62217452:C:T	62217452	T,T	C,C	1,1	inf,inf	inf,inf	1.96207,1.00709	0.00143526	0.00143916
2	chr1:63083285:C:T	63083285	NA,T	NA,C	NA,1	NA,inf	NA,inf	NA,1.48888	0.0014326	0.0014362
2	chr1:63049969:T:A	63049969	NA,A	NA,T	NA,1	NA,-inf	NA,inf	NA,1.40917	0.00139805	0.00140119
2	chr1:63112496:C:T	63112496	NA,T	NA,C	NA,1	NA,inf	NA,inf	NA,1.48445	0.00139058	0.00139404
2	chr1:62611272:T:C	62611272	C,NA	T,NA	1,NA	inf,NA	inf,NA	1.89416,NA	0.00137072	0.00137762
2	chr1:62862576:C:T	62862576	NA,T	NA,C	NA,1	NA,-inf	NA,inf	NA,1.87786	0.00135012	0.00135666
2	chr1:62858746:A:T	62858746	NA,T	NA,A	NA,1	NA,-inf	NA,inf	NA,1.87581	0.00134533	0.00135184
2	chr1:62377909:T:A	62377909	NA,A	NA,T	NA,1	NA,-inf	NA,inf	NA,1.31944	0.00133806	0.00134046
2	chr1:62300327:C:A	62300327	A,NA	C,NA	1,NA	-inf,NA	inf,NA	1.52235,NA	0.00133497	0.0013384
2	chr1:62883874:G:A	62883874	NA,A	NA,G	NA,1	NA,-inf	NA,inf	NA,1.84648	0.00128547	0.00129165
2	chr1:62784841:C:G	62784841	G,NA	C,NA	1,NA	inf,NA	inf,NA	2.10879,NA	0.0012597	0.00126917
2	chr1:62350450:C:T	62350450	NA,T	NA,C	NA,1	NA,inf	NA,inf	NA,1.37589	0.00125905	0.00126211
2	chr1:62365091:C:T	62365091	NA,T	NA,C	NA,1	NA,-inf	NA,inf	NA,1.94316	0.00125204	0.00126089
2	chr1:62153214:T:C	62153214	NA,C	NA,T	NA,1	NA,inf	NA,inf	NA,1.46744	0.0012435	0.00124696
2	chr1:62780041:A:G	62780041	G,NA	A,NA	1,NA	-inf,NA	inf,NA	1.46348,NA	0.00122628	0.00122925
2	chr1:62301529:A:G	62301529	NA,G	NA,A	NA,1	NA,-inf	NA,inf	NA,1.48149	0.00122121	0.0012243
2	chr1:62880692:C:T	62880692	NA,T	NA,C	NA,1	NA,-inf	NA,inf	NA,1.80999	0.00121222	0.00121799
2	chr1:62218488:C:T	62218488	T,T	C,C	1,1	inf,inf	inf,inf	1.96563,0.883739	0.00118796	0.00119117
2	chr1:63037279:A:T	63037279	NA,T	NA,A	NA,1	NA,inf	NA,inf	NA,1.39674	0.00117915	0.0011823
2	chr1:62217455:G:A	62217455	A,A	G,G	1,1	inf,inf	inf,inf	1.81216,1.04709	0.00116891	0.00117213
2	chr1:62848797:C:T	62848797	NA,T	NA,C	NA,1	NA,inf	NA,inf	NA,1.39165	0.00116757	0.00117056
2	chr1:63082097:A:G	63082097	NA,G	NA,A	NA,1	NA,inf	NA,inf	NA,1.35728	0.00115798	0.00116081
2	chr1:62482024:A:T	62482024	NA,T	NA,A	NA,1	NA,inf	NA,inf	NA,1.41357	0.00115762	0.00116055
2	chr1:62489586:T:A	62489586	NA,A	NA,T	NA,1	NA,-inf	NA,inf	NA,1.10965	0.00115704	0.00115894
2	chr1:62668828:A:G	62668828	NA,G	NA,A	NA,1	NA,-inf	NA,inf	NA,1.10561	0.00114779	0.00114967
2	chr1:62216336:C:T	62216336	T,T	C,C	1,1	inf,inf	inf,inf	1.97157,0.853752	0.00114569	0.00114878
2	chr1:62646307:A:G	62646307	NA,G	NA,A	NA,1	NA,-inf	NA,inf	NA,1.10336	0.00114157	0.00114345
2	chr1:62826832:A:G	62826832	NA,G	NA,A	NA,1	NA,-inf	NA,inf	NA,1.75482	0.00113559	0.00114084
2	chr1:62607536:G:A	62607536	NA,A	NA,G	NA,1	NA,-inf	NA,inf	NA,1.09542	0.00111958	0.00112144
2	chr1:63082179:A:G	63082179	NA,G	NA,A	NA,1	NA,inf	NA,inf	NA,1.33712	0.00111697	0.0011197
2	chr1:63098182:C:T	63098182	NA,T	NA,C	NA,1	NA,inf	NA,inf	NA,1.37262	0.00111438	0.00111739
2	chr1:62216695:G:A	62216695	A,A	G,G	1,1	inf,inf	inf,inf	1.93692,0.873621	0.00110666	0.00110966
2	chr1:62409642:A:G	62409642	G,G	A,A	1,1	-inf,-inf	inf,inf	3.17309,0.78695	0.00110652	0.0011527
2	chr1:62216156:T:C	62216156	C,C	T,T	1,1	inf,inf	inf,inf	1.91256,0.89391	0.00110018	0.00110315
2	chr1:63059020:C:T	63059020	NA,T	NA,C	NA,1	NA,-inf	NA,inf	NA,1.33099	0.00109021	0.00109289
2	chr1:62913495:C:G	62913495	NA,G	NA,C	NA,1	NA,inf	NA,inf	NA,1.46434	0.00107783	0.00108136
2	chr1:62933270:A:G	62933270	NA,G	NA,A	NA,1	NA,inf	NA,inf	NA,1.05725	0.00107029	0.00107201
2	chr1:63087151:G:A	63087151	NA,A	NA,G	NA,1	NA,-inf	NA,inf	NA,1.30541	0.00106759	0.00107021
2	chr1:62217859:A:G	62217859	G,G	A,A	1,1	inf,inf	inf,inf	1.91408,0.865645	0.00105271	0.00105556
2	chr1:62216224:A:AAAAC	62216224	AAAAC,AAAAC	A,A	1,1	inf,inf	inf,inf	1.88745,0.894526	0.00105229	0.00105513
2	chr1:62273823:C:T	62273823	T,NA	C,NA	1,NA	inf,NA	inf,NA	1.64629,NA	0.0010511	0.00105404
2	chr1:62938246:T:C	62938246	NA,C	NA,T	NA,1	NA,-inf	NA,inf	NA,1.30113	0.00104731	0.00104999
2	chr1:62216399:A:G	62216399	G,G	A,A	1,1	inf,inf	inf,inf	1.88809,0.889557	0.00104343	0.00104625
2	chr1:62934775:T:C	62934775	NA,C	NA,T	NA,1	NA,inf	NA,inf	NA,1.05825	0.00103924	0.00104097
2	chr1:62217139:C:T	62217139	T,T	C,C	1,1	inf,inf	inf,inf	1.85227,0.928531	0.00103915	0.00104198
2	chr1:63086230:A:G	63086230	NA,G	NA,A	NA,1	NA,-inf	NA,inf	NA,1.28844	0.00103259	0.00103514
2	chr1:62218117:G:A	62218117	A,A	G,G	1,1	inf,inf	inf,inf	1.90781,0.855316	0.00102674	0.00102951
2	chr1:62472868:A:G	62472868	NA,G	NA,A	NA,1	NA,inf	NA,inf	NA,1.34533	0.00102584	0.00102844
2	chr1:62216730:T:C	62216730	C,C	T,T	1,1	inf,inf	inf,inf	1.89526,0.869971	0.00102382	0.00102659
2	chr1:62788740:A:G	62788740	NA,G	NA,A	NA,1	NA,-inf	NA,inf	NA,1.73301	0.00101933	0.00102432
2	chr1:62218775:T:C	62218775	C,C	T,T	1,1	inf,inf	inf,inf	1.8992,0.860208	0.00101854	0.00102129
2	chr1:62217733:G:C	62217733	C,C	G,G	1,1	inf,inf	inf,inf	1.90119,0.852434	0.00100724	0.00100996
2	chr1:63082258:G:A	63082258	NA,A	NA,G	NA,1	NA,inf	NA,inf	NA,1.27865	0.00100659	0.00100906
2	chr1:63007031:A:C	63007031	NA,C	NA,A	NA,1	NA,inf	NA,inf	NA,1.28849	0.000999294	0.00100196
2	chr1:63052181:C:T	63052181	NA,T	NA,C	NA,1	NA,-inf	NA,inf	NA,1.27883	0.000994982	0.000997427
2	chr1:62218012:T:C	62218012	C,C	T,T	1,1	inf,inf	inf,inf	1.88297,0.862478	0.000990156	0.000992838
2	chr1:62736443:G:T	62736443	NA,T	NA,G	NA,1	NA,-inf	NA,inf	NA,1.23927	0.000978405	0.000980596
2	chr1:62217747:A:G	62217747	G,G	A,A	1,1	inf,inf	inf,inf	1.88344,0.851955	0.000975941	0.00097858
2	chr1:62807858:C:T	62807858	T,T	C,C	1,1	inf,inf	inf,inf	2.67703,0.358215	0.000975586	0.000985251
2	chr1:62888330:G:A	62888330	NA,A	NA,G	NA,1	NA,-inf	NA,inf	NA,1.07223	0.000974626	0.000976384
2	chr1:63049470:C:G	63049470	NA,G	NA,C	NA,1	NA,-inf	NA,inf	NA,1.26527	0.000970802	0.000973189
2	chr1:62904862:T:C	62904862	NA,C	NA,T	NA,1	NA,-inf	NA,inf	NA,1.67079	0.00096853	0.000973043
2	chr1:62568144:ATGAC:A	62568144	A,NA	ATGAC,NA	1,NA	inf,NA	inf,NA	1.70935,NA	0.000967163	0.000971936
2	chr1:62408108:T:C	62408108	NA,C	NA,T	NA,1	NA,-inf	NA,inf	NA,1.14426	0.000964465	0.000966217
2	chr1:62410259:C:G	62410259	NA,G	NA,C	NA,1	NA,-inf	NA,inf	NA,1.14426	0.000964465	0.000966217
2	chr1:62305187:A:G	62305187	NA,G	NA,A	NA,1	NA,-inf	NA,inf	NA,1.34881	0.000963031	0.000965489
2	chr1:63059294:G:A	63059294	NA,A	NA,G	NA,1	NA,-inf	NA,inf	NA,1.26204	0.000961627	0.000963999
2	chr1:63048619:G:A	63048619	NA,A	NA,G	NA,1	NA,-inf	NA,inf	NA,1.25641	0.000956013	0.000958363
2	chr1:63049965:T:A	63049965	NA,A	NA,T	NA,1	NA,-inf	NA,inf	NA,1.2556	0.000947689	0.00095006
2	chr1:62310270:G:T	62310270	T,T	G,G	1,1	inf,-inf	inf,inf	1.07015,1.52275	0.000945964	0.000948299
2	chr1:62217821:C:A	62217821	A,NA	C,NA	1,NA	inf,NA	inf,NA	1.56286,NA	0.000943715	0.000946171
2	chr1:62426557:A:G	62426557	G,G	A,A	1,1	-inf,-inf	inf,inf	1.77247,2.2695	0.000942614	0.000982068
2	chr1:63042523:G:A	63042523	NA,A	NA,G	NA,1	NA,-inf	NA,inf	NA,1.24923	0.000942523	0.000944844
2	chr1:62811051:G:A	62811051	NA,A	NA,G	NA,1	NA,-inf	NA,inf	NA,1.66328	0.000917769	0.000922164
2	chr1:62798789:C:T	62798789	NA,T	NA,C	NA,1	NA,-inf	NA,inf	NA,1.66274	0.000916923	0.000921314
2	chr1:63048297:T:A	63048297	NA,A	NA,T	NA,1	NA,-inf	NA,inf	NA,1.23268	0.00091519	0.000917444
2	chr1:62791870:A:ATGCTCCTAGACATTAGACC	62791870	NA,ATGCTCCTAGACATTAGACC	NA,A	NA,1	NA,-inf	NA,inf	NA,1.1335	0.000910433	0.000912142
2	chr1:62130634:G:A	62130634	A,NA	G,NA	1,NA	-inf,NA	inf,NA	1.34839,NA	0.00090869	0.000911168
2	chr1:62889254:C:G	62889254	NA,G	NA,C	NA,1	NA,inf	NA,inf	NA,1.434	0.000906425	0.000909693
2	chr1:62254396:C:A	62254396	A,A	C,C	1,1	inf,inf	inf,inf	2.11295,0.498043	0.00090411	0.000906529
2	chr1:62508985:T:C	62508985	C,C	T,T	1,1	inf,inf	inf,inf	3.42302,0.00370673	0.000904002	0.000937847
2	chr1:62430748:A:C	62430748	C,C	A,A	1,1	-inf,-inf	inf,inf	2.00449,1.5074	0.000900343	0.000915528
2	chr1:62890705:A:G	62890705	NA,G	NA,A	NA,1	NA,inf	NA,inf	NA,1.42738	0.000896299	0.000899528
2	chr1:62394526:A:G	62394526	NA,G	NA,A	NA,1	NA,-inf	NA,inf	NA,1.10139	0.00088873	0.000890363
2	chr1:62401812:T:G	62401812	G,G	T,T	1,1	-inf,-inf	inf,inf	2.71201,0.953093	0.000887806	0.000912392
2	chr1:62741858:G:A	62741858	NA,A	NA,G	NA,1	NA,-inf	NA,inf	NA,1.10497	0.000881404	0.000883051
2	chr1:62889516:A:C	62889516	NA,C	NA,A	NA,1	NA,inf	NA,inf	NA,1.4143	0.00087712	0.000880274
2	chr1:62195556:C:T	62195556	T,T	C,C	1,1	-inf,-inf	inf,inf	1.92518,0.461672	0.000876432	0.000879158
2	chr1:63039899:T:C	63039899	NA,C	NA,T	NA,1	NA,-inf	NA,inf	NA,1.16655	0.000870721	0.000872779
2	chr1:62948668:T:C	62948668	NA,C	NA,T	NA,1	NA,-inf	NA,inf	NA,1.21671	0.000866104	0.000868355
2	chr1:62174978:A:G	62174978	G,NA	A,NA	1,NA	-inf,NA	inf,NA	1.26277,NA	0.000864226	0.000866364
2	chr1:62196367:A:G	62196367	G,NA	A,NA	1,NA	-inf,NA	inf,NA	1.49194,NA	0.000857406	0.000860482
2	chr1:62493054:T:G	62493054	NA,G	NA,T	NA,1	NA,inf	NA,inf	NA,1.28121	0.000846909	0.000849349
2	chr1:62229033:C:G	62229033	G,G	C,C	1,1	inf,inf	inf,inf	1.9956,0.591375	0.000841118	0.000843285
2	chr1:62735706:C:G	62735706	NA,G	NA,C	NA,1	NA,inf	NA,inf	NA,1.18415	0.000840444	0.000842426
2	chr1:62307755:C:T	62307755	T,T	C,C	1,1	inf,-inf	inf,inf	0.162858,2.00638	0.000837505	0.000839307
2	chr1:62424123:T:G	62424123	NA,G	NA,T	NA,1	NA,inf	NA,inf	NA,1.3734	0.000832048	0.000834973
2	chr1:62992814:T:C	62992814	NA,C	NA,T	NA,1	NA,-inf	NA,inf	NA,1.22745	0.000828304	0.00083065
2	chr1:62826635:C:T	62826635	NA,T	NA,C	NA,1	NA,-inf	NA,inf	NA,1.57387	0.000824015	0.000827779
2	chr1:63015693:G:A	63015693	NA,A	NA,G	NA,1	NA,inf	NA,inf	NA,1.12609	0.000823444	0.000825396
2	chr1:62270445:A:C	62270445	C,NA	A,NA	1,NA	inf,NA	inf,NA	1.5022,NA	0.000821562	0.000823857
2	chr1:62411604:C:A	62411604	NA,A	NA,C	NA,1	NA,inf	NA,inf	NA,1.3652	0.0008206	0.000823481
2	chr1:62586673:CTA:C	62586673	C,C	CTA,CTA	1,1	-inf,inf	inf,inf	0.541706,0.788472	0.000808308	0.000808681
2	chr1:62911616:A:G	62911616	NA,G	NA,A	NA,1	NA,inf	NA,inf	NA,1.16483	0.000804115	0.000806164
2	chr1:62651657:G:A	62651657	A,A	G,G	1,1	-inf,inf	inf,inf	0.540962,0.775413	0.000800897	0.000801262
2	chr1:62217469:A:G	62217469	G,G	A,A	1,1	inf,inf	inf,inf	1.72965,0.889386	0.000799519	0.000801676
2	chr1:62808105:A:G	62808105	NA,G	NA,A	NA,1	NA,-inf	NA,inf	NA,1.5301	0.000792902	0.000796397
2	chr1:62265521:C:T	62265521	T,NA	C,NA	1,NA	inf,NA	inf,NA	1.46688,NA	0.000790768	0.000792965
2	chr1:62466884:A:C	62466884	NA,C	NA,A	NA,1	NA,inf	NA,inf	NA,1.1953	0.000786567	0.000788567
2	chr1:62968358:C:G	62968358	NA,G	NA,C	NA,1	NA,inf	NA,inf	NA,0.990034	0.000785727	0.000787269
2	chr1:62946777:G:A	62946777	NA,A	NA,G	NA,1	NA,-inf	NA,inf	NA,1.14668	0.000765715	0.000767706
2	chr1:62989763:T:C	62989763	C,NA	T,NA	1,NA	-inf,NA	inf,NA	1.20945,NA	0.000762626	0.000764522
2	chr1:62946488:C:T	62946488	NA,T	NA,C	NA,1	NA,-inf	NA,inf	NA,1.13996	0.000757473	0.000759441
2	chr1:62492431:G:A	62492431	NA,A	NA,G	NA,1	NA,inf	NA,inf	NA,1.2156	0.000757195	0.00075937
2	chr1:62285846:C:G	62285846	NA,G	NA,C	NA,1	NA,inf	NA,inf	NA,1.05817	0.00075348	0.00075515
2	chr1:62622862:G:A	62622862	NA,A	NA,G	NA,1	NA,-inf	NA,inf	NA,1.1843	0.000752521	0.000754481
2	chr1:62286313:T:C	62286313	C,C	T,T	1,1	inf,inf	inf,inf	0.00425117,1.84856	0.000748289	0.000749524
2	chr1:62288116:T:TC	62288116	NA,TC	NA,T	NA,1	NA,inf	NA,inf	NA,1.05237	0.000745728	0.000747382
2	chr1:62286444:A:G	62286444	NA,G	NA,A	NA,1	NA,inf	NA,inf	NA,1.04814	0.000740949	0.000742591
2	chr1:62269008:T:C	62269008	NA,C	NA,T	NA,1	NA,-inf	NA,inf	NA,1.12169	0.000732976	0.000734808
2	chr1:62288968:C:T	62288968	NA,T	NA,C	NA,1	NA,inf	NA,inf	NA,1.04201	0.000731765	0.000733391
2	chr1:62927899:G:C	62927899	NA,C	NA,G	NA,1	NA,inf	NA,inf	NA,1.01754	0.000730305	0.000731949
2	chr1:62946073:T:C	62946073	NA,C	NA,T	NA,1	NA,-inf	NA,inf	NA,1.11873	0.000730082	0.000731978
2	chr1:62203497:C:T	62203497	T,T	C,C	1,1	-inf,-inf	inf,inf	1.85489,0.399581	0.000722923	0.000725122
2	chr1:62238613:C:T	62238613	NA,T	NA,C	NA,1	NA,-inf	NA,inf	NA,1.28396	0.000721433	0.000724068
2	chr1:63006287:C:T	63006287	NA,T	NA,C	NA,1	NA,inf	NA,inf	NA,1.12631	0.000711773	0.000713734
2	chr1:62207880:T:G	62207880	G,NA	T,NA	1,NA	inf,NA	inf,NA	1.40872,NA	0.000702227	0.00070403
2	chr1:62991670:C:G	62991670	G,G	C,C	1,1	inf,inf	inf,inf	1.14282,1.16929	0.000701725	0.000703765
2	chr1:62213554:C:T	62213554	T,NA	C,NA	1,NA	inf,NA	inf,NA	1.41586,NA	0.000696969	0.000698782
2	chr1:62251197:C:T	62251197	T,T	C,C	1,1	inf,inf	inf,inf	1.96492,0.504604	0.000696337	0.000698208
2	chr1:62547539:A:G	62547539	NA,G	NA,A	NA,1	NA,inf	NA,inf	NA,1.14115	0.000695306	0.000697125
2	chr1:62249689:C:T	62249689	T,NA	C,NA	1,NA	-inf,NA	inf,NA	1.09949,NA	0.000692857	0.000694408
2	chr1:62628634:A:T	62628634	NA,T	NA,A	NA,1	NA,-inf	NA,inf	NA,0.950635	0.000690962	0.000692236
2	chr1:62286351:A:G	62286351	G,G	A,A	1,1	inf,inf	inf,inf	0.00659363,1.80536	0.00068927	0.000690412
2	chr1:62269946:A:G	62269946	G,NA	A,NA	1,NA	inf,NA	inf,NA	1.39332,NA	0.000683714	0.000685619
2	chr1:62213218:G:A	62213218	A,NA	G,NA	1,NA	inf,NA	inf,NA	1.40013,NA	0.000681693	0.000683461
2	chr1:62279036:C:T	62279036	T,NA	C,NA	1,NA	inf,NA	inf,NA	1.26372,NA	0.000679515	0.00068166
2	chr1:62321267:G:A	62321267	NA,A	NA,G	NA,1	NA,-inf	NA,inf	NA,1.1428	0.000673845	0.000675706
2	chr1:62780149:G:T	62780149	NA,T	NA,G	NA,1	NA,-inf	NA,inf	NA,1.44511	0.000672298	0.000675287
2	chr1:62302321:A:G	62302321	G,G	A,A	1,1	-inf,inf	inf,inf	0.843836,1.64111	0.000672061	0.000674313
2	chr1:62295806:G:A	62295806	A,A	G,G	1,1	-inf,inf	inf,inf	0.429893,1.80357	0.000671693	0.000673352
2	chr1:62890297:T:C	62890297	NA,C	NA,T	NA,1	NA,inf	NA,inf	NA,1.25559	0.000671587	0.00067396
2	chr1:62213907:T:C	62213907	C,NA	T,NA	1,NA	inf,NA	inf,NA	1.3922,NA	0.000669548	0.000671291
2	chr1:62626723:G:A	62626723	NA,A	NA,G	NA,1	NA,-inf	NA,inf	NA,0.93312	0.000668693	0.000669933
2	chr1:63078499:C:G	63078499	NA,G	NA,C	NA,1	NA,inf	NA,inf	NA,1.10371	0.000668444	0.000670344
2	chr1:62920461:T:C	62920461	NA,C	NA,T	NA,1	NA,inf	NA,inf	NA,0.818489	0.000667007	0.00066816
2	chr1:62317397:G:T	62317397	NA,T	NA,G	NA,1	NA,-inf	NA,inf	NA,1.13417	0.000666303	0.0006681
2	chr1:63086516:G:A	63086516	NA,A	NA,G	NA,1	NA,-inf	NA,inf	NA,1.02754	0.000666063	0.000667657
2	chr1:62208116:G:A	62208116	A,NA	G,NA	1,NA	inf,NA	inf,NA	1.37635,NA	0.000664763	0.000666473
2	chr1:62515954:G:A	62515954	NA,A	NA,G	NA,1	NA,-inf	NA,inf	NA,0.926424	0.000662101	0.000663328
2	chr1:62811616:G:A	62811616	NA,A	NA,G	NA,1	NA,-inf	NA,inf	NA,1.43352	0.000660623	0.000663552
2	chr1:62515952:G:A	62515952	NA,A	NA,G	NA,1	NA,-inf	NA,inf	NA,0.924656	0.000659947	0.00066117
2	chr1:63044839:C:T	63044839	T,NA	C,NA	1,NA	-inf,NA	inf,NA	1.15214,NA	0.000658459	0.000660224
2	chr1:62272341:C:T	62272341	T,T	C,C	1,1	-inf,inf	inf,inf	0.971786,1.57358	0.000658035	0.000660472
2	chr1:62316155:C:A	62316155	NA,A	NA,C	NA,1	NA,-inf	NA,inf	NA,1.12468	0.000654883	0.000656651
2	chr1:62775684:T:C	62775684	NA,C	NA,T	NA,1	NA,-inf	NA,inf	NA,1.42557	0.000652703	0.000655591
2	chr1:62416932:T:C	62416932	C,C	T,T	1,1	-inf,-inf	inf,inf	3.21473,1.30056	0.000652237	0.00077067
2	chr1:62295707:C:T	62295707	T,T	C,C	1,1	-inf,inf	inf,inf	0.415822,1.79487	0.000652166	0.00065377
2	chr1:62454885:A:C	62454885	C,NA	A,NA	1,NA	-inf,NA	inf,NA	1.69066,NA	0.000650987	0.000655737
2	chr1:62177757:C:G	62177757	G,NA	C,NA	1,NA	-inf,NA	inf,NA	1.05159,NA	0.000649351	0.000650792
2	chr1:62213679:C:T	62213679	T,NA	C,NA	1,NA	inf,NA	inf,NA	1.37148,NA	0.000646975	0.00064866
2	chr1:62308236:C:T	62308236	T,T	C,C	1,1	-inf,-inf	inf,inf	0.042275,1.88575	0.000642878	0.000644224
2	chr1:62301593:C:T	62301593	T,T	C,C	1,1	inf,-inf	inf,inf	0.28796,1.98853	0.0006422	0.000644158
2	chr1:62761307:C:T	62761307	NA,T	NA,C	NA,1	NA,-inf	NA,inf	NA,1.43156	0.000639675	0.000642587
2	chr1:62306529:C:T	62306529	T,T	C,C	1,1	inf,-inf	inf,inf	0.110153,1.87788	0.000637883	0.000639249
2	chr1:63058472:T:A	63058472	NA,A	NA,T	NA,1	NA,-inf	NA,inf	NA,0.994929	0.000635402	0.000636944
2	chr1:62949590:G:A	62949590	NA,A	NA,G	NA,1	NA,inf	NA,inf	NA,0.991514	0.000635206	0.000636753
2	chr1:62283361:A:G	62283361	NA,G	NA,A	NA,1	NA,inf	NA,inf	NA,0.908405	0.00063495	0.000636272
2	chr1:62236428:T:C	62236428	C,C	T,T	1,1	inf,inf	inf,inf	1.83756,0.588994	0.00063066	0.0006323
2	chr1:62990859:T:C	62990859	C,C	T,T	1,1	inf,inf	inf,inf	1.09358,1.16204	0.000629142	0.000630986
2	chr1:62929860:C:G	62929860	NA,G	NA,C	NA,1	NA,inf	NA,inf	NA,0.963233	0.000628553	0.000630055
2	chr1:62991588:C:T	62991588	T,T	C,C	1,1	inf,inf	inf,inf	1.06842,1.19049	0.000628056	0.00062991
2	chr1:62751020:T:C	62751020	NA,C	NA,T	NA,1	NA,-inf	NA,inf	NA,0.986108	0.000627887	0.000629318
2	chr1:62382714:C:T	62382714	NA,T	NA,C	NA,1	NA,inf	NA,inf	NA,1.23261	0.000627503	0.000629814
2	chr1:62649296:T:C	62649296	NA,C	NA,T	NA,1	NA,inf	NA,inf	NA,1.07929	0.000625229	0.000626868
2	chr1:62202934:C:T	62202934	NA,T	NA,C	NA,1	NA,-inf	NA,inf	NA,0.9571	0.000623563	0.00062505
2	chr1:62548361:C:T	62548361	NA,T	NA,C	NA,1	NA,inf	NA,inf	NA,1.07408	0.000622104	0.000623727
2	chr1:62670169:T:C	62670169	NA,C	NA,T	NA,1	NA,inf	NA,inf	NA,1.07496	0.000620659	0.000622286
2	chr1:62990562:G:A	62990562	A,A	G,G	1,1	inf,inf	inf,inf	1.27287,0.777251	0.00061971	0.000621038
2	chr1:62282157:T:C	62282157	NA,C	NA,T	NA,1	NA,-inf	NA,inf	NA,1.07795	0.000619015	0.00062061
2	chr1:62752597:C:T	62752597	NA,T	NA,C	NA,1	NA,-inf	NA,inf	NA,0.915757	0.000619009	0.000620222
2	chr1:62379356:A:G	62379356	NA,G	NA,A	NA,1	NA,inf	NA,inf	NA,1.20818	0.000617805	0.000620023
2	chr1:62272351:C:T	62272351	NA,T	NA,C	NA,1	NA,inf	NA,inf	NA,1.10894	0.000617346	0.000619228
2	chr1:62691894:T:C	62691894	NA,C	NA,T	NA,1	NA,-inf	NA,inf	NA,1.24865	0.00061676	0.000618853
2	chr1:62667781:A:G	62667781	NA,G	NA,A	NA,1	NA,inf	NA,inf	NA,1.07019	0.00061566	0.000617274
2	chr1:63054372:C:T	63054372	NA,T	NA,C	NA,1	NA,inf	NA,inf	NA,0.987734	0.00061447	0.000615995
2	chr1:62887277:G:T	62887277	NA,T	NA,G	NA,1	NA,-inf	NA,inf	NA,0.702093	0.000613634	0.000614595
2	chr1:62710326:T:A	62710326	NA,A	NA,T	NA,1	NA,-inf	NA,inf	NA,1.24466	0.000612784	0.000614863
2	chr1:62708076:T:C	62708076	NA,C	NA,T	NA,1	NA,-inf	NA,inf	NA,1.24449	0.000612691	0.000614769
2	chr1:62699288:A:C	62699288	NA,C	NA,A	NA,1	NA,-inf	NA,inf	NA,1.24449	0.000612691	0.000614769
2	chr1:62330445:T:C	62330445	NA,C	NA,T	NA,1	NA,-inf	NA,inf	NA,1.02217	0.000612297	0.000613809
2	chr1:62378928:A:C	62378928	NA,C	NA,A	NA,1	NA,inf	NA,inf	NA,1.20081	0.000610609	0.000612799
2	chr1:62705108:C:T	62705108	NA,T	NA,C	NA,1	NA,-inf	NA,inf	NA,1.24037	0.000608728	0.000610792
2	chr1:62990155:G:A	62990155	A,A	G,G	1,1	inf,-inf	inf,inf	1.71771,0.270535	0.000608509	0.000610036
2	chr1:62981186:A:G	62981186	G,G	A,A	1,1	inf,inf	inf,inf	2.4912,0.377027	0.000603056	0.000610195
2	chr1:62562527:T:C	62562527	C,C	T,T	1,1	-inf,inf	inf,inf	0.407331,0.891224	0.000602444	0.000602813
2	chr1:62267141:A:G	62267141	NA,G	NA,A	NA,1	NA,-inf	NA,inf	NA,1.17681	0.000600965	0.000603103
2	chr1:62520406:G:A	62520406	NA,A	NA,G	NA,1	NA,inf	NA,inf	NA,1.05559	0.00060037	0.000601945
2	chr1:62713992:C:T	62713992	NA,T	NA,C	NA,1	NA,-inf	NA,inf	NA,1.22928	0.000598461	0.000600486
2	chr1:62300855:T:C	62300855	C,C	T,T	1,1	-inf,inf	inf,inf	0.812841,1.59628	0.000597438	0.000599416
2	chr1:62302421:G:T	62302421	T,T	G,G	1,1	-inf,inf	inf,inf	0.827926,1.58658	0.000595957	0.000597948
2	chr1:63007360:C:T	63007360	NA,T	NA,C	NA,1	NA,-inf	NA,inf	NA,1.08586	0.00059549	0.00059724
2	chr1:62217703:T:A	62217703	A,NA	T,NA	1,NA	inf,NA	inf,NA	1.27393,NA	0.000595101	0.000597256
2	chr1:62805648:G:A	62805648	NA,A	NA,G	NA,1	NA,-inf	NA,inf	NA,1.45483	0.000594454	0.000597594
2	chr1:62704725:G:A	62704725	NA,A	NA,G	NA,1	NA,-inf	NA,inf	NA,1.2255	0.000594444	0.000596456
2	chr1:62648018:T:C	62648018	NA,C	NA,T	NA,1	NA,inf	NA,inf	NA,1.04935	0.000594341	0.0005959
2	chr1:62298806:G:A	62298806	A,A	G,G	1,1	-inf,inf	inf,inf	0.857424,1.56049	0.000593914	0.000595907
2	chr1:62932153:G:A	62932153	NA,A	NA,G	NA,1	NA,-inf	NA,inf	NA,1.04605	0.000593758	0.000595462
2	chr1:62719345:A:G	62719345	NA,G	NA,A	NA,1	NA,-inf	NA,inf	NA,1.22001	0.000590904	0.000592898
2	chr1:62607003:TCTGACCAGC:T	62607003	T,NA	TCTGACCAGC,NA	1,NA	inf,NA	inf,NA	1.45992,NA	0.000590726	0.000593634
2	chr1:62720149:G:A	62720149	NA,A	NA,G	NA,1	NA,-inf	NA,inf	NA,1.21979	0.000590642	0.000592635
2	chr1:62389382:G:T	62389382	NA,T	NA,G	NA,1	NA,inf	NA,inf	NA,1.24295	0.000590065	0.000592428
2	chr1:62738433:G:A	62738433	NA,A	NA,G	NA,1	NA,-inf	NA,inf	NA,0.940739	0.000589491	0.000590841
2	chr1:62702536:G:A	62702536	NA,A	NA,G	NA,1	NA,-inf	NA,inf	NA,1.21929	0.000588924	0.000590915
2	chr1:62755521:G:A	62755521	NA,A	NA,G	NA,1	NA,-inf	NA,inf	NA,0.885212	0.000588705	0.000589921
2	chr1:62275637:A:C	62275637	C,C	A,A	1,1	-inf,inf	inf,inf	0.9974,1.53608	0.000588485	0.000590936
2	chr1:63054233:T:C	63054233	NA,C	NA,T	NA,1	NA,-inf	NA,inf	NA,0.950495	0.00058655	0.000587981
2	chr1:62522689:C:T	62522689	NA,T	NA,C	NA,1	NA,inf	NA,inf	NA,1.04092	0.000586295	0.000587832
2	chr1:62722414:G:A	62722414	NA,A	NA,G	NA,1	NA,-inf	NA,inf	NA,1.21386	0.000585941	0.000587914
2	chr1:62931487:TTAGAGA:T	62931487	NA,T	NA,TTAGAGA	NA,1	NA,-inf	NA,inf	NA,1.03813	0.000585801	0.000587482
2	chr1:62181004:A:T	62181004	T,T	A,A	1,1	-inf,-inf	inf,inf	1.59516,0.55511	0.000585189	0.00058672
2	chr1:62218883:T:C	62218883	C,NA	T,NA	1,NA	inf,NA	inf,NA	1.26228,NA	0.000583897	0.000586006
2	chr1:62442715:A:G	62442715	G,NA	A,NA	1,NA	inf,NA	inf,NA	1.65694,NA	0.000582707	0.000587086
2	chr1:62218887:TCC:T	62218887	T,NA	TCC,NA	1,NA	inf,NA	inf,NA	1.26021,NA	0.00058172	0.000583821
2	chr1:62927704:G:A	62927704	NA,A	NA,G	NA,1	NA,inf	NA,inf	NA,0.907796	0.000580824	0.00058219
2	chr1:62238305:G:A	62238305	A,NA	G,NA	1,NA	-inf,NA	inf,NA	0.985189,NA	0.000580589	0.000581853
2	chr1:62299097:G:A	62299097	NA,A	NA,G	NA,1	NA,inf	NA,inf	NA,0.923534	0.000580083	0.000581418
2	chr1:62539112:T:C	62539112	NA,C	NA,T	NA,1	NA,-inf	NA,inf	NA,0.855403	0.000579529	0.000580627
2	chr1:62195319:T:A	62195319	A,NA	T,NA	1,NA	inf,NA	inf,NA	1.28722,NA	0.000579515	0.000581
2	chr1:62307311:T:C	62307311	NA,C	NA,T	NA,1	NA,-inf	NA,inf	NA,1.07848	0.000578603	0.000580262
2	chr1:62121439:G:T	62121439	T,NA	G,NA	1,NA	inf,NA	inf,NA	1.13209,NA	0.000578568	0.000580053
2	chr1:63080644:C:G	63080644	G,G	C,C	1,1	inf,-inf	inf,inf	0.0604482,1.65463	0.000578545	0.000579649
2	chr1:62288377:A:G	62288377	G,G	A,A	1,1	-inf,inf	inf,inf	0.009242,1.71844	0.000578219	0.000579198
2	chr1:62994974:CA:C	62994974	NA,C	NA,CA	NA,1	NA,-inf	NA,inf	NA,0.92005	0.000576889	0.000578255
2	chr1:62367266:C:T	62367266	NA,T	NA,C	NA,1	NA,-inf	NA,inf	NA,1.06476	0.000575859	0.000577442
2	chr1:62427860:C:T	62427860	T,T	C,C	1,1	-inf,-inf	inf,inf	1.80004,2.02953	0.000575058	0.000604272
2	chr1:62673578:G:A	62673578	NA,A	NA,G	NA,1	NA,inf	NA,inf	NA,1.02599	0.000573035	0.000574533
2	chr1:62705848:C:T	62705848	NA,T	NA,C	NA,1	NA,-inf	NA,inf	NA,1.19075	0.000571815	0.000573718
2	chr1:62266749:T:C	62266749	C,C	T,T	1,1	-inf,inf	inf,inf	0.995586,1.46593	0.000571091	0.000573169
2	chr1:63083843:T:C	63083843	C,C	T,T	1,1	inf,-inf	inf,inf	1.78028,0.385482	0.000569468	0.000571395
2	chr1:62568568:G:A	62568568	NA,A	NA,G	NA,1	NA,inf	NA,inf	NA,1.26497	0.000568128	0.000570589
2	chr1:63109888:C:A	63109888	A,A	C,C	1,1	inf,inf	inf,inf	1.77744,0.351796	0.000568041	0.000569888
2	chr1:62198144:CTCCTT:C	62198144	C,NA	CTCCTT,NA	1,NA	inf,NA	inf,NA	1.27384,NA	0.000567479	0.000568932
2	chr1:62641848:T:C	62641848	NA,C	NA,T	NA,1	NA,-inf	NA,inf	NA,1.01985	0.000566724	0.000568208
2	chr1:62246091:C:G	62246091	G,G	C,C	1,1	inf,inf	inf,inf	1.82841,0.520035	0.000564729	0.000566195
2	chr1:62214550:GC:G	62214550	G,G	GC,GC	1,1	-inf,-inf	inf,inf	1.70091,0.432157	0.000563631	0.000565336
2	chr1:63089579:CTGTT:C	63089579	NA,C	NA,CTGTT	NA,1	NA,-inf	NA,inf	NA,1.00358	0.000560167	0.000561734
2	chr1:62781023:C:T	62781023	NA,T	NA,C	NA,1	NA,inf	NA,inf	NA,0.977953	0.000558899	0.000560359
2	chr1:62184168:C:T	62184168	T,NA	C,NA	1,NA	inf,NA	inf,NA	1.26352,NA	0.000558892	0.000560323
2	chr1:62479866:G:A	62479866	A,NA	G,NA	1,NA	inf,NA	inf,NA	1.36674,NA	0.000558279	0.000560787
2	chr1:62927825:G:A	62927825	A,A	G,G	1,1	inf,-inf	inf,inf	1.80602,0.735023	0.000557769	0.000560977
2	chr1:62757738:C:T	62757738	NA,T	NA,C	NA,1	NA,-inf	NA,inf	NA,0.950708	0.000557723	0.000559081
2	chr1:62792663:C:T	62792663	NA,T	NA,C	NA,1	NA,inf	NA,inf	NA,0.977053	0.000557402	0.000558859
2	chr1:62714034:A:G	62714034	NA,G	NA,A	NA,1	NA,-inf	NA,inf	NA,1.14718	0.00055692	0.00055899
2	chr1:62564741:C:CA	62564741	NA,CA	NA,C	NA,1	NA,inf	NA,inf	NA,1.22603	0.000556045	0.000558345
2	chr1:62786043:A:G	62786043	NA,G	NA,A	NA,1	NA,-inf	NA,inf	NA,0.908975	0.000554685	0.000555966
2	chr1:62400264:G:A	62400264	NA,A	NA,G	NA,1	NA,-inf	NA,inf	NA,1.0137	0.000553884	0.000555315
2	chr1:62260095:TCTC:T	62260095	T,T	TCTC,TCTC	1,1	-inf,inf	inf,inf	1.16606,1.13984	0.000553199	0.000555066
2	chr1:62928102:C:T	62928102	NA,T	NA,C	NA,1	NA,inf	NA,inf	NA,0.879915	0.000552935	0.000554239
2	chr1:62279534:A:C	62279534	C,C	A,A	1,1	inf,inf	inf,inf	0.020922,1.75689	0.00054948	0.000550555
2	chr1:62212447:TC:T	62212447	T,T	TC,TC	1,1	-inf,-inf	inf,inf	1.72784,0.358564	0.000548436	0.000550075
2	chr1:62895925:G:A	62895925	NA,A	NA,G	NA,1	NA,-inf	NA,inf	NA,0.926084	0.000548246	0.00054957
2	chr1:62525712:C:T	62525712	NA,T	NA,C	NA,1	NA,-inf	NA,inf	NA,0.995504	0.000546968	0.000548417
2	chr1:62215100:G:T	62215100	T,NA	G,NA	1,NA	inf,NA	inf,NA	1.20965,NA	0.000546696	0.00054804
2	chr1:62302381:G:A	62302381	A,A	G,G	1,1	inf,-inf	inf,inf	0.431316,1.71835	0.000545634	0.000547025
2	chr1:62949025:A:G	62949025	NA,G	NA,A	NA,1	NA,inf	NA,inf	NA,0.904744	0.000544741	0.000546078
2	chr1:62240399:G:T	62240399	NA,T	NA,G	NA,1	NA,-inf	NA,inf	NA,1.10594	0.000543416	0.000545314
2	chr1:62746035:T:C	62746035	C,C	T,T	1,1	-inf,inf	inf,inf	2.03144,1.20046	0.000542618	0.000554029
2	chr1:62394347:T:C	62394347	NA,C	NA,T	NA,1	NA,-inf	NA,inf	NA,1.3736	0.000542535	0.00054534
2	chr1:62927739:C:T	62927739	NA,T	NA,C	NA,1	NA,inf	NA,inf	NA,0.86895	0.000541961	0.000543241
2	chr1:62944587:G:A	62944587	NA,A	NA,G	NA,1	NA,inf	NA,inf	NA,0.889946	0.000541455	0.00054276
2	chr1:62944840:A:T	62944840	NA,T	NA,A	NA,1	NA,inf	NA,inf	NA,0.889781	0.0005413	0.000542605
2	chr1:62973916:T:C	62973916	NA,C	NA,T	NA,1	NA,inf	NA,inf	NA,0.934836	0.000540526	0.000541936
2	chr1:63079340:G:A	63079340	NA,A	NA,G	NA,1	NA,inf	NA,inf	NA,0.932499	0.000540475	0.000541847
2	chr1:62402067:C:G	62402067	NA,G	NA,C	NA,1	NA,-inf	NA,inf	NA,1.01324	0.000536731	0.000538156
2	chr1:62355190:G:A	62355190	NA,A	NA,G	NA,1	NA,-inf	NA,inf	NA,1.22384	0.000535999	0.000538297
2	chr1:62928013:C:A	62928013	NA,A	NA,C	NA,1	NA,inf	NA,inf	NA,0.861723	0.000535331	0.000536596
2	chr1:62592957:T:C	62592957	NA,C	NA,T	NA,1	NA,-inf	NA,inf	NA,0.984642	0.000533815	0.000535216
2	chr1:62352462:T:C	62352462	NA,C	NA,T	NA,1	NA,-inf	NA,inf	NA,1.09752	0.000530818	0.000532636
2	chr1:63020220:A:G	63020220	NA,G	NA,A	NA,1	NA,inf	NA,inf	NA,0.835983	0.000529838	0.000531015
2	chr1:62461945:T:C	62461945	NA,C	NA,T	NA,1	NA,inf	NA,inf	NA,0.95142	0.000528621	0.000529952
2	chr1:62938216:T:G	62938216	NA,G	NA,T	NA,1	NA,-inf	NA,inf	NA,0.836016	0.000527423	0.000528621
2	chr1:62865631:C:T	62865631	NA,T	NA,C	NA,1	NA,-inf	NA,inf	NA,0.879356	0.000525741	0.000526961
2	chr1:63019587:T:A	63019587	NA,A	NA,T	NA,1	NA,inf	NA,inf	NA,0.831472	0.000525626	0.000526794
2	chr1:62357142:T:C	62357142	NA,C	NA,T	NA,1	NA,-inf	NA,inf	NA,1.09263	0.000523765	0.000525565
2	chr1:62381747:C:G	62381747	NA,G	NA,C	NA,1	NA,inf	NA,inf	NA,1.09612	0.000521993	0.000523816
2	chr1:62330453:A:G	62330453	NA,G	NA,A	NA,1	NA,-inf	NA,inf	NA,0.915652	0.000521528	0.000522826
2	chr1:62943960:A:G	62943960	NA,G	NA,A	NA,1	NA,inf	NA,inf	NA,0.927553	0.000520603	0.000522007
2	chr1:62934426:T:C	62934426	NA,C	NA,T	NA,1	NA,inf	NA,inf	NA,0.790647	0.00051935	0.000520456
2	chr1:63091947:A:G	63091947	NA,G	NA,A	NA,1	NA,inf	NA,inf	NA,0.889335	0.000518639	0.00051991
2	chr1:62307211:G:A	62307211	A,NA	G,NA	1,NA	inf,NA	inf,NA	1.21497,NA	0.000513937	0.000515377
2	chr1:62837261:T:G	62837261	G,NA	T,NA	1,NA	-inf,NA	inf,NA	0.926941,NA	0.000513019	0.00051416
2	chr1:62445679:T:TA	62445679	NA,TA	NA,T	NA,1	NA,-inf	NA,inf	NA,0.953311	0.000512768	0.000514119
2	chr1:62700454:T:G	62700454	NA,G	NA,T	NA,1	NA,-inf	NA,inf	NA,1.12706	0.000510982	0.000512688
2	chr1:62236780:G:A	62236780	NA,A	NA,G	NA,1	NA,-inf	NA,inf	NA,0.959282	0.000510773	0.000512257
2	chr1:62615840:G:A	62615840	NA,A	NA,G	NA,1	NA,-inf	NA,inf	NA,0.781348	0.000510186	0.000511169
2	chr1:62400092:G:C	62400092	NA,C	NA,G	NA,1	NA,-inf	NA,inf	NA,0.962098	0.000508138	0.000509455
2	chr1:63076879:G:A	63076879	A,NA	G,NA	1,NA	-inf,NA	inf,NA	1.00998,NA	0.000504379	0.000505748
2	chr1:62266685:C:A	62266685	A,NA	C,NA	1,NA	-inf,NA	inf,NA	1.18503,NA	0.000502494	0.00050425
2	chr1:62295276:G:C	62295276	C,C	G,G	1,1	-inf,inf	inf,inf	0.566559,1.6165	0.00050246	0.000503858
2	chr1:62617804:G:C	62617804	NA,C	NA,G	NA,1	NA,-inf	NA,inf	NA,0.947149	0.00050176	0.000503077
2	chr1:62212063:A:G	62212063	G,NA	A,NA	1,NA	inf,NA	inf,NA	0.81237,NA	0.000501033	0.000502043
2	chr1:62931276:G:C	62931276	NA,C	NA,G	NA,1	NA,-inf	NA,inf	NA,0.94036	0.000500984	0.000502411
2	chr1:62426657:T:C	62426657	NA,C	NA,T	NA,1	NA,inf	NA,inf	NA,1.15883	0.000500077	0.000502146
2	chr1:62642348:T:C	62642348	C,C	T,T	1,1	-inf,-inf	inf,inf	5.53777,1.23546	0.000500057	0.0128209
2	chr1:63102576:A:T	63102576	NA,T	NA,A	NA,1	NA,inf	NA,inf	NA,0.919637	0.000499805	0.000501102
2	chr1:62426654:AT:A	62426654	NA,A	NA,AT	NA,1	NA,inf	NA,inf	NA,1.15793	0.000499371	0.000501437
2	chr1:62700023:G:C	62700023	NA,C	NA,G	NA,1	NA,-inf	NA,inf	NA,1.14035	0.000499282	0.000501039
2	chr1:62259972:C:T	62259972	T,T	C,C	1,1	inf,inf	inf,inf	1.84493,0.404925	0.000498347	0.000499684
2	chr1:62257712:A:T	62257712	T,T	A,A	1,1	inf,inf	inf,inf	1.85694,0.386788	0.000497879	0.000499214
2	chr1:62915528:C:T	62915528	T,NA	C,NA	1,NA	-inf,NA	inf,NA	1.01591,NA	0.000497324	0.000498681
2	chr1:62399842:G:A	62399842	NA,A	NA,G	NA,1	NA,-inf	NA,inf	NA,0.94603	0.000496011	0.000497293
2	chr1:63090641:G:A	63090641	NA,A	NA,G	NA,1	NA,-inf	NA,inf	NA,0.912125	0.000495796	0.000497143
2	chr1:62815105:G:A	62815105	NA,A	NA,G	NA,1	NA,-inf	NA,inf	NA,0.696029	0.000494572	0.000495529
2	chr1:63071187:T:C	63071187	NA,C	NA,T	NA,1	NA,-inf	NA,inf	NA,0.88208	0.000494467	0.000495728
2	chr1:62979426:C:G	62979426	G,G	C,C	1,1	inf,inf	inf,inf	2.11907,0.786666	0.000494055	0.000500366
2	chr1:63019088:C:T	63019088	NA,T	NA,C	NA,1	NA,inf	NA,inf	NA,0.912177	0.000493143	0.000494504
2	chr1:62773032:C:T	62773032	NA,T	NA,C	NA,1	NA,-inf	NA,inf	NA,0.78465	0.000492824	0.000493823
2	chr1:62298991:T:C	62298991	C,C	T,T	1,1	inf,-inf	inf,inf	0.325213,1.71475	0.00049254	0.000493764
2	chr1:62275258:A:G	62275258	G,G	A,A	1,1	-inf,inf	inf,inf	0.0376917,1.72149	0.000489949	0.000490963
2	chr1:62930445:T:C	62930445	NA,C	NA,T	NA,1	NA,inf	NA,inf	NA,0.81929	0.000489452	0.000490632
2	chr1:63084237:C:T	63084237	T,T	C,C	1,1	inf,-inf	inf,inf	0.88819,1.11168	0.000488513	0.000489724
2	chr1:63024188:T:TA	63024188	TA,NA	T,NA	1,NA	inf,NA	inf,NA	0.895695,NA	0.000488178	0.00048931
2	chr1:62935679:A:G	62935679	NA,G	NA,A	NA,1	NA,inf	NA,inf	NA,0.760109	0.000485488	0.00048654
2	chr1:62354349:A:G	62354349	G,G	A,A	1,1	-inf,-inf	inf,inf	0.585021,1.70507	0.000484825	0.000486922
2	chr1:63055308:A:C	63055308	NA,C	NA,A	NA,1	NA,inf	NA,inf	NA,0.849015	0.000484191	0.000485402
2	chr1:63083611:C:T	63083611	T,T	C,C	1,1	-inf,inf	inf,inf	1.18777,0.997246	0.000483726	0.00048535
2	chr1:62989742:T:C	62989742	C,C	T,T	1,1	inf,inf	inf,inf	1.15257,0.961866	0.000482314	0.000483767
2	chr1:63083262:A:G	63083262	G,G	A,A	1,1	inf,-inf	inf,inf	0.954269,1.0473	0.00048188	0.000483092
2	chr1:63117987:C:T	63117987	NA,T	NA,C	NA,1	NA,inf	NA,inf	NA,0.836094	0.000481415	0.000482568
2	chr1:62459541:C:A	62459541	NA,A	NA,C	NA,1	NA,inf	NA,inf	NA,0.894484	0.000480453	0.000481668
2	chr1:62400324:G:A	62400324	NA,A	NA,G	NA,1	NA,-inf	NA,inf	NA,0.927377	0.000479756	0.000481001
2	chr1:63072258:C:G	63072258	NA,G	NA,C	NA,1	NA,-inf	NA,inf	NA,0.887002	0.000479659	0.000480936
2	chr1:63068550:G:C	63068550	NA,C	NA,G	NA,1	NA,-inf	NA,inf	NA,0.887111	0.000478748	0.000480024
2	chr1:62737417:T:C	62737417	NA,C	NA,T	NA,1	NA,inf	NA,inf	NA,0.800724	0.00047824	0.00047931
2	chr1:63071089:C:T	63071089	NA,T	NA,C	NA,1	NA,-inf	NA,inf	NA,0.883541	0.000477559	0.000478828
2	chr1:62589630:A:C	62589630	NA,C	NA,A	NA,1	NA,-inf	NA,inf	NA,0.905434	0.000477108	0.000478344
2	chr1:62720366:A:T	62720366	NA,T	NA,A	NA,1	NA,-inf	NA,inf	NA,1.236	0.000476953	0.000479036
2	chr1:63026327:C:T	63026327	NA,T	NA,C	NA,1	NA,inf	NA,inf	NA,0.789399	0.000475094	0.000476186
2	chr1:62446053:T:C	62446053	NA,C	NA,T	NA,1	NA,-inf	NA,inf	NA,0.73803	0.000472748	0.00047367
2	chr1:62171284:A:AT	62171284	NA,AT	NA,A	NA,1	NA,-inf	NA,inf	NA,0.84095	0.000471168	0.000472391
2	chr1:62536892:C:A	62536892	NA,A	NA,C	NA,1	NA,inf	NA,inf	NA,0.906534	0.000469801	0.000471035
2	chr1:63033244:G:A	63033244	NA,A	NA,G	NA,1	NA,inf	NA,inf	NA,0.86847	0.000468294	0.000469561
2	chr1:63027808:A:C	63027808	NA,C	NA,A	NA,1	NA,inf	NA,inf	NA,0.779713	0.000467433	0.000468508
2	chr1:62778841:C:A	62778841	NA,A	NA,C	NA,1	NA,-inf	NA,inf	NA,0.754995	0.000466339	0.000467294
2	chr1:62447897:C:T	62447897	NA,T	NA,C	NA,1	NA,-inf	NA,inf	NA,0.876563	0.000465412	0.000466591
2	chr1:62183400:G:A	62183400	NA,A	NA,G	NA,1	NA,-inf	NA,inf	NA,0.888613	0.000465406	0.000466714
2	chr1:62675742:G:A	62675742	NA,A	NA,G	NA,1	NA,inf	NA,inf	NA,1.04605	0.000463303	0.000464933
2	chr1:62295293:C:T	62295293	T,T	C,C	1,1	-inf,inf	inf,inf	0.52625,1.59394	0.000462276	0.000463545
2	chr1:62950403:A:G	62950403	NA,G	NA,A	NA,1	NA,-inf	NA,inf	NA,0.863379	0.000461373	0.000462623
2	chr1:62924712:T:G	62924712	NA,G	NA,T	NA,1	NA,inf	NA,inf	NA,0.542582	0.000459745	0.000460511
2	chr1:62439507:T:C	62439507	NA,C	NA,T	NA,1	NA,-inf	NA,inf	NA,0.867163	0.000458282	0.000459444
2	chr1:62258843:A:T	62258843	T,T	A,A	1,1	-inf,inf	inf,inf	1.27067,0.957827	0.000458003	0.00045952
2	chr1:62198489:A:G	62198489	G,NA	A,NA	1,NA	inf,NA	inf,NA	1.14461,NA	0.000457768	0.00045895
2	chr1:62906668:T:G	62906668	NA,G	NA,T	NA,1	NA,inf	NA,inf	NA,0.83074	0.000457562	0.000458729
2	chr1:62728845:G:A	62728845	NA,A	NA,G	NA,1	NA,inf	NA,inf	NA,1.02981	0.000456753	0.000458336
2	chr1:63034140:G:C	63034140	NA,C	NA,G	NA,1	NA,-inf	NA,inf	NA,0.854269	0.00045624	0.000457482
2	chr1:62249293:T:C	62249293	C,C	T,T	1,1	inf,-inf	inf,inf	1.93805,0.0163857	0.00045296	0.000454126
2	chr1:62730781:A:G	62730781	NA,G	NA,A	NA,1	NA,-inf	NA,inf	NA,1.18682	0.000449918	0.000451835
2	chr1:62627215:G:A	62627215	A,NA	G,NA	1,NA	-inf,NA	inf,NA	0.567042,NA	0.000449191	0.000449833
2	chr1:62268079:A:G	62268079	NA,G	NA,A	NA,1	NA,-inf	NA,inf	NA,0.933757	0.000448115	0.000449512
2	chr1:62336114:G:A	62336114	A,A	G,G	1,1	inf,-inf	inf,inf	0.100332,1.667	0.00044809	0.000449159
2	chr1:62827058:AGTCT:A	62827058	NA,A	NA,AGTCT	NA,1	NA,-inf	NA,inf	NA,0.641056	0.000446275	0.000447155
2	chr1:63080064:A:G	63080064	NA,G	NA,A	NA,1	NA,inf	NA,inf	NA,0.817514	0.00044561	0.000446746
2	chr1:62728359:C:T	62728359	T,NA	C,NA	1,NA	-inf,NA	inf,NA	0.558328,NA	0.000445422	0.000446065
2	chr1:63083001:G:T	63083001	NA,T	NA,G	NA,1	NA,-inf	NA,inf	NA,0.834794	0.000444931	0.000446109
2	chr1:62261357:C:T	62261357	T,T	C,C	1,1	inf,inf	inf,inf	1.78278,0.403442	0.000444902	0.0004461
2	chr1:62195810:G:C	62195810	C,NA	G,NA	1,NA	inf,NA	inf,NA	1.13392,NA	0.000443401	0.000444563
2	chr1:62853071:G:C	62853071	C,NA	G,NA	1,NA	-inf,NA	inf,NA	0.8454,NA	0.000441174	0.000442168
2	chr1:62255071:G:A	62255071	NA,A	NA,G	NA,1	NA,inf	NA,inf	NA,0.783141	0.000440166	0.000441248
2	chr1:62324747:C:T	62324747	NA,T	NA,C	NA,1	NA,-inf	NA,inf	NA,0.816599	0.000439867	0.000441029
2	chr1:62891585:T:C	62891585	NA,C	NA,T	NA,1	NA,inf	NA,inf	NA,0.9648	0.000439853	0.000441297
2	chr1:62199597:G:C	62199597	C,NA	G,NA	1,NA	inf,NA	inf,NA	1.13381,NA	0.000439807	0.000440965
2	chr1:62723849:A:G	62723849	NA,G	NA,A	NA,1	NA,-inf	NA,inf	NA,1.1647	0.000439621	0.000441472
2	chr1:62724167:G:T	62724167	NA,T	NA,G	NA,1	NA,-inf	NA,inf	NA,1.16438	0.000438265	0.000440114
2	chr1:62992403:C:T	62992403	T,T	C,C	1,1	inf,inf	inf,inf	0.654369,1.24596	0.000437234	0.000438238
2	chr1:62784909:T:C	62784909	NA,C	NA,T	NA,1	NA,-inf	NA,inf	NA,1.15972	0.000436253	0.00043814
2	chr1:62710432:A:G	62710432	NA,G	NA,A	NA,1	NA,-inf	NA,inf	NA,0.696862	0.00043465	0.000435517
2	chr1:62669495:T:C	62669495	NA,C	NA,T	NA,1	NA,inf	NA,inf	NA,0.36263	0.000432411	0.000433007
2	chr1:62729174:C:G	62729174	NA,G	NA,C	NA,1	NA,inf	NA,inf	NA,0.989838	0.000430378	0.000431859
2	chr1:62789352:G:T	62789352	NA,T	NA,G	NA,1	NA,inf	NA,inf	NA,0.938702	0.000428278	0.000429687
2	chr1:63100953:G:A	63100953	NA,A	NA,G	NA,1	NA,inf	NA,inf	NA,0.832943	0.000426264	0.000427393
2	chr1:62685123:G:A	62685123	NA,A	NA,G	NA,1	NA,inf	NA,inf	NA,1.07013	0.000425263	0.000427015
2	chr1:62271099:A:G	62271099	G,G	A,A	1,1	-inf,inf	inf,inf	0.0426607,1.64164	0.000424632	0.000425514
2	chr1:62286951:C:T	62286951	NA,T	NA,C	NA,1	NA,inf	NA,inf	NA,0.686952	0.000424521	0.000425449
2	chr1:62292706:A:G	62292706	NA,G	NA,A	NA,1	NA,inf	NA,inf	NA,0.685764	0.000423622	0.000424548
2	chr1:62975644:C:A	62975644	NA,A	NA,C	NA,1	NA,-inf	NA,inf	NA,0.910165	0.000422462	0.000423827
2	chr1:62814732:C:CTTTT	62814732	NA,CTTTT	NA,C	NA,1	NA,-inf	NA,inf	NA,0.747019	0.000422035	0.000423036
2	chr1:62241774:A:G	62241774	G,G	A,A	1,1	inf,-inf	inf,inf	1.35067,0.59494	0.000421858	0.000422829
2	chr1:62705920:T:C	62705920	NA,C	NA,T	NA,1	NA,inf	NA,inf	NA,0.974088	0.000419988	0.000421432
2	chr1:62915000:TA:T	62915000	NA,T	NA,TA	NA,1	NA,inf	NA,inf	NA,0.680189	0.000419673	0.000420616
2	chr1:62973917:T:C	62973917	NA,C	NA,T	NA,1	NA,-inf	NA,inf	NA,0.903471	0.000419489	0.00042084
2	chr1:62338865:C:T	62338865	T,T	C,C	1,1	inf,inf	inf,inf	0.0324735,1.55544	0.000419058	0.000419928
2	chr1:62617618:C:A	62617618	A,A	C,C	1,1	-inf,-inf	inf,inf	5.34636,1.25349	0.000418762	0.00891799
2	chr1:62724065:T:C	62724065	NA,C	NA,T	NA,1	NA,-inf	NA,inf	NA,1.13095	0.000418702	0.00042045
2	chr1:62724074:T:C	62724074	NA,C	NA,T	NA,1	NA,-inf	NA,inf	NA,1.13065	0.000418517	0.000420264
2	chr1:62724953:G:A	62724953	NA,A	NA,G	NA,1	NA,-inf	NA,inf	NA,1.13594	0.000418492	0.000420251
2	chr1:62890751:T:G	62890751	NA,G	NA,T	NA,1	NA,inf	NA,inf	NA,0.931716	0.000417444	0.00041881
2	chr1:62287850:A:G	62287850	NA,G	NA,A	NA,1	NA,inf	NA,inf	NA,0.676465	0.000416789	0.000417702
2	chr1:62735392:C:G	62735392	NA,G	NA,C	NA,1	NA,-inf	NA,inf	NA,1.13282	0.000416736	0.000418487
2	chr1:62726859:TTCTA:T	62726859	NA,T	NA,TTCTA	NA,1	NA,-inf	NA,inf	NA,1.1314	0.000415741	0.000417487
2	chr1:62781016:G:C	62781016	NA,C	NA,G	NA,1	NA,-inf	NA,inf	NA,0.699061	0.000415324	0.000416203
2	chr1:62750892:T:C	62750892	NA,C	NA,T	NA,1	NA,-inf	NA,inf	NA,0.684169	0.000414733	0.000415625
2	chr1:62356200:C:G	62356200	NA,G	NA,C	NA,1	NA,-inf	NA,inf	NA,1.06265	0.000414191	0.000415923
2	chr1:62899989:T:C	62899989	NA,C	NA,T	NA,1	NA,inf	NA,inf	NA,0.278302	0.000413551	0.000414088
2	chr1:62205876:C:T	62205876	T,T	C,C	1,1	-inf,inf	inf,inf	1.33043,0.679628	0.000411188	0.000412374
2	chr1:63071614:T:C	63071614	NA,C	NA,T	NA,1	NA,-inf	NA,inf	NA,0.755149	0.000411115	0.000412153
2	chr1:62840903:C:T	62840903	NA,T	NA,C	NA,1	NA,-inf	NA,inf	NA,0.721026	0.000408032	0.000408985
2	chr1:62937035:G:C	62937035	NA,C	NA,G	NA,1	NA,inf	NA,inf	NA,0.820411	0.000407584	0.000408743
2	chr1:62477593:C:T	62477593	NA,T	NA,C	NA,1	NA,inf	NA,inf	NA,0.790106	0.000406874	0.000407905
2	chr1:63069542:G:A	63069542	NA,A	NA,G	NA,1	NA,-inf	NA,inf	NA,0.786414	0.000406525	0.000407611
2	chr1:62749975:G:A	62749975	NA,A	NA,G	NA,1	NA,-inf	NA,inf	NA,0.672273	0.000406128	0.000407004
2	chr1:62221432:A:G	62221432	G,G	A,A	1,1	inf,-inf	inf,inf	0.937594,1.0028	0.000405553	0.000406461
2	chr1:62781700:C:T	62781700	NA,T	NA,C	NA,1	NA,inf	NA,inf	NA,0.6834	0.000405378	0.000406317
2	chr1:62444037:T:G	62444037	NA,G	NA,T	NA,1	NA,-inf	NA,inf	NA,0.787974	0.000403456	0.000404482
2	chr1:62381413:G:A	62381413	NA,A	NA,G	NA,1	NA,inf	NA,inf	NA,0.932752	0.000403136	0.000404517
2	chr1:62268081:C:T	62268081	NA,T	NA,C	NA,1	NA,inf	NA,inf	NA,0.798009	0.000401175	0.000402298
2	chr1:62204837:C:T	62204837	T,T	C,C	1,1	-inf,inf	inf,inf	1.34881,0.640249	0.000401147	0.000402302
2	chr1:62204618:G:A	62204618	NA,A	NA,G	NA,1	NA,-inf	NA,inf	NA,0.817727	0.000400935	0.000402087
2	chr1:62150547:C:T	62150547	NA,T	NA,C	NA,1	NA,inf	NA,inf	NA,0.814849	0.00040057	0.000401702
2	chr1:62241941:C:T	62241941	T,T	C,C	1,1	inf,-inf	inf,inf	1.33195,0.583115	0.000400446	0.000401369
2	chr1:62294347:G:A	62294347	NA,A	NA,G	NA,1	NA,inf	NA,inf	NA,0.652644	0.000399873	0.000400753
2	chr1:63023717:AAG:A	63023717	NA,A	NA,AAG	NA,1	NA,inf	NA,inf	NA,0.717381	0.000399602	0.000400575
2	chr1:62994143:G:A	62994143	A,A	G,G	1,1	inf,-inf	inf,inf	1.5388,0.368508	0.000398403	0.000399614
2	chr1:62124231:C:T	62124231	NA,T	NA,C	NA,1	NA,inf	NA,inf	NA,0.812286	0.000397696	0.000398826
2	chr1:62434712:G:A	62434712	NA,A	NA,G	NA,1	NA,-inf	NA,inf	NA,0.772732	0.000394342	0.000395344
2	chr1:62796006:G:A	62796006	NA,A	NA,G	NA,1	NA,inf	NA,inf	NA,0.884274	0.000394173	0.00039546
2	chr1:62438092:C:T	62438092	NA,T	NA,C	NA,1	NA,-inf	NA,inf	NA,0.77255	0.000393913	0.000394915
2	chr1:62822180:T:C	62822180	NA,C	NA,T	NA,1	NA,inf	NA,inf	NA,0.883552	0.00039378	0.000395066
2	chr1:62189541:CCTGTAATCTCAGCACTTTGGGAGGCCGAGGCG:C	62189541	NA,C	NA,CCTGTAATCTCAGCACTTTGGGAGGCCGAGGCG	NA,1	NA,inf	NA,inf	NA,0.740488	0.000393758	0.000394764
2	chr1:62429587:T:C	62429587	NA,C	NA,T	NA,1	NA,-inf	NA,inf	NA,0.647908	0.000393114	0.000393923
2	chr1:62927582:C:T	62927582	NA,T	NA,C	NA,1	NA,inf	NA,inf	NA,0.690745	0.000392035	0.000392997
2	chr1:62959244:A:C	62959244	C,NA	A,NA	1,NA	-inf,NA	inf,NA	1.10469,NA	0.00039154	0.000393132
2	chr1:62221401:C:T	62221401	T,T	C,C	1,1	inf,-inf	inf,inf	0.921585,0.998034	0.000391102	0.00039198
2	chr1:62693051:T:C	62693051	C,C	T,T	1,1	-inf,inf	inf,inf	0.400862,0.640304	0.00038972	0.000389966
2	chr1:63095386:T:C	63095386	NA,C	NA,T	NA,1	NA,inf	NA,inf	NA,0.724919	0.000388323	0.000389333
2	chr1:63104708:T:C	63104708	NA,C	NA,T	NA,1	NA,-inf	NA,inf	NA,0.770367	0.000388196	0.000389264
2	chr1:62905739:T:G	62905739	NA,G	NA,T	NA,1	NA,inf	NA,inf	NA,0.262853	0.000387306	0.000387835
2	chr1:62813551:T:C	62813551	NA,C	NA,T	NA,1	NA,inf	NA,inf	NA,0.871675	0.000386786	0.000388047
2	chr1:62906940:C:T	62906940	NA,T	NA,C	NA,1	NA,-inf	NA,inf	NA,0.710208	0.000386735	0.00038767
2	chr1:62829473:G:A	62829473	NA,A	NA,G	NA,1	NA,inf	NA,inf	NA,0.884281	0.000385732	0.000387016
2	chr1:62900164:G:A	62900164	NA,A	NA,G	NA,1	NA,inf	NA,inf	NA,0.247455	0.000383783	0.000384304
2	chr1:62148704:C:T	62148704	NA,T	NA,C	NA,1	NA,-inf	NA,inf	NA,0.759169	0.00038331	0.000384378
2	chr1:62274592:T:C	62274592	C,C	T,T	1,1	inf,inf	inf,inf	1.72642,0.358685	0.000382367	0.000383496
2	chr1:62452709:T:A	62452709	NA,A	NA,T	NA,1	NA,-inf	NA,inf	NA,0.752383	0.000381214	0.000382186
2	chr1:63069912:T:C	63069912	NA,C	NA,T	NA,1	NA,-inf	NA,inf	NA,0.743658	0.00038066	0.000381676
2	chr1:62279834:C:G	62279834	G,G	C,C	1,1	-inf,inf	inf,inf	0.833686,1.39286	0.000379111	0.000380568
2	chr1:62270834:ATC:A	62270834	NA,A	NA,ATC	NA,1	NA,inf	NA,inf	NA,0.615307	0.000379074	0.00037991
2	chr1:63010674:A:G	63010674	NA,G	NA,A	NA,1	NA,inf	NA,inf	NA,0.669856	0.000377629	0.000378558
2	chr1:62295873:TTTGC:T	62295873	NA,T	NA,TTTGC	NA,1	NA,inf	NA,inf	NA,0.616662	0.000375503	0.00037634
2	chr1:62316959:T:C	62316959	NA,C	NA,T	NA,1	NA,inf	NA,inf	NA,0.653869	0.000375466	0.000376359
2	chr1:63087353:G:A	63087353	A,NA	G,NA	1,NA	inf,NA	inf,NA	0.800493,NA	0.000374183	0.000375133
2	chr1:62243690:T:C	62243690	C,C	T,T	1,1	inf,-inf	inf,inf	1.35523,0.487758	0.000373134	0.000373973
2	chr1:62823952:T:C	62823952	NA,C	NA,T	NA,1	NA,-inf	NA,inf	NA,0.666177	0.000372801	0.000373678
2	chr1:63065518:A:G	63065518	NA,G	NA,A	NA,1	NA,-inf	NA,inf	NA,0.730601	0.000372523	0.000373518
2	chr1:62144193:T:G	62144193	NA,G	NA,T	NA,1	NA,-inf	NA,inf	NA,0.726289	0.00037106	0.000372059
2	chr1:62502091:G:C	62502091	NA,C	NA,G	NA,1	NA,inf	NA,inf	NA,0.485777	0.000370492	0.000371189
2	chr1:62202575:A:C	62202575	C,C	A,A	1,1	inf,inf	inf,inf	0.960218,0.646752	0.000368987	0.000369659
2	chr1:62295533:C:T	62295533	NA,T	NA,C	NA,1	NA,inf	NA,inf	NA,0.759551	0.000368326	0.000369362
2	chr1:62243041:T:C	62243041	C,C	T,T	1,1	inf,-inf	inf,inf	1.33989,0.498347	0.000368074	0.000368902
2	chr1:63105432:A:G	63105432	NA,G	NA,A	NA,1	NA,inf	NA,inf	NA,0.710513	0.000367769	0.000368761
2	chr1:62147426:G:A	62147426	NA,A	NA,G	NA,1	NA,-inf	NA,inf	NA,0.719461	0.000366882	0.000367871
2	chr1:62945637:A:G	62945637	G,G	A,A	1,1	inf,-inf	inf,inf	2.37243,0.184974	0.000365401	0.000370064
2	chr1:62175021:G:C	62175021	NA,C	NA,G	NA,1	NA,-inf	NA,inf	NA,0.73427	0.000364403	0.000365438
2	chr1:62747082:G:T	62747082	NA,T	NA,G	NA,1	NA,inf	NA,inf	NA,0.818844	0.000364288	0.000365442
2	chr1:62461256:A:C	62461256	NA,C	NA,A	NA,1	NA,inf	NA,inf	NA,0.956408	0.000363968	0.000365412
2	chr1:62376344:T:C	62376344	NA,C	NA,T	NA,1	NA,-inf	NA,inf	NA,0.577274	0.000363203	0.00036396
2	chr1:62274774:T:C	62274774	C,C	T,T	1,1	-inf,inf	inf,inf	0.0615681,1.56725	0.000362795	0.000363573
2	chr1:62295336:G:C	62295336	NA,C	NA,G	NA,1	NA,inf	NA,inf	NA,0.747776	0.000361691	0.000362708
2	chr1:62352123:G:A	62352123	NA,A	NA,G	NA,1	NA,-inf	NA,inf	NA,0.830034	0.000361459	0.000362622
2	chr1:62771319:G:A	62771319	NA,A	NA,G	NA,1	NA,inf	NA,inf	NA,0.556364	0.000360527	0.000361305
2	chr1:62933829:C:G	62933829	G,NA	C,NA	1,NA	-inf,NA	inf,NA	0.815282,NA	0.000359116	0.00036008
2	chr1:62995710:G:A	62995710	A,A	G,G	1,1	inf,inf	inf,inf	0.300566,1.56869	0.000358515	0.000359638
2	chr1:62151484:G:A	62151484	NA,A	NA,G	NA,1	NA,-inf	NA,inf	NA,0.716502	0.000358093	0.000359091
2	chr1:62135434:T:A	62135434	A,NA	T,NA	1,NA	-inf,NA	inf,NA	0.814283,NA	0.000357696	0.000358647
2	chr1:62122193:C:T	62122193	NA,T	NA,C	NA,1	NA,inf	NA,inf	NA,0.743511	0.000357288	0.000358301
2	chr1:62217557:C:T	62217557	NA,T	NA,C	NA,1	NA,-inf	NA,inf	NA,0.848297	0.000356713	0.00035792
2	chr1:62121602:T:C	62121602	NA,C	NA,T	NA,1	NA,inf	NA,inf	NA,0.742438	0.000356659	0.000357671
2	chr1:62329651:G:C	62329651	NA,C	NA,G	NA,1	NA,-inf	NA,inf	NA,0.708602	0.000356491	0.000357405
2	chr1:62351197:G:T	62351197	NA,T	NA,G	NA,1	NA,-inf	NA,inf	NA,0.821794	0.000356456	0.000357603
2	chr1:62335471:C:T	62335471	NA,T	NA,C	NA,1	NA,inf	NA,inf	NA,0.612788	0.000355352	0.000356202
2	chr1:62710159:C:A	62710159	NA,A	NA,C	NA,1	NA,inf	NA,inf	NA,0.620655	0.000355312	0.000356133
2	chr1:63022403:T:C	63022403	NA,C	NA,T	NA,1	NA,-inf	NA,inf	NA,0.670636	0.000354761	0.000355663
2	chr1:62182287:G:A	62182287	NA,A	NA,G	NA,1	NA,-inf	NA,inf	NA,0.726316	0.000354724	0.00035573
2	chr1:63066418:A:G	63066418	NA,G	NA,A	NA,1	NA,-inf	NA,inf	NA,0.658787	0.00035388	0.000354774
2	chr1:62305394:C:T	62305394	T,T	C,C	1,1	-inf,inf	inf,inf	0.687388,1.28577	0.000353561	0.000354586
2	chr1:62164017:A:C	62164017	NA,C	NA,A	NA,1	NA,-inf	NA,inf	NA,0.68191	0.000352209	0.000353151
2	chr1:62325892:C:G	62325892	NA,G	NA,C	NA,1	NA,-inf	NA,inf	NA,0.670425	0.000351452	0.000352372
2	chr1:62718128:G:T	62718128	NA,T	NA,G	NA,1	NA,inf	NA,inf	NA,0.611158	0.000350137	0.000350947
2	chr1:62756615:A:T	62756615	NA,T	NA,A	NA,1	NA,inf	NA,inf	NA,0.791299	0.000349735	0.00035084
2	chr1:62947391:C:G	62947391	G,G	C,C	1,1	inf,-inf	inf,inf	2.26739,0.304473	0.000349613	0.000353899
2	chr1:62363120:C:A	62363120	NA,A	NA,C	NA,1	NA,inf	NA,inf	NA,0.61466	0.00034913	0.00034997
2	chr1:62142796:A:C	62142796	NA,C	NA,A	NA,1	NA,inf	NA,inf	NA,0.726655	0.000349127	0.000350112
2	chr1:63086251:G:A	63086251	NA,A	NA,G	NA,1	NA,-inf	NA,inf	NA,0.681186	0.000348204	0.000349128
2	chr1:62954086:T:C	62954086	C,NA	T,NA	1,NA	-inf,NA	inf,NA	0.761465,NA	0.000348183	0.000349056
2	chr1:62919824:C:T	62919824	NA,T	NA,C	NA,1	NA,-inf	NA,inf	NA,0.798306	0.000347547	0.000348685
2	chr1:62757634:C:A	62757634	NA,A	NA,C	NA,1	NA,inf	NA,inf	NA,0.785789	0.000346907	0.000348002
2	chr1:62294728:G:A	62294728	A,A	G,G	1,1	-inf,inf	inf,inf	0.688725,1.37731	0.000346679	0.000347785
2	chr1:62947132:C:T	62947132	T,T	C,C	1,1	inf,inf	inf,inf	2.3784,0.0265203	0.000346625	0.000350916
2	chr1:62946766:G:T	62946766	T,T	G,G	1,1	inf,-inf	inf,inf	2.27001,0.289673	0.000345718	0.000349956
2	chr1:63117287:C:T	63117287	T,T	C,C	1,1	-inf,-inf	inf,inf	0.255889,1.35217	0.000345569	0.000346314
2	chr1:62994356:T:C	62994356	C,C	T,T	1,1	inf,inf	inf,inf	0.838164,0.922541	0.000345559	0.000346343
2	chr1:62746757:T:C	62746757	NA,C	NA,T	NA,1	NA,inf	NA,inf	NA,0.782762	0.000345409	0.000346499
2	chr1:63032837:G:A	63032837	NA,A	NA,G	NA,1	NA,-inf	NA,inf	NA,0.652918	0.000345364	0.000346242
2	chr1:62930619:G:A	62930619	A,A	G,G	1,1	inf,-inf	inf,inf	1.57141,0.682569	0.000345285	0.000347187
2	chr1:62745381:A:G	62745381	NA,G	NA,A	NA,1	NA,inf	NA,inf	NA,0.782171	0.000345106	0.000346195
2	chr1:62187779:A:G	62187779	G,NA	A,NA	1,NA	-inf,NA	inf,NA	0.945863,NA	0.000345034	0.000346208
2	chr1:63116473:A:C	63116473	NA,C	NA,A	NA,1	NA,-inf	NA,inf	NA,0.706333	0.000344843	0.000345795
2	chr1:62985495:T:C	62985495	NA,C	NA,T	NA,1	NA,inf	NA,inf	NA,0.700312	0.00034431	0.000345281
2	chr1:63024809:T:A	63024809	NA,A	NA,T	NA,1	NA,-inf	NA,inf	NA,0.65637	0.000343727	0.000344614
2	chr1:63075208:T:C	63075208	C,C	T,T	1,1	-inf,inf	inf,inf	1.51266,0.492555	0.000343606	0.000344916
2	chr1:62210222:A:G	62210222	NA,G	NA,A	NA,1	NA,inf	NA,inf	NA,0.627403	0.000343132	0.000344019
2	chr1:62945944:A:G	62945944	NA,G	NA,A	NA,1	NA,-inf	NA,inf	NA,0.669851	0.000342787	0.000343695
2	chr1:63065676:C:T	63065676	NA,T	NA,C	NA,1	NA,-inf	NA,inf	NA,0.637446	0.000342233	0.000343099
2	chr1:62214429:A:G	62214429	G,G	A,A	1,1	inf,inf	inf,inf	1.27663,0.776622	0.000341915	0.000342788
2	chr1:62742354:C:T	62742354	NA,T	NA,C	NA,1	NA,inf	NA,inf	NA,0.77634	0.000341791	0.000342869
2	chr1:62158442:G:A	62158442	NA,A	NA,G	NA,1	NA,inf	NA,inf	NA,0.700489	0.000341722	0.000342673
2	chr1:62340473:G:T	62340473	NA,T	NA,G	NA,1	NA,inf	NA,inf	NA,0.768746	0.000341674	0.000342745
2	chr1:62221164:G:A	62221164	NA,A	NA,G	NA,1	NA,inf	NA,inf	NA,0.706957	0.000341598	0.000342567
2	chr1:62945640:A:T	62945640	NA,T	NA,A	NA,1	NA,-inf	NA,inf	NA,0.66635	0.000341014	0.000341917
2	chr1:62198196:A:G	62198196	G,G	A,A	1,1	inf,inf	inf,inf	0.114616,1.42079	0.000340741	0.000341456
2	chr1:62709121:A:C	62709121	NA,C	NA,A	NA,1	NA,-inf	NA,inf	NA,0.413468	0.000340613	0.00034123
2	chr1:62987657:G:A	62987657	NA,A	NA,G	NA,1	NA,-inf	NA,inf	NA,0.643299	0.000339847	0.000340726
2	chr1:62216022:C:T	62216022	NA,T	NA,C	NA,1	NA,-inf	NA,inf	NA,0.686051	0.000339831	0.000340782
2	chr1:62236129:A:G	62236129	G,NA	A,NA	1,NA	-inf,NA	inf,NA	0.920009,NA	0.000339286	0.000340395
2	chr1:62232171:AG:A	62232171	A,A	AG,AG	1,1	-inf,inf	inf,inf	0.927663,0.908752	0.000339154	0.000340027
2	chr1:62949262:C:T	62949262	T,T	C,C	1,1	inf,-inf	inf,inf	2.26284,0.28035	0.000338463	0.000342597
2	chr1:62946268:T:C	62946268	C,C	T,T	1,1	inf,-inf	inf,inf	2.26172,0.226733	0.000338116	0.000342017
2	chr1:62956611:A:G	62956611	NA,G	NA,A	NA,1	NA,inf	NA,inf	NA,0.684647	0.000337972	0.000338915
2	chr1:62828419:T:A	62828419	NA,A	NA,T	NA,1	NA,inf	NA,inf	NA,0.795497	0.000337536	0.000338646
2	chr1:62214365:A:G	62214365	G,G	A,A	1,1	inf,inf	inf,inf	1.28889,0.754215	0.000337197	0.000338057
2	chr1:62234914:G:C	62234914	C,C	G,G	1,1	inf,inf	inf,inf	1.51702,0.0145347	0.000337141	0.000337841
2	chr1:62408477:G:C	62408477	NA,C	NA,G	NA,1	NA,inf	NA,inf	NA,0.81464	0.000336979	0.000338105
2	chr1:62231464:G:A	62231464	A,A	G,G	1,1	-inf,inf	inf,inf	0.970909,0.86057	0.000336866	0.000337735
2	chr1:62205130:C:G	62205130	NA,G	NA,C	NA,1	NA,inf	NA,inf	NA,0.637202	0.000336353	0.000337231
2	chr1:62356818:A:G	62356818	NA,G	NA,A	NA,1	NA,-inf	NA,inf	NA,0.704805	0.0003359	0.00033687
2	chr1:62421618:G:A	62421618	A,A	G,G	1,1	-inf,-inf	inf,inf	1.61296,1.52961	0.000335871	0.000344532
2	chr1:62828285:C:T	62828285	NA,T	NA,C	NA,1	NA,inf	NA,inf	NA,0.791422	0.000335834	0.000336937
2	chr1:62522701:AACTG:A	62522701	NA,A	NA,AACTG	NA,1	NA,-inf	NA,inf	NA,0.613572	0.000335571	0.000336378
2	chr1:62349718:T:C	62349718	NA,C	NA,T	NA,1	NA,-inf	NA,inf	NA,0.784179	0.000334591	0.000335672
2	chr1:62214437:A:G	62214437	NA,G	NA,A	NA,1	NA,inf	NA,inf	NA,0.659777	0.000334383	0.000335275
2	chr1:62129837:G:A	62129837	NA,A	NA,G	NA,1	NA,inf	NA,inf	NA,0.695189	0.000333785	0.000334725
2	chr1:62339129:C:T	62339129	NA,T	NA,C	NA,1	NA,-inf	NA,inf	NA,0.650931	0.000333534	0.000334392
2	chr1:62831562:T:C	62831562	NA,C	NA,T	NA,1	NA,inf	NA,inf	NA,0.786431	0.00033345	0.000334544
2	chr1:62948274:A:T	62948274	T,T	A,A	1,1	inf,inf	inf,inf	2.35636,0.0120239	0.00033318	0.000337283
2	chr1:62147208:G:A	62147208	A,NA	G,NA	1,NA	inf,NA	inf,NA	0.748624,NA	0.000333173	0.000334042
2	chr1:62197080:C:G	62197080	G,G	C,C	1,1	inf,inf	inf,inf	0.121006,1.40284	0.000332354	0.00033305
2	chr1:63107549:A:AGAGTTTTCTGTGAAATTC	63107549	AGAGTTTTCTGTGAAATTC,NA	A,NA	1,NA	inf,NA	inf,NA	0.665681,NA	0.000332152	0.000332914
2	chr1:62370265:T:C	62370265	C,C	T,T	1,1	-inf,inf	inf,inf	0.419003,1.2525	0.000331866	0.000332588
2	chr1:62222261:C:T	62222261	NA,T	NA,C	NA,1	NA,inf	NA,inf	NA,0.688173	0.000331789	0.000332729
2	chr1:62946927:C:T	62946927	T,T	C,C	1,1	inf,-inf	inf,inf	2.21083,0.331804	0.00033138	0.000335343
2	chr1:62762498:C:T	62762498	NA,T	NA,C	NA,1	NA,-inf	NA,inf	NA,0.62273	0.000330759	0.000331582
2	chr1:62216793:G:C	62216793	C,NA	G,NA	1,NA	inf,NA	inf,NA	0.797071,NA	0.000330034	0.000330981
2	chr1:63016500:T:G	63016500	NA,G	NA,T	NA,1	NA,-inf	NA,inf	NA,0.628106	0.000329427	0.000330277
2	chr1:62535673:C:T	62535673	NA,T	NA,C	NA,1	NA,-inf	NA,inf	NA,1.03309	0.000328751	0.000330244
2	chr1:62143239:C:T	62143239	NA,T	NA,C	NA,1	NA,inf	NA,inf	NA,0.685545	0.000328556	0.000329482
2	chr1:63004972:A:C	63004972	NA,C	NA,A	NA,1	NA,inf	NA,inf	NA,0.576185	0.00032814	0.000328926
2	chr1:62504698:C:T	62504698	NA,T	NA,C	NA,1	NA,inf	NA,inf	NA,0.806726	0.000328044	0.000329144
2	chr1:62189088:C:T	62189088	T,NA	C,NA	1,NA	inf,NA	inf,NA	0.933181,NA	0.000327695	0.000328555
2	chr1:62751943:AC:A	62751943	NA,A	NA,AC	NA,1	NA,inf	NA,inf	NA,0.74582	0.00032758	0.000328607
2	chr1:62828429:A:G	62828429	NA,G	NA,A	NA,1	NA,inf	NA,inf	NA,0.773836	0.000327544	0.000328616
2	chr1:62820603:A:G	62820603	NA,G	NA,A	NA,1	NA,inf	NA,inf	NA,0.755884	0.000326288	0.000327333
2	chr1:63060582:A:G	63060582	NA,G	NA,A	NA,1	NA,inf	NA,inf	NA,0.621432	0.000326254	0.000327108
2	chr1:62370666:A:G	62370666	NA,G	NA,A	NA,1	NA,-inf	NA,inf	NA,0.733806	0.000326038	0.000327069
2	chr1:62556333:G:A	62556333	A,A	G,G	1,1	-inf,inf	inf,inf	0.402692,0.82013	0.000325887	0.000326218
2	chr1:62798681:G:A	62798681	NA,A	NA,G	NA,1	NA,inf	NA,inf	NA,0.754787	0.000325758	0.000326801
2	chr1:62260201:C:T	62260201	T,T	C,C	1,1	-inf,inf	inf,inf	1.30883,0.828832	0.000325731	0.000326973
2	chr1:62985448:C:T	62985448	NA,T	NA,C	NA,1	NA,-inf	NA,inf	NA,0.615236	0.000325549	0.000326391
2	chr1:62948533:C:T	62948533	T,T	C,C	1,1	inf,-inf	inf,inf	2.21604,0.309327	0.000325261	0.000329159
2	chr1:62828535:C:T	62828535	NA,T	NA,C	NA,1	NA,inf	NA,inf	NA,0.768865	0.000325153	0.000326217
2	chr1:62139120:G:C	62139120	NA,C	NA,G	NA,1	NA,-inf	NA,inf	NA,0.698577	0.000325151	0.000326098
2	chr1:62350516:C:T	62350516	NA,T	NA,C	NA,1	NA,-inf	NA,inf	NA,0.757647	0.000324713	0.00032575
2	chr1:62949099:G:A	62949099	A,A	G,G	1,1	inf,inf	inf,inf	2.34023,0.0038296	0.000324514	0.000328487
2	chr1:62418506:T:C	62418506	NA,C	NA,T	NA,1	NA,-inf	NA,inf	NA,0.584751	0.000324158	0.000324938
2	chr1:62948473:G:T	62948473	T,T	G,G	1,1	inf,-inf	inf,inf	2.34071,0.0101795	0.000324124	0.000328104
2	chr1:62233753:T:C	62233753	C,C	T,T	1,1	inf,inf	inf,inf	1.49751,0.0376441	0.000324103	0.000324782
2	chr1:62948574:TG:T	62948574	T,T	TG,TG	1,1	inf,-inf	inf,inf	2.33958,0.0105856	0.000323576	0.000327548
2	chr1:62879487:A:T	62879487	NA,T	NA,A	NA,1	NA,inf	NA,inf	NA,0.743344	0.000323455	0.000324507
2	chr1:63032951:G:A	63032951	NA,A	NA,G	NA,1	NA,-inf	NA,inf	NA,0.60615	0.000323112	0.00032393
2	chr1:62353068:C:T	62353068	NA,T	NA,C	NA,1	NA,-inf	NA,inf	NA,0.753619	0.000322989	0.000324019
2	chr1:63062828:A:G	63062828	NA,G	NA,A	NA,1	NA,-inf	NA,inf	NA,0.669298	0.000322757	0.00032367
2	chr1:62948535:C:T	62948535	T,T	C,C	1,1	inf,-inf	inf,inf	2.21036,0.309619	0.000322605	0.000326462
2	chr1:62346405:T:C	62346405	NA,C	NA,T	NA,1	NA,inf	NA,inf	NA,0.626859	0.000322359	0.000323224
2	chr1:62596858:C:A	62596858	NA,A	NA,C	NA,1	NA,-inf	NA,inf	NA,1.01602	0.000322237	0.000323688
2	chr1:62394111:G:A	62394111	A,NA	G,NA	1,NA	inf,NA	inf,NA	0.982681,NA	0.000320922	0.000322191
2	chr1:62207027:A:G	62207027	NA,G	NA,A	NA,1	NA,inf	NA,inf	NA,0.607106	0.000320816	0.000321654
2	chr1:62635981:CT:C	62635981	NA,C	NA,CT	NA,1	NA,inf	NA,inf	NA,0.797693	0.000320489	0.000321572
2	chr1:62762507:G:A	62762507	NA,A	NA,G	NA,1	NA,inf	NA,inf	NA,0.724406	0.00032028	0.000321279
2	chr1:63023903:C:T	63023903	T,T	C,C	1,1	-inf,inf	inf,inf	1.61093,0.0749205	0.000319514	0.000320554
2	chr1:62137749:C:T	62137749	NA,T	NA,C	NA,1	NA,-inf	NA,inf	NA,0.686802	0.000319162	0.000320091
2	chr1:63019096:G:A	63019096	NA,A	NA,G	NA,1	NA,-inf	NA,inf	NA,0.606762	0.000318779	0.000319602
2	chr1:63017670:G:C	63017670	NA,C	NA,G	NA,1	NA,-inf	NA,inf	NA,0.605349	0.000318214	0.000319035
2	chr1:62143709:C:CA	62143709	NA,CA	NA,C	NA,1	NA,inf	NA,inf	NA,0.667011	0.000318019	0.000318918
2	chr1:63040569:C:T	63040569	NA,T	NA,C	NA,1	NA,inf	NA,inf	NA,0.607129	0.000317939	0.000318774
2	chr1:62404510:C:T	62404510	T,NA	C,NA	1,NA	-inf,NA	inf,NA	0.512049,NA	0.000317836	0.000318433
2	chr1:62143713:G:A	62143713	NA,A	NA,G	NA,1	NA,inf	NA,inf	NA,0.666448	0.000317758	0.000318656
2	chr1:62847493:C:T	62847493	T,NA	C,NA	1,NA	inf,NA	inf,NA	1.0114,NA	0.000317669	0.00031896
2	chr1:62949738:G:A	62949738	A,A	G,G	1,1	inf,-inf	inf,inf	2.18797,0.328388	0.000317392	0.000321164
2	chr1:62258781:G:C	62258781	C,C	G,G	1,1	-inf,inf	inf,inf	1.26768,0.715169	0.000317185	0.000318219
2	chr1:62948730:G:A	62948730	A,A	G,G	1,1	inf,-inf	inf,inf	2.20118,0.305948	0.000317042	0.000320814
2	chr1:63017657:C:G	63017657	NA,G	NA,C	NA,1	NA,-inf	NA,inf	NA,0.60086	0.000316017	0.000316833
2	chr1:62935235:A:G	62935235	NA,G	NA,A	NA,1	NA,inf	NA,inf	NA,0.53482	0.000315485	0.000316239
2	chr1:62361052:G:A	62361052	NA,A	NA,G	NA,1	NA,inf	NA,inf	NA,0.622246	0.000315289	0.000316148
2	chr1:62392963:C:T	62392963	T,T	C,C	1,1	inf,inf	inf,inf	1.25875,0.877557	0.000315214	0.000316658
2	chr1:62681674:C:T	62681674	NA,T	NA,C	NA,1	NA,-inf	NA,inf	NA,1.03933	0.000315066	0.000316591
2	chr1:62797966:C:T	62797966	NA,T	NA,C	NA,1	NA,inf	NA,inf	NA,0.732186	0.000314671	0.000315678
2	chr1:62930550:G:A	62930550	A,A	G,G	1,1	inf,-inf	inf,inf	1.49777,0.707307	0.000314147	0.00031587
2	chr1:62294057:G:A	62294057	A,A	G,G	1,1	inf,-inf	inf,inf	0.123979,1.55002	0.000314066	0.000314864
2	chr1:62879150:C:T	62879150	NA,T	NA,C	NA,1	NA,-inf	NA,inf	NA,0.85319	0.000313982	0.000315222
2	chr1:63090827:T:A	63090827	NA,A	NA,T	NA,1	NA,-inf	NA,inf	NA,0.662833	0.000313697	0.0003146
2	chr1:63120068:A:G	63120068	NA,G	NA,A	NA,1	NA,-inf	NA,inf	NA,0.677109	0.00031364	0.000314565
2	chr1:62922610:C:A	62922610	NA,A	NA,C	NA,1	NA,-inf	NA,inf	NA,0.726189	0.000313471	0.000314485
2	chr1:62189055:C:T	62189055	NA,T	NA,C	NA,1	NA,-inf	NA,inf	NA,0.63691	0.000313403	0.00031428
2	chr1:62765355:GT:G	62765355	NA,G	NA,GT	NA,1	NA,-inf	NA,inf	NA,0.614127	0.000313166	0.000313986
2	chr1:62154662:AAG:A	62154662	A,NA	AAG,NA	1,NA	inf,NA	inf,NA	0.782366,NA	0.000313161	0.000314066
2	chr1:62292511:C:T	62292511	T,T	C,C	1,1	-inf,inf	inf,inf	0.740247,1.28567	0.000313122	0.000314141
2	chr1:62124292:T:C	62124292	NA,C	NA,T	NA,1	NA,inf	NA,inf	NA,0.6276	0.000312032	0.000312885
2	chr1:62437725:C:T	62437725	NA,T	NA,C	NA,1	NA,inf	NA,inf	NA,0.767884	0.000312002	0.000313071
2	chr1:62349020:G:A	62349020	NA,A	NA,G	NA,1	NA,-inf	NA,inf	NA,0.731272	0.00031194	0.000312934
2	chr1:62406420:AC:A	62406420	NA,A	NA,AC	NA,1	NA,inf	NA,inf	NA,0.759841	0.000311813	0.000312845
2	chr1:62166228:G:A	62166228	NA,A	NA,G	NA,1	NA,-inf	NA,inf	NA,0.602014	0.000311478	0.000312311
2	chr1:62838891:G:A	62838891	NA,A	NA,G	NA,1	NA,-inf	NA,inf	NA,0.298099	0.000311423	0.000311979
2	chr1:62262654:C:T	62262654	NA,T	NA,C	NA,1	NA,-inf	NA,inf	NA,0.590119	0.000311362	0.000312187
2	chr1:62262229:C:A	62262229	NA,A	NA,C	NA,1	NA,-inf	NA,inf	NA,0.590119	0.000311362	0.000312187
2	chr1:62201519:A:T	62201519	T,NA	A,NA	1,NA	inf,NA	inf,NA	0.723851,NA	0.00031058	0.0003114
2	chr1:62900720:A:C	62900720	C,NA	A,NA	1,NA	inf,NA	inf,NA	0.935634,NA	0.000310391	0.00031156
2	chr1:62940391:C:T	62940391	NA,T	NA,C	NA,1	NA,-inf	NA,inf	NA,0.621174	0.000310128	0.000310977
2	chr1:62590508:A:G	62590508	NA,G	NA,A	NA,1	NA,inf	NA,inf	NA,0.765223	0.00030946	0.00031049
2	chr1:62570967:G:A	62570967	NA,A	NA,G	NA,1	NA,inf	NA,inf	NA,0.764617	0.000309193	0.000310222
2	chr1:62267314:T:TG	62267314	TG,TG	T,T	1,1	inf,inf	inf,inf	0.0230035,1.45922	0.000309129	0.000309765
2	chr1:62539520:C:T	62539520	NA,T	NA,C	NA,1	NA,-inf	NA,inf	NA,0.561868	0.000309106	0.000309856
2	chr1:62530634:G:A	62530634	NA,A	NA,G	NA,1	NA,-inf	NA,inf	NA,0.561769	0.000309037	0.000309786
2	chr1:62130716:T:G	62130716	NA,G	NA,T	NA,1	NA,inf	NA,inf	NA,0.643567	0.000308798	0.000309666
2	chr1:63054070:C:T	63054070	NA,T	NA,C	NA,1	NA,inf	NA,inf	NA,0.590968	0.000308705	0.00030954
2	chr1:62191880:C:T	62191880	NA,T	NA,C	NA,1	NA,-inf	NA,inf	NA,0.585356	0.000308446	0.000309258
2	chr1:63056141:T:G	63056141	NA,G	NA,T	NA,1	NA,inf	NA,inf	NA,0.590067	0.000308195	0.000309029
2	chr1:63110532:C:T	63110532	NA,T	NA,C	NA,1	NA,inf	NA,inf	NA,0.621766	0.000308155	0.000309011
2	chr1:62526087:A:T	62526087	NA,T	NA,A	NA,1	NA,-inf	NA,inf	NA,0.559614	0.000308025	0.000308773
2	chr1:62406910:C:T	62406910	NA,T	NA,C	NA,1	NA,inf	NA,inf	NA,0.750724	0.000307938	0.000308955
2	chr1:62538270:T:C	62538270	NA,C	NA,T	NA,1	NA,-inf	NA,inf	NA,1.02046	0.000307722	0.000309201
2	chr1:62406270:C:A	62406270	NA,A	NA,C	NA,1	NA,inf	NA,inf	NA,0.749508	0.000307437	0.000308452
2	chr1:62257288:A:G	62257288	G,NA	A,NA	1,NA	-inf,NA	inf,NA	0.867372,NA	0.000307049	0.000308063
2	chr1:62894426:G:A	62894426	NA,A	NA,G	NA,1	NA,inf	NA,inf	NA,0.751609	0.000306947	0.000307978
2	chr1:62214087:A:G	62214087	G,G	A,A	1,1	inf,inf	inf,inf	1.36779,0.603116	0.000306755	0.000307533
2	chr1:62628395:C:T	62628395	NA,T	NA,C	NA,1	NA,-inf	NA,inf	NA,0.974453	0.000306674	0.000308031
2	chr1:62982655:C:T	62982655	NA,T	NA,C	NA,1	NA,-inf	NA,inf	NA,0.628532	0.000306666	0.000307531
2	chr1:62149526:A:G	62149526	NA,G	NA,A	NA,1	NA,inf	NA,inf	NA,0.593521	0.000306642	0.000307449
2	chr1:62941870:G:A	62941870	NA,A	NA,G	NA,1	NA,-inf	NA,inf	NA,0.582359	0.00030662	0.00030742
2	chr1:63052049:C:A	63052049	NA,A	NA,C	NA,1	NA,inf	NA,inf	NA,0.630783	0.000305977	0.000306853
2	chr1:62349264:T:C	62349264	NA,C	NA,T	NA,1	NA,-inf	NA,inf	NA,0.716551	0.000305687	0.000306659
2	chr1:62392408:C:T	62392408	T,T	C,C	1,1	inf,inf	inf,inf	1.24986,0.860433	0.000305054	0.000306435
2	chr1:62406473:T:C	62406473	NA,C	NA,T	NA,1	NA,inf	NA,inf	NA,0.745066	0.000305022	0.00030603
2	chr1:62204171:A:G	62204171	G,G	A,A	1,1	inf,-inf	inf,inf	0.987677,0.84107	0.000304836	0.000305721
2	chr1:62870208:A:G	62870208	NA,G	NA,A	NA,1	NA,inf	NA,inf	NA,0.703179	0.00030483	0.000305817
2	chr1:63073260:T:C	63073260	NA,C	NA,T	NA,1	NA,inf	NA,inf	NA,0.618421	0.000304771	0.000305625
2	chr1:62575177:C:T	62575177	NA,T	NA,C	NA,1	NA,inf	NA,inf	NA,0.761289	0.000304727	0.00030575
2	chr1:62963615:T:C	62963615	NA,C	NA,T	NA,1	NA,-inf	NA,inf	NA,0.568074	0.000304631	0.000305425
2	chr1:62420032:A:G	62420032	G,G	A,A	1,1	-inf,-inf	inf,inf	1.26042,1.01915	0.00030448	0.000306213
2	chr1:62214768:G:C	62214768	C,NA	G,NA	1,NA	inf,NA	inf,NA	0.860738,NA	0.000304225	0.000305261
2	chr1:62766370:T:C	62766370	NA,C	NA,T	NA,1	NA,inf	NA,inf	NA,0.700706	0.000303943	0.000304902
2	chr1:62235492:T:C	62235492	C,C	T,T	1,1	inf,-inf	inf,inf	1.4591,0.00662455	0.00030355	0.000304182
2	chr1:62396290:C:T	62396290	T,NA	C,NA	1,NA	inf,NA	inf,NA	0.936165,NA	0.000303522	0.000304688
2	chr1:62233397:C:T	62233397	T,T	C,C	1,1	inf,inf	inf,inf	1.45813,0.0613296	0.000303196	0.000303833
2	chr1:62241172:GC:G	62241172	G,G	GC,GC	1,1	inf,-inf	inf,inf	1.43168,0.08799	0.00030312	0.000303739
2	chr1:62142718:G:C	62142718	NA,C	NA,G	NA,1	NA,inf	NA,inf	NA,0.632165	0.000302562	0.000303415
2	chr1:63086593:T:G	63086593	NA,G	NA,T	NA,1	NA,-inf	NA,inf	NA,0.548965	0.000302507	0.000303262
2	chr1:62124121:T:C	62124121	NA,C	NA,T	NA,1	NA,-inf	NA,inf	NA,0.725465	0.000302401	0.000303392
2	chr1:62768441:C:A	62768441	NA,A	NA,C	NA,1	NA,inf	NA,inf	NA,0.695898	0.000301969	0.000302921
2	chr1:62189103:G:A	62189103	NA,A	NA,G	NA,1	NA,-inf	NA,inf	NA,0.566238	0.000301619	0.00030241
2	chr1:62397613:C:T	62397613	T,NA	C,NA	1,NA	inf,NA	inf,NA	0.334964,NA	0.000301125	0.000301599
2	chr1:62857515:A:G	62857515	NA,G	NA,A	NA,1	NA,inf	NA,inf	NA,0.452649	0.000300413	0.000301086
2	chr1:63015508:T:C	63015508	NA,C	NA,T	NA,1	NA,-inf	NA,inf	NA,0.565589	0.000299798	0.000300573
2	chr1:63015770:G:A	63015770	NA,A	NA,G	NA,1	NA,-inf	NA,inf	NA,0.564878	0.000299508	0.000300282
2	chr1:63087117:G:A	63087117	NA,A	NA,G	NA,1	NA,inf	NA,inf	NA,0.587929	0.000299255	0.000300071
2	chr1:62754900:G:A	62754900	NA,A	NA,G	NA,1	NA,inf	NA,inf	NA,0.122513	0.000299161	0.000299631
2	chr1:63027828:G:A	63027828	NA,A	NA,G	NA,1	NA,inf	NA,inf	NA,0.547205	0.000298765	0.000299519
2	chr1:63084247:G:A	63084247	NA,A	NA,G	NA,1	NA,-inf	NA,inf	NA,0.599798	0.000298656	0.000299472
2	chr1:62148682:G:T	62148682	NA,T	NA,G	NA,1	NA,inf	NA,inf	NA,0.622441	0.000298416	0.000299257
2	chr1:62203922:C:T	62203922	T,T	C,C	1,1	inf,inf	inf,inf	0.89807,0.594038	0.000298266	0.000298822
2	chr1:62137872:C:T	62137872	NA,T	NA,C	NA,1	NA,-inf	NA,inf	NA,0.639472	0.000298086	0.000298951
2	chr1:62222350:A:G	62222350	G,G	A,A	1,1	inf,-inf	inf,inf	0.917122,0.830831	0.000297834	0.000298497
2	chr1:63015390:T:C	63015390	NA,C	NA,T	NA,1	NA,-inf	NA,inf	NA,0.560895	0.000297716	0.000298485
2	chr1:62937349:A:G	62937349	G,G	A,A	1,1	inf,-inf	inf,inf	1.89646,0.54519	0.000297646	0.000300466
2	chr1:63015391:A:G	63015391	NA,G	NA,A	NA,1	NA,-inf	NA,inf	NA,0.560465	0.000297557	0.000298326
2	chr1:62848343:G:A	62848343	NA,A	NA,G	NA,1	NA,inf	NA,inf	NA,0.695003	0.000297513	0.000298462
2	chr1:62339647:T:A	62339647	A,A	T,T	1,1	inf,-inf	inf,inf	0.113328,1.56767	0.000296945	0.00029785
2	chr1:62252124:G:C	62252124	C,C	G,G	1,1	inf,-inf	inf,inf	0.00944556,1.40797	0.000296787	0.000297447
2	chr1:62148692:A:C	62148692	NA,C	NA,A	NA,1	NA,inf	NA,inf	NA,0.617822	0.00029644	0.000297275
2	chr1:62549103:A:G	62549103	NA,G	NA,A	NA,1	NA,inf	NA,inf	NA,0.34945	0.000296325	0.000296909
2	chr1:62834593:A:G	62834593	NA,G	NA,A	NA,1	NA,inf	NA,inf	NA,0.682293	0.000296059	0.000297014
2	chr1:63084219:C:T	63084219	NA,T	NA,C	NA,1	NA,-inf	NA,inf	NA,0.591797	0.000295787	0.000296593
2	chr1:62925551:G:A	62925551	NA,A	NA,G	NA,1	NA,-inf	NA,inf	NA,0.68477	0.000295438	0.000296388
2	chr1:62158122:G:A	62158122	NA,A	NA,G	NA,1	NA,inf	NA,inf	NA,0.590293	0.000295384	0.000296191
2	chr1:63079308:T:C	63079308	NA,C	NA,T	NA,1	NA,inf	NA,inf	NA,0.56498	0.00029526	0.00029604
2	chr1:63087635:T:C	63087635	C,NA	T,NA	1,NA	inf,NA	inf,NA	0.652152,NA	0.000295195	0.000295939
2	chr1:63038406:C:T	63038406	T,T	C,C	1,1	inf,-inf	inf,inf	0.520969,1.13799	0.000294609	0.000295284
2	chr1:62194057:C:T	62194057	T,NA	C,NA	1,NA	inf,NA	inf,NA	0.62848,NA	0.000294358	0.000295077
2	chr1:62994424:G:T	62994424	T,T	G,G	1,1	inf,-inf	inf,inf	1.36496,0.235629	0.000294073	0.000294831
2	chr1:62749541:CTTG:C	62749541	NA,C	NA,CTTG	NA,1	NA,inf	NA,inf	NA,0.662384	0.000293581	0.000294488
2	chr1:63015664:G:C	63015664	NA,C	NA,G	NA,1	NA,-inf	NA,inf	NA,0.550743	0.000293236	0.000293995
2	chr1:62335012:A:C	62335012	NA,C	NA,A	NA,1	NA,-inf	NA,inf	NA,0.557072	0.000293226	0.000294012
2	chr1:62166435:G:A	62166435	NA,A	NA,G	NA,1	NA,-inf	NA,inf	NA,0.559727	0.00029262	0.000293403
2	chr1:63025623:A:T	63025623	NA,T	NA,A	NA,1	NA,inf	NA,inf	NA,0.533189	0.000292499	0.000293238
2	chr1:62224817:C:T	62224817	T,T	C,C	1,1	inf,-inf	inf,inf	0.940188,0.790465	0.000291789	0.000292433
2	chr1:62767582:T:C	62767582	NA,C	NA,T	NA,1	NA,-inf	NA,inf	NA,0.736319	0.000291495	0.000292507
2	chr1:62281423:A:G	62281423	NA,G	NA,A	NA,1	NA,-inf	NA,inf	NA,0.619415	0.00029144	0.000292302
2	chr1:62188528:C:T	62188528	NA,T	NA,C	NA,1	NA,inf	NA,inf	NA,0.532923	0.000291321	0.000292071
2	chr1:62367731:T:C	62367731	C,C	T,T	1,1	-inf,-inf	inf,inf	0.306173,1.75129	0.000290764	0.000292397
2	chr1:62941216:C:T	62941216	NA,T	NA,C	NA,1	NA,inf	NA,inf	NA,0.6107	0.000290549	0.000291382
2	chr1:62240348:T:C	62240348	C,C	T,T	1,1	inf,-inf	inf,inf	1.42026,0.0614735	0.000289755	0.000290353
2	chr1:62951409:A:C	62951409	NA,C	NA,A	NA,1	NA,inf	NA,inf	NA,0.463346	0.000289392	0.000290078
2	chr1:62347750:G:A	62347750	A,NA	G,NA	1,NA	-inf,NA	inf,NA	0.528388,NA	0.000288925	0.000289544
2	chr1:62122048:G:A	62122048	NA,A	NA,G	NA,1	NA,-inf	NA,inf	NA,0.649972	0.000288428	0.000289311
2	chr1:62129989:C:T	62129989	NA,T	NA,C	NA,1	NA,inf	NA,inf	NA,0.51686	0.000288248	0.000288976
2	chr1:62894008:C:T	62894008	NA,T	NA,C	NA,1	NA,-inf	NA,inf	NA,0.725307	0.000288112	0.000289109
2	chr1:62148440:G:A	62148440	NA,A	NA,G	NA,1	NA,inf	NA,inf	NA,0.558868	0.000288097	0.000288863
2	chr1:62222111:T:G	62222111	G,G	T,T	1,1	inf,-inf	inf,inf	0.915242,0.811726	0.000288038	0.000288678
2	chr1:62264273:C:T	62264273	NA,T	NA,C	NA,1	NA,-inf	NA,inf	NA,0.610194	0.000286763	0.000287595
2	chr1:62835212:G:A	62835212	NA,A	NA,G	NA,1	NA,inf	NA,inf	NA,0.667425	0.000286491	0.0002874
2	chr1:62930891:A:G	62930891	NA,G	NA,A	NA,1	NA,-inf	NA,inf	NA,0.519255	0.000286159	0.000286894
2	chr1:62779699:A:G	62779699	NA,G	NA,A	NA,1	NA,-inf	NA,inf	NA,0.518223	0.000285988	0.000286696
2	chr1:62284708:G:T	62284708	NA,T	NA,G	NA,1	NA,inf	NA,inf	NA,0.583494	0.000285822	0.000286615
2	chr1:63042622:C:T	63042622	NA,T	NA,C	NA,1	NA,inf	NA,inf	NA,0.531668	0.000285745	0.000286489
2	chr1:62206874:G:A	62206874	A,A	G,G	1,1	inf,-inf	inf,inf	0.91432,0.999894	0.000285644	0.000286626
2	chr1:62777589:T:G	62777589	NA,G	NA,T	NA,1	NA,-inf	NA,inf	NA,0.720038	0.000285358	0.000286344
2	chr1:62224015:C:T	62224015	T,T	C,C	1,1	inf,-inf	inf,inf	0.894203,0.828359	0.00028509	0.000285727
2	chr1:62359488:G:T	62359488	T,T	G,G	1,1	inf,-inf	inf,inf	0.761526,1.02454	0.000285029	0.000285854
2	chr1:62390297:G:A	62390297	A,NA	G,NA	1,NA	inf,NA	inf,NA	0.277403,NA	0.000284572	0.000285013
2	chr1:62248497:T:C	62248497	NA,C	NA,T	NA,1	NA,-inf	NA,inf	NA,0.579051	0.000284568	0.000285362
2	chr1:62225848:G:A	62225848	A,A	G,G	1,1	-inf,inf	inf,inf	1.24737,0.66075	0.000283525	0.000284424
2	chr1:63045712:C:T	63045712	NA,T	NA,C	NA,1	NA,inf	NA,inf	NA,0.528114	0.000283161	0.000283906
2	chr1:62704831:A:G	62704831	NA,G	NA,A	NA,1	NA,inf	NA,inf	NA,0.263684	0.00028305	0.000283583
2	chr1:62993681:A:G	62993681	G,G	A,A	1,1	inf,-inf	inf,inf	1.26639,0.427668	0.000282862	0.000283638
2	chr1:62950757:A:G	62950757	NA,G	NA,A	NA,1	NA,-inf	NA,inf	NA,0.450191	0.000282818	0.000283491
2	chr1:62940036:A:G	62940036	NA,G	NA,A	NA,1	NA,-inf	NA,inf	NA,0.496021	0.000282762	0.000283473
2	chr1:63081273:T:C	63081273	NA,C	NA,T	NA,1	NA,inf	NA,inf	NA,0.513668	0.000282144	0.00028287
2	chr1:62310154:G:C	62310154	C,NA	G,NA	1,NA	inf,NA	inf,NA	0.797342,NA	0.000282141	0.000282922
2	chr1:63067381:A:C	63067381	NA,C	NA,A	NA,1	NA,-inf	NA,inf	NA,0.536106	0.000281613	0.000282357
2	chr1:62749545:C:CGG	62749545	NA,CGG	NA,C	NA,1	NA,inf	NA,inf	NA,0.631888	0.000281496	0.000282361
2	chr1:62219470:G:A	62219470	A,A	G,G	1,1	inf,-inf	inf,inf	0.978729,0.725851	0.000281028	0.000281646
2	chr1:62334615:A:G	62334615	NA,G	NA,A	NA,1	NA,-inf	NA,inf	NA,0.597843	0.000280254	0.000281073
2	chr1:62752287:C:A	62752287	NA,A	NA,C	NA,1	NA,-inf	NA,inf	NA,0.503636	0.000280017	0.000280711
2	chr1:62938448:A:T	62938448	NA,T	NA,A	NA,1	NA,-inf	NA,inf	NA,0.508674	0.000279976	0.000280714
2	chr1:62801680:C:T	62801680	NA,T	NA,C	NA,1	NA,-inf	NA,inf	NA,0.499006	0.000279644	0.000280334
2	chr1:63115211:AC:A	63115211	A,A	AC,AC	1,1	inf,-inf	inf,inf	0.147795,1.34154	0.000279495	0.00028015
2	chr1:62889653:A:T	62889653	NA,T	NA,A	NA,1	NA,-inf	NA,inf	NA,0.711687	0.000279454	0.000280429
2	chr1:62223833:G:A	62223833	A,A	G,G	1,1	inf,-inf	inf,inf	0.894647,0.815948	0.000279308	0.000279932
2	chr1:62911863:G:T	62911863	T,NA	G,NA	1,NA	-inf,NA	inf,NA	0.655347,NA	0.000278874	0.000279606
2	chr1:62808894:A:G	62808894	NA,G	NA,A	NA,1	NA,-inf	NA,inf	NA,0.434329	0.000278722	0.000279359
2	chr1:62891399:T:A	62891399	NA,A	NA,T	NA,1	NA,-inf	NA,inf	NA,0.709212	0.000278668	0.000279639
2	chr1:62607442:C:T	62607442	T,T	C,C	1,1	inf,inf	inf,inf	1.43978,1.3803	0.000278424	0.000283401
2	chr1:62492526:A:G	62492526	G,NA	A,NA	1,NA	inf,NA	inf,NA	1.0559,NA	0.000277965	0.000279402
2	chr1:62203836:C:T	62203836	NA,T	NA,C	NA,1	NA,-inf	NA,inf	NA,0.517204	0.000277924	0.000278634
2	chr1:62542519:G:T	62542519	T,NA	G,NA	1,NA	-inf,NA	inf,NA	1.17127,NA	0.000277878	0.000279686
2	chr1:62533688:A:G	62533688	G,NA	A,NA	1,NA	inf,NA	inf,NA	0.0939969,NA	0.000277476	0.000277854
2	chr1:63002503:C:T	63002503	NA,T	NA,C	NA,1	NA,inf	NA,inf	NA,0.493704	0.000277045	0.000277754
2	chr1:62448022:G:A	62448022	A,A	G,G	1,1	-inf,inf	inf,inf	0.312728,0.401159	0.000276725	0.000276883
2	chr1:62844206:T:G	62844206	NA,G	NA,T	NA,1	NA,-inf	NA,inf	NA,0.696251	0.00027652	0.000277471
2	chr1:62758131:T:G	62758131	NA,G	NA,T	NA,1	NA,-inf	NA,inf	NA,0.496792	0.000276154	0.000276841
2	chr1:62422983:GT:G	62422983	NA,G	NA,GT	NA,1	NA,inf	NA,inf	NA,0.656355	0.000276018	0.000276913
2	chr1:62821123:C:T	62821123	NA,T	NA,C	NA,1	NA,-inf	NA,inf	NA,0.695204	0.000275972	0.000276921
2	chr1:62756449:G:A	62756449	NA,A	NA,G	NA,1	NA,-inf	NA,inf	NA,0.49215	0.000275775	0.000276459
2	chr1:62777398:C:A	62777398	NA,A	NA,C	NA,1	NA,-inf	NA,inf	NA,1.29334	0.000275402	0.000277781
2	chr1:62221269:C:T	62221269	T,T	C,C	1,1	inf,-inf	inf,inf	0.932015,0.762282	0.000274613	0.000275221
2	chr1:62222173:A:T	62222173	T,T	A,A	1,1	inf,-inf	inf,inf	0.879034,0.82155	0.000274559	0.000275173
2	chr1:62959229:G:A	62959229	NA,A	NA,G	NA,1	NA,inf	NA,inf	NA,0.489657	0.000274399	0.000275107
2	chr1:62194227:A:T	62194227	NA,T	NA,A	NA,1	NA,-inf	NA,inf	NA,0.54363	0.000274238	0.000275002
2	chr1:62398830:T:C	62398830	NA,C	NA,T	NA,1	NA,-inf	NA,inf	NA,0.749012	0.000273582	0.000274646
2	chr1:62944534:A:G	62944534	NA,G	NA,A	NA,1	NA,inf	NA,inf	NA,0.533918	0.000273521	0.000274277
2	chr1:62239894:A:T	62239894	T,T	A,A	1,1	inf,-inf	inf,inf	1.40078,0.0194837	0.000273335	0.000273906
2	chr1:62311910:G:T	62311910	NA,T	NA,G	NA,1	NA,inf	NA,inf	NA,0.556364	0.000273268	0.000274035
2	chr1:62392683:C:T	62392683	T,T	C,C	1,1	inf,inf	inf,inf	1.23337,0.781071	0.000273155	0.000274335
2	chr1:62220627:T:C	62220627	C,C	T,T	1,1	inf,-inf	inf,inf	0.945936,0.745012	0.00027315	0.000273755
2	chr1:62950300:C:G	62950300	NA,G	NA,C	NA,1	NA,-inf	NA,inf	NA,0.503644	0.000272794	0.000273508
2	chr1:62842338:G:C	62842338	C,NA	G,NA	1,NA	inf,NA	inf,NA	0.896284,NA	0.000272141	0.000273234
2	chr1:62185541:C:T	62185541	NA,T	NA,C	NA,1	NA,inf	NA,inf	NA,0.486576	0.000271943	0.000272661
2	chr1:62902647:A:C	62902647	C,C	A,A	1,1	inf,-inf	inf,inf	0.648016,1.04513	0.000271828	0.000272481
2	chr1:62704121:C:A	62704121	NA,A	NA,C	NA,1	NA,-inf	NA,inf	NA,0.378371	0.00027176	0.000272378
2	chr1:62222750:A:C	62222750	C,C	A,A	1,1	inf,-inf	inf,inf	0.884648,0.808381	0.000271501	0.000272108
2	chr1:62342324:A:G	62342324	NA,G	NA,A	NA,1	NA,inf	NA,inf	NA,0.503977	0.000271086	0.000271812
2	chr1:62330986:T:C	62330986	C,NA	T,NA	1,NA	-inf,NA	inf,NA	0.758491,NA	0.000270978	0.000271832
2	chr1:62824980:G:A	62824980	NA,A	NA,G	NA,1	NA,-inf	NA,inf	NA,0.416056	0.000270972	0.000271594
2	chr1:63004385:T:C	63004385	NA,C	NA,T	NA,1	NA,inf	NA,inf	NA,0.501639	0.00027081	0.00027153
2	chr1:63057044:C:G	63057044	NA,G	NA,C	NA,1	NA,inf	NA,inf	NA,0.499481	0.00027062	0.000271351
2	chr1:62211693:C:T	62211693	NA,T	NA,C	NA,1	NA,inf	NA,inf	NA,0.486946	0.000269735	0.00027044
2	chr1:62292754:C:G	62292754	NA,G	NA,C	NA,1	NA,-inf	NA,inf	NA,0.54697	0.000269694	0.000270424
2	chr1:62819588:G:A	62819588	NA,A	NA,G	NA,1	NA,-inf	NA,inf	NA,0.6755	0.000269682	0.000270603
2	chr1:62304708:C:T	62304708	NA,T	NA,C	NA,1	NA,inf	NA,inf	NA,0.546288	0.000269667	0.000270419
2	chr1:63037889:A:G	63037889	G,NA	A,NA	1,NA	inf,NA	inf,NA	0.527856,NA	0.000269581	0.000270214
2	chr1:62655664:C:T	62655664	NA,T	NA,C	NA,1	NA,-inf	NA,inf	NA,0.475216	0.000269376	0.000270043
2	chr1:62973822:C:T	62973822	NA,T	NA,C	NA,1	NA,-inf	NA,inf	NA,0.488483	0.000269368	0.00027007
2	chr1:62649583:T:C	62649583	NA,C	NA,T	NA,1	NA,-inf	NA,inf	NA,0.468486	0.00026913	0.000269791
2	chr1:62223359:A:G	62223359	G,G	A,A	1,1	inf,-inf	inf,inf	0.868892,0.820184	0.000269115	0.000269719
2	chr1:62123547:G:A	62123547	NA,A	NA,G	NA,1	NA,-inf	NA,inf	NA,0.606735	0.000269078	0.000269907
2	chr1:62122685:C:T	62122685	NA,T	NA,C	NA,1	NA,-inf	NA,inf	NA,0.605514	0.000268917	0.000269745
2	chr1:62555366:T:C	62555366	NA,C	NA,T	NA,1	NA,-inf	NA,inf	NA,0.804113	0.000268743	0.00026989
2	chr1:62508258:TCACCC:T	62508258	NA,T	NA,TCACCC	NA,1	NA,inf	NA,inf	NA,0.666582	0.000268462	0.000269362
2	chr1:62360325:A:G	62360325	G,G	A,A	1,1	inf,-inf	inf,inf	1.3379,0.609292	0.000268303	0.000269453
2	chr1:62913499:C:T	62913499	NA,T	NA,C	NA,1	NA,inf	NA,inf	NA,0.413519	0.000268278	0.000268917
2	chr1:62219969:T:G	62219969	G,G	T,T	1,1	inf,-inf	inf,inf	0.956026,0.721396	0.000268247	0.000268839
2	chr1:62508274:G:A	62508274	NA,A	NA,G	NA,1	NA,inf	NA,inf	NA,0.664955	0.000267905	0.000268802
2	chr1:62918990:T:C	62918990	NA,C	NA,T	NA,1	NA,inf	NA,inf	NA,0.542845	0.0002677	0.000268463
2	chr1:62410859:T:C	62410859	NA,C	NA,T	NA,1	NA,inf	NA,inf	NA,0.670884	0.000267615	0.000268518
2	chr1:62925190:T:C	62925190	NA,C	NA,T	NA,1	NA,inf	NA,inf	NA,0.541376	0.000267565	0.000268326
2	chr1:62638023:A:G	62638023	NA,G	NA,A	NA,1	NA,inf	NA,inf	NA,0.662124	0.000267381	0.000268274
2	chr1:62750142:C:T	62750142	NA,T	NA,C	NA,1	NA,-inf	NA,inf	NA,0.473702	0.000267219	0.000267885
2	chr1:62223325:C:T	62223325	T,T	C,C	1,1	inf,-inf	inf,inf	0.886734,0.794853	0.000267004	0.000267599
2	chr1:62809843:A:G	62809843	NA,G	NA,A	NA,1	NA,-inf	NA,inf	NA,0.904133	0.00026676	0.000268115
2	chr1:62565128:A:G	62565128	NA,G	NA,A	NA,1	NA,inf	NA,inf	NA,0.456899	0.000266697	0.000267348
2	chr1:62256541:C:T	62256541	NA,T	NA,C	NA,1	NA,-inf	NA,inf	NA,0.56266	0.000266519	0.000267296
2	chr1:62939377:A:G	62939377	NA,G	NA,A	NA,1	NA,-inf	NA,inf	NA,0.570337	0.000266228	0.000267032
2	chr1:62926125:C:T	62926125	NA,T	NA,C	NA,1	NA,-inf	NA,inf	NA,0.636555	0.000265675	0.00026655
2	chr1:62178467:TG:T	62178467	NA,T	NA,TG	NA,1	NA,-inf	NA,inf	NA,0.481795	0.000265369	0.000266071
2	chr1:62219937:G:A	62219937	A,A	G,G	1,1	inf,-inf	inf,inf	0.935499,0.738142	0.000265279	0.000265867
2	chr1:62752828:T:A	62752828	NA,A	NA,T	NA,1	NA,-inf	NA,inf	NA,0.469099	0.000265264	0.000265926
2	chr1:62375404:C:A	62375404	NA,A	NA,C	NA,1	NA,inf	NA,inf	NA,0.55686	0.000265257	0.000266044
2	chr1:62681309:C:T	62681309	NA,T	NA,C	NA,1	NA,inf	NA,inf	NA,0.657776	0.000264994	0.000265882
2	chr1:62424154:C:T	62424154	T,T	C,C	1,1	-inf,-inf	inf,inf	1.68336,1.24994	0.000264785	0.000270773
2	chr1:62932590:C:A	62932590	A,A	C,C	1,1	inf,-inf	inf,inf	1.59212,0.365623	0.000264522	0.000265794
2	chr1:62681960:T:C	62681960	NA,C	NA,T	NA,1	NA,inf	NA,inf	NA,0.654773	0.0002645	0.000265384
2	chr1:62852400:A:G	62852400	NA,G	NA,A	NA,1	NA,-inf	NA,inf	NA,0.660826	0.000264315	0.000265215
2	chr1:62184053:A:C	62184053	NA,C	NA,A	NA,1	NA,inf	NA,inf	NA,0.466046	0.000264257	0.000264954
2	chr1:62942721:T:G	62942721	NA,G	NA,T	NA,1	NA,inf	NA,inf	NA,0.516903	0.000264072	0.000264801
2	chr1:62853229:T:A	62853229	NA,A	NA,T	NA,1	NA,-inf	NA,inf	NA,0.458786	0.000263629	0.000264283
2	chr1:62388408:C:T	62388408	NA,T	NA,C	NA,1	NA,-inf	NA,inf	NA,0.327298	0.000263624	0.000264203
2	chr1:62879965:G:A	62879965	NA,A	NA,G	NA,1	NA,-inf	NA,inf	NA,0.401697	0.000263496	0.000264087
2	chr1:62591778:A:G	62591778	NA,G	NA,A	NA,1	NA,inf	NA,inf	NA,0.651791	0.000263379	0.000264258
2	chr1:63111111:A:G	63111111	G,NA	A,NA	1,NA	-inf,NA	inf,NA	0.614984,NA	0.000263297	0.000263995
2	chr1:62403289:A:G	62403289	NA,G	NA,A	NA,1	NA,-inf	NA,inf	NA,0.998575	0.000263054	0.000264493
2	chr1:62361165:C:T	62361165	NA,T	NA,C	NA,1	NA,inf	NA,inf	NA,0.497364	0.000262909	0.000263625
2	chr1:62668421:G:A	62668421	NA,A	NA,G	NA,1	NA,inf	NA,inf	NA,0.447883	0.000262848	0.000263492
2	chr1:62213619:C:T	62213619	NA,T	NA,C	NA,1	NA,inf	NA,inf	NA,0.49609	0.000262733	0.000263436
2	chr1:63038904:A:G	63038904	NA,G	NA,A	NA,1	NA,inf	NA,inf	NA,0.484936	0.000262722	0.000263431
2	chr1:63055839:A:G	63055839	NA,G	NA,A	NA,1	NA,inf	NA,inf	NA,0.46627	0.000262585	0.000263275
2	chr1:62767045:A:G	62767045	NA,G	NA,A	NA,1	NA,-inf	NA,inf	NA,0.457357	0.000262583	0.000263235
2	chr1:62220766:A:G	62220766	G,G	A,A	1,1	inf,-inf	inf,inf	0.940444,0.724951	0.000262517	0.000263098
2	chr1:62194728:G:A	62194728	NA,A	NA,G	NA,1	NA,-inf	NA,inf	NA,0.526397	0.000262024	0.000262766
2	chr1:62996280:C:T	62996280	NA,T	NA,C	NA,1	NA,-inf	NA,inf	NA,0.462343	0.000261718	0.000262403
2	chr1:62866716:C:A	62866716	NA,A	NA,C	NA,1	NA,-inf	NA,inf	NA,0.650444	0.000261716	0.000262602
2	chr1:63093056:T:G	63093056	NA,G	NA,T	NA,1	NA,inf	NA,inf	NA,0.473497	0.000261439	0.000262136
2	chr1:62649489:G:A	62649489	NA,A	NA,G	NA,1	NA,inf	NA,inf	NA,0.444365	0.000261434	0.000262075
2	chr1:62343588:T:G	62343588	NA,G	NA,T	NA,1	NA,inf	NA,inf	NA,0.477774	0.000261281	0.000261981
2	chr1:63103686:A:G	63103686	NA,G	NA,A	NA,1	NA,inf	NA,inf	NA,0.512432	0.000260497	0.000261225
2	chr1:62936807:A:G	62936807	G,G	A,A	1,1	inf,inf	inf,inf	1.5586,0.3847	0.000260097	0.000261312
2	chr1:62215058:T:C	62215058	NA,C	NA,T	NA,1	NA,-inf	NA,inf	NA,0.503748	0.000260075	0.000260795
2	chr1:62256625:C:T	62256625	NA,T	NA,C	NA,1	NA,-inf	NA,inf	NA,0.50041	0.000260071	0.000260783
2	chr1:62223358:C:T	62223358	T,T	C,C	1,1	inf,-inf	inf,inf	0.888751,0.7763	0.000259957	0.000260537
2	chr1:62461044:A:G	62461044	NA,G	NA,A	NA,1	NA,-inf	NA,inf	NA,0.446066	0.000259826	0.000260468
2	chr1:62195684:A:G	62195684	G,G	A,A	1,1	inf,inf	inf,inf	0.980096,0.634841	0.000259659	0.000260254
2	chr1:62461302:GTC:G	62461302	NA,G	NA,GTC	NA,1	NA,-inf	NA,inf	NA,0.455285	0.000259574	0.000260231
2	chr1:62699277:C:A	62699277	NA,A	NA,C	NA,1	NA,inf	NA,inf	NA,0.631808	0.000259372	0.000260218
2	chr1:63110692:AACAG:A	63110692	A,NA	AACAG,NA	1,NA	-inf,NA	inf,NA	0.605123,NA	0.000259197	0.000259884
2	chr1:62599971:A:G	62599971	NA,G	NA,A	NA,1	NA,inf	NA,inf	NA,0.638374	0.000259181	0.000260043
2	chr1:62899025:A:G	62899025	NA,G	NA,A	NA,1	NA,inf	NA,inf	NA,0.336087	0.000259147	0.000259728
2	chr1:62517942:C:A	62517942	NA,A	NA,C	NA,1	NA,inf	NA,inf	NA,0.638587	0.000259144	0.000260006
2	chr1:62196120:G:A	62196120	A,A	G,G	1,1	inf,inf	inf,inf	0.987163,0.624862	0.000259103	0.000259696
2	chr1:62454600:A:AAGAT	62454600	NA,AAGAT	NA,A	NA,1	NA,-inf	NA,inf	NA,0.444029	0.00025908	0.00025972
2	chr1:63062897:A:G	63062897	NA,G	NA,A	NA,1	NA,inf	NA,inf	NA,0.458955	0.000258813	0.000259486
2	chr1:62121626:G:A	62121626	NA,A	NA,G	NA,1	NA,-inf	NA,inf	NA,0.576786	0.000258384	0.000259177
2	chr1:63117066:G:A	63117066	A,A	G,G	1,1	-inf,inf	inf,inf	0.0161847,1.38071	0.000258302	0.000258913
2	chr1:62322024:A:T	62322024	NA,T	NA,A	NA,1	NA,-inf	NA,inf	NA,0.597844	0.000258099	0.00025889
2	chr1:62276196:T:C	62276196	NA,C	NA,T	NA,1	NA,-inf	NA,inf	NA,0.572276	0.000258065	0.000258862
2	chr1:62492987:T:C	62492987	C,C	T,T	1,1	inf,inf	inf,inf	4.87293,1.34888	0.000257852	0.00404285
2	chr1:62513068:GGGGTAT:G	62513068	NA,G	NA,GGGGTAT	NA,1	NA,inf	NA,inf	NA,0.634062	0.000257686	0.000258542
2	chr1:62721907:A:G	62721907	NA,G	NA,A	NA,1	NA,inf	NA,inf	NA,0.413554	0.000257459	0.000258079
2	chr1:63014057:C:T	63014057	T,NA	C,NA	1,NA	inf,NA	inf,NA	0.598338,NA	0.000257426	0.000258115
2	chr1:62962559:C:G	62962559	NA,G	NA,C	NA,1	NA,inf	NA,inf	NA,0.382982	0.000257237	0.000257854
2	chr1:63058864:G:C	63058864	NA,C	NA,G	NA,1	NA,inf	NA,inf	NA,0.506449	0.000257187	0.000257916
2	chr1:62220020:T:C	62220020	C,C	T,T	1,1	inf,-inf	inf,inf	0.918792,0.73507	0.000256843	0.000257413
2	chr1:62917584:G:A	62917584	A,NA	G,NA	1,NA	inf,NA	inf,NA	0.357405,NA	0.000256664	0.000257153
2	chr1:62624921:G:A	62624921	NA,A	NA,G	NA,1	NA,inf	NA,inf	NA,0.63046	0.000256487	0.000257339
2	chr1:62652434:T:C	62652434	NA,C	NA,T	NA,1	NA,inf	NA,inf	NA,0.430582	0.000256337	0.000256967
2	chr1:62673680:T:C	62673680	NA,C	NA,T	NA,1	NA,inf	NA,inf	NA,0.629003	0.000256241	0.000257091
2	chr1:62203571:C:T	62203571	T,T	C,C	1,1	-inf,inf	inf,inf	1.22,0.491992	0.000256138	0.000256878
2	chr1:62850331:G:C	62850331	C,NA	G,NA	1,NA	inf,NA	inf,NA	0.834357,NA	0.000255868	0.000256854
2	chr1:62121980:T:C	62121980	NA,C	NA,T	NA,1	NA,-inf	NA,inf	NA,0.567781	0.000255501	0.000256284
2	chr1:62214789:C:T	62214789	T,T	C,C	1,1	inf,inf	inf,inf	1.60951,0.0481727	0.000255296	0.000255938
2	chr1:62533290:T:C	62533290	C,NA	T,NA	1,NA	inf,NA	inf,NA	0.0660052,NA	0.000255162	0.000255534
2	chr1:62376534:A:G	62376534	NA,G	NA,A	NA,1	NA,inf	NA,inf	NA,0.386472	0.000255153	0.000255788
2	chr1:62599454:C:T	62599454	NA,T	NA,C	NA,1	NA,-inf	NA,inf	NA,0.471863	0.000255095	0.00025576
2	chr1:62258875:C:T	62258875	NA,T	NA,C	NA,1	NA,-inf	NA,inf	NA,0.531985	0.000255055	0.000255798
2	chr1:62995150:T:C	62995150	NA,C	NA,T	NA,1	NA,-inf	NA,inf	NA,0.551772	0.000254954	0.000255735
2	chr1:62261383:C:G	62261383	NA,G	NA,C	NA,1	NA,-inf	NA,inf	NA,0.529218	0.000254757	0.000255497
2	chr1:62822897:A:G	62822897	NA,G	NA,A	NA,1	NA,-inf	NA,inf	NA,0.438115	0.000254629	0.000255252
2	chr1:62767596:T:A	62767596	NA,A	NA,T	NA,1	NA,-inf	NA,inf	NA,0.433346	0.000254557	0.00025519
2	chr1:62525879:A:G	62525879	NA,G	NA,A	NA,1	NA,inf	NA,inf	NA,0.623182	0.000254232	0.000255075
2	chr1:62682407:A:G	62682407	NA,G	NA,A	NA,1	NA,-inf	NA,inf	NA,0.427951	0.00025407	0.000254697
2	chr1:62250443:C:T	62250443	NA,T	NA,C	NA,1	NA,-inf	NA,inf	NA,0.521331	0.000254062	0.000254792
2	chr1:62445807:C:T	62445807	T,NA	C,NA	1,NA	-inf,NA	inf,NA	0.294148,NA	0.00025352	0.000253968
2	chr1:62653631:A:C	62653631	NA,C	NA,A	NA,1	NA,-inf	NA,inf	NA,0.426811	0.000253106	0.000253733
2	chr1:62579817:C:T	62579817	NA,T	NA,C	NA,1	NA,-inf	NA,inf	NA,0.42479	0.000252926	0.000253551
2	chr1:62648754:T:C	62648754	NA,C	NA,T	NA,1	NA,-inf	NA,inf	NA,0.425345	0.000252688	0.000253314
2	chr1:62778368:A:G	62778368	NA,G	NA,A	NA,1	NA,-inf	NA,inf	NA,0.430513	0.000252641	0.000253272
2	chr1:62417884:G:T	62417884	NA,T	NA,G	NA,1	NA,-inf	NA,inf	NA,0.406509	0.000252478	0.000253093
2	chr1:63119933:G:A	63119933	NA,A	NA,G	NA,1	NA,-inf	NA,inf	NA,0.468104	0.000252462	0.000253143
2	chr1:62942731:G:A	62942731	NA,A	NA,G	NA,1	NA,inf	NA,inf	NA,0.477618	0.000252425	0.000253123
2	chr1:62924111:G:A	62924111	NA,A	NA,G	NA,1	NA,-inf	NA,inf	NA,0.517726	0.000252403	0.000253134
2	chr1:62378715:A:G	62378715	NA,G	NA,A	NA,1	NA,-inf	NA,inf	NA,0.476527	0.00025232	0.000252995
2	chr1:62309269:A:T	62309269	T,NA	A,NA	1,NA	-inf,NA	inf,NA	0.597473,NA	0.000252285	0.000252958
2	chr1:62680137:G:A	62680137	NA,A	NA,G	NA,1	NA,inf	NA,inf	NA,0.472286	0.000252269	0.000252942
2	chr1:62688705:G:C	62688705	NA,C	NA,G	NA,1	NA,-inf	NA,inf	NA,0.423218	0.00025214	0.000252764
2	chr1:62854568:C:T	62854568	T,NA	C,NA	1,NA	inf,NA	inf,NA	0.0938296,NA	0.000251862	0.00025224
2	chr1:62503781:C:T	62503781	NA,T	NA,C	NA,1	NA,-inf	NA,inf	NA,0.422434	0.000251625	0.000252248
2	chr1:62519089:T:C	62519089	NA,C	NA,T	NA,1	NA,inf	NA,inf	NA,0.614459	0.000251581	0.000252412
2	chr1:62595942:A:C	62595942	NA,C	NA,A	NA,1	NA,-inf	NA,inf	NA,0.422029	0.000251479	0.000252102
2	chr1:62377521:G:A	62377521	NA,A	NA,G	NA,1	NA,inf	NA,inf	NA,0.595844	0.000251291	0.000252106
2	chr1:63037762:T:C	63037762	NA,C	NA,T	NA,1	NA,-inf	NA,inf	NA,0.446179	0.00025121	0.00025188
2	chr1:62748237:A:T	62748237	NA,T	NA,A	NA,1	NA,-inf	NA,inf	NA,0.522125	0.000251158	0.000251873
2	chr1:62453260:C:A	62453260	A,NA	C,NA	1,NA	inf,NA	inf,NA	0.84217,NA	0.000251046	0.000252044
2	chr1:62452255:C:T	62452255	NA,T	NA,C	NA,1	NA,-inf	NA,inf	NA,0.421511	0.000250954	0.000251576
2	chr1:62159006:A:C	62159006	NA,C	NA,A	NA,1	NA,inf	NA,inf	NA,0.464991	0.000250886	0.000251569
2	chr1:62138513:G:T	62138513	NA,T	NA,G	NA,1	NA,-inf	NA,inf	NA,0.514443	0.000250848	0.000251569
2	chr1:62326339:G:A	62326339	NA,A	NA,G	NA,1	NA,-inf	NA,inf	NA,0.420236	0.000250813	0.000251442
2	chr1:62346474:A:T	62346474	NA,T	NA,A	NA,1	NA,inf	NA,inf	NA,0.499804	0.000250775	0.000251531
2	chr1:63063607:C:A	63063607	NA,A	NA,C	NA,1	NA,inf	NA,inf	NA,0.357009	0.000250707	0.000251296
2	chr1:62763239:A:AT	62763239	NA,AT	NA,A	NA,1	NA,-inf	NA,inf	NA,0.517184	0.000250378	0.000251088
2	chr1:62686065:A:T	62686065	NA,T	NA,A	NA,1	NA,-inf	NA,inf	NA,0.417497	0.000250304	0.000250924
2	chr1:62897700:C:T	62897700	NA,T	NA,C	NA,1	NA,inf	NA,inf	NA,0.388525	0.000250235	0.000250858
2	chr1:62686920:A:G	62686920	NA,G	NA,A	NA,1	NA,-inf	NA,inf	NA,0.416374	0.000249879	0.000250498
2	chr1:62997308:A:C	62997308	NA,C	NA,A	NA,1	NA,inf	NA,inf	NA,0.381915	0.00024961	0.000250215
2	chr1:62872262:C:T	62872262	NA,T	NA,C	NA,1	NA,-inf	NA,inf	NA,0.36524	0.000249598	0.000250164
2	chr1:62182234:A:G	62182234	G,G	A,A	1,1	-inf,-inf	inf,inf	0.818603,0.835912	0.00024944	0.00025005
2	chr1:62686833:C:A	62686833	NA,A	NA,C	NA,1	NA,-inf	NA,inf	NA,0.415968	0.000249365	0.000249983
2	chr1:62680040:T:G	62680040	NA,G	NA,T	NA,1	NA,-inf	NA,inf	NA,0.414458	0.00024923	0.000249847
2	chr1:62377409:A:G	62377409	NA,G	NA,A	NA,1	NA,-inf	NA,inf	NA,0.289824	0.000249063	0.000249617
2	chr1:62211647:C:T	62211647	NA,T	NA,C	NA,1	NA,-inf	NA,inf	NA,0.489968	0.000248912	0.000249617
2	chr1:62940080:C:T	62940080	NA,T	NA,C	NA,1	NA,-inf	NA,inf	NA,0.4417	0.000248844	0.000249501
2	chr1:62679716:A:C	62679716	NA,C	NA,A	NA,1	NA,-inf	NA,inf	NA,0.413021	0.000248719	0.000249335
2	chr1:62211390:A:G	62211390	NA,G	NA,A	NA,1	NA,-inf	NA,inf	NA,0.488932	0.000248569	0.000249273
2	chr1:62940159:A:C	62940159	NA,C	NA,A	NA,1	NA,-inf	NA,inf	NA,0.44056	0.000248466	0.000249122
2	chr1:62179092:T:G	62179092	NA,G	NA,T	NA,1	NA,-inf	NA,inf	NA,0.483084	0.000248311	0.000249003
2	chr1:62764753:A:C	62764753	NA,C	NA,A	NA,1	NA,-inf	NA,inf	NA,0.645457	0.000247989	0.000248851
2	chr1:62930083:TCTA:T	62930083	T,T	TCTA,TCTA	1,1	inf,inf	inf,inf	0.0255747,1.37683	0.000247886	0.000248539
2	chr1:62461590:C:A	62461590	NA,A	NA,C	NA,1	NA,-inf	NA,inf	NA,0.413208	0.000247884	0.0002485
2	chr1:62403880:G:T	62403880	NA,T	NA,G	NA,1	NA,inf	NA,inf	NA,0.281673	0.000247809	0.00024835
2	chr1:62579231:T:C	62579231	NA,C	NA,T	NA,1	NA,inf	NA,inf	NA,0.406514	0.000247749	0.00024836
2	chr1:62474400:G:A	62474400	NA,A	NA,G	NA,1	NA,-inf	NA,inf	NA,0.411517	0.000247582	0.000248197
2	chr1:62179081:GGC:G	62179081	NA,G	NA,GGC	NA,1	NA,-inf	NA,inf	NA,0.48005	0.000247313	0.000248002
2	chr1:62962292:T:C	62962292	NA,C	NA,T	NA,1	NA,-inf	NA,inf	NA,0.40493	0.000247068	0.000247697
2	chr1:62218489:G:A	62218489	A,A	G,G	1,1	-inf,inf	inf,inf	0.89378,0.936118	0.00024682	0.000247592
2	chr1:62932833:G:A	62932833	A,A	G,G	1,1	inf,-inf	inf,inf	1.51271,0.47182	0.000246712	0.000247974
2	chr1:62706253:A:T	62706253	NA,T	NA,A	NA,1	NA,inf	NA,inf	NA,0.594878	0.00024671	0.000247518
2	chr1:62990947:T:G	62990947	NA,G	NA,T	NA,1	NA,inf	NA,inf	NA,0.373531	0.000246702	0.000247304
2	chr1:62415526:C:T	62415526	T,T	C,C	1,1	-inf,-inf	inf,inf	1.16227,0.91272	0.000246621	0.000247839
2	chr1:62129480:A:G	62129480	NA,G	NA,A	NA,1	NA,inf	NA,inf	NA,0.408375	0.000246613	0.000247245
2	chr1:62214847:T:C	62214847	C,C	T,T	1,1	inf,inf	inf,inf	1.59141,0.0363162	0.000246605	0.000247226
2	chr1:62790327:A:C	62790327	NA,C	NA,A	NA,1	NA,-inf	NA,inf	NA,0.335511	0.000246548	0.000247127
2	chr1:63108087:C:T	63108087	T,NA	C,NA	1,NA	-inf,NA	inf,NA	0.571663,NA	0.000246227	0.000246881
2	chr1:62755361:T:G	62755361	G,NA	T,NA	1,NA	-inf,NA	inf,NA	0.425081,NA	0.000245902	0.000246435
2	chr1:62295565:T:C	62295565	NA,C	NA,T	NA,1	NA,-inf	NA,inf	NA,0.488659	0.000245853	0.00024656
2	chr1:62197178:C:G	62197178	G,G	C,C	1,1	inf,inf	inf,inf	1.01381,0.549294	0.00024552	0.000246076
2	chr1:62663255:A:G	62663255	NA,G	NA,A	NA,1	NA,-inf	NA,inf	NA,0.405694	0.000245492	0.000246103
2	chr1:62909321:G:A	62909321	NA,A	NA,G	NA,1	NA,inf	NA,inf	NA,0.559121	0.000245344	0.000246121
2	chr1:62508741:AAAT:A	62508741	NA,A	NA,AAAT	NA,1	NA,-inf	NA,inf	NA,0.403939	0.000245182	0.000245791
2	chr1:63069770:A:G	63069770	G,G	A,A	1,1	inf,-inf	inf,inf	0.42238,1.07722	0.000245076	0.000245625
2	chr1:62329378:C:T	62329378	NA,T	NA,C	NA,1	NA,-inf	NA,inf	NA,0.424414	0.000244989	0.000245634
2	chr1:62673634:A:G	62673634	NA,G	NA,A	NA,1	NA,inf	NA,inf	NA,0.59212	0.000244917	0.000245722
2	chr1:62332559:C:A	62332559	NA,A	NA,C	NA,1	NA,-inf	NA,inf	NA,0.446367	0.000244874	0.000245523
2	chr1:63003318:G:T	63003318	NA,T	NA,G	NA,1	NA,inf	NA,inf	NA,0.368222	0.00024483	0.000245426
2	chr1:62632187:C:T	62632187	NA,T	NA,C	NA,1	NA,-inf	NA,inf	NA,0.827325	0.000244551	0.000245641
2	chr1:62854875:T:C	62854875	NA,C	NA,T	NA,1	NA,inf	NA,inf	NA,0.543829	0.000244513	0.00024527
2	chr1:62923072:C:T	62923072	NA,T	NA,C	NA,1	NA,-inf	NA,inf	NA,0.494905	0.000244372	0.00024508
2	chr1:62333852:G:A	62333852	NA,A	NA,G	NA,1	NA,-inf	NA,inf	NA,0.436606	0.000244368	0.000245011
2	chr1:62626698:C:T	62626698	NA,T	NA,C	NA,1	NA,-inf	NA,inf	NA,0.397387	0.00024434	0.000244945
2	chr1:62619959:T:C	62619959	NA,C	NA,T	NA,1	NA,-inf	NA,inf	NA,0.856292	0.000244091	0.000245341
2	chr1:62130830:G:A	62130830	A,NA	G,NA	1,NA	inf,NA	inf,NA	0.553249,NA	0.000243905	0.000244552
2	chr1:63054192:G:A	63054192	NA,A	NA,G	NA,1	NA,inf	NA,inf	NA,0.419664	0.00024385	0.000244488
2	chr1:62332356:AG:A	62332356	NA,A	NA,AG	NA,1	NA,-inf	NA,inf	NA,0.443296	0.000243827	0.000244474
2	chr1:62357027:A:G	62357027	NA,G	NA,A	NA,1	NA,-inf	NA,inf	NA,0.388988	0.000243416	0.000244039
2	chr1:62566892:AACAG:A	62566892	A,A	AACAG,AACAG	1,1	inf,-inf	inf,inf	3.74722,0.0616801	0.000243067	0.000306508
2	chr1:63087010:G:T	63087010	T,T	G,G	1,1	inf,-inf	inf,inf	1.36176,0.365372	0.000242996	0.000243848
2	chr1:62158610:A:G	62158610	NA,G	NA,A	NA,1	NA,inf	NA,inf	NA,0.458408	0.000242981	0.000243649
2	chr1:62311332:A:C	62311332	C,NA	A,NA	1,NA	-inf,NA	inf,NA	0.559546,NA	0.000242707	0.000243357
2	chr1:62793969:G:A	62793969	NA,A	NA,G	NA,1	NA,-inf	NA,inf	NA,0.40282	0.000242661	0.000243258
2	chr1:62279794:A:T	62279794	NA,T	NA,A	NA,1	NA,inf	NA,inf	NA,0.465654	0.000242573	0.000243254
2	chr1:63006418:C:T	63006418	NA,T	NA,C	NA,1	NA,inf	NA,inf	NA,0.361245	0.000242385	0.000242976
2	chr1:62249963:G:A	62249963	A,A	G,G	1,1	-inf,inf	inf,inf	1.08863,0.783795	0.000242325	0.000243125
2	chr1:62802825:T:C	62802825	NA,C	NA,T	NA,1	NA,-inf	NA,inf	NA,0.401392	0.000242177	0.000242773
2	chr1:63002500:C:T	63002500	NA,T	NA,C	NA,1	NA,inf	NA,inf	NA,0.36034	0.000242068	0.000242658
2	chr1:62672176:T:C	62672176	NA,C	NA,T	NA,1	NA,inf	NA,inf	NA,0.582215	0.000241948	0.000242741
2	chr1:62124379:G:A	62124379	NA,A	NA,G	NA,1	NA,-inf	NA,inf	NA,0.524037	0.000241808	0.000242543
2	chr1:62264745:A:G	62264745	G,G	A,A	1,1	-inf,inf	inf,inf	0.986797,0.936918	0.000241721	0.000242583
2	chr1:63003503:A:G	63003503	NA,G	NA,A	NA,1	NA,inf	NA,inf	NA,0.358458	0.000241427	0.000242015
2	chr1:62336690:A:G	62336690	NA,G	NA,A	NA,1	NA,-inf	NA,inf	NA,0.480556	0.000241156	0.000241851
2	chr1:62235947:T:C	62235947	NA,C	NA,T	NA,1	NA,-inf	NA,inf	NA,0.460991	0.000241009	0.000241686
2	chr1:62933737:G:A	62933737	NA,A	NA,G	NA,1	NA,-inf	NA,inf	NA,0.532271	0.000240732	0.000241485
2	chr1:62334230:A:G	62334230	NA,G	NA,A	NA,1	NA,-inf	NA,inf	NA,0.440371	0.000240689	0.000241343
2	chr1:62677927:TC:T	62677927	NA,T	NA,TC	NA,1	NA,inf	NA,inf	NA,0.384483	0.000240597	0.000241193
2	chr1:62279102:C:T	62279102	NA,T	NA,C	NA,1	NA,inf	NA,inf	NA,0.467642	0.000240569	0.00024125
2	chr1:62971949:C:T	62971949	NA,T	NA,C	NA,1	NA,-inf	NA,inf	NA,0.538108	0.000240435	0.000241195
2	chr1:62642880:C:CA	62642880	CA,NA	C,NA	1,NA	inf,NA	inf,NA	0.806779,NA	0.00024043	0.000241371
2	chr1:63069946:A:G	63069946	NA,G	NA,A	NA,1	NA,-inf	NA,inf	NA,0.536666	0.000240362	0.000241116
2	chr1:62184318:TCTC:T	62184318	NA,T	NA,TCTC	NA,1	NA,-inf	NA,inf	NA,0.417819	0.00024035	0.000240994
2	chr1:62740754:G:A	62740754	NA,A	NA,G	NA,1	NA,inf	NA,inf	NA,0.495048	0.000239832	0.000240533
2	chr1:62467144:T:C	62467144	NA,C	NA,T	NA,1	NA,inf	NA,inf	NA,0.43293	0.000239734	0.000240373
2	chr1:62660203:C:T	62660203	NA,T	NA,C	NA,1	NA,-inf	NA,inf	NA,0.273812	0.000239544	0.000240087
2	chr1:62587354:C:T	62587354	NA,T	NA,C	NA,1	NA,inf	NA,inf	NA,0.580196	0.000239461	0.000240252
2	chr1:62761727:G:A	62761727	NA,A	NA,G	NA,1	NA,inf	NA,inf	NA,0.525945	0.000239389	0.000240115
2	chr1:62786700:A:G	62786700	NA,G	NA,A	NA,1	NA,-inf	NA,inf	NA,0.392522	0.000239307	0.000239897
2	chr1:62954476:G:A	62954476	NA,A	NA,G	NA,1	NA,-inf	NA,inf	NA,0.575524	0.00023926	0.000240027
2	chr1:62321388:T:C	62321388	NA,C	NA,T	NA,1	NA,-inf	NA,inf	NA,0.498971	0.000239136	0.000239848
2	chr1:62323054:A:AC	62323054	NA,AC	NA,A	NA,1	NA,-inf	NA,inf	NA,0.499441	0.000238951	0.000239663
2	chr1:62908670:A:G	62908670	NA,G	NA,A	NA,1	NA,inf	NA,inf	NA,0.538032	0.000238942	0.000239696
2	chr1:62921896:A:G	62921896	NA,G	NA,A	NA,1	NA,-inf	NA,inf	NA,0.503328	0.000238941	0.000239663
2	chr1:62423763:G:C	62423763	C,NA	G,NA	1,NA	-inf,NA	inf,NA	0.280054,NA	0.000238787	0.000239227
2	chr1:63029530:T:C	63029530	C,NA	T,NA	1,NA	inf,NA	inf,NA	0.699676,NA	0.000238416	0.000239217
2	chr1:62220586:T:C	62220586	NA,C	NA,T	NA,1	NA,-inf	NA,inf	NA,0.451513	0.000238414	0.000239084
2	chr1:62705307:G:T	62705307	NA,T	NA,G	NA,1	NA,-inf	NA,inf	NA,0.389602	0.000238384	0.000238983
2	chr1:62633269:A:G	62633269	NA,G	NA,A	NA,1	NA,-inf	NA,inf	NA,0.379319	0.000238362	0.000238953
2	chr1:62694799:A:G	62694799	NA,G	NA,A	NA,1	NA,inf	NA,inf	NA,0.564797	0.000238197	0.00023897
2	chr1:62401079:G:A	62401079	NA,A	NA,G	NA,1	NA,-inf	NA,inf	NA,0.401136	0.000238059	0.000238669
2	chr1:62131704:T:C	62131704	C,NA	T,NA	1,NA	inf,NA	inf,NA	0.439693,NA	0.000237985	0.000238534
2	chr1:62499192:A:G	62499192	NA,G	NA,A	NA,1	NA,inf	NA,inf	NA,0.57847	0.000237851	0.000238655
2	chr1:62359433:G:A	62359433	NA,A	NA,G	NA,1	NA,inf	NA,inf	NA,0.394545	0.00023781	0.000238432
2	chr1:62685036:C:T	62685036	T,NA	C,NA	1,NA	inf,NA	inf,NA	0.177051,NA	0.000237775	0.000238174
2	chr1:62593742:C:T	62593742	NA,T	NA,C	NA,1	NA,-inf	NA,inf	NA,0.388401	0.000237769	0.000238368
2	chr1:62998687:A:AT	62998687	NA,AT	NA,A	NA,1	NA,inf	NA,inf	NA,0.412837	0.000237752	0.000238397
2	chr1:62998690:C:A	62998690	NA,A	NA,C	NA,1	NA,inf	NA,inf	NA,0.412837	0.000237752	0.000238397
2	chr1:62804596:C:T	62804596	NA,T	NA,C	NA,1	NA,-inf	NA,inf	NA,0.311297	0.000237549	0.000238112
2	chr1:62195950:T:C	62195950	C,C	T,T	1,1	inf,inf	inf,inf	0.925864,0.638205	0.00023726	0.000237806
2	chr1:62685879:T:C	62685879	NA,C	NA,T	NA,1	NA,-inf	NA,inf	NA,0.37869	0.000237089	0.00023768
2	chr1:63100169:T:A	63100169	NA,A	NA,T	NA,1	NA,inf	NA,inf	NA,0.405444	0.000237042	0.000237676
2	chr1:62973610:T:C	62973610	NA,C	NA,T	NA,1	NA,-inf	NA,inf	NA,0.454839	0.000237014	0.000237689
2	chr1:62715350:CAT:C	62715350	NA,C	NA,CAT	NA,1	NA,-inf	NA,inf	NA,0.698027	0.00023691	0.000237861
2	chr1:62956489:G:A	62956489	NA,A	NA,G	NA,1	NA,-inf	NA,inf	NA,0.411835	0.000236404	0.000237038
2	chr1:62837688:C:T	62837688	NA,T	NA,C	NA,1	NA,inf	NA,inf	NA,0.509759	0.000236398	0.00023712
2	chr1:62555066:A:G	62555066	NA,G	NA,A	NA,1	NA,-inf	NA,inf	NA,0.383636	0.000236361	0.000236956
2	chr1:62575788:C:A	62575788	NA,A	NA,C	NA,1	NA,-inf	NA,inf	NA,0.383595	0.000236336	0.00023693
2	chr1:62151820:G:A	62151820	A,NA	G,NA	1,NA	inf,NA	inf,NA	0.59677,NA	0.000236211	0.000236886
2	chr1:62133393:C:T	62133393	NA,T	NA,C	NA,1	NA,-inf	NA,inf	NA,0.512793	0.000236129	0.000236851
2	chr1:62360176:T:C	62360176	C,C	T,T	1,1	inf,-inf	inf,inf	1.43031,0.367564	0.000236011	0.000237002
2	chr1:62569277:A:G	62569277	NA,G	NA,A	NA,1	NA,-inf	NA,inf	NA,0.381662	0.000235697	0.000236291
2	chr1:62898061:G:A	62898061	NA,A	NA,G	NA,1	NA,-inf	NA,inf	NA,0.556955	0.000235599	0.000236343
2	chr1:62935578:T:C	62935578	C,C	T,T	1,1	inf,inf	inf,inf	1.40997,0.171295	0.000235503	0.000236234
2	chr1:62610618:C:T	62610618	NA,T	NA,C	NA,1	NA,-inf	NA,inf	NA,0.381756	0.000235489	0.000236083
2	chr1:62586767:G:A	62586767	NA,A	NA,G	NA,1	NA,-inf	NA,inf	NA,0.381467	0.000235388	0.000235981
2	chr1:62545331:CCA:C	62545331	C,NA	CCA,NA	1,NA	inf,NA	inf,NA	0.0534297,NA	0.00023537	0.00023574
2	chr1:62466428:T:G	62466428	NA,G	NA,T	NA,1	NA,-inf	NA,inf	NA,0.233374	0.000235108	0.000235628
2	chr1:63064318:T:C	63064318	NA,C	NA,T	NA,1	NA,-inf	NA,inf	NA,0.480423	0.000235042	0.000235729
2	chr1:62222684:C:T	62222684	T,T	C,C	1,1	inf,-inf	inf,inf	0.889264,0.711063	0.000234922	0.000235446
2	chr1:62479544:T:A	62479544	NA,A	NA,T	NA,1	NA,-inf	NA,inf	NA,0.232777	0.000234898	0.000235417
2	chr1:62929619:C:T	62929619	T,NA	C,NA	1,NA	-inf,NA	inf,NA	0.496958,NA	0.000234831	0.000235412
2	chr1:62514006:AATAAT:A	62514006	NA,A	NA,AATAAT	NA,1	NA,-inf	NA,inf	NA,0.379651	0.000234811	0.000235403
2	chr1:62616144:T:C	62616144	NA,C	NA,T	NA,1	NA,-inf	NA,inf	NA,0.379614	0.000234804	0.000235396
2	chr1:63080485:G:C	63080485	C,NA	G,NA	1,NA	-inf,NA	inf,NA	0.659853,NA	0.000234614	0.000235369
2	chr1:62225356:A:G	62225356	G,NA	A,NA	1,NA	inf,NA	inf,NA	0.625159,NA	0.000234538	0.000235259
2	chr1:62376656:T:C	62376656	NA,C	NA,T	NA,1	NA,-inf	NA,inf	NA,0.252856	0.000234537	0.000235069
2	chr1:62563700:T:G	62563700	NA,G	NA,T	NA,1	NA,-inf	NA,inf	NA,0.378695	0.000234507	0.000235098
2	chr1:62338788:A:G	62338788	NA,G	NA,A	NA,1	NA,inf	NA,inf	NA,0.455484	0.000234397	0.000235076
2	chr1:62679942:C:T	62679942	NA,T	NA,C	NA,1	NA,-inf	NA,inf	NA,0.369901	0.0002342	0.000234784
2	chr1:62757259:A:G	62757259	NA,G	NA,A	NA,1	NA,-inf	NA,inf	NA,0.320873	0.000234006	0.000234545
2	chr1:62214703:A:G	62214703	NA,G	NA,A	NA,1	NA,-inf	NA,inf	NA,0.393373	0.000233951	0.000234567
2	chr1:62486127:A:G	62486127	NA,G	NA,A	NA,1	NA,-inf	NA,inf	NA,0.217552	0.00023383	0.000234338
2	chr1:62252142:G:A	62252142	NA,A	NA,G	NA,1	NA,-inf	NA,inf	NA,0.44768	0.000233597	0.00023424
2	chr1:62178406:G:A	62178406	NA,A	NA,G	NA,1	NA,-inf	NA,inf	NA,0.411158	0.000233594	0.000234231
2	chr1:62872638:A:G	62872638	NA,G	NA,A	NA,1	NA,inf	NA,inf	NA,0.504905	0.000233516	0.000234233
2	chr1:62179331:C:T	62179331	T,T	C,C	1,1	-inf,inf	inf,inf	0.989972,0.608262	0.000233487	0.00023408
2	chr1:62955416:A:G	62955416	NA,G	NA,A	NA,1	NA,-inf	NA,inf	NA,0.399474	0.000233258	0.000233882
2	chr1:62913364:G:T	62913364	NA,T	NA,G	NA,1	NA,inf	NA,inf	NA,0.366645	0.000232859	0.000233459
2	chr1:62159574:T:C	62159574	NA,C	NA,T	NA,1	NA,inf	NA,inf	NA,0.421166	0.000232526	0.00023317
2	chr1:62743282:T:C	62743282	NA,C	NA,T	NA,1	NA,-inf	NA,inf	NA,0.604955	0.000232487	0.000233326
2	chr1:62191406:T:A	62191406	NA,A	NA,T	NA,1	NA,-inf	NA,inf	NA,0.419382	0.000232367	0.000233014
2	chr1:62188578:A:C	62188578	NA,C	NA,A	NA,1	NA,inf	NA,inf	NA,0.411224	0.000232334	0.000232965
2	chr1:62826473:T:G	62826473	NA,G	NA,T	NA,1	NA,inf	NA,inf	NA,0.504459	0.000232136	0.000232852
2	chr1:62377847:T:G	62377847	NA,G	NA,T	NA,1	NA,-inf	NA,inf	NA,0.323381	0.000232	0.000232578
2	chr1:62357773:C:T	62357773	NA,T	NA,C	NA,1	NA,inf	NA,inf	NA,0.406451	0.00023198	0.000232612
2	chr1:62842392:C:T	62842392	NA,T	NA,C	NA,1	NA,inf	NA,inf	NA,0.494536	0.000231963	0.00023267
2	chr1:62139853:G:A	62139853	NA,A	NA,G	NA,1	NA,-inf	NA,inf	NA,0.485759	0.000231643	0.000232341
2	chr1:62152356:G:GCAGAAAAGGAGCAGCAGTCTGAGT	62152356	GCAGAAAAGGAGCAGCAGTCTGAGT,NA	G,NA	1,NA	-inf,NA	inf,NA	0.573356,NA	0.00023148	0.000232138
2	chr1:63055578:C:T	63055578	NA,T	NA,C	NA,1	NA,inf	NA,inf	NA,0.380988	0.000231451	0.000232059
2	chr1:62838854:AC:A	62838854	NA,A	NA,AC	NA,1	NA,inf	NA,inf	NA,0.495599	0.00023113	0.000231826
2	chr1:62993290:C:A	62993290	NA,A	NA,C	NA,1	NA,inf	NA,inf	NA,0.329854	0.00023111	0.000231681
2	chr1:63118647:G:A	63118647	NA,A	NA,G	NA,1	NA,inf	NA,inf	NA,0.384608	0.00023105	0.000231666
2	chr1:62188961:G:A	62188961	NA,A	NA,G	NA,1	NA,inf	NA,inf	NA,0.354325	0.000230803	0.000231394
2	chr1:62813906:G:A	62813906	NA,A	NA,G	NA,1	NA,-inf	NA,inf	NA,0.556579	0.000230801	0.000231582
2	chr1:62834807:C:T	62834807	NA,T	NA,C	NA,1	NA,inf	NA,inf	NA,0.490212	0.000230794	0.000231496
2	chr1:62702340:A:G	62702340	NA,G	NA,A	NA,1	NA,inf	NA,inf	NA,0.537045	0.000230565	0.000231309
2	chr1:62481558:A:C	62481558	C,NA	A,NA	1,NA	inf,NA	inf,NA	0.0294527,NA	0.000230532	0.0002309
2	chr1:62402680:C:T	62402680	T,T	C,C	1,1	inf,inf	inf,inf	1.4454,0.610965	0.000230378	0.000231689
2	chr1:62199354:C:T	62199354	NA,T	NA,C	NA,1	NA,-inf	NA,inf	NA,0.466169	0.000230347	0.000231015
2	chr1:62829305:T:G	62829305	NA,G	NA,T	NA,1	NA,inf	NA,inf	NA,0.403145	0.000230235	0.000230864
2	chr1:62525340:A:G	62525340	NA,G	NA,A	NA,1	NA,inf	NA,inf	NA,0.550199	0.000230166	0.000230938
2	chr1:62214978:G:A	62214978	A,A	G,G	1,1	inf,inf	inf,inf	1.54822,0.0604152	0.000230048	0.000230628
2	chr1:62340969:G:A	62340969	NA,A	NA,G	NA,1	NA,-inf	NA,inf	NA,0.426399	0.000230039	0.000230681
2	chr1:63058225:T:C	63058225	NA,C	NA,T	NA,1	NA,inf	NA,inf	NA,0.375446	0.000229978	0.000230582
2	chr1:63115826:A:G	63115826	NA,G	NA,A	NA,1	NA,inf	NA,inf	NA,0.348701	0.000229879	0.000230478
2	chr1:62680019:G:C	62680019	NA,C	NA,G	NA,1	NA,-inf	NA,inf	NA,0.176592	0.000229827	0.000230311
2	chr1:63088569:G:A	63088569	NA,A	NA,G	NA,1	NA,-inf	NA,inf	NA,0.387004	0.000229668	0.000230279
2	chr1:62488249:T:A	62488249	NA,A	NA,T	NA,1	NA,-inf	NA,inf	NA,0.365157	0.000229648	0.00023023
2	chr1:62776761:C:T	62776761	NA,T	NA,C	NA,1	NA,-inf	NA,inf	NA,1.07518	0.000229333	0.000230976
2	chr1:62587562:TACA:T	62587562	NA,T	NA,TACA	NA,1	NA,-inf	NA,inf	NA,0.34957	0.00022926	0.000229831
2	chr1:62140456:C:T	62140456	NA,T	NA,C	NA,1	NA,inf	NA,inf	NA,0.365578	0.000229179	0.000229779
2	chr1:62246269:A:G	62246269	G,G	A,A	1,1	-inf,inf	inf,inf	0.0437479,1.39525	0.00022914	0.000229815
2	chr1:62155499:A:C	62155499	NA,C	NA,A	NA,1	NA,-inf	NA,inf	NA,0.43399	0.000229129	0.000229768
2	chr1:62908010:C:A	62908010	NA,A	NA,C	NA,1	NA,inf	NA,inf	NA,0.12058	0.000229106	0.000229576
2	chr1:62175835:C:T	62175835	NA,T	NA,C	NA,1	NA,-inf	NA,inf	NA,0.390588	0.000229024	0.000229647
2	chr1:62322624:C:T	62322624	NA,T	NA,C	NA,1	NA,-inf	NA,inf	NA,0.464591	0.000228962	0.000229641
2	chr1:63052051:A:G	63052051	NA,G	NA,A	NA,1	NA,inf	NA,inf	NA,0.369442	0.000228952	0.000229551
2	chr1:62930566:C:T	62930566	T,NA	C,NA	1,NA	-inf,NA	inf,NA	0.480946,NA	0.000228878	0.000229446
2	chr1:63051280:A:G	63051280	NA,G	NA,A	NA,1	NA,inf	NA,inf	NA,0.36896	0.000228806	0.000229405
2	chr1:63062199:C:A	63062199	NA,A	NA,C	NA,1	NA,inf	NA,inf	NA,0.376976	0.000228782	0.000229396
2	chr1:62446982:T:C	62446982	C,C	T,T	1,1	inf,inf	inf,inf	1.45767,1.22863	0.000228782	0.000232702
2	chr1:62397717:C:T	62397717	NA,T	NA,C	NA,1	NA,-inf	NA,inf	NA,0.861085	0.000228685	0.000229838
2	chr1:63082231:A:G	63082231	G,G	A,A	1,1	inf,-inf	inf,inf	0.803928,0.872778	0.000228676	0.00022937
2	chr1:62833617:A:G	62833617	NA,G	NA,A	NA,1	NA,inf	NA,inf	NA,0.574235	0.000228559	0.000229345
2	chr1:62404778:G:A	62404778	NA,A	NA,G	NA,1	NA,-inf	NA,inf	NA,0.3525	0.000228405	0.000228982
2	chr1:62790652:CAT:C	62790652	NA,C	NA,CAT	NA,1	NA,inf	NA,inf	NA,0.571356	0.000228393	0.000229178
2	chr1:62360142:A:T	62360142	NA,T	NA,A	NA,1	NA,-inf	NA,inf	NA,0.515894	0.000228389	0.000229118
2	chr1:62224160:G:A	62224160	NA,A	NA,G	NA,1	NA,-inf	NA,inf	NA,0.41609	0.000228289	0.000228929
2	chr1:62121087:G:T	62121087	NA,T	NA,G	NA,1	NA,inf	NA,inf	NA,0.334549	0.000228208	0.000228795
2	chr1:62177480:A:G	62177480	NA,G	NA,A	NA,1	NA,-inf	NA,inf	NA,0.369751	0.000228132	0.000228737
2	chr1:62225631:G:C	62225631	NA,C	NA,G	NA,1	NA,-inf	NA,inf	NA,0.415493	0.000228118	0.000228757
2	chr1:62727325:C:T	62727325	NA,T	NA,C	NA,1	NA,-inf	NA,inf	NA,0.601338	0.000227813	0.000228646
2	chr1:62961309:G:A	62961309	NA,A	NA,G	NA,1	NA,inf	NA,inf	NA,0.364502	0.000227767	0.000228367
2	chr1:62329044:A:G	62329044	NA,G	NA,A	NA,1	NA,-inf	NA,inf	NA,0.46272	0.000227711	0.000228384
2	chr1:62704128:C:T	62704128	NA,T	NA,C	NA,1	NA,-inf	NA,inf	NA,0.354831	0.000227571	0.000228146
2	chr1:62139245:T:A	62139245	NA,A	NA,T	NA,1	NA,-inf	NA,inf	NA,0.44202	0.000227558	0.000228212
2	chr1:62330576:T:C	62330576	NA,C	NA,T	NA,1	NA,-inf	NA,inf	NA,0.374884	0.000227275	0.000227871
2	chr1:62394616:A:G	62394616	NA,G	NA,A	NA,1	NA,-inf	NA,inf	NA,0.429119	0.000227261	0.000227883
2	chr1:63053577:T:A	63053577	NA,A	NA,T	NA,1	NA,inf	NA,inf	NA,0.363669	0.000227225	0.00022782
2	chr1:62398201:G:T	62398201	NA,T	NA,G	NA,1	NA,-inf	NA,inf	NA,0.854267	0.000227219	0.00022836
2	chr1:62711895:G:T	62711895	NA,T	NA,G	NA,1	NA,-inf	NA,inf	NA,0.353962	0.000227087	0.000227661
2	chr1:62331544:A:G	62331544	NA,G	NA,A	NA,1	NA,inf	NA,inf	NA,0.310023	0.000226954	0.000227517
2	chr1:62670663:G:A	62670663	NA,A	NA,G	NA,1	NA,-inf	NA,inf	NA,0.1686	0.000226559	0.00022704
2	chr1:63030095:A:T	63030095	NA,T	NA,A	NA,1	NA,inf	NA,inf	NA,0.377214	0.000226548	0.000227157
2	chr1:62303018:G:A	62303018	NA,A	NA,G	NA,1	NA,inf	NA,inf	NA,0.418938	0.00022641	0.000227052
2	chr1:62127337:T:C	62127337	NA,C	NA,T	NA,1	NA,-inf	NA,inf	NA,0.47547	0.000226404	0.000227092
2	chr1:62723822:G:T	62723822	NA,T	NA,G	NA,1	NA,-inf	NA,inf	NA,0.245611	0.000226321	0.000226833
2	chr1:62359726:C:T	62359726	NA,T	NA,C	NA,1	NA,-inf	NA,inf	NA,0.524891	0.000226195	0.000226929
2	chr1:62226078:A:G	62226078	NA,G	NA,A	NA,1	NA,-inf	NA,inf	NA,0.409458	0.000226117	0.000226751
2	chr1:62968219:G:A	62968219	NA,A	NA,G	NA,1	NA,-inf	NA,inf	NA,0.344243	0.000225833	0.000226415
2	chr1:62940928:C:A	62940928	NA,A	NA,C	NA,1	NA,-inf	NA,inf	NA,0.37143	0.000225719	0.00022632
2	chr1:62835835:G:A	62835835	NA,A	NA,G	NA,1	NA,-inf	NA,inf	NA,0.577946	0.000225709	0.000226514
2	chr1:62925933:T:C	62925933	NA,C	NA,T	NA,1	NA,inf	NA,inf	NA,0.384213	0.000225567	0.00022618
2	chr1:63082271:T:C	63082271	C,C	T,T	1,1	-inf,inf	inf,inf	0.929427,0.446457	0.000225558	0.000226012
2	chr1:62953189:C:G	62953189	NA,G	NA,C	NA,1	NA,-inf	NA,inf	NA,0.32919	0.000225469	0.000226045
2	chr1:62360002:A:C	62360002	NA,C	NA,A	NA,1	NA,-inf	NA,inf	NA,0.504833	0.000225423	0.00022614
2	chr1:63052070:A:G	63052070	NA,G	NA,A	NA,1	NA,-inf	NA,inf	NA,0.373751	0.000225416	0.000226016
2	chr1:63031693:G:A	63031693	NA,A	NA,G	NA,1	NA,inf	NA,inf	NA,0.373385	0.000225402	0.000226008
2	chr1:63044838:G:A	63044838	NA,A	NA,G	NA,1	NA,inf	NA,inf	NA,0.345211	0.000225342	0.000225924
2	chr1:62868029:AATG:A	62868029	NA,A	NA,AATG	NA,1	NA,-inf	NA,inf	NA,1.181	0.00022521	0.000227216
2	chr1:63059098:C:T	63059098	NA,T	NA,C	NA,1	NA,-inf	NA,inf	NA,0.37486	0.000225143	0.000225743
2	chr1:62264917:C:T	62264917	T,T	C,C	1,1	-inf,inf	inf,inf	0.929937,0.969899	0.000225054	0.000225859
2	chr1:62610667:G:A	62610667	NA,A	NA,G	NA,1	NA,inf	NA,inf	NA,0.516519	0.000224997	0.00022571
2	chr1:62291225:T:C	62291225	NA,C	NA,T	NA,1	NA,-inf	NA,inf	NA,0.404366	0.000224899	0.000225523
2	chr1:63104764:T:C	63104764	NA,C	NA,T	NA,1	NA,-inf	NA,inf	NA,0.400143	0.000224893	0.000225515
2	chr1:62860766:T:C	62860766	NA,C	NA,T	NA,1	NA,inf	NA,inf	NA,0.473042	0.000224843	0.000225529
2	chr1:62848733:T:C	62848733	NA,C	NA,T	NA,1	NA,-inf	NA,inf	NA,0.297143	0.000224509	0.000225036
2	chr1:62320104:GCTAA:G	62320104	NA,G	NA,GCTAA	NA,1	NA,-inf	NA,inf	NA,0.463102	0.000224475	0.000225153
2	chr1:62321094:G:A	62321094	NA,A	NA,G	NA,1	NA,-inf	NA,inf	NA,0.444209	0.000224226	0.000224887
2	chr1:62777377:CTCTT:C	62777377	NA,C	NA,CTCTT	NA,1	NA,-inf	NA,inf	NA,1.04797	0.000224213	0.000225783
2	chr1:62368067:G:A	62368067	A,A	G,G	1,1	-inf,-inf	inf,inf	0.286991,1.66047	0.000223973	0.000225311
2	chr1:62851556:T:A	62851556	NA,A	NA,T	NA,1	NA,-inf	NA,inf	NA,0.642733	0.000223754	0.000224651
2	chr1:62728301:G:A	62728301	A,A	G,G	1,1	inf,inf	inf,inf	4.09394,0.451284	0.000223639	0.000417335
2	chr1:62223583:T:C	62223583	NA,C	NA,T	NA,1	NA,-inf	NA,inf	NA,0.4004	0.000223599	0.000224225
2	chr1:62960774:T:C	62960774	NA,C	NA,T	NA,1	NA,inf	NA,inf	NA,0.354485	0.000223552	0.000224145
2	chr1:62848584:T:C	62848584	NA,C	NA,T	NA,1	NA,-inf	NA,inf	NA,0.641149	0.000223527	0.000224422
2	chr1:63031321:A:G	63031321	NA,G	NA,A	NA,1	NA,inf	NA,inf	NA,0.366624	0.000223451	0.000224052
2	chr1:62966820:G:A	62966820	A,NA	G,NA	1,NA	-inf,NA	inf,NA	0.576841,NA	0.000223235	0.0002239
2	chr1:62144128:A:C	62144128	NA,C	NA,A	NA,1	NA,-inf	NA,inf	NA,0.464164	0.000223114	0.000223791
2	chr1:63013011:C:T	63013011	NA,T	NA,C	NA,1	NA,inf	NA,inf	NA,0.301066	0.000222761	0.000223311
2	chr1:62764345:A:G	62764345	NA,G	NA,A	NA,1	NA,-inf	NA,inf	NA,0.0824577	0.00022255	0.000223013
2	chr1:63051268:C:T	63051268	NA,T	NA,C	NA,1	NA,inf	NA,inf	NA,0.351055	0.000222504	0.00022309
2	chr1:62928739:G:A	62928739	NA,A	NA,G	NA,1	NA,-inf	NA,inf	NA,0.333829	0.000222494	0.000223071
2	chr1:62741705:C:A	62741705	NA,A	NA,C	NA,1	NA,-inf	NA,inf	NA,0.266788	0.000222287	0.000222801
2	chr1:62403810:G:C	62403810	C,NA	G,NA	1,NA	-inf,NA	inf,NA	0.260853,NA	0.000221969	0.0002224
2	chr1:62825271:C:T	62825271	T,T	C,C	1,1	-inf,inf	inf,inf	0.728529,0.372274	0.000221947	0.000222219
2	chr1:63005086:C:T	63005086	NA,T	NA,C	NA,1	NA,inf	NA,inf	NA,0.329797	0.000221905	0.000222477
2	chr1:62968795:A:G	62968795	G,NA	A,NA	1,NA	inf,NA	inf,NA	0.801741,NA	0.000221624	0.000222548
2	chr1:62891544:G:T	62891544	NA,T	NA,G	NA,1	NA,inf	NA,inf	NA,0.456672	0.000221395	0.000222063
2	chr1:62122120:T:C	62122120	C,NA	T,NA	1,NA	inf,NA	inf,NA	0.386931,NA	0.000220996	0.000221507
2	chr1:62255471:A:C	62255471	NA,C	NA,A	NA,1	NA,-inf	NA,inf	NA,0.441449	0.000220724	0.000221387
2	chr1:62588045:AAAG:A	62588045	NA,A	NA,AAAG	NA,1	NA,-inf	NA,inf	NA,0.355354	0.000220665	0.000221241
2	chr1:63105262:TGGGATTCTAGGATG:T	63105262	T,NA	TGGGATTCTAGGATG,NA	1,NA	-inf,NA	inf,NA	0.411133,NA	0.000220661	0.000221184
2	chr1:63066783:G:A	63066783	NA,A	NA,G	NA,1	NA,inf	NA,inf	NA,0.356917	0.000220476	0.000221075
2	chr1:62398838:G:A	62398838	NA,A	NA,G	NA,1	NA,-inf	NA,inf	NA,0.819828	0.00022031	0.00022139
2	chr1:62815809:C:T	62815809	T,T	C,C	1,1	-inf,-inf	inf,inf	0.0442231,1.33748	0.000220079	0.000220572
2	chr1:62726010:G:A	62726010	NA,A	NA,G	NA,1	NA,-inf	NA,inf	NA,0.567468	0.000219756	0.000220548
2	chr1:63069922:C:A	63069922	NA,A	NA,C	NA,1	NA,-inf	NA,inf	NA,0.328683	0.000219591	0.00022016
2	chr1:62787881:A:T	62787881	NA,T	NA,A	NA,1	NA,inf	NA,inf	NA,0.450881	0.000218827	0.000219483
2	chr1:62250234:C:T	62250234	NA,T	NA,C	NA,1	NA,inf	NA,inf	NA,0.362989	0.000218706	0.000219299
2	chr1:63105259:TA:T	63105259	T,NA	TA,NA	1,NA	-inf,NA	inf,NA	0.404797,NA	0.000218464	0.000218982
2	chr1:62892374:C:T	62892374	NA,T	NA,C	NA,1	NA,inf	NA,inf	NA,0.444997	0.000218313	0.00021897
2	chr1:62704871:G:A	62704871	NA,A	NA,G	NA,1	NA,inf	NA,inf	NA,0.485028	0.000218158	0.000218845
2	chr1:63032069:G:A	63032069	NA,A	NA,G	NA,1	NA,inf	NA,inf	NA,0.347182	0.000218077	0.000218664
2	chr1:62991300:G:A	62991300	NA,A	NA,G	NA,1	NA,inf	NA,inf	NA,0.243561	0.000217834	0.000218354
2	chr1:62162630:TG:T	62162630	NA,T	NA,TG	NA,1	NA,-inf	NA,inf	NA,0.39864	0.000217793	0.000218404
2	chr1:62225035:C:T	62225035	NA,T	NA,C	NA,1	NA,inf	NA,inf	NA,0.274161	0.000217786	0.000218324
2	chr1:62266414:C:T	62266414	NA,T	NA,C	NA,1	NA,-inf	NA,inf	NA,0.38384	0.000217697	0.000218307
2	chr1:62819786:G:A	62819786	NA,A	NA,G	NA,1	NA,inf	NA,inf	NA,0.412993	0.000217672	0.000218301
2	chr1:62612667:C:T	62612667	NA,T	NA,C	NA,1	NA,-inf	NA,inf	NA,0.678614	0.000217636	0.000218498
2	chr1:62909527:G:A	62909527	NA,A	NA,G	NA,1	NA,inf	NA,inf	NA,0.0901432	0.000217379	0.000217841
2	chr1:62572427:T:A	62572427	NA,A	NA,T	NA,1	NA,-inf	NA,inf	NA,0.116413	0.000217357	0.000217829
2	chr1:62692337:G:A	62692337	A,NA	G,NA	1,NA	-inf,NA	inf,NA	0.892686,NA	0.000217311	0.00021842
2	chr1:63033043:G:A	63033043	NA,A	NA,G	NA,1	NA,inf	NA,inf	NA,0.397869	0.000217294	0.000217918
2	chr1:62829681:A:G	62829681	NA,G	NA,A	NA,1	NA,-inf	NA,inf	NA,0.366582	0.000217287	0.000217891
2	chr1:63033114:G:C	63033114	NA,C	NA,G	NA,1	NA,inf	NA,inf	NA,0.396692	0.000217001	0.000217624
2	chr1:62852490:AT:A	62852490	NA,A	NA,AT	NA,1	NA,-inf	NA,inf	NA,0.365356	0.000216987	0.00021759
2	chr1:62759741:A:G	62759741	NA,G	NA,A	NA,1	NA,-inf	NA,inf	NA,0.575503	0.00021698	0.000217761
2	chr1:62688161:G:C	62688161	C,NA	G,NA	1,NA	-inf,NA	inf,NA	0.892311,NA	0.000216963	0.000218072
2	chr1:62250605:G:A	62250605	NA,A	NA,G	NA,1	NA,inf	NA,inf	NA,0.356896	0.000216947	0.000217535
2	chr1:62746211:C:T	62746211	NA,T	NA,C	NA,1	NA,-inf	NA,inf	NA,0.563254	0.000216745	0.000217513
2	chr1:62166126:C:G	62166126	NA,G	NA,C	NA,1	NA,-inf	NA,inf	NA,0.39527	0.000216729	0.000217337
2	chr1:62250903:G:A	62250903	NA,A	NA,G	NA,1	NA,inf	NA,inf	NA,0.355345	0.000216647	0.000217234
2	chr1:63070603:G:C	63070603	NA,C	NA,G	NA,1	NA,-inf	NA,inf	NA,0.31813	0.000216537	0.0002171
2	chr1:63082281:T:C	63082281	C,C	T,T	1,1	-inf,inf	inf,inf	0.914193,0.436675	0.00021653	0.000216966
2	chr1:63006964:G:A	63006964	A,NA	G,NA	1,NA	inf,NA	inf,NA	0.486377,NA	0.00021649	0.000217074
2	chr1:62796620:C:T	62796620	NA,T	NA,C	NA,1	NA,-inf	NA,inf	NA,0.268449	0.000216473	0.000216986
2	chr1:62333297:T:C	62333297	NA,C	NA,T	NA,1	NA,-inf	NA,inf	NA,0.393974	0.000216403	0.000217021
2	chr1:62435674:C:T	62435674	NA,T	NA,C	NA,1	NA,inf	NA,inf	NA,0.485565	0.000216386	0.000217091
2	chr1:62842277:G:A	62842277	NA,A	NA,G	NA,1	NA,-inf	NA,inf	NA,1.12937	0.000216213	0.00021805
2	chr1:62382431:T:C	62382431	NA,C	NA,T	NA,1	NA,inf	NA,inf	NA,0.172576	0.000216135	0.000216622
2	chr1:62738513:G:A	62738513	NA,A	NA,G	NA,1	NA,-inf	NA,inf	NA,0.310459	0.000215849	0.000216397
2	chr1:62427338:A:G	62427338	NA,G	NA,A	NA,1	NA,inf	NA,inf	NA,0.478652	0.000215577	0.000216265
2	chr1:62431591:T:G	62431591	NA,G	NA,T	NA,1	NA,-inf	NA,inf	NA,0.336163	0.000215552	0.000216111
2	chr1:62538478:A:C	62538478	NA,C	NA,A	NA,1	NA,-inf	NA,inf	NA,0.175388	0.000215424	0.000215917
2	chr1:62838276:G:A	62838276	NA,A	NA,G	NA,1	NA,-inf	NA,inf	NA,0.237674	0.000215144	0.000215664
2	chr1:63065693:A:T	63065693	NA,T	NA,A	NA,1	NA,inf	NA,inf	NA,0.336571	0.000215098	0.000215683
2	chr1:62743572:A:G	62743572	NA,G	NA,A	NA,1	NA,-inf	NA,inf	NA,0.103378	0.000215096	0.000215565
2	chr1:62660257:G:A	62660257	NA,A	NA,G	NA,1	NA,-inf	NA,inf	NA,0.122822	0.000215085	0.000215559
2	chr1:62359654:A:G	62359654	NA,G	NA,A	NA,1	NA,-inf	NA,inf	NA,0.461398	0.000215052	0.000215728
2	chr1:62565410:G:A	62565410	NA,A	NA,G	NA,1	NA,-inf	NA,inf	NA,0.135875	0.000215024	0.000215494
2	chr1:63008457:A:T	63008457	NA,T	NA,A	NA,1	NA,inf	NA,inf	NA,0.296143	0.000214861	0.000215416
2	chr1:63040751:G:C	63040751	NA,C	NA,G	NA,1	NA,-inf	NA,inf	NA,0.316694	0.000214739	0.0002153
2	chr1:62163647:G:A	62163647	A,NA	G,NA	1,NA	inf,NA	inf,NA	0.401083,NA	0.000214707	0.000215223
2	chr1:62755706:A:C	62755706	C,NA	A,NA	1,NA	inf,NA	inf,NA	0.148338,NA	0.000214651	0.000215041
2	chr1:62754864:G:A	62754864	NA,A	NA,G	NA,1	NA,-inf	NA,inf	NA,0.0989114	0.000214641	0.000215108
2	chr1:62199872:G:T	62199872	NA,T	NA,G	NA,1	NA,-inf	NA,inf	NA,0.426452	0.000214571	0.000215207
2	chr1:62142703:G:A	62142703	NA,A	NA,G	NA,1	NA,-inf	NA,inf	NA,0.402854	0.000214557	0.000215187
2	chr1:62193727:G:A	62193727	NA,A	NA,G	NA,1	NA,inf	NA,inf	NA,0.365565	0.000214546	0.00021515
2	chr1:63017624:T:C	63017624	C,C	T,T	1,1	inf,-inf	inf,inf	1.33753,0.212941	0.000214443	0.000215132
2	chr1:62688165:G:A	62688165	NA,A	NA,G	NA,1	NA,-inf	NA,inf	NA,0.302199	0.000214398	0.00021494
2	chr1:62162335:G:T	62162335	NA,T	NA,G	NA,1	NA,inf	NA,inf	NA,0.352144	0.000214288	0.000214879
2	chr1:62182174:G:A	62182174	NA,A	NA,G	NA,1	NA,inf	NA,inf	NA,0.301557	0.000214224	0.000214786
2	chr1:63033136:T:G	63033136	NA,G	NA,T	NA,1	NA,inf	NA,inf	NA,0.332018	0.0002142	0.000214777
2	chr1:63102204:G:A	63102204	A,NA	G,NA	1,NA	-inf,NA	inf,NA	0.477394,NA	0.0002141	0.000214669
2	chr1:62766816:GCT:G	62766816	NA,G	NA,GCT	NA,1	NA,-inf	NA,inf	NA,0.103934	0.000214068	0.000214536
2	chr1:63101911:G:A	63101911	NA,A	NA,G	NA,1	NA,-inf	NA,inf	NA,0.335929	0.000213878	0.000214451
2	chr1:62365714:G:A	62365714	NA,A	NA,G	NA,1	NA,-inf	NA,inf	NA,0.42932	0.000213832	0.000214481
2	chr1:62484836:A:C	62484836	NA,C	NA,A	NA,1	NA,-inf	NA,inf	NA,0.597551	0.000213795	0.000214612
2	chr1:62391733:A:G	62391733	NA,G	NA,A	NA,1	NA,inf	NA,inf	NA,0.423365	0.000213716	0.000214357
2	chr1:62185096:ATTTTTACAC:A	62185096	NA,A	NA,ATTTTTACAC	NA,1	NA,inf	NA,inf	NA,0.349057	0.000213668	0.000214255
2	chr1:62145726:C:T	62145726	NA,T	NA,C	NA,1	NA,inf	NA,inf	NA,0.351926	0.000213594	0.000214185
2	chr1:62664930:T:C	62664930	C,NA	T,NA	1,NA	inf,NA	inf,NA	0.0166307,NA	0.000213575	0.000213942
2	chr1:62175236:ATCC:A	62175236	A,A	ATCC,ATCC	1,1	inf,-inf	inf,inf	1.39601,0.13908	0.000213532	0.000214051
2	chr1:62132536:T:TAA	62132536	NA,TAA	NA,T	NA,1	NA,-inf	NA,inf	NA,0.386299	0.00021353	0.00021414
2	chr1:62831288:G:A	62831288	NA,A	NA,G	NA,1	NA,-inf	NA,inf	NA,0.596424	0.000213526	0.000214361
2	chr1:62684065:T:C	62684065	NA,C	NA,T	NA,1	NA,inf	NA,inf	NA,0.286273	0.00021347	0.000214003
2	chr1:62768469:G:C	62768469	NA,C	NA,G	NA,1	NA,inf	NA,inf	NA,0.244917	0.000213409	0.000213934
2	chr1:62320438:C:A	62320438	NA,A	NA,C	NA,1	NA,-inf	NA,inf	NA,0.344211	0.000213276	0.000213865
2	chr1:62474251:T:C	62474251	NA,C	NA,T	NA,1	NA,-inf	NA,inf	NA,0.594985	0.000213273	0.000214087
2	chr1:62983831:T:A	62983831	NA,A	NA,T	NA,1	NA,-inf	NA,inf	NA,0.300767	0.000213177	0.000213734
2	chr1:62918461:A:G	62918461	NA,G	NA,A	NA,1	NA,inf	NA,inf	NA,0.275371	0.000213091	0.000213632
2	chr1:62340381:T:C	62340381	NA,C	NA,T	NA,1	NA,-inf	NA,inf	NA,0.360982	0.000212941	0.000213533
2	chr1:63043282:GTTCTT:G	63043282	NA,G	NA,GTTCTT	NA,1	NA,inf	NA,inf	NA,0.343873	0.000212795	0.000213387
2	chr1:62790801:A:G	62790801	NA,G	NA,A	NA,1	NA,-inf	NA,inf	NA,0.243449	0.000212734	0.000213237
2	chr1:63105739:A:C	63105739	NA,C	NA,A	NA,1	NA,inf	NA,inf	NA,0.323726	0.000212703	0.000213275
2	chr1:63108451:C:G	63108451	G,NA	C,NA	1,NA	-inf,NA	inf,NA	0.386839,NA	0.000212672	0.000213178
2	chr1:62796104:A:G	62796104	NA,G	NA,A	NA,1	NA,-inf	NA,inf	NA,0.243271	0.000212643	0.000213146
2	chr1:62786298:C:T	62786298	NA,T	NA,C	NA,1	NA,-inf	NA,inf	NA,0.346243	0.00021249	0.000213051
2	chr1:62133560:G:A	62133560	NA,A	NA,G	NA,1	NA,-inf	NA,inf	NA,0.420599	0.000212345	0.000212984
2	chr1:62876717:G:A	62876717	A,NA	G,NA	1,NA	inf,NA	inf,NA	0.033587,NA	0.000212006	0.000212375
2	chr1:62794191:G:A	62794191	NA,A	NA,G	NA,1	NA,-inf	NA,inf	NA,0.108266	0.000211938	0.000212407
2	chr1:63041643:A:G	63041643	NA,G	NA,A	NA,1	NA,inf	NA,inf	NA,0.310202	0.00021193	0.000212488
2	chr1:62907941:G:A	62907941	NA,A	NA,G	NA,1	NA,-inf	NA,inf	NA,0.454936	0.000211888	0.000212539
2	chr1:62830181:A:G	62830181	NA,G	NA,A	NA,1	NA,inf	NA,inf	NA,0.394107	0.000211849	0.000212481
2	chr1:62630006:C:T	62630006	T,NA	C,NA	1,NA	-inf,NA	inf,NA	0.277202,NA	0.000211775	0.000212219
2	chr1:62849234:G:A	62849234	NA,A	NA,G	NA,1	NA,-inf	NA,inf	NA,0.247596	0.000211746	0.00021225
2	chr1:62355904:G:A	62355904	NA,A	NA,G	NA,1	NA,inf	NA,inf	NA,0.333109	0.000211734	0.000212311
2	chr1:62950014:G:A	62950014	A,NA	G,NA	1,NA	inf,NA	inf,NA	0.633051,NA	0.000211677	0.000212404
2	chr1:62135694:C:T	62135694	NA,T	NA,C	NA,1	NA,-inf	NA,inf	NA,0.378303	0.000211659	0.000212263
2	chr1:62735426:G:A	62735426	NA,A	NA,G	NA,1	NA,-inf	NA,inf	NA,0.452995	0.000211615	0.000212287
2	chr1:62688964:A:C	62688964	NA,C	NA,A	NA,1	NA,-inf	NA,inf	NA,0.12508	0.000211546	0.000212013
2	chr1:63041172:T:A	63041172	NA,A	NA,T	NA,1	NA,inf	NA,inf	NA,0.307544	0.000211388	0.000211945
2	chr1:63005288:T:G	63005288	NA,G	NA,T	NA,1	NA,inf	NA,inf	NA,0.286422	0.000211228	0.000211777
2	chr1:62773865:G:A	62773865	NA,A	NA,G	NA,1	NA,-inf	NA,inf	NA,0.921038	0.000211145	0.000212413
2	chr1:62671358:C:T	62671358	NA,T	NA,C	NA,1	NA,-inf	NA,inf	NA,0.294257	0.000211027	0.000211565
2	chr1:62477127:A:G	62477127	NA,G	NA,A	NA,1	NA,inf	NA,inf	NA,0.469102	0.000210983	0.000211671
2	chr1:62245531:T:C	62245531	C,C	T,T	1,1	inf,-inf	inf,inf	1.2368,0.189221	0.000210915	0.000211397
2	chr1:63051634:G:T	63051634	NA,T	NA,G	NA,1	NA,inf	NA,inf	NA,0.366143	0.000210657	0.000211258
2	chr1:62866607:A:C	62866607	NA,C	NA,A	NA,1	NA,-inf	NA,inf	NA,0.222113	0.000210536	0.000211048
2	chr1:62216130:A:G	62216130	NA,G	NA,A	NA,1	NA,-inf	NA,inf	NA,0.315991	0.00021036	0.000210933
2	chr1:62219697:C:A	62219697	A,A	C,C	1,1	inf,-inf	inf,inf	0.953743,0.562188	0.000210278	0.000210742
2	chr1:62388721:T:G	62388721	NA,G	NA,T	NA,1	NA,inf	NA,inf	NA,0.101109	0.000210267	0.000210732
2	chr1:62995228:C:T	62995228	T,NA	C,NA	1,NA	inf,NA	inf,NA	0.445714,NA	0.000210266	0.000210812
2	chr1:62849786:C:T	62849786	T,T	C,C	1,1	-inf,inf	inf,inf	0.708016,0.416333	0.000210144	0.000210423
2	chr1:62818558:T:G	62818558	NA,G	NA,T	NA,1	NA,-inf	NA,inf	NA,0.338206	0.000210059	0.000210612
2	chr1:62904644:G:A	62904644	NA,A	NA,G	NA,1	NA,-inf	NA,inf	NA,0.205029	0.000209887	0.000210393
2	chr1:62369028:T:C	62369028	C,C	T,T	1,1	-inf,-inf	inf,inf	0.237514,1.6375	0.000209733	0.000210949
2	chr1:62314528:G:A	62314528	NA,A	NA,G	NA,1	NA,-inf	NA,inf	NA,0.382689	0.000209523	0.000210123
2	chr1:62141785:G:A	62141785	NA,A	NA,G	NA,1	NA,-inf	NA,inf	NA,0.368359	0.000209518	0.000210114
2	chr1:62775465:TAGAAC:T	62775465	NA,T	NA,TAGAAC	NA,1	NA,-inf	NA,inf	NA,0.230875	0.000209369	0.000209867
2	chr1:62965602:C:T	62965602	NA,T	NA,C	NA,1	NA,-inf	NA,inf	NA,0.357094	0.000209343	0.000209937
2	chr1:62255501:T:G	62255501	NA,G	NA,T	NA,1	NA,-inf	NA,inf	NA,0.358237	0.000209295	0.000209871
2	chr1:62865403:G:C	62865403	C,C	G,G	1,1	-inf,inf	inf,inf	0.69766,0.438734	0.00020926	0.000209542
2	chr1:62314168:C:T	62314168	NA,T	NA,C	NA,1	NA,-inf	NA,inf	NA,0.31995	0.000209046	0.000209618
2	chr1:63015720:T:C	63015720	NA,C	NA,T	NA,1	NA,-inf	NA,inf	NA,0.279969	0.00020903	0.000209575
2	chr1:62360757:G:A	62360757	NA,A	NA,G	NA,1	NA,-inf	NA,inf	NA,0.312274	0.000208977	0.000209527
2	chr1:62225183:T:C	62225183	C,C	T,T	1,1	-inf,inf	inf,inf	1.19212,0.503412	0.000208938	0.00020959
2	chr1:62294712:C:T	62294712	NA,T	NA,C	NA,1	NA,inf	NA,inf	NA,0.37277	0.000208899	0.000209501
2	chr1:62455318:C:A	62455318	NA,A	NA,C	NA,1	NA,inf	NA,inf	NA,0.409712	0.000208862	0.000209494
2	chr1:63040643:G:A	63040643	NA,A	NA,G	NA,1	NA,-inf	NA,inf	NA,0.330533	0.000208784	0.000209359
2	chr1:62748202:T:C	62748202	NA,C	NA,T	NA,1	NA,-inf	NA,inf	NA,0.526159	0.00020868	0.000209409
2	chr1:62247798:G:A	62247798	NA,A	NA,G	NA,1	NA,inf	NA,inf	NA,0.320441	0.000208674	0.000209238
2	chr1:62699911:A:G	62699911	G,NA	A,NA	1,NA	inf,NA	inf,NA	0.00965108,NA	0.000208671	0.000209038
2	chr1:62355347:G:A	62355347	NA,A	NA,G	NA,1	NA,-inf	NA,inf	NA,0.258778	0.000208668	0.000209197
2	chr1:62789210:C:G	62789210	NA,G	NA,C	NA,1	NA,-inf	NA,inf	NA,0.385995	0.000208667	0.000209251
2	chr1:62820122:T:C	62820122	NA,C	NA,T	NA,1	NA,inf	NA,inf	NA,0.341189	0.000208642	0.000209223
2	chr1:62994090:T:C	62994090	C,NA	T,NA	1,NA	inf,NA	inf,NA	0.457457,NA	0.000208581	0.000209135
2	chr1:62323825:G:A	62323825	NA,A	NA,G	NA,1	NA,-inf	NA,inf	NA,0.319469	0.000208325	0.000208897
2	chr1:62708311:A:G	62708311	NA,G	NA,A	NA,1	NA,-inf	NA,inf	NA,0.534674	0.000208272	0.000209021
2	chr1:62519461:A:G	62519461	NA,G	NA,A	NA,1	NA,inf	NA,inf	NA,0.51572	0.000208271	0.000209004
2	chr1:62716575:G:A	62716575	NA,A	NA,G	NA,1	NA,-inf	NA,inf	NA,0.534305	0.000208117	0.000208866
2	chr1:62966333:C:T	62966333	NA,T	NA,C	NA,1	NA,inf	NA,inf	NA,0.360852	0.000208068	0.000208669
2	chr1:63086005:C:T	63086005	NA,T	NA,C	NA,1	NA,-inf	NA,inf	NA,0.357161	0.000208029	0.00020862
2	chr1:62158930:CAA:C	62158930	NA,C	NA,CAA	NA,1	NA,inf	NA,inf	NA,0.29021	0.000207847	0.000208397
2	chr1:62964279:G:A	62964279	NA,A	NA,G	NA,1	NA,inf	NA,inf	NA,0.372562	0.000207728	0.000208336
2	chr1:63063961:A:G	63063961	NA,G	NA,A	NA,1	NA,inf	NA,inf	NA,0.346958	0.000207668	0.000208254
2	chr1:62144135:G:A	62144135	NA,A	NA,G	NA,1	NA,-inf	NA,inf	NA,0.395689	0.000207628	0.000208247
2	chr1:62183514:A:G	62183514	NA,G	NA,A	NA,1	NA,inf	NA,inf	NA,0.296699	0.000207572	0.000208132
2	chr1:62716576:C:A	62716576	NA,A	NA,C	NA,1	NA,-inf	NA,inf	NA,0.530617	0.000207379	0.000208124
2	chr1:62943827:T:C	62943827	NA,C	NA,T	NA,1	NA,inf	NA,inf	NA,0.329493	0.000207342	0.000207918
2	chr1:63085523:G:C	63085523	NA,C	NA,G	NA,1	NA,-inf	NA,inf	NA,0.353502	0.000207293	0.000207882
2	chr1:62808792:A:G	62808792	NA,G	NA,A	NA,1	NA,-inf	NA,inf	NA,0.229004	0.000207153	0.000207649
2	chr1:62163381:G:A	62163381	NA,A	NA,G	NA,1	NA,-inf	NA,inf	NA,0.314335	0.00020697	0.000207531
2	chr1:62199931:A:G	62199931	NA,G	NA,A	NA,1	NA,inf	NA,inf	NA,0.286161	0.000206728	0.000207282
2	chr1:62970006:T:C	62970006	NA,C	NA,T	NA,1	NA,inf	NA,inf	NA,0.303496	0.000206576	0.000207138
2	chr1:62663554:A:G	62663554	NA,G	NA,A	NA,1	NA,-inf	NA,inf	NA,0.109281	0.000206558	0.000207021
2	chr1:62601292:C:T	62601292	NA,T	NA,C	NA,1	NA,inf	NA,inf	NA,0.444106	0.000206424	0.00020709
2	chr1:63038171:C:T	63038171	NA,T	NA,C	NA,1	NA,inf	NA,inf	NA,0.31427	0.00020638	0.000206951
2	chr1:62373896:T:C	62373896	C,C	T,T	1,1	inf,-inf	inf,inf	0.0354871,1.23134	0.000206375	0.000206861
2	chr1:62969255:G:A	62969255	NA,A	NA,G	NA,1	NA,inf	NA,inf	NA,0.302522	0.000206347	0.000206908
2	chr1:62176927:T:G	62176927	NA,G	NA,T	NA,1	NA,-inf	NA,inf	NA,0.395484	0.000206337	0.000206947
2	chr1:62892445:C:T	62892445	NA,T	NA,C	NA,1	NA,inf	NA,inf	NA,0.393771	0.000206328	0.000206943
2	chr1:62667740:G:A	62667740	NA,A	NA,G	NA,1	NA,-inf	NA,inf	NA,0.23487	0.000206298	0.00020682
2	chr1:62811563:A:T	62811563	NA,T	NA,A	NA,1	NA,-inf	NA,inf	NA,0.225175	0.000206151	0.000206645
2	chr1:62368531:C:T	62368531	NA,T	NA,C	NA,1	NA,-inf	NA,inf	NA,0.421625	0.000205985	0.000206631
2	chr1:63004827:T:C	63004827	NA,C	NA,T	NA,1	NA,-inf	NA,inf	NA,0.264745	0.000205971	0.000206501
2	chr1:62432471:C:T	62432471	T,T	C,C	1,1	-inf,-inf	inf,inf	1.23048,0.751974	0.000205967	0.00020704
2	chr1:63078738:T:C	63078738	NA,C	NA,T	NA,1	NA,inf	NA,inf	NA,0.260282	0.000205931	0.00020647
2	chr1:63049137:T:A	63049137	NA,A	NA,T	NA,1	NA,inf	NA,inf	NA,0.28807	0.000205875	0.00020642
2	chr1:62369084:G:A	62369084	NA,A	NA,G	NA,1	NA,-inf	NA,inf	NA,0.468624	0.000205805	0.000206496
2	chr1:62284382:T:C	62284382	C,NA	T,NA	1,NA	inf,NA	inf,NA	0.546935,NA	0.000205689	0.000206328
2	chr1:62588809:TACCTC:T	62588809	NA,T	NA,TACCTC	NA,1	NA,-inf	NA,inf	NA,0.163724	0.000205647	0.000206122
2	chr1:62216833:C:T	62216833	T,T	C,C	1,1	-inf,inf	inf,inf	1.10012,0.599042	0.00020563	0.000206268
2	chr1:62973141:G:T	62973141	NA,T	NA,G	NA,1	NA,inf	NA,inf	NA,0.343733	0.000205535	0.000206124
2	chr1:63014569:G:A	63014569	NA,A	NA,G	NA,1	NA,-inf	NA,inf	NA,0.334235	0.000205514	0.000206089
2	chr1:62721383:A:G	62721383	NA,G	NA,A	NA,1	NA,-inf	NA,inf	NA,0.260354	0.000205483	0.000206019
2	chr1:62194676:C:G	62194676	NA,G	NA,C	NA,1	NA,inf	NA,inf	NA,0.301077	0.000205287	0.00020584
2	chr1:62319990:G:A	62319990	A,NA	G,NA	1,NA	-inf,NA	inf,NA	0.431536,NA	0.000205262	0.000205797
2	chr1:62426066:G:A	62426066	NA,A	NA,G	NA,1	NA,inf	NA,inf	NA,0.425383	0.000205214	0.000205852
2	chr1:62482406:G:A	62482406	NA,A	NA,G	NA,1	NA,inf	NA,inf	NA,0.280234	0.000205172	0.000205706
2	chr1:62220843:C:T	62220843	T,T	C,C	1,1	-inf,inf	inf,inf	1.11114,0.584572	0.000205136	0.000205771
2	chr1:62994180:G:T	62994180	T,NA	G,NA	1,NA	inf,NA	inf,NA	0.445419,NA	0.000205	0.000205545
2	chr1:62507121:T:C	62507121	NA,C	NA,T	NA,1	NA,-inf	NA,inf	NA,0.104745	0.000204988	0.00020545
2	chr1:62189134:C:T	62189134	NA,T	NA,C	NA,1	NA,inf	NA,inf	NA,0.317221	0.000204917	0.000205483
2	chr1:62292520:A:G	62292520	NA,G	NA,A	NA,1	NA,inf	NA,inf	NA,0.353421	0.000204786	0.000205373
2	chr1:62763572:A:G	62763572	NA,G	NA,A	NA,1	NA,inf	NA,inf	NA,0.341939	0.000204777	0.000205365
2	chr1:62386670:T:C	62386670	NA,C	NA,T	NA,1	NA,inf	NA,inf	NA,0.0898298	0.000204607	0.000205069
2	chr1:62933112:T:C	62933112	NA,C	NA,T	NA,1	NA,-inf	NA,inf	NA,0.283287	0.000204406	0.000204944
2	chr1:62219113:C:T	62219113	NA,T	NA,C	NA,1	NA,-inf	NA,inf	NA,0.296551	0.00020418	0.000204732
2	chr1:62808035:A:G	62808035	NA,G	NA,A	NA,1	NA,-inf	NA,inf	NA,0.312611	0.000204145	0.000204683
2	chr1:62639563:T:C	62639563	NA,C	NA,T	NA,1	NA,-inf	NA,inf	NA,0.56974	0.000204014	0.000204798
2	chr1:62350779:G:A	62350779	NA,A	NA,G	NA,1	NA,inf	NA,inf	NA,0.336162	0.00020401	0.000204612
2	chr1:62369545:T:G	62369545	NA,G	NA,T	NA,1	NA,-inf	NA,inf	NA,0.384204	0.000204004	0.000204616
2	chr1:62926727:T:A	62926727	A,NA	T,NA	1,NA	-inf,NA	inf,NA	0.891542,NA	0.000203991	0.000205094
2	chr1:63065969:A:C	63065969	NA,C	NA,A	NA,1	NA,-inf	NA,inf	NA,0.279008	0.000203944	0.000204483
2	chr1:62843714:C:T	62843714	NA,T	NA,C	NA,1	NA,inf	NA,inf	NA,0.742495	0.000203942	0.000204945
2	chr1:62390891:C:T	62390891	NA,T	NA,C	NA,1	NA,-inf	NA,inf	NA,0.294737	0.000203893	0.000204428
2	chr1:62280943:G:A	62280943	NA,A	NA,G	NA,1	NA,-inf	NA,inf	NA,0.351238	0.000203698	0.000204285
2	chr1:62315017:C:T	62315017	T,T	C,C	1,1	-inf,inf	inf,inf	0.413018,1.32937	0.000203696	0.000204486
2	chr1:62664154:T:C	62664154	NA,C	NA,T	NA,1	NA,-inf	NA,inf	NA,0.527211	0.000203623	0.000204372
2	chr1:62711170:TTAATGCTAAATATAGGCA:T	62711170	NA,T	NA,TTAATGCTAAATATAGGCA	NA,1	NA,-inf	NA,inf	NA,0.508507	0.000203539	0.000204261
2	chr1:62557204:G:A	62557204	NA,A	NA,G	NA,1	NA,-inf	NA,inf	NA,0.526667	0.000203459	0.000204208
2	chr1:63005558:G:A	63005558	NA,A	NA,G	NA,1	NA,inf	NA,inf	NA,0.311106	0.000203265	0.000203826
2	chr1:62887502:A:G	62887502	NA,G	NA,A	NA,1	NA,-inf	NA,inf	NA,1.05034	0.000203246	0.000204851
2	chr1:63004384:A:G	63004384	NA,G	NA,A	NA,1	NA,-inf	NA,inf	NA,0.251427	0.000202716	0.000203238
2	chr1:62718700:G:A	62718700	NA,A	NA,G	NA,1	NA,-inf	NA,inf	NA,0.083216	0.000202477	0.000202936
2	chr1:62172164:G:A	62172164	NA,A	NA,G	NA,1	NA,inf	NA,inf	NA,0.289431	0.000202284	0.000202832
2	chr1:63004944:GAA:G	63004944	NA,G	NA,GAA	NA,1	NA,-inf	NA,inf	NA,0.286989	0.000202278	0.000202833
2	chr1:63065273:G:A	63065273	A,A	G,G	1,1	inf,-inf	inf,inf	0.383499,0.996411	0.000202255	0.000202709
2	chr1:63038315:G:A	63038315	NA,A	NA,G	NA,1	NA,inf	NA,inf	NA,0.233293	0.000202079	0.000202602
2	chr1:62219867:C:T	62219867	T,T	C,C	1,1	-inf,inf	inf,inf	1.10583,0.579951	0.000201952	0.000202578
2	chr1:62767877:G:C	62767877	NA,C	NA,G	NA,1	NA,inf	NA,inf	NA,0.308101	0.000201873	0.000202439
2	chr1:62868410:G:A	62868410	NA,A	NA,G	NA,1	NA,inf	NA,inf	NA,0.448477	0.000201835	0.000202499
2	chr1:62142187:A:T	62142187	NA,T	NA,A	NA,1	NA,-inf	NA,inf	NA,0.335504	0.000201833	0.000202405
2	chr1:62774008:A:C	62774008	NA,C	NA,A	NA,1	NA,inf	NA,inf	NA,0.28734	0.000201777	0.000202322
2	chr1:62165011:C:T	62165011	NA,T	NA,C	NA,1	NA,-inf	NA,inf	NA,0.256474	0.000201695	0.000202229
2	chr1:62455093:A:G	62455093	NA,G	NA,A	NA,1	NA,-inf	NA,inf	NA,0.068576	0.000201629	0.000202089
2	chr1:62750181:A:G	62750181	NA,G	NA,A	NA,1	NA,-inf	NA,inf	NA,0.392835	0.000201391	0.000202017
2	chr1:62776417:G:C	62776417	NA,C	NA,G	NA,1	NA,-inf	NA,inf	NA,0.298206	0.000201296	0.000201853
2	chr1:62126796:A:G	62126796	NA,G	NA,A	NA,1	NA,-inf	NA,inf	NA,0.281765	0.000201242	0.000201781
2	chr1:62267628:C:T	62267628	NA,T	NA,C	NA,1	NA,inf	NA,inf	NA,0.30115	0.00020088	0.000201434
2	chr1:62146702:G:A	62146702	NA,A	NA,G	NA,1	NA,inf	NA,inf	NA,0.263938	0.00020087	0.000201406
2	chr1:62721236:A:T	62721236	NA,T	NA,A	NA,1	NA,-inf	NA,inf	NA,0.395938	0.000200803	0.000201425
2	chr1:62998994:C:T	62998994	NA,T	NA,C	NA,1	NA,inf	NA,inf	NA,0.300586	0.000200753	0.000201307
2	chr1:63068772:G:A	63068772	NA,A	NA,G	NA,1	NA,inf	NA,inf	NA,0.275684	0.000200735	0.000201279
2	chr1:62269493:C:T	62269493	NA,T	NA,C	NA,1	NA,inf	NA,inf	NA,0.300067	0.000200648	0.000201203
2	chr1:62269574:C:A	62269574	NA,A	NA,C	NA,1	NA,inf	NA,inf	NA,0.300067	0.000200648	0.000201203
2	chr1:62580987:C:T	62580987	NA,T	NA,C	NA,1	NA,inf	NA,inf	NA,0.416045	0.000200627	0.000201269
2	chr1:62889462:T:A	62889462	A,NA	T,NA	1,NA	inf,NA	inf,NA	0.0156193,NA	0.000200604	0.000200971
2	chr1:62753766:T:C	62753766	NA,C	NA,T	NA,1	NA,-inf	NA,inf	NA,0.150448	0.000200573	0.000201057
2	chr1:62469660:A:G	62469660	NA,G	NA,A	NA,1	NA,inf	NA,inf	NA,0.408013	0.00020049	0.000201121
2	chr1:62267159:C:G	62267159	NA,G	NA,C	NA,1	NA,inf	NA,inf	NA,0.299312	0.000200485	0.000201039
2	chr1:63080039:T:C	63080039	NA,C	NA,T	NA,1	NA,-inf	NA,inf	NA,0.351471	0.000200376	0.000200966
2	chr1:62300155:G:A	62300155	A,NA	G,NA	1,NA	-inf,NA	inf,NA	0.410893,NA	0.000200376	0.000200895
2	chr1:62521623:T:C	62521623	NA,C	NA,T	NA,1	NA,inf	NA,inf	NA,0.797716	0.00020029	0.000201382
2	chr1:62815617:A:G	62815617	NA,G	NA,A	NA,1	NA,-inf	NA,inf	NA,0.289836	0.000200232	0.000200759
2	chr1:62742227:G:A	62742227	NA,A	NA,G	NA,1	NA,-inf	NA,inf	NA,0.142842	0.000199957	0.000200438
2	chr1:62356888:G:A	62356888	NA,A	NA,G	NA,1	NA,inf	NA,inf	NA,0.254286	0.00019992	0.000200447
2	chr1:62261721:T:C	62261721	NA,C	NA,T	NA,1	NA,-inf	NA,inf	NA,0.254183	0.000199826	0.000200363
2	chr1:63043472:A:G	63043472	NA,G	NA,A	NA,1	NA,inf	NA,inf	NA,0.259751	0.000199776	0.000200304
2	chr1:62206709:A:T	62206709	NA,T	NA,A	NA,1	NA,-inf	NA,inf	NA,0.357309	0.000199724	0.000200308
2	chr1:62565671:C:T	62565671	NA,T	NA,C	NA,1	NA,-inf	NA,inf	NA,0.510265	0.000199625	0.000200357
2	chr1:63069749:G:T	63069749	NA,T	NA,G	NA,1	NA,inf	NA,inf	NA,0.270332	0.000199542	0.000200084
2	chr1:62305787:A:G	62305787	G,G	A,A	1,1	-inf,inf	inf,inf	1.30051,0.526975	0.000199528	0.000200332
2	chr1:62734784:C:T	62734784	NA,T	NA,C	NA,1	NA,inf	NA,inf	NA,0.226901	0.000199439	0.000199942
2	chr1:62963039:T:C	62963039	NA,C	NA,T	NA,1	NA,-inf	NA,inf	NA,0.234358	0.000199329	0.000199846
2	chr1:62861915:G:A	62861915	NA,A	NA,G	NA,1	NA,inf	NA,inf	NA,0.434989	0.00019928	0.000199933
2	chr1:62387798:T:C	62387798	NA,C	NA,T	NA,1	NA,inf	NA,inf	NA,0.444195	0.000199257	0.000199922
2	chr1:62287265:G:T	62287265	T,NA	G,NA	1,NA	-inf,NA	inf,NA	0.397479,NA	0.000199238	0.000199747
2	chr1:62562356:C:T	62562356	NA,T	NA,C	NA,1	NA,-inf	NA,inf	NA,0.507708	0.000199143	0.000199871
2	chr1:63110757:G:T	63110757	NA,T	NA,G	NA,1	NA,-inf	NA,inf	NA,0.292478	0.000199111	0.00019966
2	chr1:62957501:T:A	62957501	NA,A	NA,T	NA,1	NA,inf	NA,inf	NA,0.355319	0.000199074	0.000199666
2	chr1:62805989:A:G	62805989	NA,G	NA,A	NA,1	NA,-inf	NA,inf	NA,0.366829	0.000198964	0.000199536
2	chr1:62536896:T:G	62536896	NA,G	NA,T	NA,1	NA,-inf	NA,inf	NA,0.204419	0.000198954	0.000199452
2	chr1:62723612:G:A	62723612	NA,A	NA,G	NA,1	NA,-inf	NA,inf	NA,0.191178	0.00019894	0.000199441
2	chr1:62767120:A:G	62767120	NA,G	NA,A	NA,1	NA,-inf	NA,inf	NA,0.189466	0.000198933	0.000199415
2	chr1:62362422:C:T	62362422	NA,T	NA,C	NA,1	NA,inf	NA,inf	NA,0.348968	0.000198895	0.000199506
2	chr1:62389137:C:A	62389137	A,A	C,C	1,1	-inf,-inf	inf,inf	0.833775,0.94583	0.000198879	0.000199617
2	chr1:62902900:A:C	62902900	NA,C	NA,A	NA,1	NA,inf	NA,inf	NA,0.372616	0.000198673	0.000199279
2	chr1:62424681:T:C	62424681	NA,C	NA,T	NA,1	NA,-inf	NA,inf	NA,0.283771	0.00019862	0.000199168
2	chr1:62962911:A:G	62962911	NA,G	NA,A	NA,1	NA,inf	NA,inf	NA,0.145522	0.000198586	0.000199071
2	chr1:62140457:G:A	62140457	NA,A	NA,G	NA,1	NA,-inf	NA,inf	NA,0.318415	0.000198515	0.000199076
2	chr1:62599843:TAG:T	62599843	T,NA	TAG,NA	1,NA	-inf,NA	inf,NA	1.00617,NA	0.000198481	0.000199814
2	chr1:62814402:A:G	62814402	NA,G	NA,A	NA,1	NA,-inf	NA,inf	NA,0.281821	0.000198478	0.000199001
2	chr1:62387239:A:T	62387239	NA,T	NA,A	NA,1	NA,-inf	NA,inf	NA,0.268697	0.000198439	0.00019896
2	chr1:62695278:G:T	62695278	NA,T	NA,G	NA,1	NA,inf	NA,inf	NA,0.452863	0.000198412	0.00019908
2	chr1:62714300:T:C	62714300	NA,C	NA,T	NA,1	NA,-inf	NA,inf	NA,0.0689069	0.000198389	0.000198845
2	chr1:62771532:G:A	62771532	NA,A	NA,G	NA,1	NA,inf	NA,inf	NA,0.183238	0.000198314	0.000198809
2	chr1:62257162:A:G	62257162	NA,G	NA,A	NA,1	NA,-inf	NA,inf	NA,0.291981	0.000198279	0.000198828
2	chr1:63003905:C:G	63003905	NA,G	NA,C	NA,1	NA,-inf	NA,inf	NA,0.232265	0.00019827	0.000198783
2	chr1:62410462:C:G	62410462	NA,G	NA,C	NA,1	NA,-inf	NA,inf	NA,0.273269	0.000198125	0.000198648
2	chr1:62344484:TCTGA:T	62344484	NA,T	NA,TCTGA	NA,1	NA,inf	NA,inf	NA,0.357371	0.000198105	0.000198695
2	chr1:62397929:G:A	62397929	NA,A	NA,G	NA,1	NA,inf	NA,inf	NA,0.0615293	0.000197925	0.000198382
2	chr1:62877303:G:A	62877303	NA,A	NA,G	NA,1	NA,inf	NA,inf	NA,0.425657	0.000197791	0.000198436
2	chr1:62837492:G:A	62837492	NA,A	NA,G	NA,1	NA,-inf	NA,inf	NA,1.02396	0.000197737	0.000199277
2	chr1:62297899:T:C	62297899	NA,C	NA,T	NA,1	NA,-inf	NA,inf	NA,0.324117	0.00019759	0.00019816
2	chr1:62145557:G:A	62145557	NA,A	NA,G	NA,1	NA,inf	NA,inf	NA,0.255163	0.000197545	0.000198073
2	chr1:62135453:T:C	62135453	NA,C	NA,T	NA,1	NA,-inf	NA,inf	NA,0.290104	0.000197443	0.000197983
2	chr1:62371305:C:T	62371305	T,T	C,C	1,1	inf,-inf	inf,inf	0.0601582,1.12862	0.00019731	0.000197719
2	chr1:62127601:T:C	62127601	NA,C	NA,T	NA,1	NA,-inf	NA,inf	NA,0.26369	0.000197162	0.000197691
2	chr1:62928913:A:G	62928913	NA,G	NA,A	NA,1	NA,inf	NA,inf	NA,0.226141	0.000197044	0.00019756
2	chr1:62660933:T:C	62660933	C,NA	T,NA	1,NA	inf,NA	inf,NA	0.774007,NA	0.000196877	0.000197783
2	chr1:62960959:G:A	62960959	NA,A	NA,G	NA,1	NA,inf	NA,inf	NA,0.344189	0.000196823	0.000197407
2	chr1:62450187:A:G	62450187	NA,G	NA,A	NA,1	NA,inf	NA,inf	NA,0.358679	0.000196714	0.000197299
2	chr1:62448538:T:C	62448538	NA,C	NA,T	NA,1	NA,inf	NA,inf	NA,0.358534	0.000196685	0.00019727
2	chr1:62165454:C:T	62165454	T,NA	C,NA	1,NA	inf,NA	inf,NA	0.466133,NA	0.000196654	0.000197213
2	chr1:62778465:G:T	62778465	NA,T	NA,G	NA,1	NA,inf	NA,inf	NA,0.175318	0.000196633	0.000197124
2	chr1:62777989:G:A	62777989	NA,A	NA,G	NA,1	NA,inf	NA,inf	NA,0.175318	0.000196633	0.000197124
2	chr1:62781322:A:G	62781322	NA,G	NA,A	NA,1	NA,inf	NA,inf	NA,0.175318	0.000196633	0.000197124
2	chr1:62132732:G:A	62132732	NA,A	NA,G	NA,1	NA,inf	NA,inf	NA,0.227305	0.000196599	0.000197111
2	chr1:62599852:GCTA:G	62599852	G,NA	GCTA,NA	1,NA	-inf,NA	inf,NA	0.998105,NA	0.000196595	0.000197909
2	chr1:62778254:T:G	62778254	NA,G	NA,T	NA,1	NA,inf	NA,inf	NA,0.174793	0.000196511	0.000197002
2	chr1:62979808:C:T	62979808	NA,T	NA,C	NA,1	NA,inf	NA,inf	NA,0.315964	0.000196509	0.000197078
2	chr1:62778666:A:C	62778666	NA,C	NA,A	NA,1	NA,inf	NA,inf	NA,0.174339	0.000196407	0.000196898
2	chr1:62784093:G:T	62784093	NA,T	NA,G	NA,1	NA,inf	NA,inf	NA,0.174276	0.000196385	0.000196877
2	chr1:62410198:C:G	62410198	NA,G	NA,C	NA,1	NA,-inf	NA,inf	NA,0.26487	0.000196342	0.00019686
2	chr1:62746179:A:G	62746179	NA,G	NA,A	NA,1	NA,-inf	NA,inf	NA,0.156557	0.000196148	0.000196634
2	chr1:62307345:C:T	62307345	NA,T	NA,C	NA,1	NA,-inf	NA,inf	NA,0.259615	0.000196059	0.000196594
2	chr1:62772684:AT:A	62772684	NA,A	NA,AT	NA,1	NA,inf	NA,inf	NA,0.172822	0.000196051	0.000196541
2	chr1:62339339:A:G	62339339	NA,G	NA,A	NA,1	NA,-inf	NA,inf	NA,0.373854	0.000196046	0.000196653
2	chr1:62463071:G:C	62463071	NA,C	NA,G	NA,1	NA,inf	NA,inf	NA,0.244613	0.000195976	0.000196485
2	chr1:62470129:A:G	62470129	NA,G	NA,A	NA,1	NA,inf	NA,inf	NA,0.240235	0.00019597	0.000196484
2	chr1:62373661:T:C	62373661	NA,C	NA,T	NA,1	NA,-inf	NA,inf	NA,0.312527	0.000195902	0.000196462
2	chr1:62815064:C:G	62815064	NA,G	NA,C	NA,1	NA,inf	NA,inf	NA,0.172253	0.000195896	0.000196387
2	chr1:62786702:A:C	62786702	NA,C	NA,A	NA,1	NA,-inf	NA,inf	NA,0.180014	0.000195741	0.000196233
2	chr1:62824300:T:C	62824300	NA,C	NA,T	NA,1	NA,inf	NA,inf	NA,0.408351	0.000195677	0.000196307
2	chr1:62772437:TTCTCTTGC:T	62772437	NA,T	NA,TTCTCTTGC	NA,1	NA,-inf	NA,inf	NA,0.15451	0.000195671	0.000196156
2	chr1:62170254:A:T	62170254	NA,T	NA,A	NA,1	NA,-inf	NA,inf	NA,0.299344	0.000195565	0.000196115
2	chr1:62191452:C:T	62191452	NA,T	NA,C	NA,1	NA,inf	NA,inf	NA,0.282171	0.000195531	0.000196078
2	chr1:62255119:T:C	62255119	NA,C	NA,T	NA,1	NA,inf	NA,inf	NA,0.260586	0.000195519	0.000196049
2	chr1:62558885:G:C	62558885	NA,C	NA,G	NA,1	NA,-inf	NA,inf	NA,0.0717482	0.000195505	0.000195961
2	chr1:62266543:GCA:G	62266543	NA,G	NA,GCA	NA,1	NA,inf	NA,inf	NA,0.235194	0.000195503	0.000196021
2	chr1:63021821:T:C	63021821	NA,C	NA,T	NA,1	NA,inf	NA,inf	NA,0.258101	0.000195375	0.000195907
2	chr1:62627154:C:T	62627154	NA,T	NA,C	NA,1	NA,inf	NA,inf	NA,0.41459	0.000195363	0.000195996
2	chr1:62339441:G:A	62339441	NA,A	NA,G	NA,1	NA,-inf	NA,inf	NA,0.32617	0.000195267	0.000195833
2	chr1:62948350:G:A	62948350	NA,A	NA,G	NA,1	NA,inf	NA,inf	NA,0.160495	0.000195256	0.000195742
2	chr1:62468072:G:C	62468072	NA,C	NA,G	NA,1	NA,-inf	NA,inf	NA,0.187915	0.000195147	0.000195638
2	chr1:62911516:T:C	62911516	NA,C	NA,T	NA,1	NA,-inf	NA,inf	NA,0.0953547	0.000195126	0.000195592
2	chr1:62361895:A:C	62361895	NA,C	NA,A	NA,1	NA,inf	NA,inf	NA,0.229638	0.000195074	0.000195589
2	chr1:62164973:C:T	62164973	NA,T	NA,C	NA,1	NA,inf	NA,inf	NA,0.228721	0.000195071	0.000195588
2	chr1:62247083:G:T	62247083	NA,T	NA,G	NA,1	NA,-inf	NA,inf	NA,0.290713	0.000194964	0.0001955
2	chr1:62724903:C:A	62724903	NA,A	NA,C	NA,1	NA,inf	NA,inf	NA,0.280609	0.000194958	0.000195507
2	chr1:62651468:AAAAAG:A	62651468	NA,A	NA,AAAAAG	NA,1	NA,-inf	NA,inf	NA,0.185124	0.000194937	0.000195427
2	chr1:62694181:CCTTTCCTTGAGTTTGATTAATATACTAGAGCAGAACACAGGGGAATATTAATATTTACCAGTTTATTATAAAAGATATTACAA:C	62694181	NA,C	NA,CCTTTCCTTGAGTTTGATTAATATACTAGAGCAGAACACAGGGGAATATTAATATTTACCAGTTTATTATAAAAGATATTACAA	NA,1	NA,-inf	NA,inf	NA,0.110442	0.000194862	0.000195331
2	chr1:62221079:G:A	62221079	NA,A	NA,G	NA,1	NA,-inf	NA,inf	NA,0.249542	0.000194856	0.000195389
2	chr1:62181086:T:C	62181086	C,C	T,T	1,1	-inf,-inf	inf,inf	1.18054,0.61489	0.000194709	0.000195475
2	chr1:62973282:T:A	62973282	NA,A	NA,T	NA,1	NA,inf	NA,inf	NA,0.247069	0.000194698	0.000195226
2	chr1:63075950:C:T	63075950	NA,T	NA,C	NA,1	NA,-inf	NA,inf	NA,0.320079	0.000194637	0.000195201
2	chr1:62759210:A:G	62759210	NA,G	NA,A	NA,1	NA,-inf	NA,inf	NA,0.168599	0.000194503	0.000194978
2	chr1:62491008:G:A	62491008	NA,A	NA,G	NA,1	NA,-inf	NA,inf	NA,0.227649	0.000194459	0.000194966
2	chr1:62433995:GAT:G	62433995	NA,G	NA,GAT	NA,1	NA,inf	NA,inf	NA,0.375168	0.000194435	0.000195054
2	chr1:62325482:G:T	62325482	NA,T	NA,G	NA,1	NA,-inf	NA,inf	NA,0.311217	0.000194425	0.000194986
2	chr1:63090927:T:C	63090927	NA,C	NA,T	NA,1	NA,inf	NA,inf	NA,0.237404	0.000194347	0.00019487
2	chr1:62189133:C:G	62189133	NA,G	NA,C	NA,1	NA,inf	NA,inf	NA,0.286253	0.00019427	0.00019482
2	chr1:62921950:A:G	62921950	NA,G	NA,A	NA,1	NA,-inf	NA,inf	NA,0.340204	0.000194266	0.000194851
2	chr1:62936495:ATG:A	62936495	A,A	ATG,ATG	1,1	inf,-inf	inf,inf	0.734462,0.912727	0.000194087	0.000194751
2	chr1:62998494:C:T	62998494	NA,T	NA,C	NA,1	NA,inf	NA,inf	NA,0.278174	0.000194025	0.00019457
2	chr1:62162734:G:A	62162734	NA,A	NA,G	NA,1	NA,inf	NA,inf	NA,0.255797	0.00019376	0.000194285
2	chr1:62468923:G:A	62468923	NA,A	NA,G	NA,1	NA,-inf	NA,inf	NA,0.180753	0.000193667	0.000194155
2	chr1:62133859:G:C	62133859	NA,C	NA,G	NA,1	NA,inf	NA,inf	NA,0.207752	0.000193613	0.000194119
2	chr1:62141978:ATAAT:A	62141978	A,NA	ATAAT,NA	1,NA	inf,NA	inf,NA	0.304799,NA	0.000193429	0.000193891
2	chr1:63010880:C:T	63010880	NA,T	NA,C	NA,1	NA,inf	NA,inf	NA,0.278431	0.000193421	0.000193965
2	chr1:62847856:A:G	62847856	NA,G	NA,A	NA,1	NA,-inf	NA,inf	NA,0.354017	0.000193412	0.000194
2	chr1:62434618:A:T	62434618	NA,T	NA,A	NA,1	NA,-inf	NA,inf	NA,0.180234	0.000193393	0.000193881
2	chr1:62838748:C:T	62838748	NA,T	NA,C	NA,1	NA,inf	NA,inf	NA,0.161301	0.000193378	0.000193864
2	chr1:63001485:C:T	63001485	NA,T	NA,C	NA,1	NA,-inf	NA,inf	NA,0.209845	0.000193318	0.00019382
2	chr1:62784087:T:G	62784087	NA,G	NA,T	NA,1	NA,-inf	NA,inf	NA,0.394531	0.000193299	0.000193923
2	chr1:62775341:T:A	62775341	NA,A	NA,T	NA,1	NA,-inf	NA,inf	NA,0.164921	0.000193277	0.000193767
2	chr1:63012654:T:A	63012654	NA,A	NA,T	NA,1	NA,inf	NA,inf	NA,0.26532	0.000193256	0.00019379
2	chr1:62826497:A:G	62826497	NA,G	NA,A	NA,1	NA,-inf	NA,inf	NA,0.314638	0.000193181	0.000193742
2	chr1:62567978:T:G	62567978	NA,G	NA,T	NA,1	NA,inf	NA,inf	NA,0.386649	0.000193148	0.00019376
2	chr1:62154973:A:T	62154973	NA,T	NA,A	NA,1	NA,-inf	NA,inf	NA,0.243727	0.000193013	0.000193538
2	chr1:62835455:C:A	62835455	NA,A	NA,C	NA,1	NA,inf	NA,inf	NA,0.159593	0.000193001	0.000193486
2	chr1:63010457:C:T	63010457	NA,T	NA,C	NA,1	NA,inf	NA,inf	NA,0.263276	0.000192901	0.000193433
2	chr1:63001059:C:T	63001059	NA,T	NA,C	NA,1	NA,-inf	NA,inf	NA,0.22349	0.00019284	0.000193352
2	chr1:62158108:T:A	62158108	NA,A	NA,T	NA,1	NA,inf	NA,inf	NA,0.203525	0.000192617	0.000193124
2	chr1:63015234:G:A	63015234	NA,A	NA,G	NA,1	NA,inf	NA,inf	NA,0.261937	0.000192588	0.00019312
2	chr1:62725657:G:T	62725657	NA,T	NA,G	NA,1	NA,inf	NA,inf	NA,0.196125	0.000192532	0.000193022
2	chr1:62231539:A:G	62231539	G,G	A,A	1,1	inf,-inf	inf,inf	1.03874,0.478152	0.000192522	0.00019301
2	chr1:62780978:C:T	62780978	NA,T	NA,C	NA,1	NA,-inf	NA,inf	NA,0.151183	0.000192385	0.000192867
2	chr1:62441247:C:G	62441247	G,NA	C,NA	1,NA	inf,NA	inf,NA	0.660675,NA	0.000192373	0.000193113
2	chr1:62125962:G:T	62125962	NA,T	NA,G	NA,1	NA,-inf	NA,inf	NA,0.287647	0.000192314	0.00019286
2	chr1:62599849:A:C	62599849	C,NA	A,NA	1,NA	-inf,NA	inf,NA	0.973876,NA	0.00019217	0.00019343
2	chr1:62494909:CAG:C	62494909	NA,C	NA,CAG	NA,1	NA,inf	NA,inf	NA,0.16393	0.000192043	0.000192527
2	chr1:63005733:C:T	63005733	NA,T	NA,C	NA,1	NA,inf	NA,inf	NA,0.271484	0.000192025	0.000192566
2	chr1:62208723:C:T	62208723	NA,T	NA,C	NA,1	NA,-inf	NA,inf	NA,0.327038	0.000192021	0.000192584
2	chr1:62792371:C:G	62792371	NA,G	NA,C	NA,1	NA,-inf	NA,inf	NA,0.307459	0.000191975	0.000192532
2	chr1:62350911:C:T	62350911	T,NA	C,NA	1,NA	inf,NA	inf,NA	0.294475,NA	0.000191974	0.000192428
2	chr1:62302281:G:A	62302281	A,A	G,G	1,1	-inf,inf	inf,inf	0.0669461,1.17859	0.000191934	0.000192326
2	chr1:62639363:A:G	62639363	NA,G	NA,A	NA,1	NA,-inf	NA,inf	NA,0.0488882	0.000191909	0.000192365
2	chr1:62940986:T:G	62940986	G,G	T,T	1,1	inf,-inf	inf,inf	1.72634,0.434252	0.000191901	0.000193638
2	chr1:63047257:C:T	63047257	T,NA	C,NA	1,NA	-inf,NA	inf,NA	0.698043,NA	0.000191455	0.000192255
2	chr1:62868139:T:G	62868139	NA,G	NA,T	NA,1	NA,inf	NA,inf	NA,0.393366	0.000191376	0.000191995
2	chr1:62305632:A:C	62305632	C,C	A,A	1,1	-inf,inf	inf,inf	1.34301,0.451927	0.000191279	0.000192063
2	chr1:62223032:T:C	62223032	NA,C	NA,T	NA,1	NA,-inf	NA,inf	NA,0.230424	0.000191266	0.000191788
2	chr1:62163053:A:C	62163053	NA,C	NA,A	NA,1	NA,-inf	NA,inf	NA,0.246873	0.000191249	0.00019177
2	chr1:62191348:G:A	62191348	NA,A	NA,G	NA,1	NA,-inf	NA,inf	NA,0.17044	0.000191213	0.0001917
2	chr1:62162034:ATCT:A	62162034	NA,A	NA,ATCT	NA,1	NA,inf	NA,inf	NA,0.242525	0.000191152	0.00019167
2	chr1:63011114:T:C	63011114	NA,C	NA,T	NA,1	NA,inf	NA,inf	NA,0.253718	0.000191131	0.000191658
2	chr1:62154107:G:A	62154107	A,NA	G,NA	1,NA	inf,NA	inf,NA	0.426701,NA	0.000191124	0.000191658
2	chr1:62234351:T:C	62234351	NA,C	NA,T	NA,1	NA,-inf	NA,inf	NA,0.268826	0.00019105	0.000191575
2	chr1:63095261:CA:C	63095261	NA,C	NA,CA	NA,1	NA,-inf	NA,inf	NA,0.241209	0.000191004	0.000191523
2	chr1:62736239:G:A	62736239	NA,A	NA,G	NA,1	NA,inf	NA,inf	NA,0.188838	0.000191001	0.000191489
2	chr1:62425118:TA:T	62425118	NA,T	NA,TA	NA,1	NA,inf	NA,inf	NA,0.355544	0.000190994	0.000191582
2	chr1:62933266:G:A	62933266	NA,A	NA,G	NA,1	NA,-inf	NA,inf	NA,0.303859	0.000190946	0.000191505
2	chr1:63022605:G:T	63022605	NA,T	NA,G	NA,1	NA,-inf	NA,inf	NA,0.240704	0.000190896	0.000191421
2	chr1:62889688:G:T	62889688	NA,T	NA,G	NA,1	NA,inf	NA,inf	NA,0.280839	0.000190727	0.000191267
2	chr1:63100656:AT:A	63100656	NA,A	NA,AT	NA,1	NA,inf	NA,inf	NA,0.175267	0.000190702	0.000191195
2	chr1:62820525:A:G	62820525	NA,G	NA,A	NA,1	NA,-inf	NA,inf	NA,0.475035	0.00019062	0.00019132
2	chr1:62518681:A:T	62518681	T,NA	A,NA	1,NA	inf,NA	inf,NA	0.600339,NA	0.000190617	0.000191294
2	chr1:62495097:C:T	62495097	NA,T	NA,C	NA,1	NA,-inf	NA,inf	NA,0.302814	0.000190564	0.000191138
2	chr1:62678584:T:C	62678584	C,NA	T,NA	1,NA	inf,NA	inf,NA	0.742808,NA	0.000190546	0.000191407
2	chr1:62508519:T:A	62508519	NA,A	NA,T	NA,1	NA,-inf	NA,inf	NA,0.1655	0.00019051	0.000190992
2	chr1:62127046:TGTTTATTCAGGAATGGGAATATGCGGGCCA:T	62127046	NA,T	NA,TGTTTATTCAGGAATGGGAATATGCGGGCCA	NA,1	NA,-inf	NA,inf	NA,0.285522	0.000190408	0.000190954
2	chr1:63027572:A:G	63027572	NA,G	NA,A	NA,1	NA,inf	NA,inf	NA,0.278136	0.000190407	0.000190949
2	chr1:62566389:G:A	62566389	NA,A	NA,G	NA,1	NA,-inf	NA,inf	NA,0.428838	0.000190276	0.000190934
2	chr1:62699344:A:C	62699344	NA,C	NA,A	NA,1	NA,-inf	NA,inf	NA,0.390648	0.000190214	0.000190831
2	chr1:62822037:T:C	62822037	NA,C	NA,T	NA,1	NA,-inf	NA,inf	NA,0.472241	0.000190199	0.000190897
2	chr1:62797335:C:T	62797335	T,T	C,C	1,1	-inf,inf	inf,inf	0.670139,0.352995	0.00019008	0.000190323
2	chr1:62191229:G:A	62191229	NA,A	NA,G	NA,1	NA,inf	NA,inf	NA,0.263223	0.000189984	0.000190507
2	chr1:62705733:A:G	62705733	NA,G	NA,A	NA,1	NA,inf	NA,inf	NA,0.305449	0.000189964	0.000190523
2	chr1:62213608:T:C	62213608	NA,C	NA,T	NA,1	NA,inf	NA,inf	NA,0.247056	0.000189898	0.000190422
2	chr1:62950393:TA:T	62950393	NA,T	NA,TA	NA,1	NA,-inf	NA,inf	NA,0.332893	0.000189817	0.000190401
2	chr1:62159987:G:A	62159987	NA,A	NA,G	NA,1	NA,-inf	NA,inf	NA,0.238103	0.000189723	0.000190239
2	chr1:62811788:A:G	62811788	G,G	A,A	1,1	-inf,inf	inf,inf	0.670605,0.39894	0.00018964	0.000189898
2	chr1:63098081:A:G	63098081	NA,G	NA,A	NA,1	NA,inf	NA,inf	NA,0.204437	0.000189635	0.000190138
2	chr1:62809483:A:G	62809483	NA,G	NA,A	NA,1	NA,inf	NA,inf	NA,0.370796	0.000189554	0.000190159
2	chr1:62931133:G:A	62931133	A,NA	G,NA	1,NA	inf,NA	inf,NA	0.0418926,NA	0.000189552	0.000189921
2	chr1:62451033:G:T	62451033	NA,T	NA,G	NA,1	NA,inf	NA,inf	NA,0.207299	0.000189396	0.000189895
2	chr1:62149580:A:G	62149580	NA,G	NA,A	NA,1	NA,-inf	NA,inf	NA,0.225984	0.000189385	0.000189901
2	chr1:62889642:G:A	62889642	NA,A	NA,G	NA,1	NA,inf	NA,inf	NA,0.278575	0.000189256	0.000189795
2	chr1:62956792:C:T	62956792	NA,T	NA,C	NA,1	NA,-inf	NA,inf	NA,0.239195	0.00018925	0.000189768
2	chr1:62191284:G:A	62191284	NA,A	NA,G	NA,1	NA,inf	NA,inf	NA,0.258387	0.000189243	0.000189764
2	chr1:63021488:AC:A	63021488	A,A	AC,AC	1,1	-inf,-inf	inf,inf	0.387929,1.12582	0.000189237	0.000189774
2	chr1:62190918:A:G	62190918	NA,G	NA,A	NA,1	NA,inf	NA,inf	NA,0.258808	0.000189157	0.000189678
2	chr1:62715454:T:C	62715454	NA,C	NA,T	NA,1	NA,-inf	NA,inf	NA,0.383995	0.000189156	0.000189767
2	chr1:62394749:C:T	62394749	NA,T	NA,C	NA,1	NA,inf	NA,inf	NA,0.0320224	0.000189152	0.000189605
2	chr1:62809618:A:G	62809618	NA,G	NA,A	NA,1	NA,-inf	NA,inf	NA,0.109926	0.000189092	0.000189561
2	chr1:62575056:G:T	62575056	NA,T	NA,G	NA,1	NA,inf	NA,inf	NA,0.500174	0.000189054	0.000189763
2	chr1:62332853:A:G	62332853	NA,G	NA,A	NA,1	NA,-inf	NA,inf	NA,0.222692	0.000189048	0.000189554
2	chr1:62736086:A:T	62736086	NA,T	NA,A	NA,1	NA,inf	NA,inf	NA,0.178678	0.000188986	0.00018947
2	chr1:63098336:A:T	63098336	NA,T	NA,A	NA,1	NA,-inf	NA,inf	NA,0.228912	0.000188939	0.000189452
2	chr1:62230981:A:G	62230981	NA,G	NA,A	NA,1	NA,inf	NA,inf	NA,0.227773	0.000188937	0.000189448
2	chr1:62541703:G:C	62541703	NA,C	NA,G	NA,1	NA,-inf	NA,inf	NA,0.157702	0.000188788	0.000189267
2	chr1:62322086:C:T	62322086	NA,T	NA,C	NA,1	NA,-inf	NA,inf	NA,0.200848	0.000188699	0.000189205
2	chr1:62132139:C:T	62132139	NA,T	NA,C	NA,1	NA,-inf	NA,inf	NA,0.218137	0.000188586	0.000189094
2	chr1:62201593:CTCT:C	62201593	NA,C	NA,CTCT	NA,1	NA,-inf	NA,inf	NA,0.250702	0.000188471	0.000188997
2	chr1:62317563:G:T	62317563	NA,T	NA,G	NA,1	NA,inf	NA,inf	NA,0.156802	0.000188455	0.000188938
2	chr1:62232081:A:G	62232081	G,G	A,A	1,1	inf,-inf	inf,inf	1.07916,0.402104	0.000188268	0.000188739
2	chr1:63055032:C:T	63055032	NA,T	NA,C	NA,1	NA,-inf	NA,inf	NA,0.23103	0.000188238	0.000188754
2	chr1:62933114:A:G	62933114	NA,G	NA,A	NA,1	NA,-inf	NA,inf	NA,0.253841	0.000188174	0.000188704
2	chr1:62166518:C:T	62166518	NA,T	NA,C	NA,1	NA,-inf	NA,inf	NA,0.216138	0.000188121	0.000188631
2	chr1:62380527:A:C	62380527	NA,C	NA,A	NA,1	NA,inf	NA,inf	NA,0.289988	0.000188041	0.000188587
2	chr1:62128010:A:G	62128010	NA,G	NA,A	NA,1	NA,-inf	NA,inf	NA,0.220513	0.000187981	0.000188493
2	chr1:62809482:T:G	62809482	NA,G	NA,T	NA,1	NA,inf	NA,inf	NA,0.234138	0.000187961	0.00018848
2	chr1:62774246:A:G	62774246	G,NA	A,NA	1,NA	inf,NA	inf,NA	0.0368459,NA	0.000187851	0.000188219
2	chr1:62585197:G:A	62585197	NA,A	NA,G	NA,1	NA,-inf	NA,inf	NA,0.254412	0.000187781	0.000188304
2	chr1:62316104:G:C	62316104	NA,C	NA,G	NA,1	NA,-inf	NA,inf	NA,0.205807	0.000187763	0.000188264
2	chr1:62299806:G:A	62299806	NA,A	NA,G	NA,1	NA,-inf	NA,inf	NA,0.2151	0.000187675	0.000188186
2	chr1:62958980:TC:T	62958980	NA,T	NA,TC	NA,1	NA,inf	NA,inf	NA,0.293142	0.000187663	0.000188213
2	chr1:62280382:G:A	62280382	NA,A	NA,G	NA,1	NA,-inf	NA,inf	NA,0.22803	0.000187612	0.000188134
2	chr1:63005952:A:T	63005952	NA,T	NA,A	NA,1	NA,-inf	NA,inf	NA,0.19572	0.000187574	0.000188073
2	chr1:63007213:T:C	63007213	NA,C	NA,T	NA,1	NA,-inf	NA,inf	NA,0.195473	0.000187527	0.000188026
2	chr1:62664431:G:A	62664431	NA,A	NA,G	NA,1	NA,inf	NA,inf	NA,0.489031	0.00018752	0.000188218
2	chr1:62152392:C:T	62152392	NA,T	NA,C	NA,1	NA,-inf	NA,inf	NA,0.224031	0.000187314	0.000187824
2	chr1:62930431:AGAG:A	62930431	NA,A	NA,AGAG	NA,1	NA,inf	NA,inf	NA,0.173997	0.000187307	0.000187798
2	chr1:63020052:C:T	63020052	NA,T	NA,C	NA,1	NA,inf	NA,inf	NA,0.235668	0.000187283	0.000187801
2	chr1:62181746:A:G	62181746	NA,G	NA,A	NA,1	NA,inf	NA,inf	NA,0.217928	0.000187259	0.000187767
2	chr1:62412281:A:G	62412281	G,G	A,A	1,1	-inf,-inf	inf,inf	1.3719,1.00718	0.000187169	0.000189329
2	chr1:62372282:A:C	62372282	NA,C	NA,A	NA,1	NA,-inf	NA,inf	NA,0.312459	0.000187115	0.000187674
2	chr1:62403926:GA:G	62403926	NA,G	NA,GA	NA,1	NA,inf	NA,inf	NA,0.0212365	0.000187086	0.000187538
2	chr1:62959048:A:G	62959048	NA,G	NA,A	NA,1	NA,-inf	NA,inf	NA,0.195591	0.000187019	0.000187519
2	chr1:62971266:T:G	62971266	NA,G	NA,T	NA,1	NA,-inf	NA,inf	NA,0.172894	0.000187016	0.000187507
2	chr1:62534072:T:C	62534072	NA,C	NA,T	NA,1	NA,inf	NA,inf	NA,0.348802	0.000186985	0.00018757
2	chr1:63011874:T:G	63011874	NA,G	NA,T	NA,1	NA,inf	NA,inf	NA,0.226438	0.000186985	0.000187498
2	chr1:62725377:G:C	62725377	NA,C	NA,G	NA,1	NA,-inf	NA,inf	NA,0.398686	0.000186972	0.000187603
2	chr1:63016449:C:T	63016449	NA,T	NA,C	NA,1	NA,inf	NA,inf	NA,0.232533	0.000186964	0.00018748
2	chr1:63008516:G:A	63008516	NA,A	NA,G	NA,1	NA,-inf	NA,inf	NA,0.191776	0.00018696	0.000187457
2	chr1:62240087:C:T	62240087	NA,T	NA,C	NA,1	NA,inf	NA,inf	NA,0.220789	0.000186882	0.00018739
2	chr1:62408787:T:A	62408787	NA,A	NA,T	NA,1	NA,-inf	NA,inf	NA,0.215612	0.000186827	0.000187323
2	chr1:62149063:A:G	62149063	NA,G	NA,A	NA,1	NA,inf	NA,inf	NA,0.197666	0.000186768	0.000187267
2	chr1:62830573:C:A	62830573	NA,A	NA,C	NA,1	NA,-inf	NA,inf	NA,0.312367	0.000186681	0.000187241
2	chr1:62435134:G:A	62435134	NA,A	NA,G	NA,1	NA,-inf	NA,inf	NA,0.122781	0.000186675	0.000187148
2	chr1:62168398:G:A	62168398	NA,A	NA,G	NA,1	NA,inf	NA,inf	NA,0.171195	0.000186542	0.000187033
2	chr1:62184781:T:C	62184781	NA,C	NA,T	NA,1	NA,inf	NA,inf	NA,0.191466	0.000186421	0.000186923
2	chr1:62535637:T:C	62535637	NA,C	NA,T	NA,1	NA,-inf	NA,inf	NA,0.144839	0.000186392	0.000186867
2	chr1:62426958:C:T	62426958	NA,T	NA,C	NA,1	NA,-inf	NA,inf	NA,0.207681	0.00018632	0.000186813
2	chr1:63086765:T:C	63086765	NA,C	NA,T	NA,1	NA,-inf	NA,inf	NA,0.186613	0.000186297	0.000186793
2	chr1:63084008:A:G	63084008	G,G	A,A	1,1	inf,-inf	inf,inf	1.26008,0.211015	0.000186063	0.000186664
2	chr1:62161830:T:C	62161830	NA,C	NA,T	NA,1	NA,inf	NA,inf	NA,0.215601	0.000186015	0.00018652
2	chr1:62713409:A:G	62713409	NA,G	NA,A	NA,1	NA,inf	NA,inf	NA,0.282165	0.000185983	0.000186528
2	chr1:63080019:G:A	63080019	NA,A	NA,G	NA,1	NA,-inf	NA,inf	NA,0.206306	0.000185963	0.000186467
2	chr1:62159775:C:T	62159775	NA,T	NA,C	NA,1	NA,inf	NA,inf	NA,0.214469	0.000185927	0.000186432
2	chr1:63113841:C:T	63113841	NA,T	NA,C	NA,1	NA,-inf	NA,inf	NA,0.211014	0.000185891	0.000186395
2	chr1:62955464:G:A	62955464	NA,A	NA,G	NA,1	NA,inf	NA,inf	NA,0.182666	0.000185768	0.000186262
2	chr1:62793908:C:T	62793908	NA,T	NA,C	NA,1	NA,inf	NA,inf	NA,0.129542	0.000185755	0.000186229
2	chr1:62424550:A:G	62424550	NA,G	NA,A	NA,1	NA,-inf	NA,inf	NA,0.21146	0.000185591	0.000186085
2	chr1:62145973:A:C	62145973	NA,C	NA,A	NA,1	NA,inf	NA,inf	NA,0.214809	0.000185573	0.000186082
2	chr1:62778511:C:T	62778511	T,NA	C,NA	1,NA	inf,NA	inf,NA	0.548135,NA	0.000185569	0.000186211
2	chr1:62978149:G:GT	62978149	NA,GT	NA,G	NA,1	NA,-inf	NA,inf	NA,0.323255	0.000185543	0.00018612
2	chr1:62897249:A:G	62897249	NA,G	NA,A	NA,1	NA,inf	NA,inf	NA,0.221948	0.000185515	0.00018603
2	chr1:62458677:C:T	62458677	NA,T	NA,C	NA,1	NA,inf	NA,inf	NA,0.133072	0.000185485	0.000185959
2	chr1:62147598:A:G	62147598	NA,G	NA,A	NA,1	NA,inf	NA,inf	NA,0.214143	0.000185475	0.000185983
2	chr1:62159666:G:C	62159666	NA,C	NA,G	NA,1	NA,inf	NA,inf	NA,0.256759	0.00018547	0.000185998
2	chr1:62827465:C:T	62827465	NA,T	NA,C	NA,1	NA,-inf	NA,inf	NA,0.304545	0.000185436	0.000185991
2	chr1:63004994:T:C	63004994	C,NA	T,NA	1,NA	inf,NA	inf,NA	0.495723,NA	0.000185425	0.000186011
2	chr1:62534900:G:A	62534900	NA,A	NA,G	NA,1	NA,inf	NA,inf	NA,0.473539	0.000185418	0.000186101
2	chr1:62369813:G:A	62369813	A,A	G,G	1,1	-inf,-inf	inf,inf	0.35288,1.45987	0.000185385	0.0001864
2	chr1:62542502:C:T	62542502	NA,T	NA,C	NA,1	NA,-inf	NA,inf	NA,0.139866	0.000185324	0.000185798
2	chr1:62955437:T:C	62955437	NA,C	NA,T	NA,1	NA,inf	NA,inf	NA,0.178732	0.000185061	0.000185554
2	chr1:63087558:C:T	63087558	NA,T	NA,C	NA,1	NA,-inf	NA,inf	NA,0.241146	0.000185056	0.000185576
2	chr1:62400858:A:C	62400858	NA,C	NA,A	NA,1	NA,inf	NA,inf	NA,0.013093	0.000185031	0.000185482
2	chr1:62969471:C:T	62969471	NA,T	NA,C	NA,1	NA,-inf	NA,inf	NA,0.326585	0.000185028	0.000185607
2	chr1:62198450:A:T	62198450	NA,T	NA,A	NA,1	NA,inf	NA,inf	NA,0.223832	0.000184994	0.000185506
2	chr1:62203247:ATTTC:A	62203247	A,A	ATTTC,ATTTC	1,1	inf,-inf	inf,inf	1.0364,0.469468	0.000184871	0.00018542
2	chr1:62291998:A:G	62291998	G,G	A,A	1,1	inf,-inf	inf,inf	0.052584,1.31208	0.000184742	0.000185243
2	chr1:62567930:C:T	62567930	NA,T	NA,C	NA,1	NA,inf	NA,inf	NA,0.314848	0.000184623	0.000185184
2	chr1:62280540:G:A	62280540	NA,A	NA,G	NA,1	NA,inf	NA,inf	NA,0.247173	0.000184617	0.000185137
2	chr1:62189689:C:T	62189689	T,NA	C,NA	1,NA	-inf,NA	inf,NA	0.350306,NA	0.000184587	0.000185065
2	chr1:62756092:G:A	62756092	NA,A	NA,G	NA,1	NA,-inf	NA,inf	NA,0.175746	0.000184579	0.000185075
2	chr1:62190940:T:C	62190940	NA,C	NA,T	NA,1	NA,inf	NA,inf	NA,0.262145	0.000184531	0.000185059
2	chr1:62423296:A:T	62423296	NA,T	NA,A	NA,1	NA,-inf	NA,inf	NA,0.138262	0.000184521	0.000184994
2	chr1:62332945:CAT:C	62332945	NA,C	NA,CAT	NA,1	NA,-inf	NA,inf	NA,0.205524	0.000184503	0.000185009
2	chr1:62279806:T:C	62279806	C,C	T,T	1,1	-inf,inf	inf,inf	0.681419,1.0915	0.000184423	0.000185096
2	chr1:62143769:G:A	62143769	NA,A	NA,G	NA,1	NA,-inf	NA,inf	NA,0.226754	0.000184381	0.000184888
2	chr1:62826128:C:T	62826128	T,NA	C,NA	1,NA	inf,NA	inf,NA	0.113926,NA	0.000184378	0.00018476
2	chr1:62893614:A:T	62893614	NA,T	NA,A	NA,1	NA,inf	NA,inf	NA,0.260731	0.00018431	0.000184838
2	chr1:62795248:G:T	62795248	NA,T	NA,G	NA,1	NA,-inf	NA,inf	NA,0.431238	0.000184252	0.000184912
2	chr1:62352097:G:A	62352097	NA,A	NA,G	NA,1	NA,-inf	NA,inf	NA,0.343498	0.000184215	0.000184796
2	chr1:62243858:G:A	62243858	NA,A	NA,G	NA,1	NA,-inf	NA,inf	NA,0.229591	0.000184207	0.000184713
2	chr1:62731440:G:A	62731440	NA,A	NA,G	NA,1	NA,inf	NA,inf	NA,0.286008	0.000184161	0.0001847
2	chr1:62335123:C:T	62335123	NA,T	NA,C	NA,1	NA,-inf	NA,inf	NA,0.240249	0.000184138	0.000184657
2	chr1:62302528:C:T	62302528	NA,T	NA,C	NA,1	NA,inf	NA,inf	NA,0.207753	0.000184134	0.000184639
2	chr1:63002467:A:G	63002467	NA,G	NA,A	NA,1	NA,inf	NA,inf	NA,0.196663	0.00018408	0.000184579
2	chr1:63091911:T:A	63091911	NA,A	NA,T	NA,1	NA,-inf	NA,inf	NA,0.225108	0.000184009	0.000184522
2	chr1:62150211:G:A	62150211	NA,A	NA,G	NA,1	NA,inf	NA,inf	NA,0.179321	0.000183894	0.000184387
2	chr1:62154477:A:G	62154477	NA,G	NA,A	NA,1	NA,-inf	NA,inf	NA,0.215701	0.00018363	0.00018414
2	chr1:62676017:C:T	62676017	NA,T	NA,C	NA,1	NA,inf	NA,inf	NA,0.50292	0.000183603	0.000184312
2	chr1:62809198:C:CA	62809198	NA,CA	NA,C	NA,1	NA,-inf	NA,inf	NA,0.212718	0.000183553	0.000184062
2	chr1:62620774:C:T	62620774	NA,T	NA,C	NA,1	NA,-inf	NA,inf	NA,0.128671	0.000183508	0.000183978
2	chr1:62318930:C:T	62318930	NA,T	NA,C	NA,1	NA,-inf	NA,inf	NA,0.273136	0.000183498	0.000184033
2	chr1:62289963:G:A	62289963	NA,A	NA,G	NA,1	NA,-inf	NA,inf	NA,0.189388	0.000183497	0.000183996
2	chr1:62955642:TA:T	62955642	NA,T	NA,TA	NA,1	NA,inf	NA,inf	NA,0.169371	0.000183441	0.00018393
2	chr1:62246610:T:G	62246610	NA,G	NA,T	NA,1	NA,-inf	NA,inf	NA,0.189794	0.000183394	0.000183894
2	chr1:62140773:G:A	62140773	NA,A	NA,G	NA,1	NA,inf	NA,inf	NA,0.188322	0.000183351	0.000183847
2	chr1:62926458:G:C	62926458	NA,C	NA,G	NA,1	NA,inf	NA,inf	NA,0.104121	0.000183326	0.000183793
2	chr1:62214980:G:A	62214980	NA,A	NA,G	NA,1	NA,-inf	NA,inf	NA,0.207142	0.000183309	0.000183815
2	chr1:62386086:G:C	62386086	NA,C	NA,G	NA,1	NA,-inf	NA,inf	NA,0.181791	0.00018326	0.000183743
2	chr1:63065859:G:C	63065859	NA,C	NA,G	NA,1	NA,inf	NA,inf	NA,0.217404	0.000183207	0.000183716
2	chr1:62691957:G:T	62691957	NA,T	NA,G	NA,1	NA,-inf	NA,inf	NA,0.26493	0.000183087	0.000183627
2	chr1:62176711:G:A	62176711	NA,A	NA,G	NA,1	NA,-inf	NA,inf	NA,0.261974	0.000183079	0.000183604
2	chr1:62971096:C:T	62971096	NA,T	NA,C	NA,1	NA,-inf	NA,inf	NA,0.134188	0.000183067	0.000183543
2	chr1:63026943:A:G	63026943	NA,G	NA,A	NA,1	NA,inf	NA,inf	NA,0.210957	0.000183039	0.000183547
2	chr1:62594568:C:T	62594568	NA,T	NA,C	NA,1	NA,-inf	NA,inf	NA,0.125878	0.00018301	0.000183479
2	chr1:62157009:A:C	62157009	NA,C	NA,A	NA,1	NA,-inf	NA,inf	NA,0.214364	0.000183007	0.000183513
2	chr1:62621186:G:A	62621186	NA,A	NA,G	NA,1	NA,inf	NA,inf	NA,0.0573162	0.000182989	0.000183445
2	chr1:62291132:G:A	62291132	NA,A	NA,G	NA,1	NA,-inf	NA,inf	NA,0.210839	0.000182977	0.000183485
2	chr1:62625295:T:G	62625295	NA,G	NA,T	NA,1	NA,-inf	NA,inf	NA,0.124877	0.000182829	0.000183298
2	chr1:62176235:T:C	62176235	NA,C	NA,T	NA,1	NA,-inf	NA,inf	NA,0.267807	0.000182753	0.000183281
2	chr1:63084126:C:T	63084126	T,T	C,C	1,1	-inf,inf	inf,inf	0.787454,0.806469	0.000182752	0.000183337
2	chr1:62478657:C:T	62478657	T,NA	C,NA	1,NA	-inf,NA	inf,NA	0.107694,NA	0.00018272	0.000183099
2	chr1:62208291:C:T	62208291	NA,T	NA,C	NA,1	NA,-inf	NA,inf	NA,0.157627	0.000182634	0.000183121
2	chr1:62199639:T:A	62199639	NA,A	NA,T	NA,1	NA,-inf	NA,inf	NA,0.215188	0.000182509	0.000183017
2	chr1:62591212:G:T	62591212	NA,T	NA,G	NA,1	NA,inf	NA,inf	NA,0.306994	0.000182462	0.00018302
2	chr1:62804073:T:C	62804073	NA,C	NA,T	NA,1	NA,-inf	NA,inf	NA,0.251387	0.000182433	0.000182945
2	chr1:63099225:A:T	63099225	NA,T	NA,A	NA,1	NA,-inf	NA,inf	NA,0.21412	0.000182424	0.000182931
2	chr1:62967210:C:T	62967210	NA,T	NA,C	NA,1	NA,-inf	NA,inf	NA,0.227296	0.000182409	0.000182924
2	chr1:62188166:C:G	62188166	NA,G	NA,C	NA,1	NA,inf	NA,inf	NA,0.166827	0.000182351	0.00018284
2	chr1:62970124:A:G	62970124	NA,G	NA,A	NA,1	NA,-inf	NA,inf	NA,0.220528	0.00018232	0.000182832
2	chr1:62428244:G:A	62428244	NA,A	NA,G	NA,1	NA,inf	NA,inf	NA,0.0341864	0.000182299	0.000182752
2	chr1:62895821:A:G	62895821	NA,G	NA,A	NA,1	NA,inf	NA,inf	NA,0.22765	0.000182294	0.000182808
2	chr1:62128516:T:G	62128516	NA,G	NA,T	NA,1	NA,inf	NA,inf	NA,0.211245	0.000182265	0.000182768
2	chr1:62262935:G:A	62262935	NA,A	NA,G	NA,1	NA,-inf	NA,inf	NA,0.162602	0.000182176	0.000182666
2	chr1:62156425:G:C	62156425	NA,C	NA,G	NA,1	NA,-inf	NA,inf	NA,0.259161	0.000182086	0.000182614
2	chr1:63075192:C:T	63075192	T,NA	C,NA	1,NA	-inf,NA	inf,NA	0.642169,NA	0.000182017	0.000182749
2	chr1:62637183:A:G	62637183	NA,G	NA,A	NA,1	NA,-inf	NA,inf	NA,0.119792	0.000181972	0.000182439
2	chr1:62233043:T:C	62233043	NA,C	NA,T	NA,1	NA,inf	NA,inf	NA,0.187584	0.000181951	0.000182443
2	chr1:63118672:C:T	63118672	NA,T	NA,C	NA,1	NA,inf	NA,inf	NA,0.184545	0.000181941	0.000182437
2	chr1:62760492:A:G	62760492	NA,G	NA,A	NA,1	NA,inf	NA,inf	NA,0.403969	0.000181918	0.000182542
2	chr1:62924528:T:C	62924528	C,C	T,T	1,1	-inf,-inf	inf,inf	0.0661638,1.46474	0.000181907	0.000182674
2	chr1:62352950:G:A	62352950	NA,A	NA,G	NA,1	NA,inf	NA,inf	NA,0.0462382	0.000181881	0.000182335
2	chr1:62312876:A:T	62312876	T,T	A,A	1,1	-inf,-inf	inf,inf	0.636805,0.917589	0.000181861	0.000182382
2	chr1:62787545:A:C	62787545	NA,C	NA,A	NA,1	NA,-inf	NA,inf	NA,0.143407	0.000181859	0.000182338
2	chr1:62330406:G:GT	62330406	NA,GT	NA,G	NA,1	NA,-inf	NA,inf	NA,0.191139	0.00018184	0.00018234
2	chr1:62172322:G:A	62172322	NA,A	NA,G	NA,1	NA,-inf	NA,inf	NA,0.24013	0.000181822	0.000182344
2	chr1:62926553:G:A	62926553	NA,A	NA,G	NA,1	NA,-inf	NA,inf	NA,0.262367	0.0001817	0.000182236
2	chr1:62352208:C:T	62352208	NA,T	NA,C	NA,1	NA,inf	NA,inf	NA,0.0448761	0.000181656	0.000182111
2	chr1:63020590:A:G	63020590	NA,G	NA,A	NA,1	NA,inf	NA,inf	NA,0.20013	0.000181619	0.000182119
2	chr1:62606263:G:A	62606263	NA,A	NA,G	NA,1	NA,-inf	NA,inf	NA,0.119018	0.000181608	0.000182075
2	chr1:63084542:G:A	63084542	NA,A	NA,G	NA,1	NA,-inf	NA,inf	NA,0.155817	0.000181588	0.000182068
2	chr1:62340325:A:G	62340325	NA,G	NA,A	NA,1	NA,-inf	NA,inf	NA,0.243899	0.000181495	0.000182018
2	chr1:63078086:G:A	63078086	NA,A	NA,G	NA,1	NA,-inf	NA,inf	NA,0.247877	0.000181469	0.000181994
2	chr1:62290953:T:C	62290953	C,C	T,T	1,1	inf,-inf	inf,inf	0.054651,1.2987	0.000181293	0.000181783
2	chr1:63035463:G:A	63035463	NA,A	NA,G	NA,1	NA,inf	NA,inf	NA,0.192105	0.000181228	0.000181731
2	chr1:62218467:G:C	62218467	NA,C	NA,G	NA,1	NA,-inf	NA,inf	NA,0.223984	0.000181222	0.000181727
2	chr1:62990504:G:A	62990504	NA,A	NA,G	NA,1	NA,inf	NA,inf	NA,0.195179	0.000181094	0.000181594
2	chr1:63112258:T:C	63112258	NA,C	NA,T	NA,1	NA,inf	NA,inf	NA,0.220553	0.000181075	0.000181586
2	chr1:63027792:T:C	63027792	NA,C	NA,T	NA,1	NA,inf	NA,inf	NA,0.200035	0.000181071	0.000181572
2	chr1:62127524:G:A	62127524	NA,A	NA,G	NA,1	NA,-inf	NA,inf	NA,0.188588	0.000181049	0.000181543
2	chr1:63086714:C:A	63086714	NA,A	NA,C	NA,1	NA,inf	NA,inf	NA,0.197132	0.000180958	0.000181458
2	chr1:63098901:A:G	63098901	NA,G	NA,A	NA,1	NA,inf	NA,inf	NA,0.129937	0.000180863	0.000181342
2	chr1:62813990:TTGG:T	62813990	NA,T	NA,TTGG	NA,1	NA,inf	NA,inf	NA,0.0981793	0.000180772	0.000181237
2	chr1:62764945:C:A	62764945	NA,A	NA,C	NA,1	NA,-inf	NA,inf	NA,0.179844	0.000180771	0.000181265
2	chr1:62821911:G:A	62821911	NA,A	NA,G	NA,1	NA,inf	NA,inf	NA,0.0981588	0.000180768	0.000181233
2	chr1:62966058:C:T	62966058	NA,T	NA,C	NA,1	NA,-inf	NA,inf	NA,0.161389	0.000180762	0.000181249
2	chr1:63114376:C:T	63114376	T,NA	C,NA	1,NA	inf,NA	inf,NA	0.282784,NA	0.000180704	0.000181152
2	chr1:62168049:G:A	62168049	NA,A	NA,G	NA,1	NA,inf	NA,inf	NA,0.180555	0.000180605	0.000181095
2	chr1:63019231:C:T	63019231	NA,T	NA,C	NA,1	NA,inf	NA,inf	NA,0.169414	0.000180518	0.000181009
2	chr1:62172876:T:C	62172876	NA,C	NA,T	NA,1	NA,-inf	NA,inf	NA,0.164744	0.000180517	0.000181006
2	chr1:62620640:G:A	62620640	NA,A	NA,G	NA,1	NA,-inf	NA,inf	NA,0.111763	0.000180496	0.000180962
2	chr1:62220074:G:A	62220074	NA,A	NA,G	NA,1	NA,-inf	NA,inf	NA,0.173276	0.000180491	0.00018098
2	chr1:62658437:G:A	62658437	NA,A	NA,G	NA,1	NA,-inf	NA,inf	NA,0.111401	0.000180482	0.000180947
2	chr1:62917162:A:G	62917162	NA,G	NA,A	NA,1	NA,-inf	NA,inf	NA,0.406434	0.000180459	0.000181077
2	chr1:62930961:G:A	62930961	NA,A	NA,G	NA,1	NA,inf	NA,inf	NA,0.0930341	0.000180455	0.000180919
2	chr1:62890904:A:G	62890904	NA,G	NA,A	NA,1	NA,-inf	NA,inf	NA,0.162168	0.000180383	0.00018087
2	chr1:62673653:C:A	62673653	NA,A	NA,C	NA,1	NA,-inf	NA,inf	NA,0.109956	0.000180346	0.000180811
2	chr1:62760817:ACT:A	62760817	NA,A	NA,ACT	NA,1	NA,-inf	NA,inf	NA,0.250042	0.000180246	0.000180763
2	chr1:62289810:T:C	62289810	C,C	T,T	1,1	inf,-inf	inf,inf	0.0580953,1.29324	0.000180131	0.000180617
2	chr1:63066868:G:A	63066868	NA,A	NA,G	NA,1	NA,inf	NA,inf	NA,0.212431	0.000180007	0.000180514
2	chr1:62364582:G:A	62364582	NA,A	NA,G	NA,1	NA,inf	NA,inf	NA,0.11978	0.000179922	0.000180393
2	chr1:62141020:C:T	62141020	NA,T	NA,C	NA,1	NA,-inf	NA,inf	NA,0.170828	0.000179921	0.000180411
2	chr1:62490466:C:T	62490466	NA,T	NA,C	NA,1	NA,inf	NA,inf	NA,0.156351	0.000179853	0.000180328
2	chr1:62990999:T:C	62990999	NA,C	NA,T	NA,1	NA,inf	NA,inf	NA,0.189288	0.000179832	0.00018033
2	chr1:62215709:A:G	62215709	NA,G	NA,A	NA,1	NA,inf	NA,inf	NA,0.15189	0.000179831	0.000180315
2	chr1:62277577:A:G	62277577	NA,G	NA,A	NA,1	NA,inf	NA,inf	NA,0.2021	0.000179818	0.000180318
2	chr1:63024643:C:T	63024643	NA,T	NA,C	NA,1	NA,inf	NA,inf	NA,0.114798	0.00017981	0.000180279
2	chr1:62762858:G:A	62762858	NA,A	NA,G	NA,1	NA,-inf	NA,inf	NA,0.170309	0.000179804	0.000180295
2	chr1:62636336:T:G	62636336	G,G	T,T	1,1	-inf,-inf	inf,inf	0.205523,1.44881	0.000179546	0.000180377
2	chr1:62991981:G:A	62991981	NA,A	NA,G	NA,1	NA,inf	NA,inf	NA,0.148746	0.000179532	0.000180013
2	chr1:62276199:G:T	62276199	NA,T	NA,G	NA,1	NA,inf	NA,inf	NA,0.199612	0.000179461	0.00017996
2	chr1:62277166:G:A	62277166	NA,A	NA,G	NA,1	NA,inf	NA,inf	NA,0.21585	0.000179397	0.000179902
2	chr1:62370108:A:C	62370108	NA,C	NA,A	NA,1	NA,inf	NA,inf	NA,0.28028	0.000179372	0.000179923
2	chr1:63033864:A:G	63033864	NA,G	NA,A	NA,1	NA,inf	NA,inf	NA,0.186222	0.000179334	0.000179828
2	chr1:62961694:A:G	62961694	NA,G	NA,A	NA,1	NA,inf	NA,inf	NA,0.219192	0.000179279	0.00017979
2	chr1:62253282:A:G	62253282	G,NA	A,NA	1,NA	inf,NA	inf,NA	0.385702,NA	0.000179169	0.000179676
2	chr1:62636334:T:C	62636334	NA,C	NA,T	NA,1	NA,-inf	NA,inf	NA,0.103163	0.000179143	0.000179606
2	chr1:62916653:A:G	62916653	NA,G	NA,A	NA,1	NA,-inf	NA,inf	NA,0.112978	0.00017914	0.00017961
2	chr1:62628993:C:T	62628993	NA,T	NA,C	NA,1	NA,-inf	NA,inf	NA,0.0952131	0.000179131	0.000179596
2	chr1:62132908:A:T	62132908	NA,T	NA,A	NA,1	NA,inf	NA,inf	NA,0.187877	0.000179092	0.000179587
2	chr1:62888998:C:T	62888998	NA,T	NA,C	NA,1	NA,inf	NA,inf	NA,0.214632	0.000179069	0.000179575
2	chr1:62760855:C:T	62760855	NA,T	NA,C	NA,1	NA,-inf	NA,inf	NA,0.241662	0.000179052	0.000179565
2	chr1:62138192:T:C	62138192	NA,C	NA,T	NA,1	NA,-inf	NA,inf	NA,0.167056	0.000178907	0.000179396
2	chr1:62158222:C:T	62158222	NA,T	NA,C	NA,1	NA,-inf	NA,inf	NA,0.189918	0.000178845	0.000179342
2	chr1:62132364:G:A	62132364	NA,A	NA,G	NA,1	NA,inf	NA,inf	NA,0.184381	0.000178744	0.000179238
2	chr1:62786731:A:G	62786731	NA,G	NA,A	NA,1	NA,-inf	NA,inf	NA,0.306258	0.000178715	0.000179281
2	chr1:62190502:C:T	62190502	NA,T	NA,C	NA,1	NA,inf	NA,inf	NA,0.221431	0.000178631	0.000179138
2	chr1:62261342:TAG:T	62261342	NA,T	NA,TAG	NA,1	NA,-inf	NA,inf	NA,0.158138	0.000178614	0.0001791
2	chr1:62376105:T:C	62376105	NA,C	NA,T	NA,1	NA,inf	NA,inf	NA,0.0503713	0.000178425	0.000178881
2	chr1:62316281:G:A	62316281	NA,A	NA,G	NA,1	NA,inf	NA,inf	NA,0.145652	0.00017837	0.000178852
2	chr1:62369326:T:C	62369326	NA,C	NA,T	NA,1	NA,inf	NA,inf	NA,0.272216	0.000178349	0.000178895
2	chr1:62571673:C:T	62571673	NA,T	NA,C	NA,1	NA,inf	NA,inf	NA,0.303656	0.000178297	0.000178852
2	chr1:62270755:C:T	62270755	NA,T	NA,C	NA,1	NA,inf	NA,inf	NA,0.212117	0.000178247	0.00017875
2	chr1:63092513:A:G	63092513	NA,G	NA,A	NA,1	NA,inf	NA,inf	NA,0.147153	0.000178221	0.000178701
2	chr1:62152576:G:A	62152576	NA,A	NA,G	NA,1	NA,-inf	NA,inf	NA,0.160362	0.000178196	0.000178683
2	chr1:62305578:A:T	62305578	T,T	A,A	1,1	-inf,inf	inf,inf	1.34383,0.390192	0.000178174	0.000178899
2	chr1:62277193:T:C	62277193	NA,C	NA,T	NA,1	NA,inf	NA,inf	NA,0.190276	0.000178151	0.000178646
2	chr1:62890184:G:A	62890184	NA,A	NA,G	NA,1	NA,-inf	NA,inf	NA,0.826315	0.000178104	0.000179219
2	chr1:63108444:T:C	63108444	NA,C	NA,T	NA,1	NA,-inf	NA,inf	NA,0.161564	0.000178082	0.000178565
2	chr1:62505082:T:C	62505082	NA,C	NA,T	NA,1	NA,-inf	NA,inf	NA,0.0967854	0.000178077	0.000178539
2	chr1:62505127:C:T	62505127	NA,T	NA,C	NA,1	NA,-inf	NA,inf	NA,0.0963626	0.000178011	0.000178472
2	chr1:62941307:G:A	62941307	A,A	G,G	1,1	inf,-inf	inf,inf	1.71212,0.388461	0.000177977	0.000179569
2	chr1:63078432:C:G	63078432	NA,G	NA,C	NA,1	NA,-inf	NA,inf	NA,0.205396	0.000177974	0.000178476
2	chr1:62500499:A:AT	62500499	NA,AT	NA,A	NA,1	NA,inf	NA,inf	NA,0.0445635	0.000177971	0.000178424
2	chr1:62234141:T:A	62234141	NA,A	NA,T	NA,1	NA,-inf	NA,inf	NA,0.182372	0.000177957	0.000178452
2	chr1:62566645:T:G	62566645	NA,G	NA,T	NA,1	NA,-inf	NA,inf	NA,0.365628	0.000177935	0.000178541
2	chr1:63017961:C:T	63017961	NA,T	NA,C	NA,1	NA,inf	NA,inf	NA,0.186989	0.000177909	0.000178407
2	chr1:62315297:G:A	62315297	NA,A	NA,G	NA,1	NA,-inf	NA,inf	NA,0.219982	0.000177874	0.000178383
2	chr1:62572672:A:T	62572672	NA,T	NA,A	NA,1	NA,-inf	NA,inf	NA,0.370167	0.000177842	0.000178451
2	chr1:62302082:G:A	62302082	NA,A	NA,G	NA,1	NA,-inf	NA,inf	NA,0.187858	0.000177816	0.000178313
2	chr1:62302070:A:G	62302070	NA,G	NA,A	NA,1	NA,-inf	NA,inf	NA,0.187501	0.00017777	0.000178266
2	chr1:62989667:A:G	62989667	NA,G	NA,A	NA,1	NA,inf	NA,inf	NA,0.14433	0.000177723	0.000178202
2	chr1:63088818:A:G	63088818	NA,G	NA,A	NA,1	NA,-inf	NA,inf	NA,0.163389	0.000177722	0.000178206
2	chr1:62393472:G:T	62393472	NA,T	NA,G	NA,1	NA,-inf	NA,inf	NA,0.327783	0.000177703	0.000178279
2	chr1:62626725:C:T	62626725	NA,T	NA,C	NA,1	NA,-inf	NA,inf	NA,0.368829	0.000177699	0.000178307
2	chr1:62739242:G:C	62739242	NA,C	NA,G	NA,1	NA,-inf	NA,inf	NA,0.318103	0.00017767	0.000178236
2	chr1:62305514:T:C	62305514	C,C	T,T	1,1	-inf,inf	inf,inf	1.3487,0.385275	0.000177665	0.000178392
2	chr1:62575859:C:T	62575859	NA,T	NA,C	NA,1	NA,-inf	NA,inf	NA,0.368135	0.000177625	0.000178233
2	chr1:63019930:G:T	63019930	NA,T	NA,G	NA,1	NA,-inf	NA,inf	NA,0.147271	0.000177583	0.000178062
2	chr1:62208174:A:G	62208174	G,G	A,A	1,1	-inf,inf	inf,inf	0.49852,0.95681	0.000177538	0.000178006
2	chr1:62360072:T:C	62360072	NA,C	NA,T	NA,1	NA,inf	NA,inf	NA,0.135233	0.00017751	0.000177985
2	chr1:62473963:C:T	62473963	NA,T	NA,C	NA,1	NA,-inf	NA,inf	NA,0.176284	0.0001775	0.000177996
2	chr1:62197088:C:A	62197088	NA,A	NA,C	NA,1	NA,inf	NA,inf	NA,0.164102	0.000177498	0.000177982
2	chr1:62180616:T:C	62180616	NA,C	NA,T	NA,1	NA,-inf	NA,inf	NA,0.152996	0.000177495	0.000177979
2	chr1:62360441:A:G	62360441	NA,G	NA,A	NA,1	NA,-inf	NA,inf	NA,0.116676	0.000177456	0.000177921
2	chr1:62127738:C:T	62127738	NA,T	NA,C	NA,1	NA,-inf	NA,inf	NA,0.208019	0.000177442	0.000177943
2	chr1:63025750:C:T	63025750	T,NA	C,NA	1,NA	-inf,NA	inf,NA	0.696225,NA	0.000177429	0.000178227
2	chr1:62160032:G:A	62160032	NA,A	NA,G	NA,1	NA,-inf	NA,inf	NA,0.153705	0.000177374	0.000177858
2	chr1:62487685:G:GTAAGT	62487685	NA,GTAAGT	NA,G	NA,1	NA,-inf	NA,inf	NA,0.0936873	0.000177367	0.000177828
2	chr1:63010892:G:A	63010892	NA,A	NA,G	NA,1	NA,inf	NA,inf	NA,0.165615	0.000177326	0.000177812
2	chr1:62273554:C:T	62273554	NA,T	NA,C	NA,1	NA,inf	NA,inf	NA,0.201959	0.000177306	0.000177804
2	chr1:62970540:C:T	62970540	NA,T	NA,C	NA,1	NA,-inf	NA,inf	NA,0.268779	0.000177252	0.000177793
2	chr1:62970167:G:A	62970167	NA,A	NA,G	NA,1	NA,-inf	NA,inf	NA,0.268779	0.000177252	0.000177793
2	chr1:62616097:C:G	62616097	G,NA	C,NA	1,NA	inf,NA	inf,NA	0.535514,NA	0.000177209	0.000177832
2	chr1:62197592:T:G	62197592	NA,G	NA,T	NA,1	NA,-inf	NA,inf	NA,0.178541	0.000177136	0.000177628
2	chr1:62358237:T:C	62358237	NA,C	NA,T	NA,1	NA,inf	NA,inf	NA,0.200625	0.00017713	0.000177635
2	chr1:62302211:G:A	62302211	NA,A	NA,G	NA,1	NA,-inf	NA,inf	NA,0.182493	0.000177097	0.000177591
2	chr1:62413087:G:T	62413087	NA,T	NA,G	NA,1	NA,-inf	NA,inf	NA,0.152244	0.000177053	0.000177526
2	chr1:62660813:ATTAAATCAGCCACGCATGGTG:A	62660813	NA,A	NA,ATTAAATCAGCCACGCATGGTG	NA,1	NA,-inf	NA,inf	NA,0.0811046	0.000177008	0.000177469
2	chr1:62133823:C:T	62133823	NA,T	NA,C	NA,1	NA,-inf	NA,inf	NA,0.194798	0.000176981	0.000177477
2	chr1:62988538:A:G	62988538	NA,G	NA,A	NA,1	NA,inf	NA,inf	NA,0.139784	0.00017697	0.000177446
2	chr1:62122515:G:A	62122515	NA,A	NA,G	NA,1	NA,-inf	NA,inf	NA,0.147833	0.000176955	0.000177434
2	chr1:62956414:A:G	62956414	NA,G	NA,A	NA,1	NA,inf	NA,inf	NA,0.182217	0.000176952	0.000177447
2	chr1:62232217:CCTT:C	62232217	NA,C	NA,CCTT	NA,1	NA,-inf	NA,inf	NA,0.180423	0.000176922	0.000177407
2	chr1:62364347:A:C	62364347	NA,C	NA,A	NA,1	NA,inf	NA,inf	NA,0.0436804	0.000176914	0.000177369
2	chr1:62462402:C:T	62462402	T,NA	C,NA	1,NA	inf,NA	inf,NA	0.682791,NA	0.000176911	0.000177692
2	chr1:62491300:T:C	62491300	NA,C	NA,T	NA,1	NA,inf	NA,inf	NA,0.00467489	0.000176806	0.000177257
2	chr1:63010342:A:G	63010342	NA,G	NA,A	NA,1	NA,inf	NA,inf	NA,0.170144	0.000176798	0.000177288
2	chr1:62231712:C:G	62231712	NA,G	NA,C	NA,1	NA,-inf	NA,inf	NA,0.163648	0.000176772	0.000177261
2	chr1:62157336:T:A	62157336	NA,A	NA,T	NA,1	NA,inf	NA,inf	NA,0.127347	0.000176745	0.000177218
2	chr1:62953579:T:C	62953579	NA,C	NA,T	NA,1	NA,-inf	NA,inf	NA,0.124366	0.000176694	0.000177169
2	chr1:62209589:G:A	62209589	A,A	G,G	1,1	inf,-inf	inf,inf	1.05298,0.467669	0.000176546	0.000177106
2	chr1:62849358:G:A	62849358	NA,A	NA,G	NA,1	NA,inf	NA,inf	NA,0.146516	0.00017652	0.000177
2	chr1:62145684:C:T	62145684	NA,T	NA,C	NA,1	NA,-inf	NA,inf	NA,0.146351	0.000176453	0.000176933
2	chr1:62776879:C:T	62776879	NA,T	NA,C	NA,1	NA,-inf	NA,inf	NA,0.304269	0.000176437	0.000176995
2	chr1:63097016:A:G	63097016	NA,G	NA,A	NA,1	NA,inf	NA,inf	NA,0.134558	0.00017643	0.000176906
2	chr1:62303568:G:A	62303568	NA,A	NA,G	NA,1	NA,-inf	NA,inf	NA,0.176842	0.000176399	0.000176891
2	chr1:62739491:G:A	62739491	NA,A	NA,G	NA,1	NA,inf	NA,inf	NA,0.111668	0.000176361	0.00017683
2	chr1:62487710:G:A	62487710	NA,A	NA,G	NA,1	NA,-inf	NA,inf	NA,0.0329293	0.000176353	0.000176805
2	chr1:63030310:C:T	63030310	NA,T	NA,C	NA,1	NA,inf	NA,inf	NA,0.194454	0.000176324	0.000176825
2	chr1:62481830:A:T	62481830	NA,T	NA,A	NA,1	NA,-inf	NA,inf	NA,0.15787	0.000176308	0.000176794
2	chr1:62962712:G:C	62962712	NA,C	NA,G	NA,1	NA,-inf	NA,inf	NA,0.194914	0.000176305	0.000176804
2	chr1:62399242:C:T	62399242	NA,T	NA,C	NA,1	NA,-inf	NA,inf	NA,0.187353	0.000176288	0.000176788
2	chr1:62431082:T:C	62431082	NA,C	NA,T	NA,1	NA,-inf	NA,inf	NA,0.234576	0.000176265	0.000176786
2	chr1:62424839:C:A	62424839	NA,A	NA,C	NA,1	NA,-inf	NA,inf	NA,0.145785	0.000176238	0.000176709
2	chr1:62995957:G:T	62995957	NA,T	NA,G	NA,1	NA,-inf	NA,inf	NA,0.155051	0.00017621	0.000176693
2	chr1:62132625:G:A	62132625	NA,A	NA,G	NA,1	NA,-inf	NA,inf	NA,0.162359	0.000176202	0.00017669
2	chr1:62209456:T:C	62209456	NA,C	NA,T	NA,1	NA,-inf	NA,inf	NA,0.14958	0.0001762	0.000176679
2	chr1:62760040:A:G	62760040	NA,G	NA,A	NA,1	NA,-inf	NA,inf	NA,0.218947	0.000176165	0.000176667
2	chr1:62735074:A:C	62735074	NA,C	NA,A	NA,1	NA,inf	NA,inf	NA,0.224184	0.000176103	0.000176615
2	chr1:62136140:G:C	62136140	NA,C	NA,G	NA,1	NA,-inf	NA,inf	NA,0.160788	0.00017601	0.000176493
2	chr1:62285589:C:A	62285589	NA,A	NA,C	NA,1	NA,-inf	NA,inf	NA,0.142688	0.000175943	0.000176421
2	chr1:62247681:A:AGAG	62247681	NA,AGAG	NA,A	NA,1	NA,inf	NA,inf	NA,0.103158	0.000175939	0.000176406
2	chr1:63018347:C:A	63018347	NA,A	NA,C	NA,1	NA,inf	NA,inf	NA,0.0740046	0.000175929	0.000176388
2	chr1:62181660:GAAGT:G	62181660	NA,G	NA,GAAGT	NA,1	NA,inf	NA,inf	NA,0.122934	0.000175923	0.000176396
2	chr1:62150753:C:T	62150753	NA,T	NA,C	NA,1	NA,inf	NA,inf	NA,0.138989	0.000175901	0.000176377
2	chr1:62947366:T:G	62947366	NA,G	NA,T	NA,1	NA,inf	NA,inf	NA,0.125102	0.000175888	0.000176362
2	chr1:62303231:T:TC	62303231	NA,TC	NA,T	NA,1	NA,-inf	NA,inf	NA,0.172719	0.000175869	0.000176359
2	chr1:62595143:C:A	62595143	NA,A	NA,C	NA,1	NA,-inf	NA,inf	NA,0.0524856	0.000175857	0.000176313
2	chr1:62303049:T:C	62303049	NA,C	NA,T	NA,1	NA,-inf	NA,inf	NA,0.172247	0.000175813	0.000176303
2	chr1:62916710:G:A	62916710	NA,A	NA,G	NA,1	NA,inf	NA,inf	NA,0.168466	0.0001758	0.000176289
2	chr1:63083639:C:T	63083639	T,T	C,C	1,1	-inf,inf	inf,inf	0.823542,0.410698	0.000175765	0.000176126
2	chr1:62187697:C:T	62187697	NA,T	NA,C	NA,1	NA,inf	NA,inf	NA,0.154963	0.000175731	0.000176213
2	chr1:62471640:AGTGAG:A	62471640	NA,A	NA,AGTGAG	NA,1	NA,inf	NA,inf	NA,0.0127575	0.000175616	0.000176069
2	chr1:62280075:G:A	62280075	NA,A	NA,G	NA,1	NA,inf	NA,inf	NA,0.185242	0.000175576	0.000176067
2	chr1:62187784:G:A	62187784	NA,A	NA,G	NA,1	NA,inf	NA,inf	NA,0.153547	0.000175547	0.000176028
2	chr1:62197257:C:T	62197257	NA,T	NA,C	NA,1	NA,-inf	NA,inf	NA,0.162152	0.000175489	0.000175974
2	chr1:62125740:A:C	62125740	NA,C	NA,A	NA,1	NA,-inf	NA,inf	NA,0.138121	0.000175483	0.000175958
2	chr1:62250149:G:A	62250149	NA,A	NA,G	NA,1	NA,-inf	NA,inf	NA,0.137917	0.000175481	0.000175958
2	chr1:63075484:A:G	63075484	NA,G	NA,A	NA,1	NA,inf	NA,inf	NA,0.171192	0.000175431	0.000175917
2	chr1:62589506:C:T	62589506	NA,T	NA,C	NA,1	NA,-inf	NA,inf	NA,0.0697146	0.000175352	0.000175811
2	chr1:62546026:A:G	62546026	NA,G	NA,A	NA,1	NA,-inf	NA,inf	NA,0.0696607	0.000175342	0.000175801
2	chr1:62565533:A:G	62565533	NA,G	NA,A	NA,1	NA,-inf	NA,inf	NA,0.0696125	0.000175335	0.000175794
2	chr1:63050068:G:A	63050068	NA,A	NA,G	NA,1	NA,inf	NA,inf	NA,0.108581	0.000175319	0.000175787
2	chr1:62491542:T:C	62491542	NA,C	NA,T	NA,1	NA,-inf	NA,inf	NA,0.0795481	0.000175317	0.000175775
2	chr1:62412228:G:C	62412228	NA,C	NA,G	NA,1	NA,-inf	NA,inf	NA,0.291152	0.00017531	0.000175863
2	chr1:62308090:G:A	62308090	NA,A	NA,G	NA,1	NA,inf	NA,inf	NA,0.176349	0.000175309	0.0001758
2	chr1:62412223:A:G	62412223	NA,G	NA,A	NA,1	NA,-inf	NA,inf	NA,0.291019	0.000175301	0.000175854
2	chr1:62412705:C:A	62412705	NA,A	NA,C	NA,1	NA,-inf	NA,inf	NA,0.290995	0.000175298	0.000175851
2	chr1:62417805:T:C	62417805	NA,C	NA,T	NA,1	NA,-inf	NA,inf	NA,0.290995	0.000175298	0.000175851
2	chr1:62142828:G:C	62142828	NA,C	NA,G	NA,1	NA,-inf	NA,inf	NA,0.139047	0.000175279	0.000175757
2	chr1:62128164:C:T	62128164	NA,T	NA,C	NA,1	NA,-inf	NA,inf	NA,0.189465	0.000175275	0.00017577
2	chr1:62771960:T:C	62771960	NA,C	NA,T	NA,1	NA,inf	NA,inf	NA,0.149351	0.000175274	0.000175754
2	chr1:62457663:C:T	62457663	NA,T	NA,C	NA,1	NA,-inf	NA,inf	NA,0.0804728	0.00017526	0.000175719
2	chr1:62929676:G:A	62929676	NA,A	NA,G	NA,1	NA,inf	NA,inf	NA,0.0236891	0.000175258	0.00017571
2	chr1:62358262:A:G	62358262	NA,G	NA,A	NA,1	NA,inf	NA,inf	NA,0.190456	0.000175249	0.00017575
2	chr1:62523828:T:C	62523828	NA,C	NA,T	NA,1	NA,-inf	NA,inf	NA,0.0689578	0.000175242	0.000175701
2	chr1:63047223:A:T	63047223	T,NA	A,NA	1,NA	-inf,NA	inf,NA	0.296519,NA	0.000175239	0.000175693
2	chr1:62784940:A:G	62784940	NA,G	NA,A	NA,1	NA,-inf	NA,inf	NA,0.196964	0.000175237	0.000175739
2	chr1:62966383:C:T	62966383	NA,T	NA,C	NA,1	NA,-inf	NA,inf	NA,0.250096	0.000175237	0.000175768
2	chr1:62570976:A:G	62570976	NA,G	NA,A	NA,1	NA,-inf	NA,inf	NA,0.0687064	0.0001752	0.000175659
2	chr1:63085809:T:C	63085809	NA,C	NA,T	NA,1	NA,-inf	NA,inf	NA,0.150394	0.000175191	0.000175674
2	chr1:62185209:C:T	62185209	NA,T	NA,C	NA,1	NA,inf	NA,inf	NA,0.118171	0.000175145	0.000175616
2	chr1:63115543:A:AG	63115543	NA,AG	NA,A	NA,1	NA,-inf	NA,inf	NA,0.16967	0.000175102	0.000175588
2	chr1:62944946:C:T	62944946	NA,T	NA,C	NA,1	NA,-inf	NA,inf	NA,0.109739	0.000175063	0.000175533
2	chr1:62266394:C:T	62266394	NA,T	NA,C	NA,1	NA,-inf	NA,inf	NA,0.136042	0.000175055	0.000175533
2	chr1:63085020:G:C	63085020	NA,C	NA,G	NA,1	NA,inf	NA,inf	NA,0.162076	0.000175037	0.000175526
2	chr1:62251373:G:A	62251373	A,A	G,G	1,1	-inf,inf	inf,inf	0.28795,1.05415	0.000175013	0.000175439
2	chr1:62302128:C:G	62302128	NA,G	NA,C	NA,1	NA,-inf	NA,inf	NA,0.165719	0.000174983	0.000175471
2	chr1:63021397:C:T	63021397	NA,T	NA,C	NA,1	NA,inf	NA,inf	NA,0.153534	0.000174981	0.000175463
2	chr1:62162318:T:C	62162318	NA,C	NA,T	NA,1	NA,inf	NA,inf	NA,0.109128	0.000174969	0.000175436
2	chr1:62984629:C:T	62984629	NA,T	NA,C	NA,1	NA,inf	NA,inf	NA,0.206435	0.000174955	0.00017546
2	chr1:62533458:C:T	62533458	NA,T	NA,C	NA,1	NA,-inf	NA,inf	NA,0.0994332	0.00017493	0.000175401
2	chr1:62748088:A:G	62748088	NA,G	NA,A	NA,1	NA,-inf	NA,inf	NA,0.143045	0.000174869	0.000175349
2	chr1:62752536:A:G	62752536	NA,G	NA,A	NA,1	NA,-inf	NA,inf	NA,0.14297	0.000174852	0.000175331
2	chr1:62431161:G:GT	62431161	NA,GT	NA,G	NA,1	NA,inf	NA,inf	NA,0.172959	0.000174834	0.000175328
2	chr1:62623604:A:G	62623604	NA,G	NA,A	NA,1	NA,-inf	NA,inf	NA,0.340191	0.000174769	0.000175355
2	chr1:62460013:T:C	62460013	NA,C	NA,T	NA,1	NA,-inf	NA,inf	NA,0.313357	0.000174662	0.000175227
2	chr1:63064740:G:A	63064740	NA,A	NA,G	NA,1	NA,inf	NA,inf	NA,0.135915	0.000174654	0.000175132
2	chr1:62571127:G:A	62571127	NA,A	NA,G	NA,1	NA,-inf	NA,inf	NA,0.0467891	0.000174653	0.000175108
2	chr1:62161271:T:C	62161271	NA,C	NA,T	NA,1	NA,-inf	NA,inf	NA,0.139365	0.000174646	0.000175124
2	chr1:62905205:C:T	62905205	NA,T	NA,C	NA,1	NA,inf	NA,inf	NA,0.201337	0.000174623	0.000175125
2	chr1:62937453:C:G	62937453	NA,G	NA,C	NA,1	NA,-inf	NA,inf	NA,0.129877	0.000174586	0.00017506
2	chr1:62794690:T:C	62794690	NA,C	NA,T	NA,1	NA,inf	NA,inf	NA,0.0588458	0.000174585	0.000175042
2	chr1:62699960:A:G	62699960	G,NA	A,NA	1,NA	-inf,NA	inf,NA	0.162424,NA	0.000174543	0.00017494
2	chr1:62952179:G:A	62952179	A,A	G,G	1,1	inf,-inf	inf,inf	0.956271,0.304702	0.000174439	0.000174839
2	chr1:62650598:G:GA	62650598	NA,GA	NA,G	NA,1	NA,-inf	NA,inf	NA,0.332058	0.000174434	0.000175016
2	chr1:62120466:GT:G	62120466	NA,G	NA,GT	NA,1	NA,-inf	NA,inf	NA,0.166583	0.000174412	0.000174897
2	chr1:62338536:C:T	62338536	NA,T	NA,C	NA,1	NA,-inf	NA,inf	NA,0.0821411	0.000174388	0.00017485
2	chr1:62582375:C:T	62582375	NA,T	NA,C	NA,1	NA,-inf	NA,inf	NA,0.0626683	0.000174351	0.000174809
2	chr1:62382715:A:G	62382715	NA,G	NA,A	NA,1	NA,-inf	NA,inf	NA,0.448551	0.000174337	0.00017501
2	chr1:62899297:G:A	62899297	NA,A	NA,G	NA,1	NA,inf	NA,inf	NA,0.168266	0.000174307	0.000174795
2	chr1:62540183:T:C	62540183	NA,C	NA,T	NA,1	NA,-inf	NA,inf	NA,0.33019	0.000174296	0.000174876
2	chr1:62301359:A:G	62301359	NA,G	NA,A	NA,1	NA,-inf	NA,inf	NA,0.176248	0.000174262	0.000174753
2	chr1:62146550:C:A	62146550	NA,A	NA,C	NA,1	NA,inf	NA,inf	NA,0.102039	0.000174194	0.00017466
2	chr1:62272505:G:A	62272505	NA,A	NA,G	NA,1	NA,-inf	NA,inf	NA,0.116494	0.000174192	0.000174664
2	chr1:62481702:G:A	62481702	NA,A	NA,G	NA,1	NA,inf	NA,inf	NA,0.0592431	0.000174189	0.000174645
2	chr1:62682816:T:C	62682816	NA,C	NA,T	NA,1	NA,-inf	NA,inf	NA,0.398268	0.000174165	0.000174798
2	chr1:62603699:C:T	62603699	NA,T	NA,C	NA,1	NA,-inf	NA,inf	NA,0.0431117	0.000174142	0.000174596
2	chr1:62685336:T:C	62685336	NA,C	NA,T	NA,1	NA,-inf	NA,inf	NA,0.398856	0.000174086	0.000174719
2	chr1:62741445:A:G	62741445	NA,G	NA,A	NA,1	NA,-inf	NA,inf	NA,0.176868	0.000174065	0.00017456
2	chr1:62638861:G:A	62638861	NA,A	NA,G	NA,1	NA,inf	NA,inf	NA,0.192523	0.000174055	0.000174563
2	chr1:62811058:G:A	62811058	NA,A	NA,G	NA,1	NA,-inf	NA,inf	NA,0.351515	0.000173999	0.000174597
2	chr1:62582161:T:C	62582161	NA,C	NA,T	NA,1	NA,-inf	NA,inf	NA,0.041148	0.000173987	0.000174441
2	chr1:63009605:G:A	63009605	NA,A	NA,G	NA,1	NA,inf	NA,inf	NA,0.137649	0.000173975	0.000174454
2	chr1:62345092:C:T	62345092	NA,T	NA,C	NA,1	NA,inf	NA,inf	NA,0.115888	0.00017393	0.000174399
2	chr1:62472969:G:T	62472969	NA,T	NA,G	NA,1	NA,-inf	NA,inf	NA,0.146474	0.000173869	0.000174351
2	chr1:62134320:C:G	62134320	NA,G	NA,C	NA,1	NA,-inf	NA,inf	NA,0.128299	0.000173812	0.000174287
2	chr1:62717226:TC:T	62717226	NA,T	NA,TC	NA,1	NA,-inf	NA,inf	NA,0.00939609	0.0001738	0.000174251
2	chr1:62366955:T:C	62366955	NA,C	NA,T	NA,1	NA,inf	NA,inf	NA,0.0229732	0.000173752	0.000174204
2	chr1:62211466:A:T	62211466	T,NA	A,NA	1,NA	inf,NA	inf,NA	0.38736,NA	0.000173747	0.000174252
2	chr1:62939195:T:C	62939195	NA,C	NA,T	NA,1	NA,-inf	NA,inf	NA,0.103943	0.000173743	0.000174209
2	chr1:62735186:C:G	62735186	NA,G	NA,C	NA,1	NA,inf	NA,inf	NA,0.103391	0.000173715	0.000174182
2	chr1:62813985:C:A	62813985	NA,A	NA,C	NA,1	NA,-inf	NA,inf	NA,0.354894	0.000173707	0.000174308
2	chr1:62577461:C:T	62577461	NA,T	NA,C	NA,1	NA,inf	NA,inf	NA,0.233287	0.000173699	0.000174215
2	chr1:62202315:G:T	62202315	NA,T	NA,G	NA,1	NA,inf	NA,inf	NA,0.118341	0.000173684	0.000174155
2	chr1:62822311:G:A	62822311	NA,A	NA,G	NA,1	NA,-inf	NA,inf	NA,0.0406552	0.000173671	0.000174125
2	chr1:63030725:T:A	63030725	NA,A	NA,T	NA,1	NA,inf	NA,inf	NA,0.171807	0.000173668	0.00017416
2	chr1:62665619:C:T	62665619	T,NA	C,NA	1,NA	inf,NA	inf,NA	0.49384,NA	0.000173581	0.000174175
2	chr1:62807030:G:T	62807030	NA,T	NA,G	NA,1	NA,-inf	NA,inf	NA,0.356114	0.000173571	0.000174173
2	chr1:62397586:T:C	62397586	NA,C	NA,T	NA,1	NA,-inf	NA,inf	NA,0.0193953	0.000173544	0.000173995
2	chr1:62867998:C:T	62867998	NA,T	NA,C	NA,1	NA,-inf	NA,inf	NA,0.781415	0.000173522	0.000174562
2	chr1:62927162:A:AG	62927162	NA,AG	NA,A	NA,1	NA,-inf	NA,inf	NA,0.19788	0.000173488	0.00017399
2	chr1:63011343:C:T	63011343	NA,T	NA,C	NA,1	NA,-inf	NA,inf	NA,0.106159	0.000173475	0.000173943
2	chr1:63084544:T:C	63084544	NA,C	NA,T	NA,1	NA,inf	NA,inf	NA,0.148449	0.000173436	0.000173919
2	chr1:62853272:A:G	62853272	NA,G	NA,A	NA,1	NA,inf	NA,inf	NA,0.123459	0.000173423	0.000173895
2	chr1:62142206:G:A	62142206	NA,A	NA,G	NA,1	NA,-inf	NA,inf	NA,0.136861	0.000173417	0.000173892
2	chr1:62967375:C:T	62967375	T,NA	C,NA	1,NA	inf,NA	inf,NA	0.131969,NA	0.000173397	0.000173785
2	chr1:62163986:T:C	62163986	NA,C	NA,T	NA,1	NA,inf	NA,inf	NA,0.098691	0.000173388	0.000173852
2	chr1:62192465:C:T	62192465	NA,T	NA,C	NA,1	NA,-inf	NA,inf	NA,0.106309	0.000173326	0.000173794
2	chr1:62675807:T:C	62675807	NA,C	NA,T	NA,1	NA,inf	NA,inf	NA,0.185987	0.000173306	0.000173803
2	chr1:62662407:C:CT	62662407	NA,CT	NA,C	NA,1	NA,inf	NA,inf	NA,0.0563505	0.000173303	0.000173761
2	chr1:62456375:C:T	62456375	NA,T	NA,C	NA,1	NA,-inf	NA,inf	NA,0.13488	0.000173283	0.000173762
2	chr1:62610321:C:T	62610321	NA,T	NA,C	NA,1	NA,inf	NA,inf	NA,0.184	0.000173272	0.000173776
2	chr1:62156653:C:T	62156653	NA,T	NA,C	NA,1	NA,inf	NA,inf	NA,0.149491	0.000173159	0.000173639
2	chr1:62405529:A:G	62405529	NA,G	NA,A	NA,1	NA,-inf	NA,inf	NA,0.26909	0.000173154	0.000173694
2	chr1:62804601:A:G	62804601	NA,G	NA,A	NA,1	NA,-inf	NA,inf	NA,0.360859	0.000173153	0.000173758
2	chr1:63002947:T:C	63002947	NA,C	NA,T	NA,1	NA,inf	NA,inf	NA,0.139438	0.000173116	0.000173596
2	chr1:63011752:G:A	63011752	NA,A	NA,G	NA,1	NA,inf	NA,inf	NA,0.138606	0.000173025	0.000173505
2	chr1:62777077:T:C	62777077	NA,C	NA,T	NA,1	NA,-inf	NA,inf	NA,0.177407	0.000173025	0.000173518
2	chr1:62190151:T:G	62190151	NA,G	NA,T	NA,1	NA,inf	NA,inf	NA,0.102072	0.00017301	0.000173477
2	chr1:62700430:T:A	62700430	NA,A	NA,T	NA,1	NA,inf	NA,inf	NA,0.264608	0.000172981	0.000173513
2	chr1:63012930:CTT:C	63012930	NA,C	NA,CTT	NA,1	NA,inf	NA,inf	NA,0.136902	0.000172968	0.000173447
2	chr1:62233045:C:A	62233045	NA,A	NA,C	NA,1	NA,-inf	NA,inf	NA,0.14622	0.000172942	0.000173415
2	chr1:62940053:C:G	62940053	NA,G	NA,C	NA,1	NA,inf	NA,inf	NA,0.0626174	0.000172915	0.000173373
2	chr1:62175316:G:A	62175316	NA,A	NA,G	NA,1	NA,-inf	NA,inf	NA,0.202187	0.00017288	0.000173378
2	chr1:62202334:A:G	62202334	NA,G	NA,A	NA,1	NA,-inf	NA,inf	NA,0.125441	0.000172866	0.000173336
2	chr1:63083199:G:A	63083199	NA,A	NA,G	NA,1	NA,-inf	NA,inf	NA,0.136396	0.000172855	0.000173329
2	chr1:62797964:C:T	62797964	NA,T	NA,C	NA,1	NA,-inf	NA,inf	NA,0.133069	0.000172854	0.00017333
2	chr1:62311652:C:T	62311652	NA,T	NA,C	NA,1	NA,-inf	NA,inf	NA,0.120104	0.000172851	0.00017332
2	chr1:62798489:T:C	62798489	NA,C	NA,T	NA,1	NA,-inf	NA,inf	NA,0.364808	0.000172816	0.000173424
2	chr1:62613863:A:AT	62613863	NA,AT	NA,A	NA,1	NA,-inf	NA,inf	NA,0.319309	0.000172802	0.000173374
2	chr1:62122662:TA:T	62122662	NA,T	NA,TA	NA,1	NA,-inf	NA,inf	NA,0.145159	0.000172792	0.000173272
2	chr1:62247552:C:G	62247552	G,NA	C,NA	1,NA	inf,NA	inf,NA	0.31709,NA	0.00017276	0.000173219
2	chr1:62315296:C:T	62315296	NA,T	NA,C	NA,1	NA,-inf	NA,inf	NA,0.0948014	0.000172717	0.000173183
2	chr1:63005235:T:C	63005235	NA,C	NA,T	NA,1	NA,-inf	NA,inf	NA,0.100853	0.000172711	0.000173178
2	chr1:62491709:G:T	62491709	NA,T	NA,G	NA,1	NA,-inf	NA,inf	NA,0.00944625	0.0001727	0.000173151
2	chr1:62355603:A:G	62355603	NA,G	NA,A	NA,1	NA,-inf	NA,inf	NA,0.187585	0.000172682	0.000173178
2	chr1:62144454:C:T	62144454	NA,T	NA,C	NA,1	NA,-inf	NA,inf	NA,0.15742	0.000172676	0.000173158
2	chr1:62777364:T:C	62777364	NA,C	NA,T	NA,1	NA,-inf	NA,inf	NA,0.208066	0.000172669	0.000173175
2	chr1:62169386:C:T	62169386	NA,T	NA,C	NA,1	NA,-inf	NA,inf	NA,0.213427	0.000172651	0.000173155
2	chr1:62434686:G:A	62434686	NA,A	NA,G	NA,1	NA,-inf	NA,inf	NA,0.314158	0.000172638	0.00017321
2	chr1:62852119:G:A	62852119	NA,A	NA,G	NA,1	NA,-inf	NA,inf	NA,0.0473232	0.000172585	0.000173041
2	chr1:62474493:G:A	62474493	NA,A	NA,G	NA,1	NA,-inf	NA,inf	NA,0.00774511	0.000172574	0.000173026
2	chr1:62420250:ATGT:A	62420250	NA,A	NA,ATGT	NA,1	NA,inf	NA,inf	NA,0.171599	0.000172571	0.00017307
2	chr1:62738893:A:T	62738893	NA,T	NA,A	NA,1	NA,inf	NA,inf	NA,0.19048	0.000172543	0.00017304
2	chr1:62785778:T:C	62785778	NA,C	NA,T	NA,1	NA,-inf	NA,inf	NA,0.17286	0.000172542	0.000173033
2	chr1:62177769:G:A	62177769	NA,A	NA,G	NA,1	NA,-inf	NA,inf	NA,0.129048	0.00017252	0.000172991
2	chr1:62406635:T:A	62406635	NA,A	NA,T	NA,1	NA,-inf	NA,inf	NA,0.26187	0.000172486	0.000173022
2	chr1:62200013:T:C	62200013	NA,C	NA,T	NA,1	NA,inf	NA,inf	NA,0.112332	0.00017246	0.000172929
2	chr1:62302787:G:A	62302787	NA,A	NA,G	NA,1	NA,-inf	NA,inf	NA,0.154171	0.000172438	0.00017292
2	chr1:62526906:T:C	62526906	NA,C	NA,T	NA,1	NA,-inf	NA,inf	NA,0.0232471	0.000172424	0.000172876
2	chr1:62388920:C:T	62388920	NA,T	NA,C	NA,1	NA,-inf	NA,inf	NA,0.265303	0.000172411	0.000172953
2	chr1:62879584:T:G	62879584	NA,G	NA,T	NA,1	NA,inf	NA,inf	NA,0.0751909	0.000172404	0.000172864
2	chr1:62383213:A:G	62383213	NA,G	NA,A	NA,1	NA,inf	NA,inf	NA,0.175346	0.000172369	0.000172855
2	chr1:62153048:AAG:A	62153048	NA,A	NA,AAG	NA,1	NA,inf	NA,inf	NA,0.0380941	0.000172347	0.000172802
2	chr1:62204833:G:A	62204833	NA,A	NA,G	NA,1	NA,-inf	NA,inf	NA,0.120584	0.000172345	0.000172815
2	chr1:62591257:C:G	62591257	NA,G	NA,C	NA,1	NA,-inf	NA,inf	NA,0.0293445	0.000172327	0.00017278
2	chr1:62367060:T:C	62367060	NA,C	NA,T	NA,1	NA,inf	NA,inf	NA,0.152477	0.000172314	0.000172796
2	chr1:63033066:T:A	63033066	NA,A	NA,T	NA,1	NA,-inf	NA,inf	NA,0.106369	0.000172312	0.000172778
2	chr1:62941787:A:G	62941787	NA,G	NA,A	NA,1	NA,-inf	NA,inf	NA,0.242377	0.000172312	0.000172835
2	chr1:62195683:C:T	62195683	NA,T	NA,C	NA,1	NA,inf	NA,inf	NA,0.104183	0.000172241	0.00017271
2	chr1:62803574:CTGTT:C	62803574	NA,C	NA,CTGTT	NA,1	NA,-inf	NA,inf	NA,0.371769	0.00017224	0.000172854
2	chr1:62299544:A:G	62299544	NA,G	NA,A	NA,1	NA,inf	NA,inf	NA,0.122243	0.000172234	0.000172705
2	chr1:62650980:A:G	62650980	NA,G	NA,A	NA,1	NA,-inf	NA,inf	NA,0.0309852	0.0001722	0.000172653
2	chr1:62786793:A:G	62786793	NA,G	NA,A	NA,1	NA,-inf	NA,inf	NA,0.561466	0.000172171	0.00017294
2	chr1:62775016:A:G	62775016	NA,G	NA,A	NA,1	NA,-inf	NA,inf	NA,0.254675	0.00017217	0.000172699
2	chr1:62422907:G:A	62422907	NA,A	NA,G	NA,1	NA,-inf	NA,inf	NA,0.112674	0.000172162	0.000172624
2	chr1:62813839:G:A	62813839	NA,A	NA,G	NA,1	NA,-inf	NA,inf	NA,0.373	0.000172131	0.000172746
2	chr1:63033737:T:C	63033737	NA,C	NA,T	NA,1	NA,-inf	NA,inf	NA,0.104673	0.000172126	0.000172591
2	chr1:62441939:C:T	62441939	NA,T	NA,C	NA,1	NA,-inf	NA,inf	NA,0.0662219	0.00017212	0.000172578
2	chr1:63016182:A:G	63016182	NA,G	NA,A	NA,1	NA,inf	NA,inf	NA,0.082012	0.000172112	0.000172574
2	chr1:62889180:CT:C	62889180	NA,C	NA,CT	NA,1	NA,-inf	NA,inf	NA,0.0419855	0.000172111	0.000172565
2	chr1:62962332:T:C	62962332	NA,C	NA,T	NA,1	NA,-inf	NA,inf	NA,0.117812	0.000172109	0.000172578
2	chr1:62419046:G:A	62419046	NA,A	NA,G	NA,1	NA,-inf	NA,inf	NA,0.112259	0.000172091	0.000172553
2	chr1:62422752:T:C	62422752	NA,C	NA,T	NA,1	NA,inf	NA,inf	NA,0.166933	0.000172072	0.000172568
2	chr1:62374240:C:A	62374240	NA,A	NA,C	NA,1	NA,-inf	NA,inf	NA,0.209286	0.000172015	0.000172521
2	chr1:62798083:A:G	62798083	NA,G	NA,A	NA,1	NA,-inf	NA,inf	NA,0.374695	0.000172014	0.00017263
2	chr1:62951139:C:A	62951139	NA,A	NA,C	NA,1	NA,inf	NA,inf	NA,0.16225	0.000171988	0.000172474
2	chr1:62175712:A:G	62175712	NA,G	NA,A	NA,1	NA,-inf	NA,inf	NA,0.0880968	0.00017195	0.000172415
2	chr1:62326870:T:C	62326870	NA,C	NA,T	NA,1	NA,-inf	NA,inf	NA,0.133442	0.000171944	0.000172418
2	chr1:62434798:T:C	62434798	NA,C	NA,T	NA,1	NA,inf	NA,inf	NA,0.212339	0.000171931	0.000172448
2	chr1:62797276:C:CT	62797276	NA,CT	NA,C	NA,1	NA,-inf	NA,inf	NA,0.375865	0.000171925	0.000172542
2	chr1:62436341:C:T	62436341	NA,T	NA,C	NA,1	NA,inf	NA,inf	NA,0.12311	0.000171901	0.000172376
2	chr1:63078964:C:T	63078964	NA,T	NA,C	NA,1	NA,-inf	NA,inf	NA,0.122721	0.000171891	0.000172362
2	chr1:62819927:A:T	62819927	NA,T	NA,A	NA,1	NA,inf	NA,inf	NA,0.229527	0.000171888	0.000172402
2	chr1:62753530:C:T	62753530	NA,T	NA,C	NA,1	NA,-inf	NA,inf	NA,0.156664	0.000171884	0.000172371
2	chr1:62799355:G:A	62799355	NA,A	NA,G	NA,1	NA,-inf	NA,inf	NA,0.376869	0.000171864	0.000172482
2	chr1:62585631:C:T	62585631	NA,T	NA,C	NA,1	NA,-inf	NA,inf	NA,0.284454	0.000171819	0.000172362
2	chr1:63049717:C:T	63049717	NA,T	NA,C	NA,1	NA,inf	NA,inf	NA,0.083331	0.000171768	0.00017223
2	chr1:62576794:T:C	62576794	C,NA	T,NA	1,NA	-inf,NA	inf,NA	0.106886,NA	0.000171752	0.000172132
2	chr1:62129387:C:T	62129387	NA,T	NA,C	NA,1	NA,inf	NA,inf	NA,0.0870535	0.000171743	0.000172205
2	chr1:62428446:T:C	62428446	NA,C	NA,T	NA,1	NA,-inf	NA,inf	NA,0.267626	0.00017174	0.000172279
2	chr1:62882648:A:G	62882648	NA,G	NA,A	NA,1	NA,inf	NA,inf	NA,0.0999992	0.000171736	0.000172201
2	chr1:62822577:G:A	62822577	NA,A	NA,G	NA,1	NA,-inf	NA,inf	NA,0.377208	0.000171706	0.000172324
2	chr1:62370147:A:C	62370147	C,C	A,A	1,1	-inf,-inf	inf,inf	0.351026,1.41286	0.000171677	0.000172606
2	chr1:62428448:G:A	62428448	NA,A	NA,G	NA,1	NA,-inf	NA,inf	NA,0.26679	0.000171669	0.000172208
2	chr1:62617780:A:G	62617780	NA,G	NA,A	NA,1	NA,inf	NA,inf	NA,0.167757	0.000171642	0.000172138
2	chr1:62292109:C:T	62292109	NA,T	NA,C	NA,1	NA,-inf	NA,inf	NA,0.0890761	0.00017162	0.000172084
2	chr1:62769782:T:A	62769782	NA,A	NA,T	NA,1	NA,inf	NA,inf	NA,0.0754119	0.000171607	0.000172066
2	chr1:62787904:A:G	62787904	NA,G	NA,A	NA,1	NA,-inf	NA,inf	NA,0.163014	0.000171567	0.000172055
2	chr1:62760063:A:G	62760063	NA,G	NA,A	NA,1	NA,inf	NA,inf	NA,0.256143	0.00017154	0.00017207
2	chr1:62134426:A:C	62134426	NA,C	NA,A	NA,1	NA,inf	NA,inf	NA,0.0856517	0.000171525	0.000171986
2	chr1:63059200:A:G	63059200	NA,G	NA,A	NA,1	NA,-inf	NA,inf	NA,0.150827	0.000171511	0.00017199
2	chr1:63071727:T:C	63071727	NA,C	NA,T	NA,1	NA,-inf	NA,inf	NA,0.164931	0.000171489	0.000171972
2	chr1:62423413:G:T	62423413	NA,T	NA,G	NA,1	NA,-inf	NA,inf	NA,0.10601	0.000171451	0.000171912
2	chr1:62328043:T:C	62328043	NA,C	NA,T	NA,1	NA,-inf	NA,inf	NA,0.116835	0.000171451	0.000171923
2	chr1:62571970:G:C	62571970	NA,C	NA,G	NA,1	NA,-inf	NA,inf	NA,0.0219593	0.000171412	0.000171864
2	chr1:62295188:G:A	62295188	NA,A	NA,G	NA,1	NA,-inf	NA,inf	NA,0.0865962	0.000171334	0.000171798
2	chr1:62651393:T:C	62651393	NA,C	NA,T	NA,1	NA,-inf	NA,inf	NA,0.0242161	0.000171332	0.000171784
2	chr1:62937293:A:G	62937293	NA,G	NA,A	NA,1	NA,-inf	NA,inf	NA,0.0920941	0.000171306	0.000171772
2	chr1:62929838:C:G	62929838	NA,G	NA,C	NA,1	NA,-inf	NA,inf	NA,0.0838855	0.000171298	0.000171758
2	chr1:62765020:A:G	62765020	NA,G	NA,A	NA,1	NA,-inf	NA,inf	NA,0.244629	0.000171294	0.000171817
2	chr1:62617700:T:A	62617700	NA,A	NA,T	NA,1	NA,inf	NA,inf	NA,0.161974	0.000171259	0.000171753
2	chr1:62629293:C:T	62629293	NA,T	NA,C	NA,1	NA,-inf	NA,inf	NA,0.0193754	0.000171237	0.000171689
2	chr1:62554615:C:T	62554615	NA,T	NA,C	NA,1	NA,-inf	NA,inf	NA,0.163441	0.000171231	0.000171726
2	chr1:62989622:A:G	62989622	NA,G	NA,A	NA,1	NA,inf	NA,inf	NA,0.0171304	0.000171223	0.000171674
2	chr1:62655287:A:G	62655287	NA,G	NA,A	NA,1	NA,inf	NA,inf	NA,0.0738871	0.000171199	0.000171661
2	chr1:62165920:T:C	62165920	NA,C	NA,T	NA,1	NA,inf	NA,inf	NA,0.0749603	0.000171194	0.000171654
2	chr1:62990454:G:A	62990454	NA,A	NA,G	NA,1	NA,-inf	NA,inf	NA,0.131769	0.000171189	0.000171666
2	chr1:63083854:C:T	63083854	NA,T	NA,C	NA,1	NA,-inf	NA,inf	NA,0.120891	0.000171184	0.000171654
2	chr1:62220875:T:C	62220875	C,C	T,T	1,1	inf,-inf	inf,inf	0.654895,0.753859	0.000171182	0.000171587
2	chr1:63082321:C:T	63082321	NA,T	NA,C	NA,1	NA,inf	NA,inf	NA,0.0875379	0.00017118	0.000171644
2	chr1:63075009:A:G	63075009	NA,G	NA,A	NA,1	NA,inf	NA,inf	NA,0.0987392	0.000171158	0.000171625
2	chr1:62130808:A:G	62130808	NA,G	NA,A	NA,1	NA,inf	NA,inf	NA,0.0817757	0.000171157	0.000171618
2	chr1:62144381:T:C	62144381	NA,C	NA,T	NA,1	NA,-inf	NA,inf	NA,0.108852	0.000171134	0.000171603
2	chr1:62436011:C:T	62436011	NA,T	NA,C	NA,1	NA,inf	NA,inf	NA,0.0326663	0.000171055	0.000171507
2	chr1:62670828:C:T	62670828	NA,T	NA,C	NA,1	NA,-inf	NA,inf	NA,0.0194969	0.000171018	0.00017147
2	chr1:62458723:G:A	62458723	NA,A	NA,G	NA,1	NA,inf	NA,inf	NA,0.047368	0.000170977	0.000171431
2	chr1:63085554:T:C	63085554	C,NA	T,NA	1,NA	inf,NA	inf,NA	0.33097,NA	0.000170973	0.000171443
2	chr1:62347762:T:TTTC	62347762	NA,TTTC	NA,T	NA,1	NA,inf	NA,inf	NA,0.135457	0.000170964	0.000171438
2	chr1:62844308:A:T	62844308	NA,T	NA,A	NA,1	NA,-inf	NA,inf	NA,0.061253	0.00017096	0.000171417
2	chr1:63040653:T:G	63040653	NA,G	NA,T	NA,1	NA,inf	NA,inf	NA,0.0549685	0.000170877	0.000171334
2	chr1:62324065:T:C	62324065	NA,C	NA,T	NA,1	NA,-inf	NA,inf	NA,0.122553	0.000170868	0.000171339
2	chr1:62171298:A:C	62171298	NA,C	NA,A	NA,1	NA,inf	NA,inf	NA,0.12242	0.000170852	0.000171324
2	chr1:62318272:C:A	62318272	NA,A	NA,C	NA,1	NA,-inf	NA,inf	NA,0.087272	0.000170828	0.000171289
2	chr1:62998086:C:T	62998086	NA,T	NA,C	NA,1	NA,-inf	NA,inf	NA,0.0592735	0.000170825	0.00017128
2	chr1:62578452:G:GCTCAC	62578452	NA,GCTCAC	NA,G	NA,1	NA,inf	NA,inf	NA,0.157587	0.000170804	0.000171289
2	chr1:62157184:C:A	62157184	NA,A	NA,C	NA,1	NA,inf	NA,inf	NA,0.126772	0.000170795	0.000171267
2	chr1:63012335:T:G	63012335	NA,G	NA,T	NA,1	NA,-inf	NA,inf	NA,0.146852	0.000170785	0.000171265
2	chr1:62229009:C:G	62229009	NA,G	NA,C	NA,1	NA,-inf	NA,inf	NA,0.093382	0.000170762	0.000171227
2	chr1:63053632:C:T	63053632	NA,T	NA,C	NA,1	NA,-inf	NA,inf	NA,0.106026	0.000170757	0.000171222
2	chr1:62683762:C:T	62683762	NA,T	NA,C	NA,1	NA,-inf	NA,inf	NA,0.287734	0.000170741	0.000171293
2	chr1:62148625:T:C	62148625	NA,C	NA,T	NA,1	NA,-inf	NA,inf	NA,0.0840859	0.00017074	0.000171199
2	chr1:62462803:G:A	62462803	NA,A	NA,G	NA,1	NA,-inf	NA,inf	NA,0.073103	0.000170718	0.000171176
2	chr1:62351223:C:T	62351223	NA,T	NA,C	NA,1	NA,-inf	NA,inf	NA,0.0199269	0.000170682	0.000171134
2	chr1:62957740:A:G	62957740	NA,G	NA,A	NA,1	NA,inf	NA,inf	NA,0.00534209	0.000170679	0.00017113
2	chr1:62402966:C:T	62402966	NA,T	NA,C	NA,1	NA,-inf	NA,inf	NA,0.255834	0.000170656	0.000171191
2	chr1:62161711:C:G	62161711	NA,G	NA,C	NA,1	NA,inf	NA,inf	NA,0.0556767	0.000170649	0.000171106
2	chr1:62471222:ATTAG:A	62471222	NA,A	NA,ATTAG	NA,1	NA,inf	NA,inf	NA,0.0328844	0.000170585	0.000171038
2	chr1:62179737:T:C	62179737	NA,C	NA,T	NA,1	NA,-inf	NA,inf	NA,0.0846075	0.000170573	0.000171037
2	chr1:62199464:C:T	62199464	NA,T	NA,C	NA,1	NA,-inf	NA,inf	NA,0.103919	0.00017057	0.000171035
2	chr1:62533128:G:A	62533128	NA,A	NA,G	NA,1	NA,inf	NA,inf	NA,0.0809016	0.000170551	0.000171014
2	chr1:62374528:T:C	62374528	C,C	T,T	1,1	-inf,-inf	inf,inf	0.217604,1.49339	0.000170525	0.000171454
2	chr1:62180664:A:G	62180664	NA,G	NA,A	NA,1	NA,inf	NA,inf	NA,0.112685	0.000170524	0.000170992
2	chr1:62947208:C:A	62947208	NA,A	NA,C	NA,1	NA,inf	NA,inf	NA,0.0793012	0.000170508	0.000170969
2	chr1:62132403:C:T	62132403	NA,T	NA,C	NA,1	NA,-inf	NA,inf	NA,0.108816	0.000170488	0.000170955
2	chr1:62677495:C:T	62677495	NA,T	NA,C	NA,1	NA,-inf	NA,inf	NA,0.212492	0.000170457	0.000170974
2	chr1:63053472:C:T	63053472	NA,T	NA,C	NA,1	NA,-inf	NA,inf	NA,0.102252	0.000170444	0.000170907
2	chr1:63012957:A:G	63012957	NA,G	NA,A	NA,1	NA,inf	NA,inf	NA,0.0327382	0.000170413	0.000170866
2	chr1:62356569:C:A	62356569	NA,A	NA,C	NA,1	NA,-inf	NA,inf	NA,0.0946248	0.000170412	0.000170877
2	chr1:62686007:A:G	62686007	NA,G	NA,A	NA,1	NA,-inf	NA,inf	NA,0.179361	0.000170385	0.000170886
2	chr1:62630463:A:T	62630463	NA,T	NA,A	NA,1	NA,-inf	NA,inf	NA,0.0134432	0.000170365	0.000170816
2	chr1:62413894:T:A	62413894	NA,A	NA,T	NA,1	NA,inf	NA,inf	NA,0.130345	0.000170363	0.000170841
2	chr1:62200722:T:C	62200722	NA,C	NA,T	NA,1	NA,-inf	NA,inf	NA,0.100976	0.00017033	0.000170795
2	chr1:62563295:G:C	62563295	NA,C	NA,G	NA,1	NA,-inf	NA,inf	NA,0.01299	0.000170314	0.000170765
2	chr1:62801705:T:A	62801705	NA,A	NA,T	NA,1	NA,inf	NA,inf	NA,0.211638	0.000170313	0.000170818
2	chr1:62628649:A:C	62628649	NA,C	NA,A	NA,1	NA,-inf	NA,inf	NA,0.0128937	0.000170303	0.000170754
2	chr1:62580353:C:T	62580353	NA,T	NA,C	NA,1	NA,-inf	NA,inf	NA,0.0124804	0.00017029	0.000170742
2	chr1:62169574:G:T	62169574	NA,T	NA,G	NA,1	NA,-inf	NA,inf	NA,0.188592	0.000170289	0.000170782
2	chr1:62635833:T:C	62635833	NA,C	NA,T	NA,1	NA,-inf	NA,inf	NA,0.0126578	0.00017028	0.000170731
2	chr1:63029092:C:T	63029092	NA,T	NA,C	NA,1	NA,-inf	NA,inf	NA,0.0806154	0.000170264	0.000170724
2	chr1:62966935:G:C	62966935	NA,C	NA,G	NA,1	NA,-inf	NA,inf	NA,0.196167	0.000170264	0.000170767
2	chr1:62584544:G:C	62584544	NA,C	NA,G	NA,1	NA,-inf	NA,inf	NA,0.0125155	0.00017026	0.000170712
2	chr1:62304662:A:C	62304662	NA,C	NA,A	NA,1	NA,-inf	NA,inf	NA,0.0827154	0.000170237	0.000170698
2	chr1:62782207:G:A	62782207	NA,A	NA,G	NA,1	NA,inf	NA,inf	NA,0.210321	0.000170193	0.000170697
2	chr1:62779533:T:C	62779533	NA,C	NA,T	NA,1	NA,inf	NA,inf	NA,0.210321	0.000170193	0.000170697
2	chr1:63089830:G:A	63089830	NA,A	NA,G	NA,1	NA,inf	NA,inf	NA,0.050687	0.000170165	0.000170622
2	chr1:62585830:T:C	62585830	NA,C	NA,T	NA,1	NA,inf	NA,inf	NA,0.0850881	0.00017013	0.000170594
2	chr1:63081078:G:A	63081078	NA,A	NA,G	NA,1	NA,inf	NA,inf	NA,0.0808209	0.000170127	0.000170588
2	chr1:62814460:G:C	62814460	NA,C	NA,G	NA,1	NA,inf	NA,inf	NA,0.209006	0.000170103	0.000170607
2	chr1:62343394:A:G	62343394	NA,G	NA,A	NA,1	NA,-inf	NA,inf	NA,0.0881509	0.000170101	0.000170563
2	chr1:62659262:T:C	62659262	NA,C	NA,T	NA,1	NA,-inf	NA,inf	NA,0.013344	0.000170067	0.000170518
2	chr1:62137116:T:C	62137116	NA,C	NA,T	NA,1	NA,-inf	NA,inf	NA,0.134811	0.000170065	0.000170539
2	chr1:62339963:T:C	62339963	NA,C	NA,T	NA,1	NA,-inf	NA,inf	NA,0.081988	0.000170063	0.000170523
2	chr1:63005909:T:C	63005909	NA,C	NA,T	NA,1	NA,inf	NA,inf	NA,0.0124099	0.00017004	0.000170492
2	chr1:62796861:A:G	62796861	NA,G	NA,A	NA,1	NA,-inf	NA,inf	NA,0.151641	0.000170027	0.000170499
2	chr1:62785676:T:C	62785676	NA,C	NA,T	NA,1	NA,inf	NA,inf	NA,0.208182	0.000170024	0.000170528
2	chr1:62758417:A:G	62758417	NA,G	NA,A	NA,1	NA,inf	NA,inf	NA,0.0120473	0.000170006	0.000170457
2	chr1:63078616:G:A	63078616	NA,A	NA,G	NA,1	NA,-inf	NA,inf	NA,0.10563	0.000169999	0.000170466
2	chr1:62435211:G:C	62435211	NA,C	NA,G	NA,1	NA,inf	NA,inf	NA,0.214971	0.000169958	0.000170477
2	chr1:62798517:G:A	62798517	NA,A	NA,G	NA,1	NA,-inf	NA,inf	NA,0.150703	0.000169948	0.00017042
2	chr1:63071179:C:T	63071179	NA,T	NA,C	NA,1	NA,-inf	NA,inf	NA,0.0738053	0.00016994	0.000170398
2	chr1:62730482:C:T	62730482	NA,T	NA,C	NA,1	NA,-inf	NA,inf	NA,0.226103	0.000169918	0.000170432
2	chr1:62291041:C:A	62291041	NA,A	NA,C	NA,1	NA,-inf	NA,inf	NA,0.0727022	0.000169914	0.000170374
2	chr1:62484601:G:A	62484601	NA,A	NA,G	NA,1	NA,-inf	NA,inf	NA,0.0741787	0.00016988	0.000170339
2	chr1:62496569:T:TA	62496569	TA,NA	T,NA	1,NA	-inf,NA	inf,NA	0.0564028,NA	0.000169861	0.000170232
2	chr1:62566547:A:G	62566547	G,NA	A,NA	1,NA	-inf,NA	inf,NA	0.1431,NA	0.000169844	0.000170235
2	chr1:62800193:C:T	62800193	NA,T	NA,C	NA,1	NA,-inf	NA,inf	NA,0.149582	0.000169844	0.000170315
2	chr1:62291053:A:C	62291053	NA,C	NA,A	NA,1	NA,-inf	NA,inf	NA,0.0718521	0.00016984	0.0001703
2	chr1:63013512:C:T	63013512	NA,T	NA,C	NA,1	NA,inf	NA,inf	NA,0.0825463	0.00016983	0.000170293
2	chr1:62627778:T:C	62627778	NA,C	NA,T	NA,1	NA,inf	NA,inf	NA,0.145911	0.000169828	0.000170315
2	chr1:62516895:A:G	62516895	NA,G	NA,A	NA,1	NA,inf	NA,inf	NA,0.145916	0.000169803	0.000170283
2	chr1:63033972:A:C	63033972	NA,C	NA,A	NA,1	NA,-inf	NA,inf	NA,0.0964085	0.000169803	0.000170266
2	chr1:62788694:C:A	62788694	NA,A	NA,C	NA,1	NA,-inf	NA,inf	NA,0.0737158	0.000169802	0.000170262
2	chr1:62357442:A:G	62357442	NA,G	NA,A	NA,1	NA,-inf	NA,inf	NA,0.0537913	0.000169784	0.000170237
2	chr1:62368358:C:T	62368358	T,T	C,C	1,1	-inf,-inf	inf,inf	0.156446,1.52938	0.000169778	0.000170702
2	chr1:62666433:T:A	62666433	NA,A	NA,T	NA,1	NA,-inf	NA,inf	NA,0.00834626	0.000169769	0.00017022
2	chr1:63086418:A:G	63086418	NA,G	NA,A	NA,1	NA,inf	NA,inf	NA,0.054223	0.000169757	0.000170213
2	chr1:62796428:A:G	62796428	NA,G	NA,A	NA,1	NA,-inf	NA,inf	NA,0.148246	0.000169747	0.000170218
2	chr1:62926617:G:A	62926617	NA,A	NA,G	NA,1	NA,-inf	NA,inf	NA,0.239522	0.000169722	0.000170235
2	chr1:63079115:A:T	63079115	NA,T	NA,A	NA,1	NA,inf	NA,inf	NA,0.094579	0.00016971	0.000170176
2	chr1:63053622:T:G	63053622	NA,G	NA,T	NA,1	NA,-inf	NA,inf	NA,0.0904845	0.00016971	0.00017017
2	chr1:62196623:G:T	62196623	NA,T	NA,G	NA,1	NA,inf	NA,inf	NA,0.0983658	0.000169687	0.000170151
2	chr1:62294438:C:A	62294438	NA,A	NA,C	NA,1	NA,-inf	NA,inf	NA,0.0703252	0.000169661	0.000170121
2	chr1:62489448:T:C	62489448	NA,C	NA,T	NA,1	NA,-inf	NA,inf	NA,0.0140117	0.00016966	0.000170112
2	chr1:62802776:T:C	62802776	NA,C	NA,T	NA,1	NA,-inf	NA,inf	NA,0.147026	0.000169659	0.000170129
2	chr1:62889441:C:G	62889441	NA,G	NA,C	NA,1	NA,-inf	NA,inf	NA,0.0855765	0.000169659	0.000170121
2	chr1:62292949:C:A	62292949	NA,A	NA,C	NA,1	NA,-inf	NA,inf	NA,0.0690127	0.00016956	0.000170019
2	chr1:62803094:G:A	62803094	NA,A	NA,G	NA,1	NA,inf	NA,inf	NA,0.201499	0.000169529	0.00017003
2	chr1:62679811:T:C	62679811	NA,C	NA,T	NA,1	NA,-inf	NA,inf	NA,0.0108653	0.000169526	0.000169978
2	chr1:62649826:T:C	62649826	NA,C	NA,T	NA,1	NA,inf	NA,inf	NA,0.0913174	0.000169504	0.00016997
2	chr1:62913557:CT:C	62913557	NA,C	NA,CT	NA,1	NA,inf	NA,inf	NA,0.107138	0.000169502	0.00016997
2	chr1:62259745:A:ATTATAT	62259745	NA,ATTATAT	NA,A	NA,1	NA,inf	NA,inf	NA,0.0547951	0.000169486	0.000169941
2	chr1:62523590:T:C	62523590	NA,C	NA,T	NA,1	NA,-inf	NA,inf	NA,0.143106	0.000169464	0.00016995
2	chr1:62795932:TA:T	62795932	NA,T	NA,TA	NA,1	NA,-inf	NA,inf	NA,0.144678	0.000169457	0.000169927
2	chr1:62667673:C:T	62667673	NA,T	NA,C	NA,1	NA,inf	NA,inf	NA,0.0920393	0.000169454	0.00016992
2	chr1:63044990:G:A	63044990	NA,A	NA,G	NA,1	NA,inf	NA,inf	NA,0.0747277	0.000169434	0.000169896
2	chr1:62768530:G:T	62768530	NA,T	NA,G	NA,1	NA,-inf	NA,inf	NA,0.04361	0.000169401	0.000169855
2	chr1:62825347:A:G	62825347	NA,G	NA,A	NA,1	NA,-inf	NA,inf	NA,0.120501	0.00016939	0.000169857
2	chr1:62352528:G:A	62352528	NA,A	NA,G	NA,1	NA,-inf	NA,inf	NA,0.199761	0.000169385	0.000169885
2	chr1:62347047:C:T	62347047	NA,T	NA,C	NA,1	NA,inf	NA,inf	NA,0.121834	0.000169376	0.000169856
2	chr1:62689106:G:A	62689106	NA,A	NA,G	NA,1	NA,-inf	NA,inf	NA,0.680665	0.000169361	0.000170313
2	chr1:63083547:C:T	63083547	NA,T	NA,C	NA,1	NA,-inf	NA,inf	NA,0.0764893	0.000169338	0.000169797
2	chr1:62958071:C:T	62958071	NA,T	NA,C	NA,1	NA,inf	NA,inf	NA,0.0438735	0.000169332	0.000169787
2	chr1:62642160:G:C	62642160	NA,C	NA,G	NA,1	NA,inf	NA,inf	NA,0.0938471	0.000169315	0.000169782
2	chr1:62148423:C:T	62148423	T,NA	C,NA	1,NA	-inf,NA	inf,NA	0.285771,NA	0.000169248	0.000169699
2	chr1:62164717:G:A	62164717	NA,A	NA,G	NA,1	NA,-inf	NA,inf	NA,0.118733	0.000169245	0.000169717
2	chr1:62142978:C:T	62142978	NA,T	NA,C	NA,1	NA,-inf	NA,inf	NA,0.122133	0.000169204	0.000169674
2	chr1:62791836:A:G	62791836	NA,G	NA,A	NA,1	NA,-inf	NA,inf	NA,0.106877	0.000169202	0.00016967
2	chr1:62567109:T:C	62567109	NA,C	NA,T	NA,1	NA,-inf	NA,inf	NA,0.00271829	0.000169189	0.00016964
2	chr1:63007014:T:A	63007014	NA,A	NA,T	NA,1	NA,-inf	NA,inf	NA,0.0769618	0.000169182	0.000169644
2	chr1:62290430:C:T	62290430	NA,T	NA,C	NA,1	NA,-inf	NA,inf	NA,0.0638831	0.000169173	0.000169631
2	chr1:62424633:T:C	62424633	NA,C	NA,T	NA,1	NA,-inf	NA,inf	NA,0.0128842	0.000169172	0.000169623
2	chr1:62959452:A:G	62959452	NA,G	NA,A	NA,1	NA,-inf	NA,inf	NA,0.0583205	0.000169125	0.000169583
2	chr1:63104732:A:G	63104732	NA,G	NA,A	NA,1	NA,inf	NA,inf	NA,0.0771203	0.000169125	0.000169585
2	chr1:62966918:T:C	62966918	NA,C	NA,T	NA,1	NA,-inf	NA,inf	NA,0.181645	0.000169121	0.000169617
2	chr1:62680408:C:A	62680408	NA,A	NA,C	NA,1	NA,-inf	NA,inf	NA,0.193566	0.000169106	0.000169613
2	chr1:62580971:G:T	62580971	NA,T	NA,G	NA,1	NA,-inf	NA,inf	NA,0.172473	0.000169105	0.000169603
2	chr1:62795998:G:A	62795998	NA,A	NA,G	NA,1	NA,-inf	NA,inf	NA,0.139978	0.000169095	0.000169563
2	chr1:62260040:T:C	62260040	NA,C	NA,T	NA,1	NA,inf	NA,inf	NA,0.0503006	0.000169075	0.000169528
2	chr1:63008029:T:C	63008029	NA,C	NA,T	NA,1	NA,inf	NA,inf	NA,0.12938	0.000169064	0.000169541
2	chr1:62645857:A:G	62645857	NA,G	NA,A	NA,1	NA,-inf	NA,inf	NA,0.136156	0.000169052	0.000169535
2	chr1:62907117:A:G	62907117	NA,G	NA,A	NA,1	NA,inf	NA,inf	NA,0.10143	0.000169048	0.000169514
2	chr1:62954005:C:A	62954005	NA,A	NA,C	NA,1	NA,-inf	NA,inf	NA,0.0855697	0.000169046	0.000169507
2	chr1:62168459:G:A	62168459	NA,A	NA,G	NA,1	NA,inf	NA,inf	NA,0.0772336	0.000169035	0.000169494
2	chr1:63103938:T:C	63103938	NA,C	NA,T	NA,1	NA,inf	NA,inf	NA,0.0761774	0.000169033	0.000169493
2	chr1:62777826:C:T	62777826	NA,T	NA,C	NA,1	NA,-inf	NA,inf	NA,0.254433	0.00016902	0.00016955
2	chr1:62405424:C:T	62405424	NA,T	NA,C	NA,1	NA,inf	NA,inf	NA,0.129272	0.000169015	0.000169495
2	chr1:62584077:T:C	62584077	NA,C	NA,T	NA,1	NA,inf	NA,inf	NA,0.135962	0.000169014	0.000169491
2	chr1:62257164:T:C	62257164	NA,C	NA,T	NA,1	NA,inf	NA,inf	NA,0.0386055	0.000168992	0.000169445
```
