## Supplementary material for "Characterization of shared and ancestry-specific signals driving complex traits using multi-ancestry fine-mapping": susiex_nc3.cs80.snp

```
BP	SNP	PIP(CS1)	LogBF(CS1,Pop1)	LogBF(CS1,Pop2)	PIP(CS2)	LogBF(CS2,Pop1)	LogBF(CS2,Pop2)
62120427	chr1:62120427:A:G	1.05258e-07	-1.55065	-1.26372	4.05383e-05	-1.53336	-1.23153
62120466	chr1:62120466:GT:G	4.85328e-07	-1.10894e-10	-1.28595	0.000174412	-1.10894e-10	-1.30572
62120507	chr1:62120507:T:C	4.66717e-07	-1.10894e-10	-1.32506	0.000167631	-1.10894e-10	-1.34538
62120834	chr1:62120834:T:G	1.26978e-07	-1.32797	-1.29879	4.75643e-05	-1.30751	-1.29755
62121087	chr1:62121087:G:T	5.87959e-07	-1.10894e-10	-1.09412	0.000228208	-1.10894e-10	-1.03688
62121439	chr1:62121439:G:T	1.48611e-06	-0.16686	-3.54162e-10	0.000578568	-0.106584	-3.54162e-10
62121541	chr1:62121541:G:A	4.62377e-07	-1.10894e-10	-1.3344	0.000166859	-1.10894e-10	-1.34999
62121552	chr1:62121552:G:A	3.98625e-07	-1.48276	-3.54162e-10	0.000144442	-1.49426	-3.54162e-10
62121602	chr1:62121602:T:C	1.01179e-06	-1.10894e-10	-0.551305	0.000356659	-1.10894e-10	-0.590359
62121626	chr1:62121626:G:A	7.93325e-07	-1.10894e-10	-0.794545	0.000258384	-1.10894e-10	-0.912694
62121723	chr1:62121723:A:G	1.5973e-07	-1.51391	-0.883376	5.71463e-05	-1.50541	-0.916111
62121729	chr1:62121729:G:A	3.94077e-07	-1.49423	-3.54162e-10	0.000149146	-1.46221	-3.54162e-10
62121980	chr1:62121980:T:C	7.82992e-07	-1.10894e-10	-0.807656	0.000255501	-1.10894e-10	-0.923913
62122048	chr1:62122048:G:A	8.83763e-07	-1.10894e-10	-0.686589	0.000288428	-1.10894e-10	-0.802695
62122120	chr1:62122120:T:C	5.11061e-07	-1.23429	-3.54162e-10	0.000220996	-1.06899	-3.54162e-10
62122193	chr1:62122193:C:T	1.01341e-06	-1.10894e-10	-0.549705	0.000357288	-1.10894e-10	-0.588597
62122515	chr1:62122515:G:A	4.78772e-07	-1.10894e-10	-1.29955	0.000176955	-1.10894e-10	-1.29124
62122662	chr1:62122662:TA:T	4.7992e-07	-1.10894e-10	-1.29716	0.000172792	-1.10894e-10	-1.31505
62122685	chr1:62122685:C:T	8.27717e-07	-1.10894e-10	-0.752106	0.000268917	-1.10894e-10	-0.872735
62123547	chr1:62123547:G:A	8.29104e-07	-1.10894e-10	-0.750433	0.000269078	-1.10894e-10	-0.872139
62124121	chr1:62124121:T:C	9.91895e-07	-1.10894e-10	-0.571161	0.000302401	-1.10894e-10	-0.755387
62124146	chr1:62124146:A:G	3.91182e-07	-1.51456	0.0129558	0.000121175	-1.51607	-0.153831
62124231	chr1:62124231:C:T	1.13071e-06	-1.10894e-10	-0.440177	0.000397696	-1.10894e-10	-0.481452
62124292	chr1:62124292:T:C	8.53377e-07	-1.10894e-10	-0.721576	0.000312032	-1.10894e-10	-0.724033
62124326	chr1:62124326:G:A	3.91748e-07	-1.50016	-3.54162e-10	0.000142132	-1.51039	-3.54162e-10
62124379	chr1:62124379:G:A	7.3517e-07	-1.10894e-10	-0.870676	0.000241808	-1.10894e-10	-0.978994
62124396	chr1:62124396:T:C	2.57981e-07	-0.562259	-1.35563	9.84548e-05	-0.530309	-1.34723
62124855	chr1:62124855:C:T	4.52948e-07	-1.10894e-10	-1.355	0.0001671	-1.10894e-10	-1.34855
62125288	chr1:62125288:A:G	4.53529e-07	-1.10894e-10	-1.35372	0.000165408	-1.10894e-10	-1.35872
62125567	chr1:62125567:T:C	4.51788e-07	-1.10894e-10	-1.35756	0.000165442	-1.10894e-10	-1.35852
62125740	chr1:62125740:A:C	4.74284e-07	-1.10894e-10	-1.30897	0.000175483	-1.10894e-10	-1.2996
62125756	chr1:62125756:T:C	3.07866e-07	-0.401313	-1.3398	0.000116981	-0.363556	-1.34157
62125962	chr1:62125962:G:T	5.45765e-07	-1.10894e-10	-1.16859	0.000192314	-1.10894e-10	-1.20801
62126634	chr1:62126634:T:C	4.65506e-07	-1.10894e-10	-1.32765	0.000167676	-1.10894e-10	-1.3451
62126796	chr1:62126796:A:G	5.39149e-07	-1.10894e-10	-1.18079	0.000201242	-1.10894e-10	-1.16263
62127046	chr1:62127046:TGTTTATTCAGGAATGGGAATATGCGGGCCA:T	5.45948e-07	-1.10894e-10	-1.16825	0.000190408	-1.10894e-10	-1.21797
62127194	chr1:62127194:T:C	3.2969e-07	-0.409585	-1.26304	0.000125747	-0.368055	-1.26481
62127337	chr1:62127337:T:C	6.87766e-07	-1.10894e-10	-0.937329	0.000226404	-1.10894e-10	-1.04482
62127524	chr1:62127524:G:A	4.93842e-07	-1.10894e-10	-1.26856	0.000181049	-1.10894e-10	-1.26837
62127601	chr1:62127601:T:C	5.28985e-07	-1.10894e-10	-1.19982	0.000197162	-1.10894e-10	-1.18311
62127738	chr1:62127738:C:T	5.00586e-07	-1.10894e-10	-1.255	0.000177442	-1.10894e-10	-1.2885
62128010	chr1:62128010:A:G	5.1237e-07	-1.10894e-10	-1.23173	0.000187981	-1.10894e-10	-1.2308
62128078	chr1:62128078:G:A	4.53295e-07	-1.10894e-10	-1.35423	0.000166038	-1.10894e-10	-1.35492
62128164	chr1:62128164:C:T	4.9475e-07	-1.10894e-10	-1.26672	0.000175275	-1.10894e-10	-1.30078
62128516	chr1:62128516:T:G	5.03355e-07	-1.10894e-10	-1.24948	0.000182265	-1.10894e-10	-1.26168
62128808	chr1:62128808:G:T	6.10278e-06	-1.10894e-10	1.24572	0.0020762	-1.10894e-10	1.17116
62128921	chr1:62128921:C:T	2.85399e-07	-1.41302	-0.403868	9.07499e-05	-1.40753	-0.551504
62129002	chr1:62129002:A:C	4.29482e-06	-1.10894e-10	0.894387	0.0015207	-1.10894e-10	0.859783
62129005	chr1:62129005:T:C	1.31777e-07	-1.52649	-1.06318	4.68105e-05	-1.52279	-1.09824
62129081	chr1:62129081:AATT:A	3.83034e-07	-1.52265	-3.54162e-10	0.000139265	-1.53076	-3.54162e-10
62129387	chr1:62129387:C:T	4.616e-07	-1.10894e-10	-1.33608	0.000171743	-1.10894e-10	-1.32114
62129480	chr1:62129480:A:G	6.3242e-07	-1.10894e-10	-1.02122	0.000246613	-1.10894e-10	-0.95932
62129837	chr1:62129837:G:A	9.40536e-07	-1.10894e-10	-0.624328	0.000333785	-1.10894e-10	-0.656643
62129989	chr1:62129989:C:T	7.27788e-07	-1.10894e-10	-0.880769	0.000288248	-1.10894e-10	-0.803317
62130634	chr1:62130634:G:A	2.48002e-06	0.345245	-3.54162e-10	0.00090869	0.344865	-3.54162e-10
62130716	chr1:62130716:T:G	8.68867e-07	-1.10894e-10	-0.703588	0.000308798	-1.10894e-10	-0.734453
62130808	chr1:62130808:A:G	4.60408e-07	-1.10894e-10	-1.33866	0.000171157	-1.10894e-10	-1.32456
62130830	chr1:62130830:G:A	6.47575e-07	-0.997543	-3.54162e-10	0.000243905	-0.970362	-3.54162e-10
62131007	chr1:62131007:C:T	1.89678e-07	-1.33745	-0.888	6.35436e-05	-1.34295	-0.972465
62131337	chr1:62131337:A:G	2.21991e-07	-0.78995	-1.27819	8.62589e-05	-0.764064	-1.24572
62131704	chr1:62131704:T:C	5.48965e-07	-1.16274	-3.54162e-10	0.000237985	-0.994933	-3.54162e-10
62131826	chr1:62131826:A:G	9.89103e-08	-1.53032	-1.34625	3.5686e-05	-1.54058	-1.3518
62131875	chr1:62131875:T:A	1.97532e-07	-1.56178	-0.623096	7.0568e-05	-1.56434	-0.646222
62131910	chr1:62131910:T:C	9.68813e-08	-1.54358	-1.35371	3.50109e-05	-1.55477	-1.35672
62132094	chr1:62132094:C:T	9.97684e-08	-1.56511	-1.30281	3.62818e-05	-1.56509	-1.31073
62132139	chr1:62132139:C:T	5.08053e-07	-1.10894e-10	-1.24019	0.000188586	-1.10894e-10	-1.22758
62132195	chr1:62132195:A:G	2.11424e-07	-0.823223	-1.29369	8.18979e-05	-0.796919	-1.26475
62132364	chr1:62132364:G:A	4.93638e-07	-1.10894e-10	-1.26898	0.000178744	-1.10894e-10	-1.28118
62132403	chr1:62132403:C:T	4.67135e-07	-1.10894e-10	-1.32416	0.000170488	-1.10894e-10	-1.32847
62132536	chr1:62132536:T:TAA	6.10356e-07	-1.10894e-10	-1.05674	0.00021353	-1.10894e-10	-1.10336
62132625	chr1:62132625:G:A	4.87992e-07	-1.10894e-10	-1.28048	0.000176202	-1.10894e-10	-1.29551
62132697	chr1:62132697:G:A	3.6997e-07	-1.55736	-3.54162e-10	0.000135128	-1.56092	-3.54162e-10
62132732	chr1:62132732:G:A	5.1266e-07	-1.10894e-10	-1.23117	0.000196599	-1.10894e-10	-1.18597
62132761	chr1:62132761:G:A	1.01945e-07	-1.56353	-1.28281	3.72876e-05	-1.56504	-1.28344
62132908	chr1:62132908:A:T	4.95038e-07	-1.10894e-10	-1.26614	0.000179092	-1.10894e-10	-1.27924
62133069	chr1:62133069:T:C	3.71974e-07	-1.55195	-3.54162e-10	0.000134626	-1.56464	-3.54162e-10
62133141	chr1:62133141:T:C	1.0631e-07	-1.54443	-1.25999	3.87699e-05	-1.55503	-1.25446
62133308	chr1:62133308:G:A	1.05459e-07	-1.55769	-1.25476	3.8619e-05	-1.56337	-1.25002
62133350	chr1:62133350:G:A	1.36679e-07	-1.41953	-1.13361	4.66714e-05	-1.42208	-1.20193
62133393	chr1:62133393:C:T	7.22375e-07	-1.10894e-10	-0.888234	0.000236129	-1.10894e-10	-1.00276
62133507	chr1:62133507:G:A	1.04101e-07	-1.54786	-1.27756	3.79671e-05	-1.55743	-1.27299
62133560	chr1:62133560:G:A	6.38784e-07	-1.10894e-10	-1.01121	0.000212345	-1.10894e-10	-1.10893
62133823	chr1:62133823:C:T	4.96228e-07	-1.10894e-10	-1.26374	0.000176981	-1.10894e-10	-1.2911
62133859	chr1:62133859:G:C	5.05901e-07	-1.10894e-10	-1.24444	0.000193613	-1.10894e-10	-1.20128
62134202	chr1:62134202:G:A	1.52582e-07	-1.38911	-1.05396	5.13286e-05	-1.39254	-1.13636
62134320	chr1:62134320:C:G	4.74288e-07	-1.10894e-10	-1.30896	0.000173812	-1.10894e-10	-1.30916
62134394	chr1:62134394:G:A	9.5095e-08	-1.56096	-1.35494	3.47891e-05	-1.56469	-1.35315
62134426	chr1:62134426:A:C	4.61276e-07	-1.10894e-10	-1.33678	0.000171525	-1.10894e-10	-1.32241
62134503	chr1:62134503:G:A	9.59167e-08	-1.56147	-1.34583	3.4917e-05	-1.56485	-1.34932
62134625	chr1:62134625:G:A	9.59066e-08	-1.56508	-1.34232	3.50664e-05	-1.56363	-1.34627
62135001	chr1:62135001:TGTGA:T	9.80538e-08	-1.56472	-1.32054	3.57302e-05	-1.56451	-1.32664
62135244	chr1:62135244:T:C	1.28799e-07	-1.26796	-1.34456	4.53302e-05	-1.3079	-1.34527
62135434	chr1:62135434:T:A	9.51016e-07	-0.613247	-3.54162e-10	0.000357696	-0.587456	-3.54162e-10
62135453	chr1:62135453:T:C	5.40376e-07	-1.10894e-10	-1.17851	0.000197443	-1.10894e-10	-1.18169
62135463	chr1:62135463:A:C	4.51631e-07	-1.10894e-10	-1.35791	0.000165468	-1.10894e-10	-1.35836
62135694	chr1:62135694:C:T	6.04399e-07	-1.10894e-10	-1.06654	0.000211659	-1.10894e-10	-1.11216
62136140	chr1:62136140:G:C	4.82731e-07	-1.10894e-10	-1.29132	0.00017601	-1.10894e-10	-1.2966
62136155	chr1:62136155:G:A	1.37751e-07	-1.48631	-1.05902	4.6573e-05	-1.48751	-1.13861
62136424	chr1:62136424:A:C	1.13084e-07	-1.53646	-1.20618	4.0576e-05	-1.54696	-1.217
62136430	chr1:62136430:GCTTT:G	1.03966e-07	-1.48667	-1.34005	3.82159e-05	-1.49334	-1.33055
62137116	chr1:62137116:T:C	4.73932e-07	-1.10894e-10	-1.30971	0.000170065	-1.10894e-10	-1.33096
62137749	chr1:62137749:C:T	9.29841e-07	-1.10894e-10	-0.635765	0.000319162	-1.10894e-10	-0.701442
62137872	chr1:62137872:C:T	8.653e-07	-1.10894e-10	-0.707702	0.000298086	-1.10894e-10	-0.769757
62138019	chr1:62138019:T:C	1.91554e-07	-0.881021	-1.33459	7.37618e-05	-0.856668	-1.30963
62138192	chr1:62138192:T:C	4.88435e-07	-1.10894e-10	-1.27957	0.000178907	-1.10894e-10	-1.28027
62138393	chr1:62138393:C:T	1.20143e-07	-1.55741	-1.12468	4.37803e-05	-1.55439	-1.13356
62138513	chr1:62138513:G:T	7.21434e-07	-1.10894e-10	-0.889537	0.000250848	-1.10894e-10	-0.942294
62138898	chr1:62138898:T:C	1.03608e-07	-1.56413	-1.26603	3.79201e-05	-1.56292	-1.26873
62139120	chr1:62139120:G:C	9.46766e-07	-1.10894e-10	-0.617726	0.000325151	-1.10894e-10	-0.68285
62139181	chr1:62139181:A:G	5.72944e-06	-1.10894e-10	1.1826	0.00199251	-1.10894e-10	1.13001
62139191	chr1:62139191:G:A	4.54952e-07	-1.35059	-3.54162e-10	0.00015546	-1.42075	-3.54162e-10
62139243	chr1:62139243:A:C	3.69509e-07	-1.5586	-3.54162e-10	0.000135009	-1.5618	-3.54162e-10
62139245	chr1:62139245:T:A	6.53576e-07	-1.10894e-10	-0.98832	0.000227558	-1.10894e-10	-1.03973
62139690	chr1:62139690:A:G	1.82149e-07	-0.967272	-1.29868	7.01597e-05	-0.942402	-1.27396
62139852	chr1:62139852:C:T	1.6981e-07	-1.03132	-1.30478	6.09748e-05	-1.02455	-1.33213
62139853	chr1:62139853:G:A	6.97514e-07	-1.10894e-10	-0.923256	0.000231643	-1.10894e-10	-1.02194
62140003	chr1:62140003:G:T	4.62482e-07	-1.10894e-10	-1.33417	0.000167179	-1.10894e-10	-1.34808
62140248	chr1:62140248:A:G	1.59255e-07	-1.16648	-1.2338	6.0882e-05	-1.14529	-1.21292
62140405	chr1:62140405:C:A	1.91072e-07	-0.864371	-1.35375	7.28952e-05	-0.837413	-1.3407
62140456	chr1:62140456:C:T	6.00599e-07	-1.10894e-10	-1.07285	0.000229179	-1.10894e-10	-1.03264
62140457	chr1:62140457:G:A	5.61307e-07	-1.10894e-10	-1.14051	0.000198515	-1.10894e-10	-1.17628
62140499	chr1:62140499:A:G	4.60206e-07	-1.10894e-10	-1.3391	0.00016822	-1.10894e-10	-1.34187
62140505	chr1:62140505:T:C	1.40434e-07	-1.55836	-0.967681	4.9616e-05	-1.56373	-0.999097
62140561	chr1:62140561:T:G	1.58345e-07	-1.16487	-1.24113	6.04632e-05	-1.14386	-1.22125
62140649	chr1:62140649:C:T	1.5484e-07	-1.20077	-1.22762	5.91437e-05	-1.18082	-1.20635
62140773	chr1:62140773:G:A	4.96044e-07	-1.10894e-10	-1.26411	0.000183351	-1.10894e-10	-1.25574
62140931	chr1:62140931:C:T	4.67759e-07	-1.10894e-10	-1.32282	0.000168515	-1.10894e-10	-1.34012
62141020	chr1:62141020:C:T	4.89998e-07	-1.10894e-10	-1.27638	0.000179921	-1.10894e-10	-1.27462
62141021	chr1:62141021:C:T	1.1822e-07	-1.56178	-1.13645	4.61076e-05	-1.56512	-1.07104
62141077	chr1:62141077:G:T	4.60884e-07	-1.10894e-10	-1.33763	0.000166828	-1.10894e-10	-1.35017
62141462	chr1:62141462:G:A	1.83204e-07	-0.985823	-1.27435	7.03658e-05	-0.959093	-1.25434
62141685	chr1:62141685:A:C	1.90245e-07	-0.946231	-1.27624	7.3093e-05	-0.918764	-1.25664
62141702	chr1:62141702:G:A	4.50803e-07	-1.35975	-3.54162e-10	0.000164595	-1.36365	-3.54162e-10
62141785	chr1:62141785:G:A	5.95267e-07	-1.10894e-10	-1.08177	0.000209518	-1.10894e-10	-1.12233
62141895	chr1:62141895:G:A	9.55528e-08	-1.55428	-1.35682	3.52796e-05	-1.54928	-1.35455
62141944	chr1:62141944:T:C	1.61574e-07	-1.1026	-1.28322	6.177e-05	-1.07854	-1.26518
62141978	chr1:62141978:ATAAT:A	4.62601e-07	-1.33391	-3.54162e-10	0.000193429	-1.20223	-3.54162e-10
62142096	chr1:62142096:T:C	1.82294e-07	-0.997621	-1.26754	7.00519e-05	-0.971052	-1.24685
62142168	chr1:62142168:A:T	1.80089e-07	-1.00185	-1.27548	6.91152e-05	-0.975661	-1.2557
62142187	chr1:62142187:A:T	5.72367e-07	-1.10894e-10	-1.121	0.000201833	-1.10894e-10	-1.1597
62142206	chr1:62142206:G:A	4.75094e-07	-1.10894e-10	-1.30727	0.000173417	-1.10894e-10	-1.31144
62142703	chr1:62142703:G:A	6.30255e-07	-1.10894e-10	-1.02465	0.000214557	-1.10894e-10	-1.09856
62142718	chr1:62142718:G:C	8.53722e-07	-1.10894e-10	-0.721172	0.000302562	-1.10894e-10	-0.754853
62142796	chr1:62142796:A:C	9.85822e-07	-1.10894e-10	-0.577302	0.000349127	-1.10894e-10	-0.611705
62142828	chr1:62142828:G:C	4.78011e-07	-1.10894e-10	-1.30114	0.000175279	-1.10894e-10	-1.30076
62142912	chr1:62142912:A:C	1.53224e-07	-1.09272	-1.34616	5.79509e-05	-1.06875	-1.3388
62142978	chr1:62142978:C:T	4.70017e-07	-1.10894e-10	-1.31801	0.000169204	-1.10894e-10	-1.33604
62143239	chr1:62143239:C:T	9.25725e-07	-1.10894e-10	-0.640201	0.000328556	-1.10894e-10	-0.672431
62143624	chr1:62143624:A:G	4.43705e-07	-1.37562	-3.54162e-10	0.00016212	-1.3788	-3.54162e-10
62143709	chr1:62143709:C:CA	8.99205e-07	-1.10894e-10	-0.669267	0.000318019	-1.10894e-10	-0.705029
62143713	chr1:62143713:G:A	8.98431e-07	-1.10894e-10	-0.670127	0.000317758	-1.10894e-10	-0.705851
62143769	chr1:62143769:G:A	5.07196e-07	-1.10894e-10	-1.24188	0.000184381	-1.10894e-10	-1.25014
62144128	chr1:62144128:A:C	6.76685e-07	-1.10894e-10	-0.953572	0.000223114	-1.10894e-10	-1.05946
62144135	chr1:62144135:G:A	6.19185e-07	-1.10894e-10	-1.04237	0.000207628	-1.10894e-10	-1.13139
62144193	chr1:62144193:T:G	9.99946e-07	-1.10894e-10	-0.563076	0.00037106	-1.10894e-10	-0.550776
62144381	chr1:62144381:T:C	4.69051e-07	-1.10894e-10	-1.32007	0.000171134	-1.10894e-10	-1.32469
62144454	chr1:62144454:C:T	4.81664e-07	-1.10894e-10	-1.29353	0.000172676	-1.10894e-10	-1.31572
62144566	chr1:62144566:A:C	2.31569e-07	-0.858782	-1.16712	8.99664e-05	-0.827534	-1.14017
62144614	chr1:62144614:T:C	1.85208e-07	-0.988591	-1.26071	6.52491e-05	-0.984894	-1.30403
62144658	chr1:62144658:T:C	1.55318e-07	-1.33166	-1.09364	5.67805e-05	-1.22254	-1.20541
62145400	chr1:62145400:G:A	1.6584e-07	-1.00958	-1.35018	6.31717e-05	-0.987335	-1.33395
62145477	chr1:62145477:C:T	1.90575e-07	-0.98967	-1.23106	7.35298e-05	-0.961871	-1.20758
62145557	chr1:62145557:G:A	5.28669e-07	-1.10894e-10	-1.20041	0.000197545	-1.10894e-10	-1.18118
62145684	chr1:62145684:C:T	4.80572e-07	-1.10894e-10	-1.2958	0.000176453	-1.10894e-10	-1.29409
62145726	chr1:62145726:C:T	5.90776e-07	-1.10894e-10	-1.08934	0.000213594	-1.10894e-10	-1.10306
62145830	chr1:62145830:C:T	1.66196e-07	-1.01019	-1.34742	6.34593e-05	-0.987485	-1.32926
62145883	chr1:62145883:G:A	9.70708e-08	-1.5651	-1.33024	3.54033e-05	-1.56329	-1.33705
62145973	chr1:62145973:A:C	5.08928e-07	-1.10894e-10	-1.23847	0.000185573	-1.10894e-10	-1.24369
62145994	chr1:62145994:A:C	1.0109e-07	-1.55492	-1.29984	3.64683e-05	-1.55337	-1.31732
62146150	chr1:62146150:G:A	3.72136e-07	-1.55152	-3.54162e-10	0.000135754	-1.55629	-3.54162e-10
62146504	chr1:62146504:A:G	1.10563e-07	-1.56513	-1.20006	4.18514e-05	-1.56206	-1.17095
62146542	chr1:62146542:G:A	1.54637e-07	-1.0868	-1.3429	5.91464e-05	-1.06509	-1.32204
62146550	chr1:62146550:C:A	4.66009e-07	-1.10894e-10	-1.32657	0.000174194	-1.10894e-10	-1.30697
62146702	chr1:62146702:G:A	5.35368e-07	-1.10894e-10	-1.18782	0.00020087	-1.10894e-10	-1.16448
62147208	chr1:62147208:G:A	8.69617e-07	-0.702725	-3.54162e-10	0.000333173	-0.658477	-3.54162e-10
62147426	chr1:62147426:G:A	9.89076e-07	-1.10894e-10	-0.574007	0.000366882	-1.10894e-10	-0.5621
62147598	chr1:62147598:A:G	5.08607e-07	-1.10894e-10	-1.2391	0.000185475	-1.10894e-10	-1.24422
62147628	chr1:62147628:G:A	1.19601e-07	-1.37102	-1.3156	4.29787e-05	-1.40192	-1.30452
62148423	chr1:62148423:C:T	4.51112e-07	-1.35906	-3.54162e-10	0.000169248	-1.33577	-3.54162e-10
62148440	chr1:62148440:G:A	7.66062e-07	-1.10894e-10	-0.829515	0.000288097	-1.10894e-10	-0.803843
62148492	chr1:62148492:G:A	2.20515e-07	-0.946579	-1.12823	7.60277e-05	-0.938788	-1.19725
62148625	chr1:62148625:T:C	4.59893e-07	-1.10894e-10	-1.33978	0.00017074	-1.10894e-10	-1.327
62148668	chr1:62148668:C:T	2.94677e-07	-0.432793	-1.35211	0.000114177	-0.376174	-1.35322
62148682	chr1:62148682:G:T	8.40852e-07	-1.10894e-10	-0.736362	0.000298416	-1.10894e-10	-0.768651
62148692	chr1:62148692:A:C	8.35111e-07	-1.10894e-10	-0.743213	0.00029644	-1.10894e-10	-0.775294
62148704	chr1:62148704:C:T	1.06867e-06	-1.10894e-10	-0.496604	0.00038331	-1.10894e-10	-0.518296
62148781	chr1:62148781:G:A	1.24755e-07	-1.32479	-1.31963	4.46003e-05	-1.35981	-1.30959
62148792	chr1:62148792:T:C	1.1392e-07	-1.56504	-1.17024	4.32279e-05	-1.56105	-1.1396
62148906	chr1:62148906:C:T	4.36794e-07	-1.39132	-3.54162e-10	0.000154817	-1.4249	-3.54162e-10
62149063	chr1:62149063:A:G	4.99469e-07	-1.10894e-10	-1.25723	0.000186768	-1.10894e-10	-1.23727
62149526	chr1:62149526:A:G	8.06952e-07	-1.10894e-10	-0.777514	0.000306642	-1.10894e-10	-0.741457
62149580	chr1:62149580:A:G	5.15482e-07	-1.10894e-10	-1.22567	0.000189385	-1.10894e-10	-1.22336
62150211	chr1:62150211:G:A	4.93304e-07	-1.10894e-10	-1.26965	0.000183894	-1.10894e-10	-1.25278
62150547	chr1:62150547:C:T	1.13273e-06	-1.10894e-10	-0.438393	0.00040057	-1.10894e-10	-0.474251
62150753	chr1:62150753:C:T	4.75996e-07	-1.10894e-10	-1.30537	0.000175901	-1.10894e-10	-1.29722
62150900	chr1:62150900:C:T	2.21923e-07	-0.751137	-1.31731	8.32374e-05	-0.736522	-1.30892
62150927	chr1:62150927:G:A	1.09758e-07	-1.55898	-1.21351	3.91621e-05	-1.55678	-1.24266
62151214	chr1:62151214:A:G	1.77373e-07	-1.0191	-1.27342	6.79285e-05	-0.994196	-1.25449
62151316	chr1:62151316:C:T	1.40833e-07	-1.21147	-1.31173	5.12988e-05	-1.25103	-1.27845
62151484	chr1:62151484:G:A	9.98694e-07	-1.10894e-10	-0.564329	0.000358093	-1.10894e-10	-0.586347
62151574	chr1:62151574:G:A	1.82854e-07	-1.00937	-1.25273	6.48238e-05	-0.997362	-1.2981
62151794	chr1:62151794:G:A	1.67887e-07	-1.04476	-1.30272	6.13983e-05	-1.0225	-1.32726
62151820	chr1:62151820:G:A	6.75027e-07	-0.956024	-3.54162e-10	0.000236211	-1.00241	-3.54162e-10
62152049	chr1:62152049:CTT:C	1.97482e-07	-0.940065	-1.24506	6.99025e-05	-0.927825	-1.29221
62152255	chr1:62152255:C:T	1.10562e-07	-1.53329	-1.23191	4.20256e-05	-1.54391	-1.18495
62152356	chr1:62152356:G:GCAGAAAAGGAGCAGCAGTCTGAGT	6.57803e-07	-0.981872	-3.54162e-10	0.00023148	-1.02264	-3.54162e-10
62152392	chr1:62152392:C:T	5.093e-07	-1.10894e-10	-1.23774	0.000187314	-1.10894e-10	-1.23435
62152450	chr1:62152450:G:A	1.61749e-07	-1.02715	-1.35758	6.11269e-05	-1.00465	-1.34954
62152576	chr1:62152576:G:A	4.86791e-07	-1.10894e-10	-1.28294	0.000178196	-1.10894e-10	-1.28426
62153048	chr1:62153048:AAG:A	4.54346e-07	-1.10894e-10	-1.35192	0.000172347	-1.10894e-10	-1.31763
62153076	chr1:62153076:G:A	4.6581e-07	-1.10894e-10	-1.327	0.000166034	-1.10894e-10	-1.35495
62153214	chr1:62153214:T:C	3.46135e-06	-1.10894e-10	0.678635	0.0012435	-1.10894e-10	0.658544
62153994	chr1:62153994:C:T	4.29426e-07	-1.40833	-3.54162e-10	0.000150474	-1.45335	-3.54162e-10
62154058	chr1:62154058:G:A	1.7925e-07	-0.928989	-1.35301	6.64914e-05	-0.922262	-1.34781
62154107	chr1:62154107:G:A	5.34301e-07	-1.18982	-3.54162e-10	0.000191124	-1.21422	-3.54162e-10
62154127	chr1:62154127:C:T	1.67392e-07	-0.992763	-1.35768	6.32758e-05	-0.969851	-1.34979
62154153	chr1:62154153:T:C	1.7543e-07	-0.944805	-1.35873	6.31387e-05	-0.963273	-1.35853
62154477	chr1:62154477:A:G	5.10855e-07	-1.10894e-10	-1.23469	0.00018363	-1.10894e-10	-1.25422
62154486	chr1:62154486:C:G	1.95213e-07	-0.839473	-1.35722	7.01689e-05	-0.860448	-1.35579
62154662	chr1:62154662:AAG:A	9.05161e-07	-0.662665	-3.54162e-10	0.000313161	-0.720421	-3.54162e-10
62154795	chr1:62154795:G:C	4.59499e-07	-1.10894e-10	-1.34064	0.000167152	-1.10894e-10	-1.34823
62154973	chr1:62154973:A:T	5.24875e-07	-1.10894e-10	-1.20762	0.000193013	-1.10894e-10	-1.20438
62155499	chr1:62155499:A:C	6.3917e-07	-1.10894e-10	-1.01061	0.000229129	-1.10894e-10	-1.03285
62155774	chr1:62155774:C:T	2.30879e-07	-0.718021	-1.31086	8.3318e-05	-0.740904	-1.30357
62156231	chr1:62156231:T:A	4.71716e-07	-1.10894e-10	-1.3144	0.000166713	-1.10894e-10	-1.35087
62156425	chr1:62156425:G:C	5.27398e-07	-1.10894e-10	-1.20282	0.000182086	-1.10894e-10	-1.26266
62156653	chr1:62156653:C:T	4.80423e-07	-1.10894e-10	-1.29611	0.000173159	-1.10894e-10	-1.31293
62157009	chr1:62157009:A:C	5.05942e-07	-1.10894e-10	-1.24436	0.000183007	-1.10894e-10	-1.25761
62157184	chr1:62157184:C:A	4.72722e-07	-1.10894e-10	-1.31227	0.000170795	-1.10894e-10	-1.32668
62157279	chr1:62157279:A:G	1.21813e-07	-1.40666	-1.26163	4.31913e-05	-1.40223	-1.29927
62157285	chr1:62157285:T:C	1.06392e-07	-1.53319	-1.27046	3.76793e-05	-1.53214	-1.30589
62157290	chr1:62157290:C:T	9.72494e-08	-1.5602	-1.3333	3.50597e-05	-1.56018	-1.34991
62157301	chr1:62157301:A:G	1.78749e-07	-1.31648	-0.96831	6.08615e-05	-1.31581	-1.04272
62157302	chr1:62157302:T:C	1.74111e-07	-1.49408	-0.817006	5.85728e-05	-1.49331	-0.90356
62157324	chr1:62157324:A:C	4.52565e-07	-1.10894e-10	-1.35585	0.000165928	-1.10894e-10	-1.35559
62157336	chr1:62157336:T:A	4.73065e-07	-1.10894e-10	-1.31154	0.000176745	-1.10894e-10	-1.29243
62157468	chr1:62157468:CTT:C	4.51302e-07	-1.10894e-10	-1.35864	0.000165847	-1.10894e-10	-1.35607
62158108	chr1:62158108:T:A	5.06496e-07	-1.10894e-10	-1.24326	0.000192617	-1.10894e-10	-1.20643
62158122	chr1:62158122:G:A	8.06541e-07	-1.10894e-10	-0.778023	0.000295384	-1.10894e-10	-0.778862
62158222	chr1:62158222:C:T	4.96512e-07	-1.10894e-10	-1.26317	0.000178845	-1.10894e-10	-1.28062
62158248	chr1:62158248:G:A	4.52484e-07	-1.10894e-10	-1.35602	0.000165457	-1.10894e-10	-1.35843
62158442	chr1:62158442:G:A	9.51461e-07	-1.10894e-10	-0.612779	0.000341722	-1.10894e-10	-0.633143
62158610	chr1:62158610:A:G	6.68175e-07	-1.10894e-10	-0.966227	0.000242981	-1.10894e-10	-0.974155
62158756	chr1:62158756:T:C	1.19347e-07	-1.56403	-1.12471	4.50547e-05	-1.55817	-1.10109
62158930	chr1:62158930:CAA:C	5.49901e-07	-1.10894e-10	-1.16104	0.000207847	-1.10894e-10	-1.13034
62159006	chr1:62159006:A:C	6.83839e-07	-1.10894e-10	-0.943056	0.000250886	-1.10894e-10	-0.942142
62159310	chr1:62159310:G:A	1.00143e-07	-1.53373	-1.33045	3.72373e-05	-1.53842	-1.31141
62159574	chr1:62159574:T:C	6.43917e-07	-1.10894e-10	-1.00321	0.000232526	-1.10894e-10	-1.01814
62159666	chr1:62159666:G:C	5.27411e-07	-1.10894e-10	-1.2028	0.00018547	-1.10894e-10	-1.24424
62159711	chr1:62159711:G:A	1.4624e-07	-1.13195	-1.35358	5.53529e-05	-1.11165	-1.34177
62159775	chr1:62159775:C:T	5.04442e-07	-1.10894e-10	-1.24733	0.000185927	-1.10894e-10	-1.24178
62159861	chr1:62159861:AT:A	4.53589e-07	-1.10894e-10	-1.35359	0.000166013	-1.10894e-10	-1.35507
62159987	chr1:62159987:G:A	5.16462e-07	-1.10894e-10	-1.22378	0.000189723	-1.10894e-10	-1.22158
62160032	chr1:62160032:G:A	4.83373e-07	-1.10894e-10	-1.28999	0.000177374	-1.10894e-10	-1.28888
62160699	chr1:62160699:A:G	4.57367e-07	-1.10894e-10	-1.34529	0.000165406	-1.10894e-10	-1.35873
62161271	chr1:62161271:T:C	4.78054e-07	-1.10894e-10	-1.30105	0.000174646	-1.10894e-10	-1.30438
62161532	chr1:62161532:C:T	4.56009e-07	-1.10894e-10	-1.34827	0.000165435	-1.10894e-10	-1.35856
62161569	chr1:62161569:C:T	4.55503e-07	-1.10894e-10	-1.34938	0.000165464	-1.10894e-10	-1.35839
62161711	chr1:62161711:C:G	4.56626e-07	-1.10894e-10	-1.34691	0.000170649	-1.10894e-10	-1.32753
62161830	chr1:62161830:T:C	5.04968e-07	-1.10894e-10	-1.24628	0.000186015	-1.10894e-10	-1.24131
62162003	chr1:62162003:G:A	1.15177e-07	-1.53481	-1.18949	3.93127e-05	-1.53182	-1.26378
62162034	chr1:62162034:ATCT:A	5.18095e-07	-1.10894e-10	-1.22062	0.000191152	-1.10894e-10	-1.21407
62162054	chr1:62162054:G:A	3.67497e-07	-1.56406	-3.54162e-10	0.000135838	-1.55568	-3.54162e-10
62162318	chr1:62162318:T:C	4.67684e-07	-1.10894e-10	-1.32298	0.000174969	-1.10894e-10	-1.30253
62162335	chr1:62162335:G:T	5.90445e-07	-1.10894e-10	-1.0899	0.000214288	-1.10894e-10	-1.09982
62162630	chr1:62162630:TG:T	6.10991e-07	-1.10894e-10	-1.05569	0.000217793	-1.10894e-10	-1.0836
62162734	chr1:62162734:G:A	5.2501e-07	-1.10894e-10	-1.20736	0.00019376	-1.10894e-10	-1.20052
62162828	chr1:62162828:TCC:T	4.51411e-07	-1.10894e-10	-1.3584	0.000168692	-1.10894e-10	-1.33906
62163053	chr1:62163053:A:C	5.20963e-07	-1.10894e-10	-1.2151	0.000191249	-1.10894e-10	-1.21356
62163381	chr1:62163381:G:A	5.60498e-07	-1.10894e-10	-1.14195	0.00020697	-1.10894e-10	-1.13456
62163647	chr1:62163647:G:A	5.16078e-07	-1.22452	-3.54162e-10	0.000214707	-1.09786	-3.54162e-10
62163986	chr1:62163986:T:C	4.64882e-07	-1.10894e-10	-1.32899	0.000173388	-1.10894e-10	-1.31161
62164017	chr1:62164017:A:C	9.42365e-07	-1.10894e-10	-0.622385	0.000352209	-1.10894e-10	-0.602915
62164690	chr1:62164690:A:C	4.6325e-07	-1.10894e-10	-1.33251	0.000165739	-1.10894e-10	-1.35673
62164717	chr1:62164717:G:A	4.71356e-07	-1.10894e-10	-1.31516	0.000169245	-1.10894e-10	-1.33579
62164973	chr1:62164973:C:T	5.16944e-07	-1.10894e-10	-1.22284	0.000195071	-1.10894e-10	-1.19377
62165011	chr1:62165011:C:T	5.335e-07	-1.10894e-10	-1.19132	0.000201695	-1.10894e-10	-1.16038
62165058	chr1:62165058:T:G	4.53932e-07	-1.10894e-10	-1.35283	0.000168082	-1.10894e-10	-1.34269
62165197	chr1:62165197:G:C	4.56053e-07	-1.10894e-10	-1.34817	0.000168172	-1.10894e-10	-1.34215
62165206	chr1:62165206:C:T	1.45941e-07	-1.12887	-1.3587	5.46227e-05	-1.11102	-1.35567
62165284	chr1:62165284:T:TA	4.69281e-07	-1.10894e-10	-1.31958	0.00016633	-1.10894e-10	-1.35317
62165454	chr1:62165454:C:T	5.58374e-07	-1.14575	-3.54162e-10	0.000196654	-1.18569	-3.54162e-10
62165920	chr1:62165920:T:C	4.59284e-07	-1.10894e-10	-1.34111	0.000171194	-1.10894e-10	-1.32434
62166090	chr1:62166090:CA:C	4.71134e-07	-1.10894e-10	-1.31564	0.000166574	-1.10894e-10	-1.3517
62166126	chr1:62166126:C:G	6.08407e-07	-1.10894e-10	-1.05993	0.000216729	-1.10894e-10	-1.08849
62166228	chr1:62166228:G:A	8.33795e-07	-1.10894e-10	-0.74479	0.000311478	-1.10894e-10	-0.725812
62166435	chr1:62166435:G:A	7.8294e-07	-1.10894e-10	-0.807721	0.00029262	-1.10894e-10	-0.788263
62166518	chr1:62166518:C:T	5.10016e-07	-1.10894e-10	-1.23634	0.000188121	-1.10894e-10	-1.23005
62166899	chr1:62166899:G:A	1.17459e-07	-1.54442	-1.16027	4.09878e-05	-1.5413	-1.21257
62167223	chr1:62167223:G:T	4.5137e-07	-1.10894e-10	-1.35849	0.000168796	-1.10894e-10	-1.33845
62167590	chr1:62167590:CAAGATTTAAAA:C	1.01858e-07	-1.56016	-1.28704	3.69443e-05	-1.55703	-1.3007
62167909	chr1:62167909:A:G	2.56369e-07	-1.41402	-0.510142	8.22697e-05	-1.40901	-0.64813
62168049	chr1:62168049:G:A	4.8982e-07	-1.10894e-10	-1.27674	0.000180605	-1.10894e-10	-1.27082
62168348	chr1:62168348:T:C	1.25495e-07	-1.33384	-1.30468	4.54719e-05	-1.31896	-1.33108
62168398	chr1:62168398:G:A	4.91487e-07	-1.10894e-10	-1.27334	0.000186542	-1.10894e-10	-1.23848
62168459	chr1:62168459:G:A	4.59775e-07	-1.10894e-10	-1.34004	0.000169035	-1.10894e-10	-1.33704
62168609	chr1:62168609:GAC:G	1.15227e-07	-1.55695	-1.16692	4.01768e-05	-1.55503	-1.21882
62168613	chr1:62168613:G:C	1.16005e-07	-1.55753	-1.15962	4.02362e-05	-1.55534	-1.21703
62168648	chr1:62168648:T:C	1.04115e-07	-1.56497	-1.26031	3.9928e-05	-1.56319	-1.21687
62169028	chr1:62169028:A:C	9.71831e-08	-1.56459	-1.32959	3.64085e-05	-1.5643	-1.30803
62169317	chr1:62169317:C:T	1.24922e-07	-1.54531	-1.09778	4.76661e-05	-1.54662	-1.0563
62169345	chr1:62169345:T:G	1.46696e-07	-1.22098	-1.26144	5.19786e-05	-1.21303	-1.30328
62169386	chr1:62169386:C:T	5.04473e-07	-1.10894e-10	-1.24726	0.000172651	-1.10894e-10	-1.31587
62169409	chr1:62169409:T:C	1.08765e-07	-1.48814	-1.29345	4.31888e-05	-1.44825	-1.25331
62169444	chr1:62169444:C:T	9.72088e-08	-1.56439	-1.32953	3.66487e-05	-1.55831	-1.30745
62169574	chr1:62169574:G:T	4.93505e-07	-1.10894e-10	-1.26925	0.000170289	-1.10894e-10	-1.32964
62169642	chr1:62169642:A:G	4.57511e-07	-1.10894e-10	-1.34498	0.000166578	-1.10894e-10	-1.35167
62170058	chr1:62170058:T:C	1.4917e-07	-1.13895	-1.32674	5.42479e-05	-1.13011	-1.34346
62170116	chr1:62170116:TTTC:T	3.67107e-07	-1.56513	-3.54162e-10	0.000134819	-1.56321	-3.54162e-10
62170229	chr1:62170229:C:T	1.36866e-07	-1.22846	-1.32332	5.2324e-05	-1.21333	-1.29636
62170250	chr1:62170250:G:C	9.93015e-08	-1.53138	-1.34123	3.61789e-05	-1.54172	-1.33694
62170254	chr1:62170254:A:T	5.50428e-07	-1.10894e-10	-1.16008	0.000195565	-1.10894e-10	-1.19125
62170410	chr1:62170410:G:C	9.8557e-08	-1.5651	-1.31505	3.71414e-05	-1.56312	-1.28929
62171284	chr1:62171284:A:AT	1.22382e-06	-1.10894e-10	-0.361045	0.000471168	-1.10894e-10	-0.311925
62171298	chr1:62171298:A:C	4.71295e-07	-1.10894e-10	-1.31529	0.000170852	-1.10894e-10	-1.32634
62171382	chr1:62171382:C:T	2.05587e-07	-1.55635	-0.588557	7.26474e-05	-1.55718	-0.624346
62171390	chr1:62171390:G:A	1.93235e-07	-1.25539	-0.951483	6.80682e-05	-1.23483	-1.0118
62171966	chr1:62171966:T:C	9.86119e-08	-1.55939	-1.32019	3.61131e-05	-1.5556	-1.32488
62172164	chr1:62172164:G:A	5.47859e-07	-1.10894e-10	-1.16476	0.000202284	-1.10894e-10	-1.15747
62172322	chr1:62172322:G:A	5.22076e-07	-1.10894e-10	-1.21296	0.000181822	-1.10894e-10	-1.26411
62172634	chr1:62172634:A:C	1.25172e-07	-1.29724	-1.34385	4.00704e-05	-1.44217	-1.33433
62172876	chr1:62172876:T:C	4.89326e-07	-1.10894e-10	-1.27775	0.000180517	-1.10894e-10	-1.27132
62173095	chr1:62173095:T:C	1.50731e-07	-1.43893	-1.01635	5.10837e-05	-1.47642	-1.05726
62173180	chr1:62173180:G:A	3.69248e-07	-1.55931	-3.54162e-10	0.000135806	-1.55591	-3.54162e-10
62173533	chr1:62173533:G:T	2.21742e-07	-1.37246	-0.696807	7.73023e-05	-1.38593	-0.733484
62173656	chr1:62173656:C:T	2.72072e-07	-0.602453	-1.26226	7.60828e-05	-0.895785	-1.23953
62173663	chr1:62173663:G:A	1.27692e-07	-1.47345	-1.14771	4.25816e-05	-1.50677	-1.20895
62173740	chr1:62173740:A:G	1.19358e-07	-1.37718	-1.31147	3.89174e-05	-1.50091	-1.30479
62173991	chr1:62173991:AAAAC:A	1.34279e-07	-1.54063	-1.03023	5.41999e-05	-1.52287	-0.951586
62174007	chr1:62174007:C:T	1.07498e-07	-1.5547	-1.23861	3.95722e-05	-1.55169	-1.23732
62174978	chr1:62174978:A:G	2.13969e-06	0.197636	-3.54162e-10	0.000864226	0.294695	-3.54162e-10
62175021	chr1:62175021:G:C	1.03572e-06	-1.10894e-10	-0.527926	0.000364403	-1.10894e-10	-0.568879
62175143	chr1:62175143:T:G	2.17155e-07	-0.731437	-1.35873	8.46936e-05	-0.66972	-1.35838
62175201	chr1:62175201:G:A	3.02341e-07	-0.481582	-1.27764	0.000114472	-0.416946	-1.30986
62175236	chr1:62175236:ATCC:A	5.18692e-07	0.0860177	-1.30548	0.000213532	0.227017	-1.33037
62175316	chr1:62175316:G:A	4.98378e-07	-1.10894e-10	-1.25942	0.00017288	-1.10894e-10	-1.31454
62175420	chr1:62175420:C:T	1.12533e-07	-1.53186	-1.21567	4.07113e-05	-1.53853	-1.2221
62175712	chr1:62175712:A:G	4.64273e-07	-1.10894e-10	-1.3303	0.00017195	-1.10894e-10	-1.31993
62175812	chr1:62175812:G:A	9.56557e-08	-1.55131	-1.35871	3.4855e-05	-1.56305	-1.3529
62175835	chr1:62175835:C:T	6.22929e-07	-1.10894e-10	-1.03635	0.000229024	-1.10894e-10	-1.03331
62175967	chr1:62175967:T:C	2.65553e-07	-0.579477	-1.30949	0.000101129	-0.517037	-1.33371
62176235	chr1:62176235:T:C	5.28229e-07	-1.10894e-10	-1.20125	0.000182753	-1.10894e-10	-1.25901
62176260	chr1:62176260:T:C	9.65443e-08	-1.55067	-1.3501	3.5623e-05	-1.56312	-1.33103
62176491	chr1:62176491:T:C	2.25181e-07	-1.10028	-0.953598	6.99241e-05	-1.19948	-1.02025
62176531	chr1:62176531:A:G	1.50586e-07	-1.43424	-1.02201	5.15588e-05	-1.42563	-1.09879
62176627	chr1:62176627:G:A	1.12656e-07	-1.38843	-1.35801	4.24769e-05	-1.35976	-1.35842
62176711	chr1:62176711:G:A	5.25871e-07	-1.10894e-10	-1.20572	0.000183079	-1.10894e-10	-1.25722
62176712	chr1:62176712:C:T	1.05338e-07	-1.45492	-1.35868	3.55127e-05	-1.54017	-1.35708
62176921	chr1:62176921:TGA:T	2.12218e-07	-0.763741	-1.34942	8.30125e-05	-0.698464	-1.34968
62176927	chr1:62176927:T:G	6.09999e-07	-1.10894e-10	-1.05732	0.000206337	-1.10894e-10	-1.13763
62176978	chr1:62176978:G:A	3.6914e-07	-1.5596	-3.54162e-10	0.000135821	-1.5558	-3.54162e-10
62177197	chr1:62177197:C:T	4.35823e-07	-1.39354	-3.54162e-10	0.00015312	-1.43592	-3.54162e-10
62177480	chr1:62177480:A:G	6.0551e-07	-1.10894e-10	-1.06471	0.000228132	-1.10894e-10	-1.03722
62177757	chr1:62177757:C:G	1.44161e-06	-0.197265	-3.54162e-10	0.000649351	0.00883417	-3.54162e-10
62177769	chr1:62177769:G:A	4.7133e-07	-1.10894e-10	-1.31522	0.00017252	-1.10894e-10	-1.31663
62177915	chr1:62177915:T:C	1.8483e-07	-1.49296	-0.758377	6.8619e-05	-1.47183	-0.766738
62178406	chr1:62178406:G:A	6.37558e-07	-1.10894e-10	-1.01313	0.000233594	-1.10894e-10	-1.01356
62178446	chr1:62178446:A:G	1.16229e-07	-1.36729	-1.34792	4.18419e-05	-1.37502	-1.35822
62178467	chr1:62178467:TG:T	7.02317e-07	-1.10894e-10	-0.916393	0.000265369	-1.10894e-10	-0.886017
62179081	chr1:62179081:GGC:G	6.89859e-07	-1.10894e-10	-0.934291	0.000247313	-1.10894e-10	-0.956486
62179092	chr1:62179092:T:G	6.92721e-07	-1.10894e-10	-0.930151	0.000248311	-1.10894e-10	-0.952458
62179331	chr1:62179331:C:T	5.92765e-07	-0.333238	-0.752743	0.000233487	-0.248316	-0.765695
62179737	chr1:62179737:T:C	4.6369e-07	-1.10894e-10	-1.33156	0.000170573	-1.10894e-10	-1.32797
62179812	chr1:62179812:C:T	4.02285e-07	-0.870386	-0.603232	0.000107948	-0.990887	-0.794606
62180206	chr1:62180206:A:G	3.54177e-07	-0.403103	-1.19788	0.000133314	-0.345269	-1.22916
62180469	chr1:62180469:C:CA	3.7848e-07	-1.53461	-3.54162e-10	0.000137831	-1.54111	-3.54162e-10
62180510	chr1:62180510:T:C	1.7953e-07	-1.43157	-0.848868	7.25094e-05	-1.42334	-0.760084
62180538	chr1:62180538:A:C	1.70099e-07	-1.44391	-0.890487	6.83103e-05	-1.43839	-0.804692
62180616	chr1:62180616:T:C	4.8407e-07	-1.10894e-10	-1.28855	0.000177495	-1.10894e-10	-1.2882
62180664	chr1:62180664:A:G	4.67777e-07	-1.10894e-10	-1.32279	0.000170524	-1.10894e-10	-1.32826
62181004	chr1:62181004:A:T	1.53269e-06	0.69305	-0.829049	0.000585189	0.756358	-0.851563
62181086	chr1:62181086:T:C	7.66369e-07	-0.103928	-0.725186	0.000194709	-0.384379	-0.811253
62181660	chr1:62181660:GAAGT:G	4.73151e-07	-1.10894e-10	-1.31136	0.000175923	-1.10894e-10	-1.29709
62181746	chr1:62181746:A:G	5.08022e-07	-1.10894e-10	-1.24025	0.000187259	-1.10894e-10	-1.23465
62181961	chr1:62181961:C:A	2.59164e-07	-0.949903	-0.963412	9.68147e-05	-0.891563	-1.00278
62182010	chr1:62182010:T:C	1.11956e-07	-1.55176	-1.20092	3.88094e-05	-1.56314	-1.24534
62182174	chr1:62182174:G:A	5.62229e-07	-1.10894e-10	-1.13887	0.000214224	-1.10894e-10	-1.10012
62182234	chr1:62182234:A:G	6.10222e-07	-0.641227	-0.415728	0.00024944	-0.508836	-0.439084
62182287	chr1:62182287:G:A	1.00604e-06	-1.10894e-10	-0.557	0.000354724	-1.10894e-10	-0.595799
62182601	chr1:62182601:A:T	4.51769e-07	-1.10894e-10	-1.35761	0.000165517	-1.10894e-10	-1.35807
62182632	chr1:62182632:G:A	3.70459e-07	-1.55604	-3.54162e-10	0.000136308	-1.55222	-3.54162e-10
62182729	chr1:62182729:G:C	4.51367e-07	-1.10894e-10	-1.3585	0.000165649	-1.10894e-10	-1.35727
62182796	chr1:62182796:T:C	9.93203e-08	-1.55974	-1.31269	3.62823e-05	-1.56502	-1.31079
62182824	chr1:62182824:T:C	4.53624e-07	-1.10894e-10	-1.35351	0.000166485	-1.10894e-10	-1.35223
62183400	chr1:62183400:G:A	1.30857e-06	-1.10894e-10	-0.294084	0.000465406	-1.10894e-10	-0.32423
62183475	chr1:62183475:C:T	1.31323e-07	-1.48268	-1.11044	4.57635e-05	-1.47294	-1.17071
62183483	chr1:62183483:C:T	1.86541e-07	-1.51647	-0.725659	6.88434e-05	-1.50409	-0.73122
62183514	chr1:62183514:A:G	5.59275e-07	-1.10894e-10	-1.14414	0.000207572	-1.10894e-10	-1.13166
62183877	chr1:62183877:C:T	1.00263e-07	-1.52453	-1.33844	3.68675e-05	-1.55733	-1.30248
62183878	chr1:62183878:C:T	2.48232e-07	-1.53302	-0.423398	8.19667e-05	-1.53328	-0.527547
62184053	chr1:62184053:A:C	6.97883e-07	-1.10894e-10	-0.922726	0.000264257	-1.10894e-10	-0.890218
62184168	chr1:62184168:C:T	1.43257e-06	-0.203552	-3.54162e-10	0.000558892	-0.141184	-3.54162e-10
62184318	chr1:62184318:TCTC:T	6.43978e-07	-1.10894e-10	-1.00311	0.00024035	-1.10894e-10	-0.985041
62184365	chr1:62184365:C:T	2.49902e-07	-1.55691	-0.392804	0.000105767	-1.51386	-0.292043
62184373	chr1:62184373:G:A	1.5509e-07	-1.55622	-0.87055	5.74982e-05	-1.56196	-0.853426
62184645	chr1:62184645:C:T	3.33279e-07	-1.565	-0.0967967	0.000127669	-1.54203	-0.0756753
62184781	chr1:62184781:T:C	5.02369e-07	-1.10894e-10	-1.25144	0.000186421	-1.10894e-10	-1.23913
62185077	chr1:62185077:G:A	2.61307e-07	-1.56113	-0.343947	0.00010974	-1.52577	-0.243257
62185096	chr1:62185096:ATTTTTACAC:A	5.87234e-07	-1.10894e-10	-1.09535	0.000213668	-1.10894e-10	-1.10272
62185181	chr1:62185181:C:T	1.13226e-07	-1.55593	-1.18546	3.93061e-05	-1.56451	-1.23125
62185209	chr1:62185209:C:T	4.71539e-07	-1.10894e-10	-1.31478	0.000175145	-1.10894e-10	-1.30153
62185541	chr1:62185541:C:T	7.18267e-07	-1.10894e-10	-0.893937	0.000271943	-1.10894e-10	-0.861546
62185743	chr1:62185743:A:T	3.67424e-07	-1.56426	-3.54162e-10	0.000134759	-1.56365	-3.54162e-10
62185906	chr1:62185906:C:G	2.88562e-07	-0.52584	-1.28003	8.90969e-05	-0.767705	-1.20971
62185962	chr1:62185962:C:A	2.08705e-07	-1.56324	-0.566621	8.43912e-05	-1.53335	-0.498332
62186686	chr1:62186686:A:G	3.99727e-07	-1.56512	0.0851211	0.000154172	-1.53801	0.108943
62187526	chr1:62187526:C:T	3.01637e-07	-1.5033	-0.258258	0.00011041	-1.48757	-0.275373
62187697	chr1:62187697:C:T	4.8197e-07	-1.10894e-10	-1.2929	0.000175731	-1.10894e-10	-1.29819
62187779	chr1:62187779:A:G	1.17376e-06	-0.402809	-3.54162e-10	0.000345034	-0.623496	-3.54162e-10
62187784	chr1:62187784:G:A	4.81454e-07	-1.10894e-10	-1.29397	0.000175547	-1.10894e-10	-1.29923
62188166	chr1:62188166:C:G	4.89062e-07	-1.10894e-10	-1.27829	0.000182351	-1.10894e-10	-1.2612
62188528	chr1:62188528:C:T	7.50847e-07	-1.10894e-10	-0.849576	0.000291321	-1.10894e-10	-0.792715
62188578	chr1:62188578:A:C	6.31408e-07	-1.10894e-10	-1.02283	0.000232334	-1.10894e-10	-1.01897
62188961	chr1:62188961:G:A	5.90983e-07	-1.10894e-10	-1.08899	0.000230803	-1.10894e-10	-1.02558
62189055	chr1:62189055:C:T	8.77434e-07	-1.10894e-10	-0.693776	0.000313403	-1.10894e-10	-0.71965
62189088	chr1:62189088:C:T	8.60359e-07	-0.713429	-3.54162e-10	0.000327695	-0.675056	-3.54162e-10
62189103	chr1:62189103:G:A	7.90547e-07	-1.10894e-10	-0.798052	0.000301619	-1.10894e-10	-0.757974
62189133	chr1:62189133:C:G	5.49967e-07	-1.10894e-10	-1.16092	0.00019427	-1.10894e-10	-1.19789
62189134	chr1:62189134:C:T	5.6553e-07	-1.10894e-10	-1.13301	0.000204917	-1.10894e-10	-1.14453
62189540	chr1:62189540:GC:G	4.75234e-07	-1.10894e-10	-1.30697	0.00016679	-1.10894e-10	-1.3504
62189541	chr1:62189541:CCTGTAATCTCAGCACTTTGGGAGGCCGAGGCG:C	1.00606e-06	-1.10894e-10	-0.556984	0.000393758	-1.10894e-10	-0.491403
62189689	chr1:62189689:C:T	4.78299e-07	-1.30054	-3.54162e-10	0.000184587	-1.24902	-3.54162e-10
62190151	chr1:62190151:T:G	4.66739e-07	-1.10894e-10	-1.32501	0.00017301	-1.10894e-10	-1.31379
62190502	chr1:62190502:C:T	5.07283e-07	-1.10894e-10	-1.24171	0.000178631	-1.10894e-10	-1.28182
62190566	chr1:62190566:C:T	4.52743e-07	-1.10894e-10	-1.35545	0.000165841	-1.10894e-10	-1.35611
62190918	chr1:62190918:A:G	5.21105e-07	-1.10894e-10	-1.21483	0.000189157	-1.10894e-10	-1.22456
62190940	chr1:62190940:T:C	5.27874e-07	-1.10894e-10	-1.20192	0.000184531	-1.10894e-10	-1.24932
62191229	chr1:62191229:G:A	5.2335e-07	-1.10894e-10	-1.21053	0.000189984	-1.10894e-10	-1.2202
62191284	chr1:62191284:G:A	5.20992e-07	-1.10894e-10	-1.21504	0.000189243	-1.10894e-10	-1.22411
62191348	chr1:62191348:G:A	4.87383e-07	-1.10894e-10	-1.28173	0.000191213	-1.10894e-10	-1.21375
62191406	chr1:62191406:T:A	6.47431e-07	-1.10894e-10	-0.997766	0.000232367	-1.10894e-10	-1.01882
62191445	chr1:62191445:A:G	4.74994e-07	-1.47639	0.168913	0.00016859	-1.54028	0.200615
62191452	chr1:62191452:C:T	5.47538e-07	-1.10894e-10	-1.16535	0.000195531	-1.10894e-10	-1.19142
62191858	chr1:62191858:T:G	4.35977e-07	-1.56478	0.171588	0.000168125	-1.54438	0.201954
62191880	chr1:62191880:C:T	8.12125e-07	-1.10894e-10	-0.771124	0.000308446	-1.10894e-10	-0.735594
62192042	chr1:62192042:C:T	3.27267e-07	-0.344038	-1.33596	0.000124351	-0.306219	-1.33781
62192065	chr1:62192065:G:A	2.94405e-07	-0.758472	-1.02735	0.00010276	-0.738025	-1.09672
62192465	chr1:62192465:C:T	4.67861e-07	-1.10894e-10	-1.32261	0.000173326	-1.10894e-10	-1.31197
62192717	chr1:62192717:T:C	3.92715e-07	-1.49769	-3.54162e-10	0.000148983	-1.46331	-3.54162e-10
62192750	chr1:62192750:G:A	2.76058e-07	-0.551887	-1.29828	8.49804e-05	-0.788883	-1.23584
62192975	chr1:62192975:C:T	2.3126e-07	-1.0562	-0.97104	9.25554e-05	-1.03845	-0.900881
62193627	chr1:62193627:A:T	2.94972e-07	-0.778754	-1.00514	0.000102856	-0.757172	-1.07664
62193727	chr1:62193727:G:A	6.04463e-07	-1.10894e-10	-1.06644	0.000214546	-1.10894e-10	-1.09862
62194057	chr1:62194057:C:T	7.19721e-07	-0.891914	-3.54162e-10	0.000294358	-0.782344	-3.54162e-10
62194107	chr1:62194107:G:A	3.7695e-07	-1.53867	-3.54162e-10	0.000139029	-1.53246	-3.54162e-10
62194227	chr1:62194227:A:T	7.63977e-07	-1.10894e-10	-0.832241	0.000274238	-1.10894e-10	-0.853143
62194418	chr1:62194418:T:C	2.87697e-07	-0.850907	-0.957963	0.000100796	-0.834377	-1.01966
62194676	chr1:62194676:C:G	5.536e-07	-1.10894e-10	-1.15434	0.000205287	-1.10894e-10	-1.14273
62194728	chr1:62194728:G:A	7.42644e-07	-1.10894e-10	-0.860562	0.000262024	-1.10894e-10	-0.898703
62194851	chr1:62194851:T:A	2.82703e-07	-0.541523	-1.28486	8.73682e-05	-0.779453	-1.21756
62194989	chr1:62194989:C:T	3.14636e-07	-0.388018	-1.33135	0.000119899	-0.346975	-1.33351
62195319	chr1:62195319:T:A	1.48568e-06	-0.167151	-3.54162e-10	0.000579515	-0.104947	-3.54162e-10
62195551	chr1:62195551:G:C	2.03506e-07	-1.3185	-0.836587	6.89791e-05	-1.42534	-0.807998
62195556	chr1:62195556:C:T	2.72898e-06	1.411	-0.970095	0.000876432	1.37736	-1.06864
62195683	chr1:62195683:C:T	4.69016e-07	-1.10894e-10	-1.32014	0.000172241	-1.10894e-10	-1.31824
62195684	chr1:62195684:A:G	5.95499e-07	-0.372546	-0.708832	0.000259659	-0.208673	-0.699099
62195755	chr1:62195755:A:T	2.63001e-07	-1.53676	-0.36186	9.72735e-05	-1.52479	-0.364822
62195772	chr1:62195772:C:T	2.80516e-07	-0.532532	-1.30161	8.59549e-05	-0.769616	-1.2437
62195810	chr1:62195810:G:C	1.16287e-06	-0.412134	-3.54162e-10	0.000443401	-0.372666	-3.54162e-10
62195833	chr1:62195833:G:A	3.87196e-07	-1.55887	0.0470186	0.000163712	-1.55684	0.187808
62195950	chr1:62195950:T:C	5.46077e-07	-0.464211	-0.703807	0.00023726	-0.304985	-0.692997
62196120	chr1:62196120:G:A	5.93658e-07	-0.360513	-0.72396	0.000259103	-0.195508	-0.714406
62196367	chr1:62196367:A:G	3.0785e-06	0.561421	-3.54162e-10	0.000857406	0.286772	-3.54162e-10
62196484	chr1:62196484:G:C	2.5058e-07	-1.2808	-0.666199	8.72532e-05	-1.25589	-0.742435
62196593	chr1:62196593:G:T	4.57086e-07	-1.10894e-10	-1.34591	0.00016761	-1.10894e-10	-1.3455
62196623	chr1:62196623:G:T	4.6413e-07	-1.10894e-10	-1.33061	0.000169687	-1.10894e-10	-1.33318
62197080	chr1:62197080:C:G	6.96107e-07	-1.50518	0.5799	0.000332354	-1.42443	0.763492
62197088	chr1:62197088:C:A	4.84866e-07	-1.10894e-10	-1.28691	0.000177498	-1.10894e-10	-1.28818
62197178	chr1:62197178:C:G	5.56335e-07	-0.314751	-0.834656	0.00024552	-0.145165	-0.818596
62197257	chr1:62197257:C:T	4.85272e-07	-1.10894e-10	-1.28607	0.000175489	-1.10894e-10	-1.29956
62197592	chr1:62197592:T:G	4.91728e-07	-1.10894e-10	-1.27285	0.000177136	-1.10894e-10	-1.29022
62198115	chr1:62198115:C:T	3.1382e-07	-0.646697	-1.07526	0.000102233	-0.869873	-0.970013
62198144	chr1:62198144:CTCCTT:C	1.45343e-06	-0.189099	-3.54162e-10	0.000567479	-0.125936	-3.54162e-10
62198196	chr1:62198196:A:G	7.15406e-07	-1.51004	0.612117	0.000340741	-1.43218	0.796164
62198450	chr1:62198450:A:T	5.12004e-07	-1.10894e-10	-1.23245	0.000184994	-1.10894e-10	-1.24682
62198487	chr1:62198487:C:A	9.71251e-08	-1.5595	-1.33528	3.50075e-05	-1.56237	-1.34921
62198489	chr1:62198489:A:G	1.18255e-06	-0.395352	-3.54162e-10	0.000457768	-0.340778	-3.54162e-10
62198561	chr1:62198561:T:G	3.81939e-07	-1.52552	-3.54162e-10	0.000142565	-1.50734	-3.54162e-10
62198780	chr1:62198780:ACCT:A	1.28077e-07	-1.42647	-1.19167	4.41507e-05	-1.47358	-1.20595
62199165	chr1:62199165:A:G	2.77508e-07	-1.14301	-0.701924	0.000114588	-1.12438	-0.601416
62199354	chr1:62199354:C:T	6.68479e-07	-1.10894e-10	-0.965773	0.000230347	-1.10894e-10	-1.02755
62199447	chr1:62199447:A:G	1.72373e-07	-1.01781	-1.30331	6.77207e-05	-0.949131	-1.30262
62199464	chr1:62199464:C:T	4.64853e-07	-1.10894e-10	-1.32906	0.00017057	-1.10894e-10	-1.32799
62199597	chr1:62199597:G:C	1.15897e-06	-0.415494	-3.54162e-10	0.000439807	-0.380804	-3.54162e-10
62199639	chr1:62199639:T:A	5.07989e-07	-1.10894e-10	-1.24032	0.000182509	-1.10894e-10	-1.26034
62199872	chr1:62199872:G:T	6.36153e-07	-1.10894e-10	-1.01534	0.000214571	-1.10894e-10	-1.0985
62199931	chr1:62199931:A:G	5.54051e-07	-1.10894e-10	-1.15352	0.000206728	-1.10894e-10	-1.13573
62200013	chr1:62200013:T:C	4.69509e-07	-1.10894e-10	-1.31909	0.00017246	-1.10894e-10	-1.31698
62200269	chr1:62200269:C:T	2.16734e-07	-1.25528	-0.836821	8.22493e-05	-1.2392	-0.818187
62200470	chr1:62200470:CATAATGTATATT:C	3.67779e-07	-1.5633	-3.54162e-10	0.000135153	-1.56073	-3.54162e-10
62200722	chr1:62200722:T:C	4.64106e-07	-1.10894e-10	-1.33067	0.00017033	-1.10894e-10	-1.3294
62200846	chr1:62200846:C:T	2.26837e-07	-0.919548	-1.127	9.55969e-05	-0.796177	-1.11082
62200851	chr1:62200851:A:G	1.01982e-07	-1.5051	-1.34088	3.53509e-05	-1.5465	-1.35531
62200974	chr1:62200974:C:T	4.54568e-07	-1.10894e-10	-1.35143	0.000167108	-1.10894e-10	-1.3485
62201164	chr1:62201164:G:C	4.54753e-07	-1.10894e-10	-1.35102	0.000166891	-1.10894e-10	-1.3498
62201295	chr1:62201295:C:T	2.7339e-07	-1.14674	-0.713136	0.000112912	-1.12913	-0.611398
62201519	chr1:62201519:A:T	8.19842e-07	-0.761666	-3.54162e-10	0.00031058	-0.728697	-3.54162e-10
62201593	chr1:62201593:CTCT:C	5.26089e-07	-1.10894e-10	-1.20531	0.000188471	-1.10894e-10	-1.2282
62202241	chr1:62202241:G:A	1.02656e-07	-1.51242	-1.32698	3.54883e-05	-1.55062	-1.34732
62202315	chr1:62202315:G:T	4.70523e-07	-1.10894e-10	-1.31693	0.000173684	-1.10894e-10	-1.3099
62202334	chr1:62202334:A:G	4.709e-07	-1.10894e-10	-1.31613	0.000172866	-1.10894e-10	-1.31463
62202542	chr1:62202542:TTTTC:T	3.59325e-07	-0.991686	-0.594864	0.00012739	-1.10373	-0.516157
62202575	chr1:62202575:A:C	6.72215e-07	-0.296691	-0.663508	0.000368987	0.0431889	-0.599566
62202838	chr1:62202838:C:G	4.5695e-07	-1.10894e-10	-1.3462	0.000168709	-1.10894e-10	-1.33897
62202934	chr1:62202934:C:T	1.48769e-06	-1.10894e-10	-0.165796	0.000623563	-1.10894e-10	-0.0316895
62203022	chr1:62203022:G:A	1.09485e-07	-1.48485	-1.29014	4.02272e-05	-1.48795	-1.28465
62203247	chr1:62203247:ATTTC:A	5.49062e-07	-0.220183	-0.942383	0.000184871	-0.445033	-0.80245
62203272	chr1:62203272:A:G	2.33303e-07	-1.01869	-0.999752	8.29834e-05	-1.11084	-0.937654
62203497	chr1:62203497:C:T	2.20061e-06	1.27522	-1.0495	0.000722923	1.24799	-1.13183
62203571	chr1:62203571:C:T	7.40181e-07	0.0506764	-0.91456	0.000256138	-0.122568	-0.798856
62203836	chr1:62203836:C:T	7.10542e-07	-1.10894e-10	-0.90475	0.000277924	-1.10894e-10	-0.839793
62203922	chr1:62203922:C:T	5.55949e-07	-0.406224	-0.743877	0.000298266	-0.0821612	-0.686993
62203940	chr1:62203940:G:A	2.33075e-07	-1.30997	-0.709452	8.76233e-05	-1.36696	-0.627133
62204061	chr1:62204061:C:T	3.67583e-07	-1.56383	-3.54162e-10	0.000135035	-1.56161	-3.54162e-10
62204171	chr1:62204171:A:G	8.85419e-07	-0.305198	-0.379519	0.000304836	-0.518575	-0.22879
62204237	chr1:62204237:C:T	4.55202e-07	-1.10894e-10	-1.35004	0.000166454	-1.10894e-10	-1.35242
62204618	chr1:62204618:G:A	1.15259e-06	-1.10894e-10	-0.421008	0.000400935	-1.10894e-10	-0.47334
62204770	chr1:62204770:G:A	2.04951e-07	-0.843219	-1.30479	6.70868e-05	-1.0406	-1.22055
62204833	chr1:62204833:G:A	4.69366e-07	-1.10894e-10	-1.3194	0.000172345	-1.10894e-10	-1.31764
62204837	chr1:62204837:C:T	1.15579e-06	0.283088	-0.701324	0.000401147	0.0965567	-0.569368
62205130	chr1:62205130:C:G	8.77666e-07	-1.10894e-10	-0.693511	0.000336353	-1.10894e-10	-0.648977
62205567	chr1:62205567:T:G	9.99636e-08	-1.51932	-1.34665	3.66089e-05	-1.52171	-1.34513
62205876	chr1:62205876:C:T	1.18684e-06	0.250099	-0.641828	0.000411188	0.0649155	-0.513004
62206319	chr1:62206319:A:G	4.56661e-07	-1.10894e-10	-1.34684	0.000168573	-1.10894e-10	-1.33977
62206709	chr1:62206709:A:T	5.83285e-07	-1.10894e-10	-1.1021	0.000199724	-1.10894e-10	-1.1702
62206874	chr1:62206874:G:A	9.8262e-07	-0.459196	-0.121359	0.000285644	-0.487147	-0.325246
62207027	chr1:62207027:A:G	8.38664e-07	-1.10894e-10	-0.738967	0.000320816	-1.10894e-10	-0.696273
62207365	chr1:62207365:T:C	1.44338e-07	-1.41469	-1.08393	5.34631e-05	-1.40636	-1.08179
62207615	chr1:62207615:A:C	3.34577e-07	-1.14072	-0.517194	0.000125464	-1.12239	-0.512727
62207693	chr1:62207693:T:C	4.2987e-07	-0.763516	-0.643778	0.000128842	-0.94666	-0.661895
62207880	chr1:62207880:T:G	1.80429e-06	0.027144	-3.54162e-10	0.000702227	0.0871174	-3.54162e-10
62207996	chr1:62207996:C:T	3.17044e-07	-0.999426	-0.712313	0.000113123	-1.10099	-0.637668
62208019	chr1:62208019:A:T	1.00084e-07	-1.52155	-1.34322	3.66845e-05	-1.52312	-1.34166
62208116	chr1:62208116:G:A	1.71088e-06	-0.026013	-3.54162e-10	0.000664763	0.0322909	-3.54162e-10
62208145	chr1:62208145:G:A	2.9761e-07	-0.934424	-0.840571	0.000104661	-1.04199	-0.774426
62208174	chr1:62208174:A:G	4.67766e-07	-1.11922	-0.203586	0.000177538	-1.20979	-0.0781661
62208291	chr1:62208291:C:T	4.86425e-07	-1.10894e-10	-1.2837	0.000182634	-1.10894e-10	-1.25965
62208341	chr1:62208341:G:A	2.8926e-07	-0.945797	-0.857656	0.000101708	-1.05205	-0.792985
62208344	chr1:62208344:A:T	2.22682e-07	-0.764991	-1.30004	7.25757e-05	-0.971616	-1.21089
62208526	chr1:62208526:T:C	3.17401e-07	-0.77633	-0.934282	0.000108333	-0.908102	-0.87383
62208584	chr1:62208584:ATCC:A	2.74334e-07	-0.928092	-0.92834	9.59403e-05	-1.0361	-0.867318
62208595	chr1:62208595:C:T	2.84133e-07	-0.882981	-0.938353	9.89133e-05	-0.995005	-0.877891
62208723	chr1:62208723:C:T	5.63041e-07	-1.10894e-10	-1.13742	0.000192021	-1.10894e-10	-1.20953
62208835	chr1:62208835:C:T	2.12759e-07	-0.8098	-1.30082	6.97509e-05	-1.01025	-1.21196
62208849	chr1:62208849:C:T	2.72619e-07	-0.917634	-0.945069	9.51773e-05	-1.02613	-0.885267
62209121	chr1:62209121:A:G	2.76062e-07	-0.903294	-0.946859	9.62476e-05	-1.01319	-0.887023
62209456	chr1:62209456:T:C	4.79091e-07	-1.10894e-10	-1.29889	0.0001762	-1.10894e-10	-1.29552
62209589	chr1:62209589:G:A	5.59524e-07	-0.191066	-0.952626	0.000176546	-0.415541	-0.878016
62209615	chr1:62209615:G:C	3.08418e-07	-0.944441	-0.794881	0.000111925	-1.04611	-0.7032
62209713	chr1:62209713:A:G	3.2832e-07	-0.897208	-0.77958	0.000118799	-1.00305	-0.686661
62209722	chr1:62209722:C:A	4.53345e-07	-1.10894e-10	-1.35412	0.000166461	-1.10894e-10	-1.35238
62210220	chr1:62210220:A:G	1.95217e-07	-0.884907	-1.31176	7.09093e-05	-0.881289	-1.32445
62210222	chr1:62210222:A:G	8.87665e-07	-1.10894e-10	-0.682184	0.000343132	-1.10894e-10	-0.629024
62210419	chr1:62210419:C:A	1.79206e-07	-1.55859	-0.723657	7.07726e-05	-1.54398	-0.663683
62210575	chr1:62210575:GAACT:G	3.67643e-07	-1.56367	-3.54162e-10	0.00013484	-1.56305	-3.54162e-10
62210940	chr1:62210940:A:G	2.20382e-07	-1.20054	-0.874877	8.2289e-05	-1.09427	-0.962632
62211378	chr1:62211378:C:T	1.22379e-07	-1.56416	-1.09949	4.29083e-05	-1.55399	-1.15408
62211390	chr1:62211390:A:G	7.04469e-07	-1.10894e-10	-0.913333	0.000248569	-1.10894e-10	-0.95142
62211446	chr1:62211446:A:G	2.17676e-07	-1.09984	-0.987934	8.32644e-05	-0.980903	-1.06422
62211466	chr1:62211466:A:T	5.05506e-07	-1.24522	-3.54162e-10	0.000173747	-1.30954	-3.54162e-10
62211609	chr1:62211609:A:G	4.51551e-07	-1.10894e-10	-1.35809	0.000165698	-1.10894e-10	-1.35697
62211647	chr1:62211647:C:T	7.0548e-07	-1.10894e-10	-0.9119	0.000248912	-1.10894e-10	-0.950039
62211693	chr1:62211693:C:T	7.05229e-07	-1.10894e-10	-0.912256	0.000269735	-1.10894e-10	-0.8697
62211694	chr1:62211694:G:A	1.94705e-07	-1.18446	-1.01483	7.39922e-05	-1.07596	-1.08722
62211890	chr1:62211890:A:G	1.24731e-07	-1.4857	-1.15891	4.48045e-05	-1.52998	-1.13485
62211896	chr1:62211896:C:T	9.8558e-08	-1.55966	-1.32048	3.5202e-05	-1.55467	-1.35137
62211922	chr1:62211922:A:G	1.30098e-07	-1.4688	-1.13368	4.65445e-05	-1.5187	-1.10803
62212063	chr1:62212063:A:G	1.01043e-06	-0.552643	-3.54162e-10	0.000501033	-0.250468	-3.54162e-10
62212224	chr1:62212224:G:A	2.09766e-07	-1.44074	-0.684043	7.6297e-05	-1.50119	-0.631317
62212299	chr1:62212299:C:CTG	1.33524e-07	-1.43981	-1.13669	4.73809e-05	-1.49807	-1.11085
62212337	chr1:62212337:A:G	1.29186e-07	-1.45254	-1.15698	4.5951e-05	-1.50713	-1.13243
62212447	chr1:62212447:TC:T	1.63974e-06	1.03162	-1.1001	0.000548436	1.00989	-1.16995
62212500	chr1:62212500:G:T	1.29922e-07	-1.45559	-1.14825	4.62725e-05	-1.50955	-1.12304
62212577	chr1:62212577:A:G	2.25816e-07	-0.732812	-1.31825	7.24728e-05	-0.943151	-1.24078
62212641	chr1:62212641:G:A	1.3123e-07	-1.44107	-1.15275	4.65277e-05	-1.49866	-1.12843
62212716	chr1:62212716:G:A	1.30816e-07	-1.4273	-1.16969	4.61573e-05	-1.48871	-1.14637
62212764	chr1:62212764:C:CAG	1.2608e-07	-1.44477	-1.18909	4.46548e-05	-1.50117	-1.167
62213063	chr1:62213063:TAAC:T	2.77167e-07	-0.762989	-1.08317	0.000130531	-0.502834	-1.09269
62213134	chr1:62213134:C:T	1.32175e-07	-1.40386	-1.18279	4.63615e-05	-1.47056	-1.16011
62213218	chr1:62213218:G:A	1.76877e-06	0.00725949	-3.54162e-10	0.000681693	0.0574399	-3.54162e-10
62213299	chr1:62213299:A:G	1.26685e-07	-1.45257	-1.17651	4.50056e-05	-1.5072	-1.15315
62213459	chr1:62213459:A:G	5.2811e-07	0.0445769	-1.24605	0.000156716	-0.194205	-1.2185
62213530	chr1:62213530:A:G	1.23417e-07	-1.47004	-1.18517	4.40408e-05	-1.51954	-1.16248
62213554	chr1:62213554:C:T	1.8143e-06	0.0326755	-3.54162e-10	0.000696969	0.0796016	-3.54162e-10
62213608	chr1:62213608:T:C	5.24085e-07	-1.10894e-10	-1.20912	0.000189898	-1.10894e-10	-1.22065
62213619	chr1:62213619:C:T	7.03232e-07	-1.10894e-10	-0.915092	0.000262733	-1.10894e-10	-0.896002
62213679	chr1:62213679:C:T	1.68631e-06	-0.0404826	-3.54162e-10	0.000646975	0.00516754	-3.54162e-10
62213784	chr1:62213784:C:T	2.05033e-07	-0.799506	-1.3481	6.35346e-05	-1.00009	-1.31546
62213907	chr1:62213907:T:C	1.7446e-06	-0.00649659	-3.54162e-10	0.000669548	0.0394627	-3.54162e-10
62214087	chr1:62214087:A:G	7.78693e-07	-0.0343624	-0.778798	0.000306755	0.0354654	-0.776555
62214365	chr1:62214365:A:G	8.59899e-07	-0.163116	-0.550847	0.000337197	-0.0956929	-0.550779
62214429	chr1:62214429:A:G	8.73151e-07	-0.182957	-0.515712	0.000341915	-0.116067	-0.516511
62214430	chr1:62214430:G:A	4.51426e-07	-1.10894e-10	-1.35837	0.000165544	-1.10894e-10	-1.3579
62214437	chr1:62214437:A:G	8.91557e-07	-1.10894e-10	-0.677808	0.000334383	-1.10894e-10	-0.654851
62214550	chr1:62214550:GC:G	1.70639e-06	0.98042	-1.00906	0.000563631	0.958213	-1.09095
62214703	chr1:62214703:A:G	6.16167e-07	-1.10894e-10	-1.04726	0.000233951	-1.10894e-10	-1.01203
62214768	chr1:62214768:G:C	1.03681e-06	-0.526869	-3.54162e-10	0.000304225	-0.749373	-3.54162e-10
62214789	chr1:62214789:C:T	6.4227e-07	0.349103	-1.35487	0.000255296	0.432652	-1.35737
62214846	chr1:62214846:G:A	3.1405e-07	-0.490448	-1.23078	8.62431e-05	-0.706647	-1.30332
62214847	chr1:62214847:T:C	6.2124e-07	0.318013	-1.35707	0.000246605	0.399151	-1.3585
62214978	chr1:62214978:G:A	5.80775e-07	0.24528	-1.35169	0.000230048	0.326523	-1.35538
62214980	chr1:62214980:G:A	5.06853e-07	-1.10894e-10	-1.24256	0.000183309	-1.10894e-10	-1.25597
62215046	chr1:62215046:A:C	1.62423e-07	-1.02564	-1.35493	4.90227e-05	-1.24999	-1.32487
62215058	chr1:62215058:T:C	7.19728e-07	-1.10894e-10	-0.891905	0.000260075	-1.10894e-10	-0.906168
62215100	chr1:62215100:G:T	1.34469e-06	-0.266856	-3.54162e-10	0.000546696	-0.163247	-3.54162e-10
62215309	chr1:62215309:G:A	3.08301e-07	-1.42525	-0.314453	0.000108937	-1.3944	-0.381963
62215668	chr1:62215668:T:C	3.99069e-06	0.820942	-3.54162e-10	0.00157933	0.897615	-3.54162e-10
62215709	chr1:62215709:A:G	4.83914e-07	-1.10894e-10	-1.28887	0.000179831	-1.10894e-10	-1.27512
62215745	chr1:62215745:G:A	4.51558e-07	-1.10894e-10	-1.35807	0.000165528	-1.10894e-10	-1.358
62215957	chr1:62215957:C:G	4.50416e-06	0.941978	-3.54162e-10	0.00179186	1.02387	-3.54162e-10
62216022	chr1:62216022:C:T	9.51582e-07	-1.10894e-10	-0.612652	0.000339831	-1.10894e-10	-0.638692
62216130	chr1:62216130:A:G	5.7382e-07	-1.10894e-10	-1.11846	0.00021036	-1.10894e-10	-1.11832
62216156	chr1:62216156:T:C	2.97503e-06	0.867324	-0.340094	0.00110018	0.952173	-0.416088
62216224	chr1:62216224:A:AAAAC	2.84974e-06	0.8233	-0.339096	0.00105229	0.906921	-0.41534
62216298	chr1:62216298:T:C	4.5127e-07	-1.10894e-10	-1.35871	0.000165868	-1.10894e-10	-1.35595
62216336	chr1:62216336:C:T	3.09256e-06	0.970692	-0.404717	0.00114569	1.05612	-0.479494
62216391	chr1:62216391:C:T	4.29695e-06	0.894883	-3.54162e-10	0.0017101	0.977169	-3.54162e-10
62216399	chr1:62216399:A:G	2.82934e-06	0.824157	-0.347138	0.00104343	0.906517	-0.423391
62216695	chr1:62216695:G:A	3.00498e-06	0.910071	-0.372824	0.00110666	0.993985	-0.452024
62216730	chr1:62216730:T:C	2.77639e-06	0.836831	-0.378703	0.00102382	0.920969	-0.456814
62216793	chr1:62216793:G:C	9.47177e-07	-0.617292	-3.54162e-10	0.000330034	-0.667944	-3.54162e-10
62216833	chr1:62216833:C:T	6.37861e-07	-0.244876	-0.767782	0.00020563	-0.418062	-0.722997
62217139	chr1:62217139:C:T	2.83246e-06	0.761711	-0.283589	0.00103915	0.844204	-0.365183
62217452	chr1:62217452:C:T	3.90965e-06	0.95452	-0.154096	0.00143526	1.04224	-0.240278
62217455	chr1:62217455:G:A	3.21602e-06	0.691892	-0.0867705	0.00116891	0.773246	-0.176556
62217469	chr1:62217469:A:G	2.15911e-06	0.553734	-0.34706	0.000799519	0.643339	-0.426468
62217536	chr1:62217536:A:G	1.96858e-07	-0.844387	-1.34391	6.59827e-05	-0.933219	-1.34453
62217557	chr1:62217557:C:T	1.20774e-06	-1.10894e-10	-0.374275	0.000356713	-1.10894e-10	-0.590208
62217703	chr1:62217703:T:A	2.15572e-06	0.205102	-3.54162e-10	0.000595101	-0.0784082	-3.54162e-10
62217733	chr1:62217733:G:C	2.72742e-06	0.847189	-0.406855	0.00100724	0.931494	-0.483665
62217747	chr1:62217747:A:G	2.64195e-06	0.816138	-0.407642	0.000975941	0.9006	-0.484337
62217812	chr1:62217812:A:G	2.11333e-07	-0.78951	-1.32783	7.95078e-05	-0.763048	-1.32824
62217821	chr1:62217821:C:A	2.45855e-06	0.33655	-3.54162e-10	0.000943715	0.382684	-3.54162e-10
62217859	chr1:62217859:A:G	2.84927e-06	0.8697	-0.38566	0.00105271	0.954212	-0.462227
62217951	chr1:62217951:G:A	1.77614e-07	-0.941759	-1.3494	8.09683e-05	-0.716055	-1.35703
62218012	chr1:62218012:T:C	2.68403e-06	0.814977	-0.390682	0.000990156	0.898347	-0.467623
62218117	chr1:62218117:G:A	2.77236e-06	0.858932	-0.402254	0.00102674	0.944495	-0.477494
62218467	chr1:62218467:G:C	5.05104e-07	-1.10894e-10	-1.24601	0.000181222	-1.10894e-10	-1.26742
62218488	chr1:62218488:C:T	3.21303e-06	0.960614	-0.356422	0.00118796	1.04762	-0.434765
62218489	chr1:62218489:G:A	7.71808e-07	-0.57834	-0.243702	0.00024682	-0.796081	-0.162397
62218635	chr1:62218635:T:C	1.04608e-07	-1.52998	-1.29058	3.55765e-05	-1.56427	-1.33119
62218660	chr1:62218660:C:T	4.80668e-06	1.00698	-3.54162e-10	0.001934	1.1002	-3.54162e-10
62218775	chr1:62218775:T:C	2.75235e-06	0.843822	-0.394389	0.00101854	0.929055	-0.470073
62218883	chr1:62218883:T:C	2.11093e-06	0.184105	-3.54162e-10	0.000583897	-0.0974153	-3.54162e-10
62218887	chr1:62218887:TCC:T	2.10301e-06	0.180345	-3.54162e-10	0.00058172	-0.101151	-3.54162e-10
62218992	chr1:62218992:A:G	2.83624e-07	-0.712815	-1.11031	0.000106952	-0.687491	-1.10727
62219113	chr1:62219113:C:T	5.52603e-07	-1.10894e-10	-1.15614	0.00020418	-1.10894e-10	-1.14814
62219275	chr1:62219275:G:A	4.65294e-07	-1.10894e-10	-1.32811	0.000168886	-1.10894e-10	-1.33792
62219465	chr1:62219465:G:A	4.28424e-07	-1.41066	-3.54162e-10	0.000151289	-1.44794	-3.54162e-10
62219470	chr1:62219470:G:A	6.18693e-07	-0.477979	-0.56519	0.000281028	-0.253663	-0.575023
62219504	chr1:62219504:T:C	3.16774e-07	-0.671957	-1.04063	0.000119543	-0.645166	-1.0383
62219697	chr1:62219697:C:A	4.6366e-07	-0.518397	-0.81323	0.000210278	-0.298154	-0.820555
62219698	chr1:62219698:C:T	4.62201e-07	-1.10894e-10	-1.33478	0.000168	-1.10894e-10	-1.34318
62219867	chr1:62219867:C:T	6.2602e-07	-0.235357	-0.796038	0.000201952	-0.408961	-0.750148
62219937	chr1:62219937:G:A	5.88188e-07	-0.547875	-0.545856	0.000265279	-0.33033	-0.556028
62219969	chr1:62219969:T:G	5.92104e-07	-0.514818	-0.572278	0.000268247	-0.294103	-0.581128
62219993	chr1:62219993:T:C	2.02951e-07	-0.842378	-1.31543	7.63594e-05	-0.816414	-1.31527
62220020	chr1:62220020:T:C	5.6988e-07	-0.574633	-0.550719	0.000256843	-0.359217	-0.559458
62220074	chr1:62220074:G:A	4.89749e-07	-1.10894e-10	-1.27689	0.000180491	-1.10894e-10	-1.27146
62220543	chr1:62220543:C:T	3.69616e-07	-1.55831	-3.54162e-10	0.000138028	-1.53968	-3.54162e-10
62220586	chr1:62220586:T:C	6.70199e-07	-1.10894e-10	-0.963203	0.000238414	-1.10894e-10	-0.993131
62220627	chr1:62220627:T:C	6.04745e-07	-0.531085	-0.534886	0.00027315	-0.312051	-0.545068
62220766	chr1:62220766:A:G	5.80743e-07	-0.539925	-0.566545	0.000262517	-0.321528	-0.575295
62220799	chr1:62220799:G:C	1.34992e-07	-1.21073	-1.35484	4.31717e-05	-1.37509	-1.32686
62220815	chr1:62220815:G:A	1.82439e-07	-0.951518	-1.31285	6.16278e-05	-1.03368	-1.31235
62220843	chr1:62220843:C:T	6.3602e-07	-0.226327	-0.789221	0.000205136	-0.400137	-0.743331
62220875	chr1:62220875:T:C	4.05254e-07	-0.940079	-0.526185	0.000171182	-0.779402	-0.54501
62221075	chr1:62221075:T:C	2.42424e-07	-0.875516	-1.10457	9.6006e-05	-0.799165	-1.10356
62221079	chr1:62221079:G:A	5.32277e-07	-1.10894e-10	-1.19361	0.000194856	-1.10894e-10	-1.19488
62221136	chr1:62221136:G:A	4.04016e-07	-1.44498	-0.0243473	0.000152603	-1.37143	-0.0678726
62221164	chr1:62221164:G:A	9.68866e-07	-1.10894e-10	-0.594651	0.000341598	-1.10894e-10	-0.633504
62221269	chr1:62221269:C:T	6.07849e-07	-0.553355	-0.507497	0.000274613	-0.335318	-0.516457
62221401	chr1:62221401:C:T	8.78511e-07	-0.569829	-0.12272	0.000391102	-0.353893	-0.144278
62221432	chr1:62221432:A:G	9.08613e-07	-0.544165	-0.114694	0.000405553	-0.325869	-0.136018
62221923	chr1:62221923:T:C	2.72435e-07	-0.759433	-1.10395	0.000102764	-0.733636	-1.10107
62222111	chr1:62222111:T:G	6.40754e-07	-0.580074	-0.428058	0.000288038	-0.365721	-0.438327
62222173	chr1:62222173:A:T	6.14749e-07	-0.637547	-0.412017	0.000274559	-0.429281	-0.422693
62222194	chr1:62222194:A:G	5.04479e-07	-0.523509	-0.723742	0.000157849	-0.563693	-0.841809
62222261	chr1:62222261:C:T	9.40797e-07	-1.10894e-10	-0.624051	0.000331789	-1.10894e-10	-0.662641
62222350	chr1:62222350:A:G	6.62997e-07	-0.57705	-0.396958	0.000297834	-0.362029	-0.408573
62222684	chr1:62222684:C:T	5.23915e-07	-0.621342	-0.588108	0.000234922	-0.410933	-0.596953
62222750	chr1:62222750:A:C	6.07108e-07	-0.628652	-0.433419	0.000271501	-0.41875	-0.444425
62222999	chr1:62222999:A:C	2.78532e-07	-0.800677	-1.04057	0.000103649	-0.781412	-1.04471
62223032	chr1:62223032:T:C	5.21714e-07	-1.10894e-10	-1.21366	0.000191266	-1.10894e-10	-1.21347
62223064	chr1:62223064:TA:T	1.48206e-07	-1.12062	-1.35155	6.08659e-05	-0.999977	-1.35849
62223325	chr1:62223325:C:T	5.95978e-07	-0.62539	-0.455184	0.000267004	-0.415705	-0.464173
62223358	chr1:62223358:C:T	5.80363e-07	-0.622217	-0.484907	0.000259957	-0.412097	-0.494526
62223359	chr1:62223359:A:G	6.03716e-07	-0.653548	-0.414127	0.000269115	-0.447568	-0.424431
62223583	chr1:62223583:T:C	6.26327e-07	-1.10894e-10	-1.03091	0.000223599	-1.10894e-10	-1.05729
62223833	chr1:62223833:G:A	6.24583e-07	-0.61268	-0.421014	0.000279308	-0.401593	-0.433231
62224015	chr1:62224015:C:T	6.36667e-07	-0.613574	-0.400958	0.00028509	-0.402501	-0.411833
62224126	chr1:62224126:G:A	2.34767e-07	-0.687912	-1.32427	6.97683e-05	-0.90405	-1.31791
62224139	chr1:62224139:A:G	2.62821e-07	-1.1863	-0.713006	9.86387e-05	-1.11425	-0.761421
62224160	chr1:62224160:G:A	6.39384e-07	-1.10894e-10	-1.01027	0.000228289	-1.10894e-10	-1.03653
62224268	chr1:62224268:C:A	4.07181e-06	0.841066	-3.54162e-10	0.00162186	0.924187	-3.54162e-10
62224330	chr1:62224330:C:G	1.26032e-07	-1.30675	-1.32749	5.06451e-05	-1.23078	-1.31151
62224686	chr1:62224686:C:T	1.08501e-07	-1.55494	-1.22908	3.80846e-05	-1.56466	-1.26266
62224817	chr1:62224817:C:T	6.44462e-07	-0.540075	-0.462287	0.000291789	-0.320355	-0.470753
62224880	chr1:62224880:C:T	4.55514e-07	-0.489461	-0.859891	0.000146363	-0.526099	-0.954949
62225035	chr1:62225035:C:T	5.37569e-07	-1.10894e-10	-1.18372	0.000217786	-1.10894e-10	-1.08362
62225138	chr1:62225138:G:A	2.93477e-07	-1.15532	-0.633657	0.000110082	-1.08136	-0.684552
62225183	chr1:62225183:T:C	6.51481e-07	-0.0872117	-0.904317	0.000208938	-0.267571	-0.85753
62225196	chr1:62225196:G:A	1.31505e-07	-1.26851	-1.32322	5.3164e-05	-1.18738	-1.30638
62225244	chr1:62225244:G:A	1.57548e-07	-1.24276	-1.16828	6.72971e-05	-1.14174	-1.11629
62225356	chr1:62225356:A:G	7.21019e-07	-0.890113	-3.54162e-10	0.000234538	-1.00952	-3.54162e-10
62225631	chr1:62225631:G:C	6.38886e-07	-1.10894e-10	-1.01105	0.000228118	-1.10894e-10	-1.03727
62225666	chr1:62225666:T:C	4.44066e-07	-0.241342	-1.13346	0.000119339	-0.51211	-1.17307
62225704	chr1:62225704:G:A	2.75743e-07	-1.33385	-0.517462	0.000101101	-1.27941	-0.571613
62225788	chr1:62225788:G:T	1.22457e-07	-1.33845	-1.32457	4.90408e-05	-1.26621	-1.30827
62225843	chr1:62225843:G:A	1.289e-07	-1.25459	-1.35715	5.20028e-05	-1.16062	-1.35522
62225848	chr1:62225848:G:A	8.99193e-07	0.00924398	-0.678524	0.000283525	-0.192309	-0.62753
62225900	chr1:62225900:T:C	1.16538e-07	-1.40608	-1.30648	4.63781e-05	-1.34654	-1.28377
62226078	chr1:62226078:A:G	6.33835e-07	-1.10894e-10	-1.01899	0.000226117	-1.10894e-10	-1.04609
62226157	chr1:62226157:T:C	1.23502e-07	-1.34379	-1.31074	4.95646e-05	-1.27243	-1.29144
62226187	chr1:62226187:G:A	2.76655e-07	-0.719624	-1.12838	7.84838e-05	-0.937976	-1.16627
62226519	chr1:62226519:G:T	1.54277e-07	-1.08126	-1.35077	5.39011e-05	-1.12252	-1.35747
62226558	chr1:62226558:G:A	2.45544e-07	-1.40316	-0.564141	8.60166e-05	-1.34926	-0.663337
62226695	chr1:62226695:C:T	1.02526e-07	-1.53108	-1.30958	3.79518e-05	-1.50018	-1.33064
62227023	chr1:62227023:G:T	4.51445e-07	-1.10894e-10	-1.35833	0.000165594	-1.10894e-10	-1.3576
62227334	chr1:62227334:A:G	3.58444e-07	-0.881115	-0.707891	0.000127819	-0.865614	-0.750913
62227376	chr1:62227376:C:T	4.99256e-06	1.04493	-3.54162e-10	0.00204742	1.1572	-3.54162e-10
62227680	chr1:62227680:C:T	1.50315e-07	-1.3299	-1.12815	6.45328e-05	-1.20473	-1.09523
62227689	chr1:62227689:T:C	3.15078e-07	-1.50726	-0.210696	0.000108929	-1.47376	-0.30268
62227875	chr1:62227875:G:A	2.28557e-07	-1.03099	-1.008	8.14078e-05	-1.01582	-1.05185
62227915	chr1:62227915:G:A	4.51737e-07	-1.10894e-10	-1.35768	0.00016568	-1.10894e-10	-1.35708
62228141	chr1:62228141:C:G	3.1877e-07	-1.52491	-0.181394	0.000110236	-1.53331	-0.231205
62228165	chr1:62228165:T:G	5.29803e-06	1.10431	-3.54162e-10	0.00217423	1.21729	-3.54162e-10
62228502	chr1:62228502:T:C	1.67812e-07	-1.03414	-1.3138	7.10981e-05	-0.91301	-1.29007
62228802	chr1:62228802:T:C	4.48561e-07	-1.36473	-3.54162e-10	0.000154394	-1.42763	-3.54162e-10
62229009	chr1:62229009:C:G	4.64345e-07	-1.10894e-10	-1.33015	0.000170762	-1.10894e-10	-1.32687
62229033	chr1:62229033:C:G	2.16854e-06	1.0183	-0.807262	0.000841118	1.12993	-0.862333
62229993	chr1:62229993:T:C	2.866e-07	-1.17723	-0.635463	0.000104102	-1.09488	-0.726886
62230981	chr1:62230981:A:G	5.11358e-07	-1.10894e-10	-1.23371	0.000188937	-1.10894e-10	-1.22573
62231464	chr1:62231464:G:A	8.69097e-07	-0.350376	-0.352947	0.000336866	-0.347304	-0.30015
62231539	chr1:62231539:A:G	4.87902e-07	-0.364049	-0.916615	0.000192522	-0.223953	-0.982975
62231712	chr1:62231712:C:G	4.89235e-07	-1.10894e-10	-1.27793	0.000176772	-1.10894e-10	-1.29228
62232081	chr1:62232081:A:G	4.71122e-07	-0.29643	-1.01923	0.000188268	-0.156377	-1.0729
62232099	chr1:62232099:G:A	6.41257e-06	1.29524	-3.54162e-10	0.00263358	1.40896	-3.54162e-10
62232171	chr1:62232171:AG:A	8.73483e-07	-0.424622	-0.273667	0.000339154	-0.422719	-0.217968
62232217	chr1:62232217:CCTT:C	4.84425e-07	-1.10894e-10	-1.28782	0.000176922	-1.10894e-10	-1.29143
62232285	chr1:62232285:A:G	4.58091e-07	-1.10894e-10	-1.34371	0.000165742	-1.10894e-10	-1.3567
62233043	chr1:62233043:T:C	4.92915e-07	-1.10894e-10	-1.27044	0.000181951	-1.10894e-10	-1.2634
62233045	chr1:62233045:C:A	4.72877e-07	-1.10894e-10	-1.31194	0.000172942	-1.10894e-10	-1.31418
62233125	chr1:62233125:C:T	2.16863e-07	-1.5436	-0.547912	7.8635e-05	-1.51256	-0.589761
62233143	chr1:62233143:A:G	3.45488e-07	-0.322109	-1.30371	0.000159446	-0.101205	-1.29423
62233397	chr1:62233397:C:T	6.37263e-07	0.333982	-1.34758	0.000303196	0.604404	-1.35716
62233753	chr1:62233753:T:C	6.79066e-07	0.404669	-1.35473	0.000324103	0.672657	-1.35873
62234141	chr1:62234141:T:A	4.94662e-07	-1.10894e-10	-1.2669	0.000177957	-1.10894e-10	-1.2856
62234170	chr1:62234170:C:T	1.86005e-07	-1.56187	-0.683131	6.37826e-05	-1.55103	-0.760634
62234351	chr1:62234351:T:C	5.24966e-07	-1.10894e-10	-1.20744	0.00019105	-1.10894e-10	-1.21461
62234624	chr1:62234624:C:T	1.7756e-07	-1.05313	-1.23834	7.64097e-05	-0.930805	-1.20023
62234914	chr1:62234914:G:C	7.00583e-07	0.439458	-1.35832	0.000337141	0.709901	-1.35654
62235492	chr1:62235492:T:C	6.31877e-07	0.336227	-1.35831	0.00030355	0.599646	-1.35124
62235947	chr1:62235947:T:C	6.77254e-07	-1.10894e-10	-0.952732	0.000241009	-1.10894e-10	-0.982304
62236069	chr1:62236069:A:C	1.95517e-07	-1.00946	-1.18567	8.50431e-05	-0.881117	-1.14286
62236129	chr1:62236129:A:G	1.10908e-06	-0.459493	-3.54162e-10	0.000339286	-0.640295	-3.54162e-10
62236428	chr1:62236428:T:C	1.64155e-06	0.742028	-0.809411	0.00063066	0.843031	-0.863404
62236780	chr1:62236780:G:A	1.48422e-06	-1.10894e-10	-0.168135	0.000510773	-1.10894e-10	-0.231213
62236871	chr1:62236871:C:T	3.95981e-07	-1.48941	-3.54162e-10	0.000139828	-1.52672	-3.54162e-10
62237564	chr1:62237564:A:C	1.89984e-07	-1.03466	-1.18918	8.23885e-05	-0.909023	-1.14667
62238014	chr1:62238014:G:A	2.19413e-07	-0.732055	-1.34777	7.80581e-05	-0.75379	-1.3559
62238305	chr1:62238305:G:A	1.26459e-06	-0.328271	-3.54162e-10	0.000580589	-0.103096	-3.54162e-10
62238509	chr1:62238509:G:A	2.19823e-07	-1.5651	-0.512849	7.37076e-05	-1.56066	-0.606377
62238613	chr1:62238613:C:T	2.63663e-06	-1.10894e-10	0.406479	0.000721433	-1.10894e-10	0.1141
62238628	chr1:62238628:T:G	4.57964e-07	-1.10894e-10	-1.34399	0.00016699	-1.10894e-10	-1.34921
62238653	chr1:62238653:G:T	2.13542e-07	-0.918387	-1.18856	9.35523e-05	-0.782228	-1.14639
62239749	chr1:62239749:G:T	2.12227e-07	-1.56501	-0.548106	7.11594e-05	-1.5625	-0.639717
62239894	chr1:62239894:A:T	5.70854e-07	0.23306	-1.3567	0.000273335	0.491238	-1.34768
62240061	chr1:62240061:CT:C	4.1679e-07	-1.4382	-3.54162e-10	0.000162177	-1.37845	-3.54162e-10
62240087	chr1:62240087:C:T	5.08025e-07	-1.10894e-10	-1.24025	0.000186882	-1.10894e-10	-1.23666
62240129	chr1:62240129:C:T	1.9004e-07	-1.06699	-1.15655	8.24166e-05	-0.944835	-1.11052
62240348	chr1:62240348:T:C	5.98305e-07	0.267425	-1.3441	0.000289755	0.528061	-1.32616
62240399	chr1:62240399:G:T	1.89869e-06	-1.10894e-10	0.0781404	0.000543416	-1.10894e-10	-0.169264
62240459	chr1:62240459:T:C	3.02364e-07	-0.417079	-1.34207	0.00013727	-0.203551	-1.34164
62240968	chr1:62240968:A:T	3.10567e-07	-0.374056	-1.35832	0.000111526	-0.400105	-1.35277
62241172	chr1:62241172:GC:G	6.18548e-07	0.287889	-1.33129	0.00030312	0.554917	-1.30793
62241259	chr1:62241259:C:T	4.52998e-07	-1.10894e-10	-1.35489	0.000166495	-1.10894e-10	-1.35218
62241774	chr1:62241774:A:G	9.71935e-07	0.160891	-0.75238	0.000421858	0.319024	-0.741496
62241941	chr1:62241941:C:T	9.24006e-07	0.128022	-0.770082	0.000400446	0.285179	-0.75974
62242437	chr1:62242437:G:A	5.48028e-06	1.13813	-3.54162e-10	0.0022154	1.23605	-3.54162e-10
62242587	chr1:62242587:G:A	1.82281e-07	-1.06877	-1.19646	7.92104e-05	-0.939768	-1.15526
62242835	chr1:62242835:G:C	2.02654e-07	-1.564	-0.595279	6.84389e-05	-1.55599	-0.685203
62243041	chr1:62243041:T:C	8.29062e-07	0.1424	-0.892884	0.000368074	0.30433	-0.863187
62243640	chr1:62243640:G:T	1.78108e-07	-0.982582	-1.30581	7.82924e-05	-0.844026	-1.26266
62243690	chr1:62243690:T:C	8.39192e-07	0.169315	-0.907653	0.000373134	0.332556	-0.877757
62243858	chr1:62243858:G:A	5.0573e-07	-1.10894e-10	-1.24477	0.000184207	-1.10894e-10	-1.25108
62243928	chr1:62243928:A:G	2.62159e-07	-0.594199	-1.30763	9.09247e-05	-0.625975	-1.33113
62244206	chr1:62244206:T:A	1.40949e-07	-1.56493	-0.957443	4.92357e-05	-1.55985	-1.01067
62244692	chr1:62244692:T:C	2.64778e-07	-0.597257	-1.29463	9.15532e-05	-0.628914	-1.32131
62245531	chr1:62245531:T:C	4.81873e-07	-0.0366413	-1.25646	0.000210915	0.131648	-1.24733
62246091	chr1:62246091:C:G	1.46756e-06	0.726588	-0.906009	0.000564729	0.826517	-0.957311
62246269	chr1:62246269:A:G	6.74646e-07	-1.56265	0.606065	0.00022914	-1.54713	0.514327
62246605	chr1:62246605:C:T	1.10345e-07	-1.47068	-1.29649	3.88383e-05	-1.4817	-1.32603
62246610	chr1:62246610:T:G	5.0008e-07	-1.10894e-10	-1.25601	0.000183394	-1.10894e-10	-1.2555
62246652	chr1:62246652:C:T	2.7127e-07	-1.5554	-0.312264	9.73723e-05	-1.53204	-0.35656
62247017	chr1:62247017:T:C	3.74022e-07	-1.54646	-3.54162e-10	0.000139315	-1.5304	-3.54162e-10
62247083	chr1:62247083:G:T	5.35601e-07	-1.10894e-10	-1.18739	0.000194964	-1.10894e-10	-1.19432
62247552	chr1:62247552:C:G	4.58972e-07	-1.34179	-3.54162e-10	0.00017276	-1.31524	-3.54162e-10
62247574	chr1:62247574:G:A	2.55211e-07	-0.621667	-1.30702	0.000105235	-0.504758	-1.30618
62247681	chr1:62247681:A:AGAG	4.67846e-07	-1.10894e-10	-1.32264	0.000175939	-1.10894e-10	-1.297
62247797	chr1:62247797:T:C	1.38035e-07	-1.46542	-1.07785	5.03265e-05	-1.45324	-1.09537
62247798	chr1:62247798:G:A	5.64408e-07	-1.10894e-10	-1.135	0.000208674	-1.10894e-10	-1.12637
62248497	chr1:62248497:T:C	7.94498e-07	-1.10894e-10	-0.793068	0.000284568	-1.10894e-10	-0.816169
62248585	chr1:62248585:G:A	3.69323e-07	-1.55911	-3.54162e-10	0.000134734	-1.56384	-3.54162e-10
62249241	chr1:62249241:T:G	1.07118e-07	-1.56137	-1.23548	4.07963e-05	-1.52376	-1.23479
62249246	chr1:62249246:A:G	1.00294e-07	-1.55716	-1.30551	3.92871e-05	-1.49728	-1.29896
62249293	chr1:62249293:T:C	1.16622e-06	0.946256	-1.35551	0.00045296	1.00322	-1.35455
62249342	chr1:62249342:A:G	1.03873e-07	-1.51083	-1.31677	3.54168e-05	-1.55686	-1.3431
62249689	chr1:62249689:C:T	1.55169e-06	-0.12368	-3.54162e-10	0.000692857	0.0736846	-3.54162e-10
62249719	chr1:62249719:G:T	1.07829e-07	-1.56168	-1.22855	4.10378e-05	-1.52467	-1.22798
62249963	chr1:62249963:G:A	7.99368e-07	-0.250276	-0.536681	0.000242325	-0.533901	-0.442957
62250002	chr1:62250002:T:C	4.54781e-07	-1.10894e-10	-1.35096	0.000165442	-1.10894e-10	-1.35852
62250113	chr1:62250113:A:G	1.07456e-07	-1.56306	-1.23064	4.0767e-05	-1.52974	-1.22953
62250149	chr1:62250149:G:A	4.76659e-07	-1.10894e-10	-1.30398	0.000175481	-1.10894e-10	-1.29961
62250234	chr1:62250234:C:T	5.92801e-07	-1.10894e-10	-1.08592	0.000218706	-1.10894e-10	-1.07941
62250443	chr1:62250443:C:T	7.30264e-07	-1.10894e-10	-0.877372	0.000254062	-1.10894e-10	-0.92956
62250489	chr1:62250489:A:C	1.02095e-07	-1.50692	-1.33795	4.02132e-05	-1.46893	-1.30401
62250592	chr1:62250592:C:T	9.59364e-08	-1.5525	-1.3546	3.7002e-05	-1.50132	-1.35484
62250605	chr1:62250605:G:A	5.885e-07	-1.10894e-10	-1.0932	0.000216947	-1.10894e-10	-1.08749
62250651	chr1:62250651:A:G	2.82301e-07	-1.46771	-0.36009	0.000106114	-1.53353	-0.269098
62250710	chr1:62250710:A:T	9.61903e-08	-1.54924	-1.35521	3.72404e-05	-1.49427	-1.35548
62250716	chr1:62250716:TAATTAAC:T	9.61592e-08	-1.54962	-1.35515	3.72157e-05	-1.49499	-1.35542
62250903	chr1:62250903:G:A	5.87375e-07	-1.10894e-10	-1.09511	0.000216647	-1.10894e-10	-1.08887
62251134	chr1:62251134:C:A	1.04768e-07	-1.56041	-1.25862	4.00075e-05	-1.52057	-1.2575
62251181	chr1:62251181:C:T	2.55673e-07	-1.54729	-0.379592	8.62242e-05	-1.52186	-0.488326
62251197	chr1:62251197:C:T	1.87261e-06	0.993549	-0.929239	0.000696337	1.04745	-0.968753
62251373	chr1:62251373:G:A	4.25821e-07	-1.36964	-0.0471211	0.000175013	-1.32824	0.0259615
62251686	chr1:62251686:C:T	1.16548e-07	-1.49318	-1.21929	4.60827e-05	-1.46312	-1.17358
62251720	chr1:62251720:G:A	1.55091e-07	-1.08676	-1.34	6.15912e-05	-1.05222	-1.2944
62251721	chr1:62251721:C:T	1.1122e-07	-1.54867	-1.2106	4.02773e-05	-1.56376	-1.20759
62251723	chr1:62251723:G:A	3.92989e-07	-1.497	-3.54162e-10	0.000144191	-1.496	-3.54162e-10
62251761	chr1:62251761:AGGCGG:A	4.54758e-07	-1.10894e-10	-1.35101	0.000166342	-1.10894e-10	-1.35309
62251767	chr1:62251767:G:GCACTT	4.54758e-07	-1.10894e-10	-1.35101	0.000166342	-1.10894e-10	-1.35309
62251917	chr1:62251917:A:G	2.13901e-07	-1.37753	-0.727729	7.92027e-05	-1.49197	-0.603155
62252087	chr1:62252087:G:A	9.45822e-08	-1.56339	-1.35792	3.46666e-05	-1.56278	-1.35858
62252124	chr1:62252124:G:C	6.60257e-07	-1.56463	0.586479	0.000296787	-1.56196	0.787839
62252142	chr1:62252142:G:A	6.43159e-07	-1.10894e-10	-1.00439	0.000233597	-1.10894e-10	-1.01354
62253282	chr1:62253282:A:G	5.07106e-07	-1.24206	-3.54162e-10	0.000179169	-1.27881	-3.54162e-10
62253543	chr1:62253543:A:G	1.03871e-07	-1.52442	-1.30322	3.6354e-05	-1.56319	-1.31065
62253559	chr1:62253559:G:A	1.15553e-07	-1.52082	-1.20023	4.54345e-05	-1.49599	-1.15488
62253801	chr1:62253801:T:A	1.54471e-07	-1.54286	-0.887912	5.94627e-05	-1.51548	-0.866305
62253921	chr1:62253921:A:T	4.60684e-07	-1.10894e-10	-1.33807	0.000168943	-1.10894e-10	-1.33758
62254136	chr1:62254136:A:G	2.34858e-07	-1.34815	-0.663644	8.69547e-05	-1.49005	-0.511706
62254167	chr1:62254167:A:G	2.28204e-07	-1.56402	-0.47652	8.19412e-05	-1.56407	-0.497072
62254189	chr1:62254189:T:C	2.26181e-07	-1.56381	-0.485632	8.11626e-05	-1.56424	-0.506447
62254396	chr1:62254396:C:A	2.42125e-06	1.25933	-0.938066	0.00090411	1.31577	-0.975962
62254653	chr1:62254653:A:C	1.10487e-07	-1.48757	-1.27831	4.32939e-05	-1.44364	-1.25549
62254700	chr1:62254700:T:C	1.06573e-07	-1.4877	-1.31425	4.15406e-05	-1.44318	-1.29729
62254819	chr1:62254819:C:T	9.5461e-08	-1.56096	-1.3511	3.47659e-05	-1.56441	-1.35409
62255071	chr1:62255071:G:A	1.08252e-06	-1.10894e-10	-0.483735	0.000440166	-1.10894e-10	-0.379989
62255119	chr1:62255119:T:C	5.29489e-07	-1.10894e-10	-1.19887	0.000195519	-1.10894e-10	-1.19148
62255471	chr1:62255471:A:C	6.62338e-07	-1.10894e-10	-0.975002	0.000220724	-1.10894e-10	-1.07022
62255501	chr1:62255501:T:G	5.75917e-07	-1.10894e-10	-1.11482	0.000209295	-1.10894e-10	-1.12339
62255562	chr1:62255562:A:G	9.60552e-08	-1.5641	-1.34176	3.51249e-05	-1.56121	-1.34702
62256541	chr1:62256541:C:T	7.76465e-07	-1.10894e-10	-0.816027	0.000266519	-1.10894e-10	-0.881692
62256625	chr1:62256625:C:T	7.11952e-07	-1.10894e-10	-0.902767	0.000260071	-1.10894e-10	-0.906185
62257124	chr1:62257124:A:G	4.52079e-07	-1.10894e-10	-1.35692	0.000167697	-1.10894e-10	-1.34498
62257162	chr1:62257162:A:G	5.48529e-07	-1.10894e-10	-1.16354	0.000198279	-1.10894e-10	-1.17746
62257164	chr1:62257164:T:C	4.52858e-07	-1.10894e-10	-1.3552	0.000168992	-1.10894e-10	-1.33729
62257253	chr1:62257253:C:A	4.51798e-07	-1.10894e-10	-1.35754	0.00016738	-1.10894e-10	-1.34687
62257288	chr1:62257288:A:G	1.01465e-06	-0.548482	-3.54162e-10	0.000307049	-0.740132	-3.54162e-10
62257367	chr1:62257367:T:G	1.09825e-07	-1.47451	-1.29738	3.82563e-05	-1.51773	-1.30511
62257535	chr1:62257535:G:A	1.16451e-07	-1.4763	-1.23701	4.04819e-05	-1.5203	-1.24599
62257554	chr1:62257554:C:T	4.51271e-07	-1.10894e-10	-1.35871	0.000166514	-1.10894e-10	-1.35206
62257712	chr1:62257712:A:T	1.33596e-06	0.80612	-1.07949	0.000497879	0.856923	-1.11371
62257814	chr1:62257814:C:T	1.47426e-07	-1.53869	-0.938759	5.06609e-05	-1.56506	-0.976923
62257894	chr1:62257894:C:T	1.49114e-07	-1.2493	-1.21677	5.85985e-05	-1.24728	-1.14915
62258240	chr1:62258240:A:G	1.47606e-07	-1.32805	-1.14818	5.93691e-05	-1.30223	-1.08113
62258646	chr1:62258646:C:G	1.03589e-07	-1.48442	-1.34592	3.63078e-05	-1.52457	-1.35053
62258781	chr1:62258781:G:C	1.03408e-06	0.103966	-0.633475	0.000317185	-0.0650174	-0.642637
62258843	chr1:62258843:A:T	1.51777e-06	0.109305	-0.255085	0.000458003	-0.0590927	-0.281171
62258875	chr1:62258875:C:T	7.43124e-07	-1.10894e-10	-0.859915	0.000255055	-1.10894e-10	-0.92566
62259544	chr1:62259544:C:T	4.52875e-07	-1.10894e-10	-1.35516	0.000168465	-1.10894e-10	-1.34041
62259745	chr1:62259745:A:ATTATAT	4.54286e-07	-1.10894e-10	-1.35205	0.000169486	-1.10894e-10	-1.33437
62259919	chr1:62259919:T:C	4.52806e-07	-1.10894e-10	-1.35531	0.000168351	-1.10894e-10	-1.34109
62259972	chr1:62259972:C:T	1.33833e-06	0.785742	-1.05734	0.000498347	0.836527	-1.09237
62260040	chr1:62260040:T:C	4.53726e-07	-1.10894e-10	-1.35328	0.000169075	-1.10894e-10	-1.3368
62260095	chr1:62260095:TCTC:T	1.86738e-06	-0.0375625	0.0990762	0.000553199	-0.205574	0.0541531
62260179	chr1:62260179:T:C	1.44128e-07	-1.54702	-0.95306	4.99997e-05	-1.56385	-0.991277
62260201	chr1:62260201:C:T	1.24266e-06	0.122427	-0.468198	0.000325731	-0.166781	-0.514287
62260269	chr1:62260269:A:T	4.53405e-07	-1.10894e-10	-1.35399	0.000168837	-1.10894e-10	-1.33821
62260374	chr1:62260374:C:T	1.64293e-07	-1.35053	-1.01859	5.79916e-05	-1.49125	-0.915588
62260462	chr1:62260462:T:C	1.12404e-07	-1.48839	-1.26029	3.9219e-05	-1.52784	-1.27014
62260638	chr1:62260638:A:C	4.52664e-07	-1.10894e-10	-1.35563	0.000168239	-1.10894e-10	-1.34176
62261285	chr1:62261285:A:T	4.55847e-07	-1.10894e-10	-1.34862	0.000167578	-1.10894e-10	-1.34569
62261342	chr1:62261342:TAG:T	4.86002e-07	-1.10894e-10	-1.28457	0.000178614	-1.10894e-10	-1.28191
62261357	chr1:62261357:C:T	1.19832e-06	0.677067	-1.05917	0.000444902	0.724807	-1.09409
62261383	chr1:62261383:C:G	7.40105e-07	-1.10894e-10	-0.863985	0.000254757	-1.10894e-10	-0.926829
62261721	chr1:62261721:T:C	5.36354e-07	-1.10894e-10	-1.18598	0.000199826	-1.10894e-10	-1.16969
62261924	chr1:62261924:T:C	1.0958e-07	-1.49458	-1.27954	3.71161e-05	-1.55934	-1.29375
62262229	chr1:62262229:C:A	8.25241e-07	-1.10894e-10	-0.755102	0.000311362	-1.10894e-10	-0.726183
62262296	chr1:62262296:A:G	1.5552e-07	-1.53924	-0.884763	5.40741e-05	-1.56507	-0.911712
62262484	chr1:62262484:T:G	1.90609e-07	-1.52991	-0.690639	6.49972e-05	-1.56477	-0.72803
62262654	chr1:62262654:C:T	8.25241e-07	-1.10894e-10	-0.755102	0.000311362	-1.10894e-10	-0.726183
62262935	chr1:62262935:G:A	4.90584e-07	-1.10894e-10	-1.27518	0.000182176	-1.10894e-10	-1.26217
62262956	chr1:62262956:C:T	2.7362e-07	-0.772624	-1.08641	0.000110743	-0.713169	-1.04676
62263112	chr1:62263112:A:G	1.51502e-07	-1.56513	-0.885054	5.46057e-05	-1.5393	-0.927698
62263189	chr1:62263189:T:C	1.51172e-07	-1.56476	-0.887597	5.48691e-05	-1.5327	-0.929494
62263246	chr1:62263246:G:A	1.47273e-07	-1.56508	-0.913409	5.33597e-05	-1.53697	-0.953111
62263343	chr1:62263343:G:A	1.66335e-07	-1.5651	-0.791668	6.03155e-05	-1.54135	-0.826197
62263710	chr1:62263710:T:C	1.51508e-07	-1.56388	-0.886259	5.53248e-05	-1.52668	-0.927242
62263786	chr1:62263786:G:A	1.38133e-07	-1.56443	-0.978135	5.11601e-05	-1.5311	-1.00108
62264273	chr1:62264273:C:T	8.3302e-07	-1.10894e-10	-0.74572	0.000286763	-1.10894e-10	-0.808485
62264274	chr1:62264274:G:A	1.62448e-07	-1.16254	-1.21788	5.63209e-05	-1.18374	-1.25234
62264745	chr1:62264745:A:G	8.6205e-07	-0.388177	-0.323287	0.000241721	-0.734733	-0.244622
62264824	chr1:62264824:G:A	1.70789e-07	-0.97306	-1.35729	6.26329e-05	-0.971125	-1.35872
62264917	chr1:62264917:C:T	8.04755e-07	-0.516538	-0.263702	0.000225054	-0.865609	-0.185189
62265517	chr1:62265517:C:T	3.75341e-07	-1.54294	-3.54162e-10	0.000137434	-1.54399	-3.54162e-10
62265521	chr1:62265521:C:T	2.19843e-06	0.224719	-3.54162e-10	0.000790768	0.205866	-3.54162e-10
62265640	chr1:62265640:G:A	9.63308e-08	-1.54634	-1.35665	3.62506e-05	-1.54354	-1.33314
62265835	chr1:62265835:G:A	4.34255e-07	-0.771354	-0.625792	0.000165953	-0.737113	-0.618322
62266179	chr1:62266179:C:T	2.01785e-07	-0.816915	-1.34666	6.55427e-05	-0.938833	-1.34561
62266324	chr1:62266324:C:T	4.38919e-07	-0.649238	-0.737224	0.000167426	-0.613499	-0.733096
62266394	chr1:62266394:C:T	4.7853e-07	-1.10894e-10	-1.30006	0.000175055	-1.10894e-10	-1.30204
62266414	chr1:62266414:C:T	6.10365e-07	-1.10894e-10	-1.05672	0.000217697	-1.10894e-10	-1.08404
62266419	chr1:62266419:G:A	2.23291e-07	-1.27202	-0.790279	7.48137e-05	-1.28903	-0.863108
62266543	chr1:62266543:GCA:G	5.18045e-07	-1.10894e-10	-1.22072	0.000195503	-1.10894e-10	-1.19156
62266685	chr1:62266685:C:A	1.75655e-06	0.000326297	-3.54162e-10	0.000502494	-0.247556	-3.54162e-10
62266749	chr1:62266749:T:C	2.07977e-06	-0.408224	0.577461	0.000571091	-0.772559	0.652967
62267141	chr1:62267141:A:G	2.13911e-06	-1.10894e-10	0.197366	0.000600965	-1.10894e-10	-0.0686031
62267159	chr1:62267159:C:G	5.53868e-07	-1.10894e-10	-1.15385	0.000200485	-1.10894e-10	-1.1664
62267314	chr1:62267314:T:TG	6.36106e-07	-1.56394	0.548531	0.000309129	-1.51029	0.776909
62267528	chr1:62267528:A:G	2.37061e-07	-1.18799	-0.814465	8.91692e-05	-1.17338	-0.803223
62267628	chr1:62267628:C:T	5.55014e-07	-1.10894e-10	-1.15178	0.00020088	-1.10894e-10	-1.16443
62268013	chr1:62268013:T:C	4.62971e-07	-1.10894e-10	-1.33311	0.000167011	-1.10894e-10	-1.34908
62268079	chr1:62268079:A:G	1.39729e-06	-1.10894e-10	-0.228487	0.000448115	-1.10894e-10	-0.362089
62268081	chr1:62268081:C:T	1.12405e-06	-1.10894e-10	-0.446084	0.000401175	-1.10894e-10	-0.472743
62268154	chr1:62268154:T:C	1.63317e-07	-1.35221	-1.02288	5.7627e-05	-1.36654	-1.0466
62268267	chr1:62268267:G:A	2.12279e-07	-1.27392	-0.838961	7.10411e-05	-1.26828	-0.935601
62268417	chr1:62268417:C:T	1.61447e-07	-1.52072	-0.865887	5.88394e-05	-1.4999	-0.892432
62268878	chr1:62268878:C:T	3.22063e-07	-1.44497	-0.251059	0.000116833	-1.46012	-0.246272
62268905	chr1:62268905:T:C	4.19687e-07	-0.492504	-0.938764	0.000153409	-0.527836	-0.906196
62269008	chr1:62269008:T:C	1.8333e-06	-1.10894e-10	0.0430939	0.000732976	-1.10894e-10	0.129974
62269142	chr1:62269142:C:T	3.00479e-07	-1.41932	-0.346075	0.000108989	-1.43646	-0.339424
62269152	chr1:62269152:G:A	3.13914e-07	-1.43763	-0.284025	0.000113942	-1.45378	-0.277667
62269244	chr1:62269244:G:T	1.01058e-07	-1.56502	-1.29006	3.63423e-05	-1.54145	-1.33271
62269482	chr1:62269482:C:T	1.26356e-07	-1.28982	-1.34185	4.90204e-05	-1.28233	-1.29257
62269493	chr1:62269493:C:T	5.54337e-07	-1.10894e-10	-1.153	0.000200648	-1.10894e-10	-1.16559
62269574	chr1:62269574:C:A	5.54337e-07	-1.10894e-10	-1.153	0.000200648	-1.10894e-10	-1.16559
62269946	chr1:62269946:A:G	1.90652e-06	0.0822563	-3.54162e-10	0.000683714	0.0604002	-3.54162e-10
62269950	chr1:62269950:G:A	1.36429e-07	-1.50353	-1.05145	5.00045e-05	-1.48268	-1.07234
62270172	chr1:62270172:GATTTGGTTCTTCCAC:G	2.44087e-07	-0.615206	-1.35805	8.76523e-05	-0.640843	-1.35292
62270226	chr1:62270226:C:G	1.62566e-07	-1.31962	-1.06008	5.75942e-05	-1.33065	-1.08307
62270445	chr1:62270445:A:C	2.29646e-06	0.268345	-3.54162e-10	0.000821562	0.244068	-3.54162e-10
62270542	chr1:62270542:A:G	1.22139e-07	-1.46667	-1.19895	4.317e-05	-1.4757	-1.22629
62270755	chr1:62270755:C:T	5.02915e-07	-1.10894e-10	-1.25036	0.000178247	-1.10894e-10	-1.28397
62270830	chr1:62270830:A:T	3.66989e-07	-1.1037	-0.461749	0.000132496	-1.11976	-0.460831
62270834	chr1:62270834:ATC:A	8.3633e-07	-1.10894e-10	-0.741755	0.000379074	-1.10894e-10	-0.529409
62270916	chr1:62270916:C:T	4.24883e-07	-1.41897	-3.54162e-10	0.000144532	-1.49364	-3.54162e-10
62271099	chr1:62271099:A:G	8.82255e-07	-1.55682	0.868523	0.000424632	-1.55376	1.13784
62271169	chr1:62271169:A:G	1.741e-07	-1.12613	-1.18502	7.19186e-05	-0.992107	-1.1995
62271453	chr1:62271453:T:C	2.77375e-07	-1.35294	-0.492469	9.33241e-05	-1.44806	-0.482999
62271759	chr1:62271759:T:G	4.10209e-07	-1.45411	-3.54162e-10	0.000148622	-1.46573	-3.54162e-10
62272094	chr1:62272094:G:A	1.46127e-07	-1.3352	-1.1511	5.27909e-05	-1.3334	-1.1674
62272341	chr1:62272341:C:T	2.43894e-06	-0.446206	0.774745	0.000658035	-0.856537	0.878656
62272351	chr1:62272351:C:T	1.88323e-06	-1.10894e-10	0.0699671	0.000617346	-1.10894e-10	-0.0417101
62272405	chr1:62272405:C:T	2.36453e-07	-0.745276	-1.25975	8.22745e-05	-0.775556	-1.28152
62272505	chr1:62272505:G:A	4.71721e-07	-1.10894e-10	-1.31439	0.000174192	-1.10894e-10	-1.30698
62272532	chr1:62272532:C:T	1.49357e-07	-1.33844	-1.126	5.3913e-05	-1.33609	-1.14367
62272883	chr1:62272883:T:C	1.00392e-07	-1.52861	-1.33308	3.59821e-05	-1.5311	-1.35302
62273526	chr1:62273526:G:A	1.78934e-07	-0.946676	-1.33708	6.58922e-05	-0.967372	-1.31175
62273554	chr1:62273554:C:T	4.98377e-07	-1.10894e-10	-1.25942	0.000177306	-1.10894e-10	-1.28926
62273823	chr1:62273823:C:T	2.95117e-06	0.519179	-3.54162e-10	0.0010511	0.490448	-3.54162e-10
62274247	chr1:62274247:G:A	4.5126e-07	-1.10894e-10	-1.35873	0.000165983	-1.10894e-10	-1.35526
62274393	chr1:62274393:A:G	2.18472e-07	-0.818003	-1.26612	7.64327e-05	-0.845698	-1.28503
62274592	chr1:62274592:T:C	1.1287e-06	0.660999	-1.10296	0.000382367	0.634977	-1.15573
62274774	chr1:62274774:T:C	7.78134e-07	-1.54955	0.735668	0.000362795	-1.55998	0.986682
62274777	chr1:62274777:T:C	1.40033e-07	-1.56487	-0.964027	5.76485e-05	-1.53336	-0.879413
62275080	chr1:62275080:G:A	2.24379e-07	-1.35498	-0.702465	7.96542e-05	-1.33351	-0.755933
62275258	chr1:62275258:A:G	1.01427e-06	-1.55843	1.00958	0.000489949	-1.5523	1.27947
62275343	chr1:62275343:C:T	4.11846e-07	-1.45013	-3.54162e-10	0.000151107	-1.44915	-3.54162e-10
62275377	chr1:62275377:C:A	1.91092e-07	-0.895563	-1.32246	6.97953e-05	-0.870661	-1.35091
62275442	chr1:62275442:T:C	4.6068e-07	-1.10894e-10	-1.33807	0.00016801	-1.10894e-10	-1.34312
62275526	chr1:62275526:G:A	1.86705e-07	-0.899106	-1.34214	6.90978e-05	-0.873848	-1.35777
62275624	chr1:62275624:G:A	1.11712e-07	-1.39677	-1.35808	4.09281e-05	-1.39995	-1.35537
62275637	chr1:62275637:A:C	2.45308e-06	-0.370613	0.704936	0.000588485	-0.758746	0.669157
62276193	chr1:62276193:C:T	4.3569e-07	-1.39385	-3.54162e-10	0.000162809	-1.37456	-3.54162e-10
62276196	chr1:62276196:T:C	7.97349e-07	-1.10894e-10	-0.789485	0.000258065	-1.10894e-10	-0.913927
62276199	chr1:62276199:G:T	4.98978e-07	-1.10894e-10	-1.25822	0.000179461	-1.10894e-10	-1.27718
62276271	chr1:62276271:A:G	1.50457e-07	-1.3405	-1.1166	5.48232e-05	-1.32086	-1.14216
62276407	chr1:62276407:G:A	1.52216e-07	-1.08975	-1.35573	5.56849e-05	-1.09035	-1.35708
62276484	chr1:62276484:T:C	1.68031e-07	-0.990954	-1.35567	6.35506e-05	-0.957562	-1.35774
62276541	chr1:62276541:C:T	1.71047e-07	-0.9756	-1.35324	6.4522e-05	-0.941546	-1.35859
62276731	chr1:62276731:T:C	1.71346e-07	-0.96836	-1.35873	6.53461e-05	-0.936092	-1.35135
62277166	chr1:62277166:G:A	5.0478e-07	-1.10894e-10	-1.24665	0.000179397	-1.10894e-10	-1.27754
62277193	chr1:62277193:T:C	4.94927e-07	-1.10894e-10	-1.26637	0.000178151	-1.10894e-10	-1.28451
62277323	chr1:62277323:A:G	4.52439e-07	-1.10894e-10	-1.35612	0.000166273	-1.10894e-10	-1.35351
62277474	chr1:62277474:G:A	1.56141e-07	-1.34953	-1.07049	5.67827e-05	-1.33022	-1.09768
62277477	chr1:62277477:T:C	1.68143e-07	-0.988881	-1.35708	6.3778e-05	-0.955102	-1.35663
62277577	chr1:62277577:A:G	5.00082e-07	-1.10894e-10	-1.256	0.000179818	-1.10894e-10	-1.27519
62277606	chr1:62277606:G:A	2.77064e-07	-0.600872	-1.24566	0.000108424	-0.569171	-1.21192
62277726	chr1:62277726:C:T	1.72032e-07	-0.965813	-1.35729	6.5326e-05	-0.931368	-1.35638
62277938	chr1:62277938:G:A	4.33699e-07	-1.39843	-3.54162e-10	0.000146682	-1.47887	-3.54162e-10
62278270	chr1:62278270:C:T	3.40101e-07	-0.360386	-1.28115	0.00011757	-0.372796	-1.32731
62278691	chr1:62278691:G:A	1.39971e-07	-1.26081	-1.26853	4.90589e-05	-1.25532	-1.3188
62279036	chr1:62279036:C:T	2.14587e-06	0.200523	-3.54162e-10	0.000679515	0.05424	-3.54162e-10
62279102	chr1:62279102:C:T	6.8082e-07	-1.10894e-10	-0.94748	0.000240569	-1.10894e-10	-0.984131
62279282	chr1:62279282:C:T	3.38906e-07	-0.466564	-1.17849	0.000133578	-0.435274	-1.13718
62279534	chr1:62279534:A:C	1.07558e-06	-1.56416	1.07399	0.00054948	-1.51175	1.35358
62279794	chr1:62279794:A:T	6.8129e-07	-1.10894e-10	-0.94679	0.000242573	-1.10894e-10	-0.975839
62279806	chr1:62279806:T:C	6.72919e-07	-0.904795	-0.0543583	0.000184423	-1.20832	-0.0415833
62279834	chr1:62279834:C:G	1.45773e-06	-0.640791	0.454645	0.000379111	-0.972985	0.443675
62280075	chr1:62280075:G:A	4.91389e-07	-1.10894e-10	-1.27354	0.000175576	-1.10894e-10	-1.29907
62280382	chr1:62280382:G:A	5.21659e-07	-1.10894e-10	-1.21376	0.000187612	-1.10894e-10	-1.23276
62280540	chr1:62280540:G:A	5.20257e-07	-1.10894e-10	-1.21646	0.000184617	-1.10894e-10	-1.24886
62280943	chr1:62280943:G:A	5.8641e-07	-1.10894e-10	-1.09676	0.000203698	-1.10894e-10	-1.1505
62280974	chr1:62280974:C:T	2.07099e-07	-1.00909	-1.12849	7.1659e-05	-1.02269	-1.17253
62281315	chr1:62281315:A:G	4.61345e-07	-1.10894e-10	-1.33663	0.000168585	-1.10894e-10	-1.3397
62281423	chr1:62281423:A:G	8.62496e-07	-1.10894e-10	-0.710947	0.00029144	-1.10894e-10	-0.792305
62282157	chr1:62282157:T:C	1.59645e-06	-1.10894e-10	-0.0952392	0.000619015	-1.10894e-10	-0.03901
62282364	chr1:62282364:T:C	4.59992e-07	-1.10894e-10	-1.33957	0.000167655	-1.10894e-10	-1.34523
62283361	chr1:62283361:A:G	1.32276e-06	-1.10894e-10	-0.283301	0.00063495	-1.10894e-10	-0.0135935
62284122	chr1:62284122:A:G	9.50092e-08	-1.56503	-1.35178	3.46336e-05	-1.56504	-1.35727
62284200	chr1:62284200:T:C	1.54779e-07	-1.19253	-1.23625	6.00972e-05	-1.15614	-1.21504
62284379	chr1:62284379:T:C	1.04664e-07	-1.46313	-1.35689	4.20085e-05	-1.37608	-1.35319
62284382	chr1:62284382:T:C	6.38895e-07	-1.01104	-3.54162e-10	0.000205689	-1.14078	-3.54162e-10
62284409	chr1:62284409:T:C	2.84183e-07	-0.486679	-1.33448	9.04024e-05	-0.613869	-1.349
62284492	chr1:62284492:T:C	3.77258e-07	-0.865123	-0.672726	0.000115294	-1.14602	-0.573633
62284708	chr1:62284708:G:T	7.93334e-07	-1.10894e-10	-0.794533	0.000285822	-1.10894e-10	-0.811772
62284727	chr1:62284727:A:G	2.06611e-07	-0.818788	-1.32115	7.73366e-05	-0.799587	-1.31938
62284838	chr1:62284838:A:T	9.49443e-08	-1.56396	-1.35353	3.46122e-05	-1.56439	-1.35854
62285114	chr1:62285114:G:T	9.46798e-08	-1.56502	-1.35526	3.45806e-05	-1.56511	-1.35873
62285238	chr1:62285238:G:A	7.34395e-06	-1.10894e-10	1.43085	0.00299879	-1.10894e-10	1.53882
62285404	chr1:62285404:G:A	2.90141e-07	-0.500615	-1.2998	9.66376e-05	-0.627381	-1.26879
62285589	chr1:62285589:C:A	4.77753e-07	-1.10894e-10	-1.30169	0.000175943	-1.10894e-10	-1.29698
62285846	chr1:62285846:C:G	1.67181e-06	-1.10894e-10	-0.0491173	0.00075348	-1.10894e-10	0.157563
62286313	chr1:62286313:T:C	1.23581e-06	-1.56512	1.21383	0.000748289	-1.5263	1.67695
62286351	chr1:62286351:A:G	1.14261e-06	-1.56512	1.13541	0.00068927	-1.52439	1.59288
62286444	chr1:62286444:A:G	1.64315e-06	-1.10894e-10	-0.0664076	0.000740949	-1.10894e-10	0.140793
62286678	chr1:62286678:C:T	1.65139e-07	-1.06801	-1.29598	5.86556e-05	-1.06657	-1.32888
62286768	chr1:62286768:G:A	2.54728e-07	-0.600175	-1.33041	9.36362e-05	-0.587563	-1.34016
62286870	chr1:62286870:G:A	3.40082e-07	-0.567229	-1.07436	9.26521e-05	-0.908537	-1.02975
62286951	chr1:62286951:C:T	9.28009e-07	-1.10894e-10	-0.637736	0.000424521	-1.10894e-10	-0.416178
62287265	chr1:62287265:G:T	5.0961e-07	-1.23713	-3.54162e-10	0.000199238	-1.17264	-3.54162e-10
62287391	chr1:62287391:T:C	3.28409e-07	-0.675579	-1.00094	0.000123815	-0.659872	-0.988481
62287711	chr1:62287711:A:G	3.20664e-07	-0.69385	-1.00654	0.000120969	-0.677554	-0.994048
62287850	chr1:62287850:A:G	9.13242e-07	-1.10894e-10	-0.653777	0.000416789	-1.10894e-10	-0.43456
62288116	chr1:62288116:T:TC	1.65526e-06	-1.10894e-10	-0.0590621	0.000745728	-1.10894e-10	0.147222
62288129	chr1:62288129:G:A	1.99589e-07	-0.869076	-1.30544	7.15806e-05	-0.861095	-1.33522
62288130	chr1:62288130:C:G	1.95054e-07	-0.891252	-1.30625	6.99688e-05	-0.883342	-1.33575
62288377	chr1:62288377:A:G	9.79572e-07	-1.56429	0.980631	0.000578219	-1.53579	1.4286
62288560	chr1:62288560:AG:A	2.41553e-07	-0.634442	-1.34925	8.92622e-05	-0.621281	-1.35428
62288968	chr1:62288968:C:T	1.62641e-06	-1.10894e-10	-0.0766503	0.000731765	-1.10894e-10	0.12832
62289120	chr1:62289120:A:G	1.90582e-07	-0.98975	-1.23095	6.80777e-05	-0.989978	-1.25651
62289242	chr1:62289242:G:A	7.2297e-06	-1.10894e-10	1.41518	0.00297707	-1.10894e-10	1.53155
62289810	chr1:62289810:T:C	4.85697e-07	-1.55122	0.266025	0.000180131	-1.56014	0.286682
62289963	chr1:62289963:G:A	4.99174e-07	-1.10894e-10	-1.25782	0.000183497	-1.10894e-10	-1.25494
62289995	chr1:62289995:C:T	4.58032e-07	-1.10894e-10	-1.34384	0.000168522	-1.10894e-10	-1.34007
62290055	chr1:62290055:C:T	2.73996e-06	-1.47418	1.9191	0.00153494	-1.55558	2.42469
62290128	chr1:62290128:T:C	9.97465e-08	-1.55616	-1.31199	3.57399e-05	-1.55536	-1.33551
62290430	chr1:62290430:C:T	4.58491e-07	-1.10894e-10	-1.34284	0.000169173	-1.10894e-10	-1.33622
62290532	chr1:62290532:G:A	4.26433e-07	-1.41532	-3.54162e-10	0.000154593	-1.42634	-3.54162e-10
62290771	chr1:62290771:G:T	4.54633e-07	-1.10894e-10	-1.35129	0.000167447	-1.10894e-10	-1.34647
62290953	chr1:62290953:T:C	4.89864e-07	-1.55264	0.275984	0.000181293	-1.55943	0.292405
62291041	chr1:62291041:C:A	4.60371e-07	-1.10894e-10	-1.33875	0.000169914	-1.10894e-10	-1.33185
62291053	chr1:62291053:A:C	4.60187e-07	-1.10894e-10	-1.33914	0.00016984	-1.10894e-10	-1.33228
62291132	chr1:62291132:G:A	5.08114e-07	-1.10894e-10	-1.24007	0.000182977	-1.10894e-10	-1.25778
62291225	chr1:62291225:T:C	6.23913e-07	-1.10894e-10	-1.03477	0.000224899	-1.10894e-10	-1.05149
62291311	chr1:62291311:C:A	3.80715e-07	-1.52873	-3.54162e-10	0.000138014	-1.53978	-3.54162e-10
62291998	chr1:62291998:A:G	5.00733e-07	-1.55346	0.298751	0.000184742	-1.55885	0.310669
62292109	chr1:62292109:C:T	4.6431e-07	-1.10894e-10	-1.33022	0.00017162	-1.10894e-10	-1.32186
62292293	chr1:62292293:A:G	1.66179e-07	-1.02899	-1.32872	6.01332e-05	-1.02955	-1.34102
62292511	chr1:62292511:C:T	1.01969e-06	-0.814752	0.271229	0.000313122	-1.09835	0.377806
62292520	chr1:62292520:A:G	5.86929e-07	-1.10894e-10	-1.09587	0.000204786	-1.10894e-10	-1.14518
62292637	chr1:62292637:C:T	3.79003e-07	-1.53323	-3.54162e-10	0.000144456	-1.49416	-3.54162e-10
62292706	chr1:62292706:A:G	9.2629e-07	-1.10894e-10	-0.63959	0.000423622	-1.10894e-10	-0.418299
62292754	chr1:62292754:C:G	7.30706e-07	-1.10894e-10	-0.876767	0.000269694	-1.10894e-10	-0.869852
62292877	chr1:62292877:C:T	1.55434e-07	-1.07975	-1.34481	5.75622e-05	-1.07329	-1.34098
62292949	chr1:62292949:C:A	4.59579e-07	-1.10894e-10	-1.34047	0.00016956	-1.10894e-10	-1.33393
62293156	chr1:62293156:C:T	4.5625e-07	-1.10894e-10	-1.34774	0.000167014	-1.10894e-10	-1.34906
62293366	chr1:62293366:A:G	2.20641e-07	-1.55354	-0.520708	8.39423e-05	-1.55812	-0.478887
62293697	chr1:62293697:G:A	2.41228e-07	-1.53611	-0.448921	8.70383e-05	-1.56437	-0.436417
62293730	chr1:62293730:G:A	4.31139e-07	-1.40435	-3.54162e-10	0.000155399	-1.42114	-3.54162e-10
62294035	chr1:62294035:G:A	1.60046e-07	-1.03806	-1.35726	4.95867e-05	-1.20468	-1.35873
62294057	chr1:62294057:G:A	7.98613e-07	-1.51367	0.725767	0.000314066	-1.56442	0.846879
62294347	chr1:62294347:G:A	8.80757e-07	-1.10894e-10	-0.689996	0.000399873	-1.10894e-10	-0.475993
62294438	chr1:62294438:C:A	4.59856e-07	-1.10894e-10	-1.33987	0.000169661	-1.10894e-10	-1.33334
62294712	chr1:62294712:C:T	6.01371e-07	-1.10894e-10	-1.07157	0.000208899	-1.10894e-10	-1.12529
62294728	chr1:62294728:G:A	1.10601e-06	-0.892774	0.430512	0.000346679	-1.15977	0.541027
62295130	chr1:62295130:T:C	1.10147e-07	-1.44601	-1.32295	3.96075e-05	-1.44084	-1.34728
62295131	chr1:62295131:G:A	3.71481e-07	-1.55328	-3.54162e-10	0.000135392	-1.55896	-3.54162e-10
62295188	chr1:62295188:G:A	4.63661e-07	-1.10894e-10	-1.33162	0.000171334	-1.10894e-10	-1.32352
62295276	chr1:62295276:G:C	1.39879e-06	-1.04977	0.822351	0.00050246	-1.27532	1.0277
62295293	chr1:62295293:C:T	1.26983e-06	-1.10621	0.782069	0.000462276	-1.31441	0.983428
62295336	chr1:62295336:G:C	1.01737e-06	-1.10894e-10	-0.545799	0.000361691	-1.10894e-10	-0.576348
62295454	chr1:62295454:G:A	3.66565e-06	-1.40372	2.13971	0.00165154	-1.52807	2.47039
62295533	chr1:62295533:C:T	1.0364e-06	-1.10894e-10	-0.527271	0.000368326	-1.10894e-10	-0.55817
62295565	chr1:62295565:T:C	7.07906e-07	-1.10894e-10	-0.908467	0.000245853	-1.10894e-10	-0.962407
62295602	chr1:62295602:G:A	1.10409e-07	-1.46519	-1.30139	3.94146e-05	-1.45885	-1.33415
62295707	chr1:62295707:C:T	1.60467e-06	-1.25198	1.16188	0.000652166	-1.41651	1.42967
62295806	chr1:62295806:G:A	1.65967e-06	-1.2342	1.1778	0.000671693	-1.40414	1.4468
62295873	chr1:62295873:TTTGC:T	8.37164e-07	-1.10894e-10	-0.740758	0.000375503	-1.10894e-10	-0.538874
62295950	chr1:62295950:ACT:A	1.13201e-07	-1.45482	-1.28679	4.0253e-05	-1.44797	-1.32399
62295975	chr1:62295975:C:T	1.14482e-07	-1.45779	-1.27257	4.05358e-05	-1.45104	-1.31391
62296240	chr1:62296240:T:C	1.25636e-07	-1.50485	-1.13254	4.31224e-05	-1.50677	-1.19632
62296516	chr1:62296516:G:A	1.08542e-07	-1.44963	-1.33401	3.92674e-05	-1.44299	-1.35375
62296583	chr1:62296583:G:A	1.14757e-07	-1.44364	-1.28432	4.0786e-05	-1.4367	-1.3221
62296745	chr1:62296745:G:C	4.52576e-07	-1.10894e-10	-1.35582	0.000166142	-1.10894e-10	-1.3543
62296803	chr1:62296803:G:C	4.55613e-07	-1.10894e-10	-1.34913	0.000167873	-1.10894e-10	-1.34393
62296954	chr1:62296954:C:T	1.15136e-07	-1.44613	-1.27853	4.08586e-05	-1.43895	-1.31807
62297899	chr1:62297899:T:C	5.6984e-07	-1.10894e-10	-1.12542	0.00019759	-1.10894e-10	-1.18094
62298806	chr1:62298806:G:A	1.99385e-06	-0.630636	0.757679	0.000593914	-0.950343	0.869939
62298991	chr1:62298991:T:C	1.22465e-06	-1.3153	0.95493	0.00049254	-1.47632	1.20875
62299097	chr1:62299097:G:A	1.33518e-06	-1.10894e-10	-0.273953	0.000580083	-1.10894e-10	-0.103968
62299377	chr1:62299377:T:C	1.02642e-07	-1.49626	-1.34327	3.6922e-05	-1.50281	-1.35552
62299544	chr1:62299544:A:G	4.71562e-07	-1.10894e-10	-1.31473	0.000172234	-1.10894e-10	-1.31829
62299789	chr1:62299789:T:C	1.06816e-07	-1.44281	-1.35685	3.90314e-05	-1.44473	-1.35805
62299806	chr1:62299806:G:A	5.11279e-07	-1.10894e-10	-1.23386	0.000187675	-1.10894e-10	-1.23243
62300066	chr1:62300066:C:T	5.66026e-06	-1.20887	2.37932	0.00227355	-1.40743	2.66939
62300155	chr1:62300155:G:A	5.18857e-07	-1.21915	-3.54162e-10	0.000200376	-1.16694	-3.54162e-10
62300327	chr1:62300327:C:A	3.43825e-06	0.671941	-3.54162e-10	0.00133497	0.729525	-3.54162e-10
62300329	chr1:62300329:T:C	1.23908e-07	-1.32896	-1.32228	4.47052e-05	-1.3323	-1.33475
62300855	chr1:62300855:T:C	1.97957e-06	-0.701436	0.821291	0.000597438	-1.01139	0.936899
62300929	chr1:62300929:G:A	1.65623e-07	-1.11972	-1.24135	5.71841e-05	-1.1359	-1.28496
62301297	chr1:62301297:T:A	5.0035e-06	-1.14256	2.18967	0.00195458	-1.36278	2.47357
62301359	chr1:62301359:A:G	4.90874e-07	-1.10894e-10	-1.27459	0.000174262	-1.10894e-10	-1.30658
62301529	chr1:62301529:A:G	3.09714e-06	-1.10894e-10	0.567456	0.00122121	-1.10894e-10	0.640458
62301593	chr1:62301593:C:T	1.95953e-06	-1.35753	1.46721	0.0006422	-1.49199	1.48975
62301693	chr1:62301693:G:A	5.6488e-06	-1.14414	2.31256	0.00227369	-1.36417	2.62619
62301950	chr1:62301950:A:G	4.57466e-07	-1.10894e-10	-1.34507	0.000168029	-1.10894e-10	-1.343
62302070	chr1:62302070:A:G	4.96414e-07	-1.10894e-10	-1.26337	0.00017777	-1.10894e-10	-1.28665
62302082	chr1:62302082:G:A	4.96572e-07	-1.10894e-10	-1.26305	0.000177816	-1.10894e-10	-1.28639
62302128	chr1:62302128:C:G	4.8736e-07	-1.10894e-10	-1.28177	0.000174983	-1.10894e-10	-1.30245
62302211	chr1:62302211:G:A	4.94252e-07	-1.10894e-10	-1.26773	0.000177097	-1.10894e-10	-1.29044
62302281	chr1:62302281:G:A	3.924e-07	-1.54852	0.0500234	0.000191934	-1.56263	0.352642
62302321	chr1:62302321:A:G	2.25304e-06	-0.652307	0.901565	0.000672061	-0.971817	1.01503
62302381	chr1:62302381:G:A	1.39181e-06	-1.17731	0.944894	0.000545634	-1.38713	1.22194
62302421	chr1:62302421:G:T	1.99182e-06	-0.677579	0.803604	0.000595957	-0.991987	0.915016
62302476	chr1:62302476:A:G	4.52986e-07	-1.10894e-10	-1.35492	0.000165822	-1.10894e-10	-1.35622
62302528	chr1:62302528:C:T	5.04822e-07	-1.10894e-10	-1.24657	0.000184134	-1.10894e-10	-1.25147
62302783	chr1:62302783:C:A	6.20664e-06	-1.10938	2.37198	0.0024605	-1.33975	2.68073
62302787	chr1:62302787:G:A	4.82674e-07	-1.10894e-10	-1.29144	0.000172438	-1.10894e-10	-1.3171
62302795	chr1:62302795:T:C	4.54422e-07	-1.10894e-10	-1.35175	0.000166423	-1.10894e-10	-1.35261
62303018	chr1:62303018:G:A	6.42209e-07	-1.10894e-10	-1.00586	0.00022641	-1.10894e-10	-1.04479
62303049	chr1:62303049:T:C	4.89987e-07	-1.10894e-10	-1.2764	0.000175813	-1.10894e-10	-1.29772
62303231	chr1:62303231:T:TC	4.9018e-07	-1.10894e-10	-1.276	0.000175869	-1.10894e-10	-1.2974
62303568	chr1:62303568:G:A	4.9188e-07	-1.10894e-10	-1.27254	0.000176399	-1.10894e-10	-1.29439
62304259	chr1:62304259:C:A	1.49617e-07	-1.3803	-1.0824	5.15066e-05	-1.37253	-1.1529
62304662	chr1:62304662:A:C	4.61259e-07	-1.10894e-10	-1.33682	0.000170237	-1.10894e-10	-1.32995
62304708	chr1:62304708:C:T	7.52289e-07	-1.10894e-10	-0.847657	0.000269667	-1.10894e-10	-0.869951
62305187	chr1:62305187:A:G	2.46022e-06	-1.10894e-10	0.337228	0.000963031	-1.10894e-10	0.402946
62305292	chr1:62305292:T:C	3.78714e-07	-0.541693	-0.992305	0.000115703	-0.62959	-1.08652
62305394	chr1:62305394:C:T	1.02516e-06	-0.840183	0.302009	0.000353561	-0.981624	0.382541
62305417	chr1:62305417:T:C	3.71443e-07	-0.390168	-1.16321	0.000116258	-0.480133	-1.23119
62305514	chr1:62305514:T:C	7.27418e-07	0.203108	-1.08438	0.000177665	-0.280269	-1.00697
62305578	chr1:62305578:A:T	7.25524e-07	0.19457	-1.07845	0.000178174	-0.284677	-0.999701
62305632	chr1:62305632:A:C	7.83552e-07	0.191773	-0.998713	0.000191279	-0.287278	-0.926127
62305737	chr1:62305737:C:G	1.01641e-07	-1.49322	-1.35611	3.75189e-05	-1.49006	-1.35224
62305787	chr1:62305787:A:G	8.04351e-07	0.117575	-0.898318	0.000199528	-0.357864	-0.813323
62306430	chr1:62306430:T:C	2.19269e-07	-1.04762	-1.03285	6.30099e-05	-1.23599	-1.08786
62306529	chr1:62306529:C:T	1.36668e-06	-1.52532	1.27469	0.000637883	-1.56488	1.5559
62306571	chr1:62306571:C:T	2.92163e-07	-1.22777	-0.565695	9.78352e-05	-1.20673	-0.677125
62306867	chr1:62306867:T:C	3.6479e-07	-0.462921	-1.10853	0.000113825	-0.547098	-1.18538
62306910	chr1:62306910:G:C	5.52684e-07	0.187434	-1.34343	0.00012736	-0.300594	-1.31953
62307154	chr1:62307154:TG:T	2.89422e-07	-0.719136	-1.08376	9.04504e-05	-0.791541	-1.1708
62307211	chr1:62307211:G:A	1.44074e-06	-0.197865	-3.54162e-10	0.000513937	-0.225039	-3.54162e-10
62307311	chr1:62307311:T:C	1.6599e-06	-1.10894e-10	-0.0562631	0.000578603	-1.10894e-10	-0.106522
62307343	chr1:62307343:G:A	3.23228e-07	-0.568796	-1.12362	0.00010163	-0.647345	-1.19845
62307345	chr1:62307345:C:T	5.34955e-07	-1.10894e-10	-1.1886	0.000196059	-1.10894e-10	-1.18872
62307661	chr1:62307661:G:A	2.96053e-07	-0.713129	-1.06711	9.21728e-05	-0.78612	-1.15735
62307755	chr1:62307755:C:T	1.80313e-06	-1.48978	1.51628	0.000837505	-1.55864	1.82192
62308032	chr1:62308032:C:T	2.05052e-07	-1.13278	-1.01474	7.42469e-05	-1.30365	-0.856095
62308090	chr1:62308090:G:A	4.917e-07	-1.10894e-10	-1.27291	0.000175309	-1.10894e-10	-1.30059
62308236	chr1:62308236:C:T	1.34666e-06	-1.55889	1.2935	0.000642878	-1.50462	1.50343
62308508	chr1:62308508:AT:A	4.10717e-07	-1.45287	-3.54162e-10	0.000148931	-1.46365	-3.54162e-10
62308732	chr1:62308732:G:A	4.51633e-07	-1.10894e-10	-1.35791	0.000165414	-1.10894e-10	-1.35869
62308798	chr1:62308798:A:G	2.01677e-07	-0.832045	-1.33207	7.27371e-05	-0.839353	-1.34093
62308952	chr1:62308952:C:T	2.66564e-07	-1.22455	-0.660611	9.20366e-05	-1.1821	-0.762857
62309269	chr1:62309269:A:T	6.73646e-07	-0.958073	-3.54162e-10	0.000252285	-0.936581	-3.54162e-10
62309615	chr1:62309615:C:T	2.92071e-07	-1.54984	-0.243942	0.000133409	-1.55859	-0.0151319
62309995	chr1:62309995:G:T	4.51848e-07	-1.10894e-10	-1.35743	0.000165765	-1.10894e-10	-1.35657
62310004	chr1:62310004:A:G	4.51304e-07	-1.10894e-10	-1.35864	0.00016548	-1.10894e-10	-1.35829
62310154	chr1:62310154:G:C	7.80971e-07	-0.810239	-3.54162e-10	0.000282141	-0.824732	-3.54162e-10
62310270	chr1:62310270:G:T	2.33682e-06	-0.383278	0.669044	0.000945964	-0.326493	0.711558
62310467	chr1:62310467:G:A	1.08174e-07	-1.48054	-1.30649	3.98192e-05	-1.49371	-1.28908
62310625	chr1:62310625:G:A	2.51871e-07	-1.53333	-0.408526	0.000111855	-1.56461	-0.185327
62311300	chr1:62311300:A:AC	1.05809e-07	-1.46627	-1.34287	3.78642e-05	-1.49149	-1.34164
62311307	chr1:62311307:T:G	1.04118e-07	-1.47417	-1.35109	3.72895e-05	-1.49827	-1.35016
62311332	chr1:62311332:A:C	6.50483e-07	-0.993062	-3.54162e-10	0.000242707	-0.975286	-3.54162e-10
62311652	chr1:62311652:C:T	4.69346e-07	-1.10894e-10	-1.31944	0.000172851	-1.10894e-10	-1.31471
62311910	chr1:62311910:G:T	7.67791e-07	-1.10894e-10	-0.82726	0.000273268	-1.10894e-10	-0.856688
62312627	chr1:62312627:A:G	1.66947e-07	-1.278	-1.0751	5.54596e-05	-1.45864	-0.992847
62312876	chr1:62312876:A:T	5.20846e-07	-0.944128	-0.271195	0.000181861	-0.917959	-0.345936
62312973	chr1:62312973:TTC:T	3.32725e-07	-0.844124	-0.819339	0.000104466	-1.11981	-0.698464
62313004	chr1:62313004:C:T	1.23028e-07	-1.45913	-1.19924	4.52336e-05	-1.53847	-1.11683
62313040	chr1:62313040:G:A	1.17014e-07	-1.47413	-1.23436	4.27051e-05	-1.54751	-1.16531
62313086	chr1:62313086:A:G	1.23171e-07	-1.52912	-1.12809	4.73764e-05	-1.56421	-1.0448
62313464	chr1:62313464:A:C	3.69997e-07	-1.55728	-3.54162e-10	0.000135749	-1.55633	-3.54162e-10
62313751	chr1:62313751:C:T	4.55112e-07	-1.10894e-10	-1.35023	0.000165707	-1.10894e-10	-1.35692
62313884	chr1:62313884:A:G	3.34357e-07	-1.55831	-0.100255	0.000134246	-1.52966	-0.0378068
62314168	chr1:62314168:C:T	5.72006e-07	-1.10894e-10	-1.12163	0.000209046	-1.10894e-10	-1.12459
62314528	chr1:62314528:G:A	5.99435e-07	-1.10894e-10	-1.07479	0.000209523	-1.10894e-10	-1.1223
62314624	chr1:62314624:AGAAATACATACCAAAG:A	4.51278e-07	-1.10894e-10	-1.3587	0.000165708	-1.10894e-10	-1.35691
62315017	chr1:62315017:C:T	7.90377e-07	-1.21144	0.413168	0.000203696	-1.32417	0.173659
62315296	chr1:62315296:C:T	4.66149e-07	-1.10894e-10	-1.32627	0.000172717	-1.10894e-10	-1.31548
62315297	chr1:62315297:G:A	5.08827e-07	-1.10894e-10	-1.23867	0.000177874	-1.10894e-10	-1.28606
62315557	chr1:62315557:T:C	4.58649e-07	-1.10894e-10	-1.34249	0.000165907	-1.10894e-10	-1.35571
62315667	chr1:62315667:A:C	4.51862e-07	-1.10894e-10	-1.3574	0.000166145	-1.10894e-10	-1.35428
62315820	chr1:62315820:C:T	4.60767e-07	-1.10894e-10	-1.33789	0.000166259	-1.10894e-10	-1.35359
62316104	chr1:62316104:G:C	5.01317e-07	-1.10894e-10	-1.25354	0.000187763	-1.10894e-10	-1.23196
62316155	chr1:62316155:C:A	1.76956e-06	-1.10894e-10	0.0077088	0.000654883	-1.10894e-10	0.0173165
62316281	chr1:62316281:G:A	4.81605e-07	-1.10894e-10	-1.29365	0.00017837	-1.10894e-10	-1.28328
62316726	chr1:62316726:A:G	4.51373e-07	-1.10894e-10	-1.35848	0.000165442	-1.10894e-10	-1.35852
62316727	chr1:62316727:T:C	4.60128e-07	-1.10894e-10	-1.33927	0.000166142	-1.10894e-10	-1.3543
62316822	chr1:62316822:G:A	4.59815e-07	-1.10894e-10	-1.33995	0.000166091	-1.10894e-10	-1.3546
62316832	chr1:62316832:T:C	1.60945e-07	-1.41675	-0.972965	5.11201e-05	-1.48612	-1.04685
62316959	chr1:62316959:T:C	8.94022e-07	-1.10894e-10	-0.675048	0.000375466	-1.10894e-10	-0.538972
62317102	chr1:62317102:A:G	1.70805e-07	-1.19174	-1.13852	5.50317e-05	-1.31847	-1.14075
62317397	chr1:62317397:G:T	1.79871e-06	-1.10894e-10	0.0240448	0.000666303	-1.10894e-10	0.0346047
62317563	chr1:62317563:G:T	4.82822e-07	-1.10894e-10	-1.29113	0.000188455	-1.10894e-10	-1.22828
62317845	chr1:62317845:A:C	3.32333e-07	-1.50081	-0.163832	0.000110588	-1.54344	-0.217888
62318272	chr1:62318272:C:A	4.60862e-07	-1.10894e-10	-1.33768	0.000170828	-1.10894e-10	-1.32648
62318930	chr1:62318930:C:T	5.3532e-07	-1.10894e-10	-1.18791	0.000183498	-1.10894e-10	-1.25494
62318984	chr1:62318984:G:A	2.24586e-07	-1.36465	-0.691864	6.89272e-05	-1.44552	-0.788573
62319360	chr1:62319360:C:A	4.57973e-07	-1.10894e-10	-1.34397	0.000167763	-1.10894e-10	-1.34458
62319990	chr1:62319990:G:A	5.35132e-07	-1.18826	-3.54162e-10	0.000205262	-1.14285	-3.54162e-10
62320104	chr1:62320104:GCTAA:G	6.77959e-07	-1.10894e-10	-0.951691	0.000224475	-1.10894e-10	-1.05338
62320438	chr1:62320438:C:A	5.89506e-07	-1.10894e-10	-1.09149	0.000213276	-1.10894e-10	-1.10455
62320683	chr1:62320683:G:T	3.12238e-07	-1.36273	-0.364282	9.61265e-05	-1.44398	-0.457498
62320812	chr1:62320812:G:T	4.51271e-07	-1.10894e-10	-1.35871	0.00016544	-1.10894e-10	-1.35853
62321094	chr1:62321094:G:A	6.61355e-07	-1.10894e-10	-0.976487	0.000224226	-1.10894e-10	-1.05448
62321199	chr1:62321199:G:C	9.91331e-08	-1.52142	-1.3529	3.52361e-05	-1.56416	-1.34091
62321262	chr1:62321262:T:C	4.57826e-07	-1.10894e-10	-1.34429	0.000166053	-1.10894e-10	-1.35483
62321267	chr1:62321267:G:A	1.86305e-06	-1.10894e-10	0.0591925	0.000673845	-1.10894e-10	0.04586
62321388	chr1:62321388:T:C	7.12234e-07	-1.10894e-10	-0.902371	0.000239136	-1.10894e-10	-0.990107
62321460	chr1:62321460:G:C	4.54392e-07	-1.10894e-10	-1.35182	0.000165614	-1.10894e-10	-1.35748
62322024	chr1:62322024:A:T	7.90476e-07	-1.10894e-10	-0.798142	0.000258099	-1.10894e-10	-0.913795
62322031	chr1:62322031:G:A	2.90954e-07	-0.966564	-0.831047	8.34196e-05	-1.08322	-0.960035
62322086	chr1:62322086:C:T	5.06387e-07	-1.10894e-10	-1.24348	0.000188699	-1.10894e-10	-1.22699
62322148	chr1:62322148:G:A	2.51678e-07	-0.594461	-1.34817	8.23619e-05	-0.718543	-1.33747
62322624	chr1:62322624:C:T	6.7935e-07	-1.10894e-10	-0.949641	0.000228962	-1.10894e-10	-1.03358
62322840	chr1:62322840:C:T	1.7161e-07	-1.2437	-1.08185	5.38889e-05	-1.35055	-1.12966
62322915	chr1:62322915:C:T	4.52203e-07	-1.10894e-10	-1.35665	0.00016779	-1.10894e-10	-1.34443
62323054	chr1:62323054:A:AC	7.12726e-07	-1.10894e-10	-0.90168	0.000238951	-1.10894e-10	-0.990882
62323407	chr1:62323407:G:A	3.77584e-07	-1.53698	-3.54162e-10	0.000140197	-1.52409	-3.54162e-10
62323825	chr1:62323825:G:A	5.72771e-07	-1.10894e-10	-1.12029	0.000208325	-1.10894e-10	-1.12804
62323937	chr1:62323937:G:A	4.51721e-07	-1.10894e-10	-1.35771	0.000165955	-1.10894e-10	-1.35542
62324065	chr1:62324065:T:C	4.7094e-07	-1.10894e-10	-1.31605	0.000170868	-1.10894e-10	-1.32625
62324424	chr1:62324424:C:G	3.72228e-07	-1.55127	-3.54162e-10	0.000140354	-1.52297	-3.54162e-10
62324576	chr1:62324576:C:T	1.4085e-07	-1.19457	-1.32851	4.79605e-05	-1.27641	-1.32035
62324747	chr1:62324747:C:T	1.16243e-06	-1.10894e-10	-0.412513	0.000439867	-1.10894e-10	-0.380668
62324878	chr1:62324878:G:A	1.45057e-07	-1.53996	-0.953689	5.51773e-05	-1.56393	-0.89266
62325107	chr1:62325107:G:T	1.85414e-07	-0.904732	-1.34346	6.15096e-05	-1.01144	-1.33651
62325481	chr1:62325481:A:G	3.78857e-07	-1.53362	-3.54162e-10	0.000151456	-1.44685	-3.54162e-10
62325482	chr1:62325482:G:T	5.60907e-07	-1.10894e-10	-1.14122	0.000194425	-1.10894e-10	-1.19709
62325598	chr1:62325598:C:T	4.55722e-07	-1.10894e-10	-1.3489	0.000165893	-1.10894e-10	-1.3558
62325628	chr1:62325628:G:C	1.63534e-07	-1.34856	-1.0252	5.06694e-05	-1.43313	-1.10869
62325892	chr1:62325892:C:G	9.20582e-07	-1.10894e-10	-0.645772	0.000351452	-1.10894e-10	-0.605067
62326339	chr1:62326339:G:A	6.29441e-07	-1.10894e-10	-1.02595	0.000250813	-1.10894e-10	-0.942432
62326341	chr1:62326341:T:C	4.55775e-07	-1.10894e-10	-1.34878	0.000168667	-1.10894e-10	-1.33921
62326870	chr1:62326870:T:C	4.74229e-07	-1.10894e-10	-1.30909	0.000171944	-1.10894e-10	-1.31997
62328043	chr1:62328043:T:C	4.72537e-07	-1.10894e-10	-1.31266	0.000171451	-1.10894e-10	-1.32284
62328049	chr1:62328049:CA:C	1.12818e-07	-1.56208	-1.18292	4.2313e-05	-1.55923	-1.16281
62328342	chr1:62328342:C:T	1.01182e-07	-1.56472	-1.28913	3.58814e-05	-1.56257	-1.32435
62329005	chr1:62329005:G:A	1.02097e-07	-1.56475	-1.2801	3.61377e-05	-1.56266	-1.31714
62329044	chr1:62329044:A:G	6.7324e-07	-1.10894e-10	-0.958676	0.000227711	-1.10894e-10	-1.03906
62329378	chr1:62329378:C:T	6.45574e-07	-1.10894e-10	-1.00064	0.000244989	-1.10894e-10	-0.965927
62329651	chr1:62329651:G:C	9.13737e-07	-1.10894e-10	-0.653235	0.000356491	-1.10894e-10	-0.590829
62330406	chr1:62330406:G:GT	4.99742e-07	-1.10894e-10	-1.25669	0.00018184	-1.10894e-10	-1.26401
62330445	chr1:62330445:T:C	1.5139e-06	-1.10894e-10	-0.148333	0.000612297	-1.10894e-10	-0.0499228
62330453	chr1:62330453:A:G	1.29857e-06	-1.10894e-10	-0.301756	0.000521528	-1.10894e-10	-0.210377
62330576	chr1:62330576:T:C	5.96992e-07	-1.10894e-10	-1.07887	0.000227275	-1.10894e-10	-1.04098
62330986	chr1:62330986:T:C	8.53914e-07	-0.720947	-3.54162e-10	0.000270978	-0.865101	-3.54162e-10
62331040	chr1:62331040:C:T	1.09678e-07	-1.56208	-1.21115	3.8612e-05	-1.56414	-1.24944
62331174	chr1:62331174:C:T	4.57628e-07	-1.10894e-10	-1.34472	0.000168516	-1.10894e-10	-1.34011
62331225	chr1:62331225:T:C	1.26954e-07	-1.54625	-1.08071	4.48728e-05	-1.56044	-1.10286
62331544	chr1:62331544:A:G	5.62222e-07	-1.10894e-10	-1.13888	0.000226954	-1.10894e-10	-1.04239
62332181	chr1:62332181:C:G	1.648e-07	-1.56483	-0.801213	5.95847e-05	-1.55784	-0.821899
62332356	chr1:62332356:AG:A	6.47135e-07	-1.10894e-10	-0.998223	0.000243827	-1.10894e-10	-0.97068
62332434	chr1:62332434:G:A	1.17164e-07	-1.55493	-1.15228	4.1271e-05	-1.55667	-1.19031
62332559	chr1:62332559:C:A	6.49648e-07	-1.10894e-10	-0.994347	0.000244874	-1.10894e-10	-0.966396
62332853	chr1:62332853:A:G	5.05482e-07	-1.10894e-10	-1.24526	0.000189048	-1.10894e-10	-1.22514
62332945	chr1:62332945:CAT:C	5.06475e-07	-1.10894e-10	-1.2433	0.000184503	-1.10894e-10	-1.24948
62332998	chr1:62332998:T:A	1.6139e-07	-1.50437	-0.882581	5.28857e-05	-1.49622	-1.00279
62333102	chr1:62333102:T:C	4.61215e-07	-1.10894e-10	-1.33691	0.000166188	-1.10894e-10	-1.35402
62333212	chr1:62333212:A:T	4.71173e-07	-1.10894e-10	-1.31555	0.000167909	-1.10894e-10	-1.34372
62333297	chr1:62333297:T:C	6.18786e-07	-1.10894e-10	-1.04302	0.000216403	-1.10894e-10	-1.09
62333780	chr1:62333780:G:A	1.04633e-07	-1.46175	-1.35857	3.70833e-05	-1.4957	-1.35827
62333800	chr1:62333800:C:T	1.24144e-07	-1.56488	-1.08445	4.40201e-05	-1.55842	-1.12407
62333852	chr1:62333852:G:A	6.43525e-07	-1.10894e-10	-1.00382	0.000244368	-1.10894e-10	-0.968465
62334230	chr1:62334230:A:G	6.5386e-07	-1.10894e-10	-0.987885	0.000240689	-1.10894e-10	-0.983632
62334345	chr1:62334345:A:G	1.42614e-07	-1.26743	-1.2432	4.87043e-05	-1.3253	-1.25607
62334615	chr1:62334615:A:G	8.1982e-07	-1.10894e-10	-0.761693	0.000280254	-1.10894e-10	-0.831445
62335012	chr1:62335012:A:C	7.86802e-07	-1.10894e-10	-0.802801	0.000293226	-1.10894e-10	-0.786196
62335051	chr1:62335051:C:T	4.51509e-07	-1.10894e-10	-1.35818	0.000168044	-1.10894e-10	-1.34291
62335123	chr1:62335123:C:T	5.19245e-07	-1.10894e-10	-1.2184	0.000184138	-1.10894e-10	-1.25146
62335471	chr1:62335471:C:T	8.50441e-07	-1.10894e-10	-0.725022	0.000355352	-1.10894e-10	-0.594031
62335569	chr1:62335569:A:G	2.54468e-07	-1.49444	-0.437166	8.84839e-05	-1.52139	-0.462927
62335839	chr1:62335839:A:G	1.28827e-07	-1.38381	-1.2285	4.70275e-05	-1.41738	-1.19903
62336114	chr1:62336114:G:A	1.06901e-06	-1.53046	1.03417	0.00044809	-1.52443	1.16229
62336437	chr1:62336437:G:A	1.99362e-07	-1.48043	-0.695228	7.6532e-05	-1.50655	-0.622881
62336690	chr1:62336690:A:G	6.95288e-07	-1.10894e-10	-0.926452	0.000241156	-1.10894e-10	-0.981697
62337276	chr1:62337276:G:C	1.30736e-07	-1.56473	-1.03287	4.52842e-05	-1.56359	-1.09059
62337389	chr1:62337389:C:T	9.92923e-08	-1.55987	-1.31284	3.68521e-05	-1.56432	-1.2959
62337408	chr1:62337408:A:G	1.60213e-07	-1.52826	-0.866013	5.33208e-05	-1.54403	-0.946779
62337519	chr1:62337519:G:A	3.8552e-07	-1.54097	0.0247841	0.000155642	-1.55443	0.134851
62337529	chr1:62337529:A:T	4.54094e-07	-1.10894e-10	-1.35247	0.000165406	-1.10894e-10	-1.35873
62338143	chr1:62338143:C:T	1.25587e-07	-1.49707	-1.14071	4.93122e-05	-1.45027	-1.1187
62338536	chr1:62338536:C:T	4.62558e-07	-1.10894e-10	-1.33401	0.000174388	-1.10894e-10	-1.30586
62338788	chr1:62338788:A:G	6.79282e-07	-1.10894e-10	-0.949741	0.000234397	-1.10894e-10	-1.01012
62338865	chr1:62338865:C:T	8.70173e-07	-1.55975	0.857659	0.000419058	-1.51057	1.08144
62338874	chr1:62338874:G:T	3.76852e-07	-0.664155	-0.87477	0.000141325	-0.754205	-0.761876
62339048	chr1:62339048:A:G	1.07624e-07	-1.48102	-1.31112	4.63674e-05	-1.30728	-1.32326
62339129	chr1:62339129:C:T	8.58878e-07	-1.10894e-10	-0.715151	0.000333534	-1.10894e-10	-0.657395
62339339	chr1:62339339:A:G	6.07665e-07	-1.10894e-10	-1.06115	0.000196046	-1.10894e-10	-1.18879
62339441	chr1:62339441:G:A	5.65741e-07	-1.10894e-10	-1.13264	0.000195267	-1.10894e-10	-1.19277
62339468	chr1:62339468:G:C	5.20087e-07	-0.225237	-0.991545	0.00010795	-0.81089	-0.974579
62339647	chr1:62339647:T:A	9.05051e-07	-1.52027	0.857487	0.000296945	-1.34224	0.568649
62339963	chr1:62339963:T:C	4.59984e-07	-1.10894e-10	-1.33959	0.000170063	-1.10894e-10	-1.33097
62340119	chr1:62340119:G:A	1.17568e-07	-1.38129	-1.32248	4.25344e-05	-1.41435	-1.30248
62340121	chr1:62340121:A:G	1.17271e-07	-1.37935	-1.32693	4.23686e-05	-1.41261	-1.30812
62340325	chr1:62340325:A:G	5.22845e-07	-1.10894e-10	-1.21149	0.000181495	-1.10894e-10	-1.26591
62340381	chr1:62340381:T:C	5.9184e-07	-1.10894e-10	-1.08754	0.000212941	-1.10894e-10	-1.10612
62340473	chr1:62340473:G:T	1.07162e-06	-1.10894e-10	-0.493848	0.000341674	-1.10894e-10	-0.633282
62340969	chr1:62340969:G:A	6.42364e-07	-1.10894e-10	-1.00562	0.000230039	-1.10894e-10	-1.02889
62341226	chr1:62341226:C:T	4.54561e-07	-1.10894e-10	-1.35144	0.000167871	-1.10894e-10	-1.34394
62341374	chr1:62341374:T:C	9.91781e-08	-1.56511	-1.30875	3.58614e-05	-1.56502	-1.32246
62341738	chr1:62341738:C:T	9.59545e-08	-1.55352	-1.35339	3.48234e-05	-1.56356	-1.35329
62341865	chr1:62341865:G:T	9.44417e-08	-1.56421	-1.35858	3.52214e-05	-1.5621	-1.34339
62342206	chr1:62342206:C:CT	9.71374e-08	-1.54651	-1.34814	3.56127e-05	-1.56191	-1.33252
62342324	chr1:62342324:A:G	7.25982e-07	-1.10894e-10	-0.883253	0.000271086	-1.10894e-10	-0.864703
62343094	chr1:62343094:G:A	1.52745e-07	-1.56432	-0.877688	5.30849e-05	-1.56503	-0.930219
62343125	chr1:62343125:A:G	4.62473e-07	-1.10894e-10	-1.33419	0.000166152	-1.10894e-10	-1.35424
62343382	chr1:62343382:T:C	9.93594e-08	-1.53732	-1.33471	3.55654e-05	-1.55167	-1.34409
62343394	chr1:62343394:A:G	4.61814e-07	-1.10894e-10	-1.33561	0.000170101	-1.10894e-10	-1.33075
62343545	chr1:62343545:A:G	4.55319e-07	-1.10894e-10	-1.34978	0.000165443	-1.10894e-10	-1.35851
62343588	chr1:62343588:T:G	7.0002e-07	-1.10894e-10	-0.91967	0.000261281	-1.10894e-10	-0.901543
62343696	chr1:62343696:A:G	9.61879e-08	-1.54603	-1.35844	3.48544e-05	-1.56158	-1.35437
62344078	chr1:62344078:G:A	4.5723e-07	-1.10894e-10	-1.34559	0.000168438	-1.10894e-10	-1.34057
62344484	chr1:62344484:TCTGA:T	5.9074e-07	-1.10894e-10	-1.0894	0.000198105	-1.10894e-10	-1.17834
62345092	chr1:62345092:C:T	4.68976e-07	-1.10894e-10	-1.32023	0.00017393	-1.10894e-10	-1.30849
62345108	chr1:62345108:T:A	1.52256e-07	-1.56496	-0.880253	5.29428e-05	-1.56449	-0.933434
62345833	chr1:62345833:C:T	3.79718e-07	-1.53135	-3.54162e-10	0.000137498	-1.54353	-3.54162e-10
62346077	chr1:62346077:G:A	3.40591e-07	-1.06801	-0.572084	8.6469e-05	-1.27012	-0.73723
62346405	chr1:62346405:T:C	8.64819e-07	-1.10894e-10	-0.708258	0.000322359	-1.10894e-10	-0.691473
62346426	chr1:62346426:T:C	3.68271e-07	-1.56196	-3.54162e-10	0.000134607	-1.56478	-3.54162e-10
62346474	chr1:62346474:A:T	7.56179e-07	-1.10894e-10	-0.8425	0.000250775	-1.10894e-10	-0.942584
62346520	chr1:62346520:C:T	4.52998e-07	-1.10894e-10	-1.35489	0.000165411	-1.10894e-10	-1.3587
62347047	chr1:62347047:C:T	4.80504e-07	-1.10894e-10	-1.29594	0.000169376	-1.10894e-10	-1.33502
62347403	chr1:62347403:C:T	5.76764e-07	-0.594562	-0.518783	0.000130541	-0.932911	-0.662538
62347404	chr1:62347404:A:C	5.67686e-07	-0.947683	-0.181526	0.000164281	-0.798884	-0.566675
62347750	chr1:62347750:G:A	6.19396e-07	-1.04203	-3.54162e-10	0.000288925	-0.800973	-3.54162e-10
62347762	chr1:62347762:T:TTTC	4.74081e-07	-1.10894e-10	-1.3094	0.000170964	-1.10894e-10	-1.32569
62348135	chr1:62348135:G:A	4.91716e-07	-1.10894e-10	-1.27288	0.000166499	-1.10894e-10	-1.35215
62348549	chr1:62348549:TG:T	3.69403e-07	-1.55889	-3.54162e-10	0.000134705	-1.56405	-3.54162e-10
62348716	chr1:62348716:C:T	4.80133e-07	-0.489836	-0.806879	0.000126971	-0.783643	-0.839538
62348816	chr1:62348816:C:T	4.55703e-07	-1.10894e-10	-1.34894	0.000165712	-1.10894e-10	-1.35689
62348984	chr1:62348984:C:CAGAT	2.92827e-07	-0.4338	-1.35739	8.38508e-05	-0.702234	-1.33587
62349020	chr1:62349020:G:A	9.951e-07	-1.10894e-10	-0.567934	0.00031194	-1.10894e-10	-0.72433
62349095	chr1:62349095:C:G	4.44382e-07	-1.37409	-3.54162e-10	0.000162609	-1.37579	-3.54162e-10
62349187	chr1:62349187:A:T	4.42688e-07	-1.37791	-3.54162e-10	0.00013603	-1.55426	-3.54162e-10
62349264	chr1:62349264:T:C	9.7214e-07	-1.10894e-10	-0.591278	0.000305687	-1.10894e-10	-0.744579
62349718	chr1:62349718:T:C	1.08129e-06	-1.10894e-10	-0.484869	0.000334591	-1.10894e-10	-0.654229
62349906	chr1:62349906:C:T	4.94857e-07	-1.10894e-10	-1.26651	0.000166615	-1.10894e-10	-1.35145
62350450	chr1:62350450:C:T	3.06444e-06	-1.10894e-10	0.556843	0.00125905	-1.10894e-10	0.670972
62350516	chr1:62350516:C:T	1.03696e-06	-1.10894e-10	-0.526733	0.000324713	-1.10894e-10	-0.684197
62350779	chr1:62350779:G:A	6.02798e-07	-1.10894e-10	-1.0692	0.00020401	-1.10894e-10	-1.14897
62350805	chr1:62350805:G:T	1.68412e-07	-1.00824	-1.33612	5.11333e-05	-1.18304	-1.34966
62350911	chr1:62350911:C:T	4.53337e-07	-1.35414	-3.54162e-10	0.000191974	-1.20978	-3.54162e-10
62351187	chr1:62351187:G:A	2.55706e-07	-0.791475	-1.13527	7.12591e-05	-1.0079	-1.19292
62351197	chr1:62351197:G:T	1.14752e-06	-1.10894e-10	-0.425419	0.000356456	-1.10894e-10	-0.590928
62351223	chr1:62351223:C:T	4.51729e-07	-1.10894e-10	-1.35769	0.000170682	-1.10894e-10	-1.32734
62352097	chr1:62352097:G:A	5.80761e-07	-1.10894e-10	-1.10644	0.000184215	-1.10894e-10	-1.25103
62352123	chr1:62352123:G:A	1.16296e-06	-1.10894e-10	-0.412056	0.000361459	-1.10894e-10	-0.576991
62352208	chr1:62352208:C:T	4.54156e-07	-1.10894e-10	-1.35234	0.000181656	-1.10894e-10	-1.26502
62352462	chr1:62352462:T:C	1.818e-06	-1.10894e-10	0.0347161	0.000530818	-1.10894e-10	-0.192719
62352528	chr1:62352528:G:A	5.00589e-07	-1.10894e-10	-1.25499	0.000169385	-1.10894e-10	-1.33497
62352546	chr1:62352546:T:C	1.98323e-07	-0.88979	-1.29109	5.71135e-05	-1.07621	-1.34589
62352950	chr1:62352950:G:A	4.54342e-07	-1.10894e-10	-1.35193	0.000181881	-1.10894e-10	-1.26379
62353068	chr1:62353068:C:T	1.02979e-06	-1.10894e-10	-0.533663	0.000322989	-1.10894e-10	-0.689521
62353396	chr1:62353396:A:G	1.88228e-07	-1.29727	-0.935856	6.20969e-05	-1.40898	-0.929463
62353785	chr1:62353785:C:T	5.3614e-06	1.1162	-3.54162e-10	0.00171097	0.977679	-3.54162e-10
62353946	chr1:62353946:G:A	1.79096e-07	-0.929513	-1.35334	9.48672e-05	-0.584537	-1.33013
62354330	chr1:62354330:G:A	1.89823e-07	-0.944139	-1.28055	5.78289e-05	-1.14186	-1.26779
62354349	chr1:62354349:A:G	2.09771e-06	-0.96372	1.14154	0.000484825	-1.12112	0.837766
62354855	chr1:62354855:G:A	3.88031e-07	-1.50969	-3.54162e-10	0.00013971	-1.52757	-3.54162e-10
62355190	chr1:62355190:G:A	2.29929e-06	-1.10894e-10	0.269576	0.000535999	-1.10894e-10	-0.183006
62355347	chr1:62355347:G:A	5.29425e-07	-1.10894e-10	-1.19899	0.000208668	-1.10894e-10	-1.1264
62355603	chr1:62355603:A:G	4.95264e-07	-1.10894e-10	-1.26569	0.000172682	-1.10894e-10	-1.31569
62355904	chr1:62355904:G:A	5.77342e-07	-1.10894e-10	-1.11234	0.000211734	-1.10894e-10	-1.11181
62356200	chr1:62356200:C:G	1.73354e-06	-1.10894e-10	-0.0128595	0.000414191	-1.10894e-10	-0.440813
62356569	chr1:62356569:C:A	4.64586e-07	-1.10894e-10	-1.32963	0.000170412	-1.10894e-10	-1.32892
62356818	chr1:62356818:A:G	9.70871e-07	-1.10894e-10	-0.592585	0.0003359	-1.10894e-10	-0.650327
62356888	chr1:62356888:G:A	5.27838e-07	-1.10894e-10	-1.20199	0.00019992	-1.10894e-10	-1.16922
62357027	chr1:62357027:A:G	6.23948e-07	-1.10894e-10	-1.03471	0.000243416	-1.10894e-10	-0.972369
62357142	chr1:62357142:T:C	1.80112e-06	-1.10894e-10	0.025388	0.000523765	-1.10894e-10	-0.206097
62357235	chr1:62357235:C:G	1.69459e-05	-1.10894e-10	2.267	0.00588287	-1.10894e-10	2.21266
62357243	chr1:62357243:C:T	3.86965e-07	-0.310144	-1.2023	0.000103451	-0.573999	-1.25404
62357442	chr1:62357442:A:G	4.53422e-07	-1.10894e-10	-1.35396	0.000169784	-1.10894e-10	-1.33261
62357489	chr1:62357489:C:A	3.69942e-07	-0.353803	-1.20363	0.000100077	-0.602836	-1.25836
62357773	chr1:62357773:C:T	6.32798e-07	-1.10894e-10	-1.02063	0.00023198	-1.10894e-10	-1.02049
62357932	chr1:62357932:G:C	1.30567e-07	-1.4812	-1.11769	4.24321e-05	-1.53026	-1.18898
62358237	chr1:62358237:T:C	5.05078e-07	-1.10894e-10	-1.24606	0.00017713	-1.10894e-10	-1.29026
62358262	chr1:62358262:A:G	5.00417e-07	-1.10894e-10	-1.25534	0.000175249	-1.10894e-10	-1.30093
62358503	chr1:62358503:T:C	4.83892e-07	-1.28892	-3.54162e-10	0.00016147	-1.38282	-3.54162e-10
62358523	chr1:62358523:G:A	1.2145e-07	-1.43305	-1.23823	4.0089e-05	-1.49721	-1.27883
62358814	chr1:62358814:A:G	1.81916e-07	-1.42294	-0.844291	6.24488e-05	-1.48637	-0.846419
62359119	chr1:62359119:T:C	2.99557e-07	-0.584229	-1.18424	8.17152e-05	-0.812262	-1.25164
62359270	chr1:62359270:G:A	1.76269e-07	-1.37242	-0.926346	5.98865e-05	-1.44697	-0.927716
62359409	chr1:62359409:A:G	3.75642e-07	-1.54214	-3.54162e-10	0.000136203	-1.553	-3.54162e-10
62359433	chr1:62359433:G:A	6.21598e-07	-1.10894e-10	-1.03848	0.00023781	-1.10894e-10	-0.995666
62359488	chr1:62359488:G:T	8.25539e-07	-0.689488	-0.0652529	0.000285029	-0.7135	-0.10105
62359654	chr1:62359654:A:G	6.75698e-07	-1.10894e-10	-0.955031	0.000215052	-1.10894e-10	-1.09626
62359726	chr1:62359726:C:T	7.3406e-07	-1.10894e-10	-0.872187	0.000226195	-1.10894e-10	-1.04574
62360002	chr1:62360002:A:C	7.17294e-07	-1.10894e-10	-0.895292	0.000225423	-1.10894e-10	-1.04916
62360072	chr1:62360072:T:C	4.7537e-07	-1.10894e-10	-1.30668	0.00017751	-1.10894e-10	-1.28811
62360142	chr1:62360142:A:T	7.28608e-07	-1.10894e-10	-0.879642	0.000228389	-1.10894e-10	-1.03609
62360176	chr1:62360176:T:C	9.90459e-07	0.515974	-1.08858	0.000236011	0.170844	-1.1741
62360325	chr1:62360325:A:G	1.15058e-06	0.343083	-0.76584	0.000268303	0.00715552	-0.88218
62360329	chr1:62360329:T:G	6.74841e-07	0.0450944	-1.0014	0.000165486	-0.267922	-1.09033
62360441	chr1:62360441:A:G	4.65005e-07	-1.10894e-10	-1.32873	0.000177456	-1.10894e-10	-1.28842
62360757	chr1:62360757:G:A	5.50038e-07	-1.10894e-10	-1.16079	0.000208977	-1.10894e-10	-1.12491
62360981	chr1:62360981:C:T	1.08466e-07	-1.56274	-1.2216	3.902e-05	-1.55496	-1.2481
62361052	chr1:62361052:G:A	8.59099e-07	-1.10894e-10	-0.714893	0.000315289	-1.10894e-10	-0.713649
62361165	chr1:62361165:C:T	7.1602e-07	-1.10894e-10	-0.89707	0.000262909	-1.10894e-10	-0.89533
62361895	chr1:62361895:A:C	5.14806e-07	-1.10894e-10	-1.22699	0.000195074	-1.10894e-10	-1.19376
62362422	chr1:62362422:C:T	6.11588e-07	-1.10894e-10	-1.05472	0.000198895	-1.10894e-10	-1.17436
62363120	chr1:62363120:C:A	8.41253e-07	-1.10894e-10	-0.735885	0.00034913	-1.10894e-10	-0.611696
62363351	chr1:62363351:T:C	4.52686e-07	-1.10894e-10	-1.35558	0.000165829	-1.10894e-10	-1.35618
62363405	chr1:62363405:T:G	1.75655e-07	-1.56286	-0.739397	7.02977e-05	-1.46671	-0.74769
62364347	chr1:62364347:A:C	4.54732e-07	-1.10894e-10	-1.35107	0.000176914	-1.10894e-10	-1.29148
62364582	chr1:62364582:G:A	4.71529e-07	-1.10894e-10	-1.3148	0.000179922	-1.10894e-10	-1.27462
62364632	chr1:62364632:A:C	4.5966e-07	-1.10894e-10	-1.34029	0.000165414	-1.10894e-10	-1.35869
62365091	chr1:62365091:C:T	8.86252e-06	-1.10894e-10	1.61881	0.00125204	-1.10894e-10	0.665389
62365714	chr1:62365714:G:A	6.48707e-07	-1.10894e-10	-0.995797	0.000213832	-1.10894e-10	-1.10195
62365736	chr1:62365736:G:A	4.79331e-07	-1.10894e-10	-1.29839	0.00016684	-1.10894e-10	-1.35011
62366955	chr1:62366955:T:C	4.52357e-07	-1.10894e-10	-1.35631	0.000173752	-1.10894e-10	-1.30951
62367060	chr1:62367060:T:C	4.82487e-07	-1.10894e-10	-1.29182	0.000172314	-1.10894e-10	-1.31782
62367266	chr1:62367266:C:T	1.58437e-06	-1.10894e-10	-0.102833	0.000575859	-1.10894e-10	-0.111277
62367731	chr1:62367731:T:C	1.63296e-06	-1.34086	1.26823	0.000290764	-1.5413	0.746678
62367753	chr1:62367753:A:G	3.95027e-07	-1.56385	0.0720276	0.000150346	-1.13166	-0.322543
62367882	chr1:62367882:G:A	5.1721e-07	-1.52292	0.30059	0.000147892	-1.16048	-0.310178
62368067	chr1:62368067:G:A	1.33883e-06	-1.368	1.09677	0.000223973	-1.51285	0.45724
62368358	chr1:62368358:C:T	9.24274e-07	-1.49435	0.852585	0.000169778	-1.56502	0.232374
62368423	chr1:62368423:C:CT	1.98678e-07	-1.09219	-1.0869	6.12029e-05	-1.48613	-0.866816
62368531	chr1:62368531:C:T	6.46519e-07	-1.10894e-10	-0.999175	0.000205985	-1.10894e-10	-1.13934
62368574	chr1:62368574:T:G	3.67987e-07	-1.56273	-3.54162e-10	0.000134645	-1.5645	-3.54162e-10
62369028	chr1:62369028:T:C	1.2164e-06	-1.42127	1.05414	0.000209733	-1.54025	0.418943
62369084	chr1:62369084:G:A	6.90372e-07	-1.10894e-10	-0.933547	0.000205805	-1.10894e-10	-1.14021
62369326	chr1:62369326:T:C	5.4627e-07	-1.10894e-10	-1.16766	0.000178349	-1.10894e-10	-1.2834
62369545	chr1:62369545:T:G	6.12156e-07	-1.10894e-10	-1.05379	0.000204004	-1.10894e-10	-1.149
62369619	chr1:62369619:T:A	2.59159e-07	-1.1763	-0.737038	9.26022e-05	-1.05191	-0.88692
62369813	chr1:62369813:G:A	1.01484e-06	-1.2891	0.740803	0.000185385	-1.4637	0.218994
62369972	chr1:62369972:G:A	3.13225e-07	-1.27892	-0.444941	9.69699e-05	-1.1624	-0.730339
62370108	chr1:62370108:A:C	5.51249e-07	-1.10894e-10	-1.15859	0.000179372	-1.10894e-10	-1.27768
62370147	chr1:62370147:A:C	9.28635e-07	-1.29132	0.654253	0.000171677	-1.46633	0.144809
62370265	chr1:62370265:T:C	7.22267e-07	-1.20747	0.319083	0.000331866	-1.44838	0.785972
62370666	chr1:62370666:A:G	1.03144e-06	-1.10894e-10	-0.532067	0.000326038	-1.10894e-10	-0.680126
62370743	chr1:62370743:T:C	1.08195e-07	-1.50886	-1.27799	4.60935e-05	-1.32801	-1.30846
62371174	chr1:62371174:C:CA	4.51968e-07	-1.10894e-10	-1.35717	0.000165452	-1.10894e-10	-1.35846
62371305	chr1:62371305:C:T	4.09124e-07	-1.55431	0.0975475	0.00019731	-0.713035	-0.469329
62371482	chr1:62371482:G:A	4.5201e-07	-1.10894e-10	-1.35707	0.000168359	-1.10894e-10	-1.34104
62371790	chr1:62371790:G:C	4.86084e-07	-1.10894e-10	-1.2844	0.000167804	-1.10894e-10	-1.34434
62372282	chr1:62372282:A:C	5.59574e-07	-1.10894e-10	-1.1436	0.000187115	-1.10894e-10	-1.23542
62372486	chr1:62372486:G:A	4.5204e-07	-1.10894e-10	-1.35701	0.000168321	-1.10894e-10	-1.34127
62372808	chr1:62372808:T:C	6.80634e-07	-0.947753	-3.54162e-10	0.000164627	-1.36346	-3.54162e-10
62373531	chr1:62373531:T:C	4.52916e-07	-1.10894e-10	-1.35507	0.000167666	-1.10894e-10	-1.34517
62373661	chr1:62373661:T:C	5.60236e-07	-1.10894e-10	-1.14242	0.000195902	-1.10894e-10	-1.18953
62373880	chr1:62373880:A:G	1.27878e-07	-1.26182	-1.35788	4.34555e-05	-1.41141	-1.284
62373896	chr1:62373896:T:C	4.86e-07	-1.56159	0.27702	0.000206375	-0.784747	-0.352699
62374063	chr1:62374063:C:T	4.52333e-07	-1.10894e-10	-1.35636	0.000168047	-1.10894e-10	-1.3429
62374240	chr1:62374240:C:A	5.05969e-07	-1.10894e-10	-1.2443	0.000172015	-1.10894e-10	-1.31955
62374432	chr1:62374432:T:C	2.26569e-07	-1.2653	-0.782427	7.03786e-05	-1.19936	-1.01389
62374528	chr1:62374528:T:C	9.28909e-07	-1.4393	0.802534	0.000170525	-1.55906	0.230808
62375115	chr1:62375115:A:G	8.76295e-07	-1.15589	0.460811	0.000109558	-1.50247	-0.268217
62375146	chr1:62375146:T:C	9.54244e-07	-1.06136	0.451503	0.000162756	-1.0911	-0.283786
62375328	chr1:62375328:A:G	1.02709e-07	-1.54439	-1.29449	4.79412e-05	-1.42968	-1.16749
62375404	chr1:62375404:C:A	7.87763e-07	-1.10894e-10	-0.801581	0.000265257	-1.10894e-10	-0.886441
62375662	chr1:62375662:A:G	4.5402e-07	-1.10894e-10	-1.35264	0.00016593	-1.10894e-10	-1.35557
62375737	chr1:62375737:G:A	2.28821e-07	-1.08631	-0.95153	6.13078e-05	-1.0366	-1.31464
62376105	chr1:62376105:T:C	4.56056e-07	-1.10894e-10	-1.34816	0.000178425	-1.10894e-10	-1.28297
62376178	chr1:62376178:C:T	7.32042e-06	-1.10894e-10	1.42765	0.00212248	-1.10894e-10	1.1932
62376231	chr1:62376231:C:A	4.61409e-07	0.0218946	-1.35839	7.62815e-05	-0.841441	-1.29127
62376344	chr1:62376344:T:C	7.57452e-07	-1.10894e-10	-0.840817	0.000363203	-1.10894e-10	-0.572179
62376534	chr1:62376534:A:G	6.35412e-07	-1.10894e-10	-1.0165	0.000255153	-1.10894e-10	-0.925277
62376578	chr1:62376578:C:T	1.23676e-07	-1.30159	-1.35152	3.98979e-05	-1.42827	-1.35255
62376656	chr1:62376656:T:C	5.32058e-07	-1.10894e-10	-1.19402	0.000234537	-1.10894e-10	-1.00952
62377006	chr1:62377006:G:A	2.70754e-07	-1.06126	-0.808303	5.48233e-05	-1.26751	-1.19551
62377095	chr1:62377095:A:G	4.81944e-07	-1.10894e-10	-1.29295	0.000166084	-1.10894e-10	-1.35465
62377409	chr1:62377409:A:G	5.53729e-07	-1.10894e-10	-1.1541	0.000249063	-1.10894e-10	-0.949432
62377521	chr1:62377521:G:A	8.14974e-07	-1.10894e-10	-0.767621	0.000251291	-1.10894e-10	-0.940527
62377847	chr1:62377847:T:G	5.7877e-07	-1.10894e-10	-1.10987	0.000232	-1.10894e-10	-1.0204
62377904	chr1:62377904:C:T	2.26851e-07	-0.785257	-1.26123	5.44141e-05	-1.11438	-1.35614
62377909	chr1:62377909:T:A	2.4028e-06	-1.10894e-10	0.313613	0.00133806	-1.10894e-10	0.731835
62378588	chr1:62378588:CTCTT:C	5.04392e-07	-1.10894e-10	-1.24742	0.000168274	-1.10894e-10	-1.34155
62378715	chr1:62378715:A:G	6.75218e-07	-1.10894e-10	-0.955742	0.00025232	-1.10894e-10	-0.936443
62378784	chr1:62378784:G:T	4.71893e-07	-1.10894e-10	-1.31403	0.000168767	-1.10894e-10	-1.33862
62378915	chr1:62378915:G:A	4.7176e-07	-0.359592	-0.954716	8.71528e-05	-0.89053	-1.10895
62378928	chr1:62378928:A:C	2.19054e-06	-1.10894e-10	0.221124	0.000610609	-1.10894e-10	-0.0526821
62379247	chr1:62379247:C:T	2.80888e-07	-0.573889	-1.25893	6.38237e-05	-0.964678	-1.34634
62379356	chr1:62379356:A:G	2.21909e-06	-1.10894e-10	0.234075	0.000617805	-1.10894e-10	-0.0409667
62380527	chr1:62380527:A:C	5.45927e-07	-1.10894e-10	-1.16829	0.000188041	-1.10894e-10	-1.23048
62380716	chr1:62380716:T:A	2.68604e-07	-0.736792	-1.14075	5.96589e-05	-1.08882	-1.28968
62380918	chr1:62380918:A:G	4.41186e-07	-0.319845	-1.06147	8.21795e-05	-0.855457	-1.20278
62381281	chr1:62381281:A:G	3.86223e-07	-0.468034	-1.04633	7.54256e-05	-0.97275	-1.17124
62381413	chr1:62381413:G:A	1.38188e-06	-1.10894e-10	-0.239578	0.000403136	-1.10894e-10	-0.467866
62381620	chr1:62381620:A:G	5.30452e-07	-1.19705	-3.54162e-10	0.000160933	-1.38615	-3.54162e-10
62381747	chr1:62381747:C:G	1.82372e-06	-1.10894e-10	0.0378573	0.000521993	-1.10894e-10	-0.209485
62381915	chr1:62381915:C:T	4.70079e-07	-1.10894e-10	-1.31788	0.000168461	-1.10894e-10	-1.34043
62382419	chr1:62382419:G:A	2.44071e-07	-1.02959	-0.943724	5.66979e-05	-1.31767	-1.11173
62382431	chr1:62382431:T:C	4.87512e-07	-1.10894e-10	-1.28146	0.000216135	-1.10894e-10	-1.09124
62382442	chr1:62382442:C:T	2.89268e-07	-0.459127	-1.3443	4.89495e-05	-1.22286	-1.35349
62382714	chr1:62382714:C:T	2.31215e-06	-1.10894e-10	0.275154	0.000627503	-1.10894e-10	-0.0253911
62382715	chr1:62382715:A:G	6.73493e-07	-1.10894e-10	-0.9583	0.000174337	-1.10894e-10	-1.30615
62383213	chr1:62383213:A:G	4.86987e-07	-1.10894e-10	-1.28254	0.000172369	-1.10894e-10	-1.3175
62383956	chr1:62383956:T:C	5.38822e-07	-0.229434	-0.951957	9.20842e-05	-0.82236	-1.12208
62384316	chr1:62384316:G:A	4.60856e-07	-1.10894e-10	-1.33769	0.00016642	-1.10894e-10	-1.35262
62384415	chr1:62384415:C:G	4.51413e-07	-1.10894e-10	-1.35839	0.000165459	-1.10894e-10	-1.35841
62384440	chr1:62384440:C:T	4.52036e-07	-1.10894e-10	-1.35702	0.000166895	-1.10894e-10	-1.34978
62384595	chr1:62384595:A:T	5.12165e-07	0.123538	-1.35567	9.96398e-05	-0.559429	-1.30615
62386044	chr1:62386044:A:G	8.1925e-07	-1.10894e-10	-0.762389	0.000166816	-1.10894e-10	-1.35025
62386083	chr1:62386083:T:C	5.98504e-07	0.265371	-1.34172	0.000110047	-0.408503	-1.35772
62386086	chr1:62386086:G:C	4.83831e-07	-1.10894e-10	-1.28904	0.00018326	-1.10894e-10	-1.25624
62386204	chr1:62386204:G:A	2.48909e-07	-1.28976	-0.663934	4.26551e-05	-1.55545	-1.15854
62386262	chr1:62386262:A:C	2.30742e-07	-1.27898	-0.750494	4.07366e-05	-1.55349	-1.20652
62386366	chr1:62386366:C:T	3.32265e-07	-1.30819	-0.356659	5.81472e-05	-1.56059	-0.843573
62386670	chr1:62386670:T:C	4.62027e-07	-1.10894e-10	-1.33515	0.000204607	-1.10894e-10	-1.14605
62387239	chr1:62387239:A:T	5.21191e-07	-1.10894e-10	-1.21466	0.000198439	-1.10894e-10	-1.17666
62387437	chr1:62387437:T:C	2.69927e-07	-1.49348	-0.379144	4.88484e-05	-1.50729	-1.07113
62387446	chr1:62387446:C:T	2.94097e-07	-0.456478	-1.33039	6.42995e-05	-0.946033	-1.35756
62387475	chr1:62387475:A:G	2.66907e-07	-1.51244	-0.371439	5.36864e-05	-1.49135	-0.992635
62387746	chr1:62387746:G:A	2.64883e-07	-1.51388	-0.377613	5.35196e-05	-1.48926	-0.997833
62387798	chr1:62387798:T:C	6.65247e-07	-1.10894e-10	-0.970619	0.000199257	-1.10894e-10	-1.17254
62388408	chr1:62388408:C:T	5.78709e-07	-1.10894e-10	-1.10998	0.000263624	-1.10894e-10	-0.892615
62388721	chr1:62388721:T:G	4.6487e-07	-1.10894e-10	-1.32902	0.000210267	-1.10894e-10	-1.11876
62388920	chr1:62388920:C:T	5.41644e-07	-1.10894e-10	-1.17617	0.000172411	-1.10894e-10	-1.31726
62388971	chr1:62388971:C:A	1.62644e-07	-1.21965	-1.15956	7.30625e-05	-0.993586	-1.18224
62389137	chr1:62389137:C:A	7.38171e-07	-0.600054	-0.266548	0.000198879	-0.164804	-1.00964
62389382	chr1:62389382:G:T	2.36476e-06	-1.10894e-10	0.297655	0.000590065	-1.10894e-10	-0.0869072
62389519	chr1:62389519:G:T	4.51394e-07	-1.10894e-10	-1.35844	0.000165908	-1.10894e-10	-1.35571
62389712	chr1:62389712:A:G	2.72452e-07	-1.51546	-0.347853	5.44491e-05	-1.4873	-0.982569
62389852	chr1:62389852:C:T	2.73191e-07	-1.50977	-0.350842	5.4059e-05	-1.49375	-0.983316
62390297	chr1:62390297:G:A	4.40894e-07	-1.38197	-3.54162e-10	0.000284572	-0.816152	-3.54162e-10
62390670	chr1:62390670:C:T	2.66913e-07	-1.52287	-0.360981	5.46751e-05	-1.47764	-0.988095
62390891	chr1:62390891:C:T	5.34851e-07	-1.10894e-10	-1.18879	0.000203893	-1.10894e-10	-1.14954
62391024	chr1:62391024:A:G	2.32576e-07	-1.51789	-0.503677	4.66599e-05	-1.4804	-1.14385
62391618	chr1:62391618:A:G	2.62774e-07	-1.5557	-0.343786	5.79128e-05	-1.3995	-1.0087
62391733	chr1:62391733:A:G	6.40499e-07	-1.10894e-10	-1.00853	0.000213716	-1.10894e-10	-1.10249
62391847	chr1:62391847:T:G	2.43098e-07	-1.19819	-0.779123	7.81909e-05	-1.55939	-0.548597
62392408	chr1:62392408:C:T	1.38204e-06	0.125322	-0.364782	0.000305054	0.215467	-0.962119
62392683	chr1:62392683:C:T	1.18066e-06	0.0954541	-0.492406	0.000273155	0.18436	-1.04146
62392963	chr1:62392963:C:T	1.44414e-06	0.141299	-0.336804	0.000315214	0.2301	-0.943987
62393328	chr1:62393328:G:A	5.85922e-07	-1.10894e-10	-1.09759	0.00016605	-1.10894e-10	-1.35485
62393470	chr1:62393470:A:G	8.81701e-07	-1.10894e-10	-0.688925	0.000168322	-1.10894e-10	-1.34126
62393472	chr1:62393472:G:T	5.77023e-07	-1.10894e-10	-1.1129	0.000177703	-1.10894e-10	-1.28703
62393574	chr1:62393574:C:T	2.99853e-07	-0.706385	-1.0611	7.84266e-05	-0.788976	-1.316
62393758	chr1:62393758:AAAAT:A	6.19583e-07	-1.10894e-10	-1.04173	0.000167528	-1.10894e-10	-1.34599
62394111	chr1:62394111:G:A	1.26925e-06	-0.324597	-3.54162e-10	0.000320922	-0.695941	-3.54162e-10
62394347	chr1:62394347:T:C	2.80617e-06	-1.10894e-10	0.468797	0.000542535	-1.10894e-10	-0.170887
62394526	chr1:62394526:A:G	1.63444e-06	-1.10894e-10	-0.0717196	0.00088873	-1.10894e-10	0.322654
62394616	chr1:62394616:A:G	6.22266e-07	-1.10894e-10	-1.03741	0.000227261	-1.10894e-10	-1.04104
62394639	chr1:62394639:G:A	2.74207e-07	-1.14264	-0.714251	8.50603e-05	-1.55149	-0.472287
62394749	chr1:62394749:C:T	4.52532e-07	-1.10894e-10	-1.35592	0.000189152	-1.10894e-10	-1.22459
62395262	chr1:62395262:C:T	1.53801e-07	-1.14436	-1.29076	7.32659e-05	-0.815342	-1.3577
62396290	chr1:62396290:C:T	1.16656e-06	-0.40896	-3.54162e-10	0.000303522	-0.751686	-3.54162e-10
62396393	chr1:62396393:G:A	2.33582e-07	-1.27562	-0.741626	4.25714e-05	-1.56031	-1.15565
62396614	chr1:62396614:T:C	3.35115e-07	-1.14414	-0.512161	4.67788e-05	-1.53264	-1.08907
62396758	chr1:62396758:G:A	3.68827e-07	-1.56045	-3.54162e-10	0.000136985	-1.54727	-3.54162e-10
62397577	chr1:62397577:C:T	1.33418e-07	-1.23955	-1.33775	6.46246e-05	-0.941001	-1.35754
62397586	chr1:62397586:T:C	4.51571e-07	-1.10894e-10	-1.35805	0.000173544	-1.10894e-10	-1.31071
62397613	chr1:62397613:C:T	4.74505e-07	-1.30851	-3.54162e-10	0.000301125	-0.759614	-3.54162e-10
62397717	chr1:62397717:C:T	1.15322e-06	-1.10894e-10	-0.420463	0.000228685	-1.10894e-10	-1.03479
62397929	chr1:62397929:G:A	4.56362e-07	-1.10894e-10	-1.34749	0.000197925	-1.10894e-10	-1.17925
62398201	chr1:62398201:G:T	1.14077e-06	-1.10894e-10	-0.431322	0.000227219	-1.10894e-10	-1.04122
62398205	chr1:62398205:T:C	1.22088e-07	-1.40686	-1.25917	3.94525e-05	-1.45111	-1.34093
62398269	chr1:62398269:T:A	6.31949e-07	-1.10894e-10	-1.02197	0.000167085	-1.10894e-10	-1.34864
62398508	chr1:62398508:T:C	1.3237e-07	-1.23542	-1.34975	6.54262e-05	-0.934642	-1.35158
62398830	chr1:62398830:T:C	1.06364e-06	-1.10894e-10	-0.501324	0.000273582	-1.10894e-10	-0.855537
62398838	chr1:62398838:G:A	1.07997e-06	-1.10894e-10	-0.486094	0.00022031	-1.10894e-10	-1.0721
62399242	chr1:62399242:C:T	4.99943e-07	-1.10894e-10	-1.25628	0.000176288	-1.10894e-10	-1.29502
62399820	chr1:62399820:G:A	6.31934e-07	-1.10894e-10	-1.02199	0.000167036	-1.10894e-10	-1.34893
62399842	chr1:62399842:G:A	1.28335e-06	-1.10894e-10	-0.313549	0.000496011	-1.10894e-10	-0.260542
62400092	chr1:62400092:G:C	1.31682e-06	-1.10894e-10	-0.287804	0.000508138	-1.10894e-10	-0.236386
62400205	chr1:62400205:A:G	4.64837e-07	-1.10894e-10	-1.32909	0.000165677	-1.10894e-10	-1.3571
62400264	chr1:62400264:G:A	1.43152e-06	-1.10894e-10	-0.204286	0.000553884	-1.10894e-10	-0.150184
62400324	chr1:62400324:G:A	1.24555e-06	-1.10894e-10	-0.343443	0.000479756	-1.10894e-10	-0.293862
62400858	chr1:62400858:A:C	4.51401e-07	-1.10894e-10	-1.35842	0.000185031	-1.10894e-10	-1.24662
62401079	chr1:62401079:G:A	6.10685e-07	-1.10894e-10	-1.0562	0.000238059	-1.10894e-10	-0.994623
62401444	chr1:62401444:G:A	5.17122e-07	-0.920261	-0.302238	6.67054e-05	-1.2205	-1.04636
62401812	chr1:62401812:T:G	2.46087e-05	2.85291	-0.212833	0.000887806	1.29106	-0.969449
62402067	chr1:62402067:C:G	1.42561e-06	-1.10894e-10	-0.208424	0.000536731	-1.10894e-10	-0.181642
62402119	chr1:62402119:G:T	1.02731e-07	-1.5395	-1.29916	3.53581e-05	-1.54514	-1.35648
62402680	chr1:62402680:C:T	1.31099e-06	0.466138	-0.758379	0.000230378	0.105122	-1.13254
62402966	chr1:62402966:C:T	5.3573e-07	-1.10894e-10	-1.18715	0.000170656	-1.10894e-10	-1.32749
62403289	chr1:62403289:A:G	1.43968e-06	-1.10894e-10	-0.1986	0.000263054	-1.10894e-10	-0.89478
62403412	chr1:62403412:T:C	3.67285e-07	-1.56464	-3.54162e-10	0.00014323	-1.50269	-3.54162e-10
62403468	chr1:62403468:G:A	1.29844e-07	-1.54992	-1.05452	3.89168e-05	-1.53294	-1.27277
62403810	chr1:62403810:G:C	4.31293e-07	-1.40399	-3.54162e-10	0.000221969	-1.0646	-3.54162e-10
62403866	chr1:62403866:G:A	1.1458e-06	0.624166	-1.05108	0.000104505	-0.528113	-1.2898
62403880	chr1:62403880:G:T	5.41859e-07	-1.10894e-10	-1.17577	0.000247809	-1.10894e-10	-0.954482
62403891	chr1:62403891:A:G	4.80241e-07	-1.10894e-10	-1.29649	0.000168734	-1.10894e-10	-1.33881
62403926	chr1:62403926:GA:G	4.51756e-07	-1.10894e-10	-1.35764	0.000187086	-1.10894e-10	-1.23557
62404510	chr1:62404510:C:T	5.96867e-07	-1.07908	-3.54162e-10	0.000317836	-0.705603	-3.54162e-10
62404778	chr1:62404778:G:A	5.77703e-07	-1.10894e-10	-1.11172	0.000228405	-1.10894e-10	-1.03602
62405412	chr1:62405412:G:A	1.4621e-07	-1.50027	-0.985459	4.43086e-05	-1.53603	-1.13993
62405424	chr1:62405424:C:T	4.79926e-07	-1.10894e-10	-1.29715	0.000169015	-1.10894e-10	-1.33715
62405429	chr1:62405429:A:G	9.54851e-08	-1.55619	-1.35561	4.12864e-05	-1.50197	-1.24464
62405445	chr1:62405445:G:A	4.75284e-07	-1.10894e-10	-1.30686	0.00016808	-1.10894e-10	-1.3427
62405529	chr1:62405529:A:G	5.39857e-07	-1.10894e-10	-1.17947	0.000173154	-1.10894e-10	-1.31296
62405778	chr1:62405778:G:A	3.71321e-07	-1.55371	-3.54162e-10	0.000138602	-1.53553	-3.54162e-10
62406079	chr1:62406079:G:A	1.03402e-07	-1.56308	-1.26907	4.33777e-05	-1.42895	-1.26825
62406270	chr1:62406270:C:A	1.01556e-06	-1.10894e-10	-0.547587	0.000307437	-1.10894e-10	-0.738869
62406420	chr1:62406420:AC:A	1.03215e-06	-1.10894e-10	-0.531378	0.000311813	-1.10894e-10	-0.724735
62406473	chr1:62406473:T:C	1.00873e-06	-1.10894e-10	-0.554328	0.000305022	-1.10894e-10	-0.746757
62406635	chr1:62406635:T:A	5.35675e-07	-1.10894e-10	-1.18725	0.000172486	-1.10894e-10	-1.31682
62406910	chr1:62406910:C:T	1.01749e-06	-1.10894e-10	-0.545681	0.000307938	-1.10894e-10	-0.737242
62407403	chr1:62407403:A:G	2.21946e-07	-0.760693	-1.30765	8.01482e-05	-0.748197	-1.33506
62407825	chr1:62407825:C:T	9.91955e-08	-1.55799	-1.3157	3.87331e-05	-1.50851	-1.30194
62407973	chr1:62407973:A:T	1.08997e-07	-1.56502	-1.21444	4.47202e-05	-1.45311	-1.21361
62408108	chr1:62408108:T:C	1.75359e-06	-1.10894e-10	-0.00135844	0.000964465	-1.10894e-10	0.404434
62408477	chr1:62408477:G:C	1.12616e-06	-1.10894e-10	-0.444208	0.000336979	-1.10894e-10	-0.647119
62408706	chr1:62408706:A:G	1.00394e-07	-1.53589	-1.32579	3.97481e-05	-1.54264	-1.24194
62408787	chr1:62408787:T:A	4.95889e-07	-1.10894e-10	-1.26443	0.000186827	-1.10894e-10	-1.23696
62409068	chr1:62409068:C:T	2.14985e-07	-0.76876	-1.33145	8.00505e-05	-0.765182	-1.3193
62409642	chr1:62409642:A:G	4.62318e-05	3.76348	-0.49283	0.00110652	1.59806	-1.05622
62410198	chr1:62410198:C:G	5.18411e-07	-1.10894e-10	-1.22001	0.000196342	-1.10894e-10	-1.18728
62410259	chr1:62410259:C:G	1.75359e-06	-1.10894e-10	-0.00135844	0.000964465	-1.10894e-10	0.404434
62410462	chr1:62410462:C:G	5.2265e-07	-1.10894e-10	-1.21187	0.000198125	-1.10894e-10	-1.17824
62410859	chr1:62410859:T:C	9.03679e-07	-1.10894e-10	-0.664303	0.000267615	-1.10894e-10	-0.877591
62411604	chr1:62411604:C:A	2.88394e-06	-1.10894e-10	0.496136	0.0008206	-1.10894e-10	0.242896
62412223	chr1:62412223:A:G	5.5312e-07	-1.10894e-10	-1.1552	0.000175301	-1.10894e-10	-1.30063
62412228	chr1:62412228:G:C	5.53203e-07	-1.10894e-10	-1.15505	0.00017531	-1.10894e-10	-1.30059
62412281	chr1:62412281:A:G	2.16059e-06	0.359549	-0.15219	0.000187169	-0.477778	-0.757351
62412705	chr1:62412705:C:A	5.53105e-07	-1.10894e-10	-1.15523	0.000175298	-1.10894e-10	-1.30065
62413087	chr1:62413087:G:T	4.73065e-07	-1.10894e-10	-1.31155	0.000177053	-1.10894e-10	-1.29069
62413894	chr1:62413894:T:A	4.77653e-07	-1.10894e-10	-1.30189	0.000170363	-1.10894e-10	-1.32921
62414481	chr1:62414481:G:A	4.51756e-07	-1.10894e-10	-1.35764	0.000166294	-1.10894e-10	-1.35338
62415335	chr1:62415335:AAAG:A	6.06927e-07	-0.863302	-0.199067	8.27284e-05	-1.2451	-0.806475
62415526	chr1:62415526:C:T	1.21876e-06	-0.041713	-0.323475	0.000246621	-0.2368	-0.722489
62415656	chr1:62415656:C:T	2.27658e-07	-0.704884	-1.33805	5.62499e-05	-1.08994	-1.3474
62416010	chr1:62416010:A:G	1.05812e-07	-1.55926	-1.24985	4.38811e-05	-1.40472	-1.28094
62416311	chr1:62416311:C:T	3.72864e-07	-1.54957	-3.54162e-10	0.00013986	-1.5265	-3.54162e-10
62416443	chr1:62416443:C:T	4.51683e-07	-1.10894e-10	-1.3578	0.00016694	-1.10894e-10	-1.3495
62416932	chr1:62416932:T:C	0.00011851	3.83242	0.379558	0.000652237	0.657085	-0.643816
62417549	chr1:62417549:T:C	4.58884e-07	-1.10894e-10	-1.34198	0.000166443	-1.10894e-10	-1.35249
62417805	chr1:62417805:T:C	5.53105e-07	-1.10894e-10	-1.15523	0.000175298	-1.10894e-10	-1.30065
62417884	chr1:62417884:G:T	6.15277e-07	-1.10894e-10	-1.04871	0.000252478	-1.10894e-10	-0.935815
62418506	chr1:62418506:T:C	7.79601e-07	-1.10894e-10	-0.811996	0.000324158	-1.10894e-10	-0.685907
62418727	chr1:62418727:CTA:C	3.67131e-07	-1.56506	-3.54162e-10	0.000150863	-1.45077	-3.54162e-10
62419046	chr1:62419046:G:A	4.62292e-07	-1.10894e-10	-1.33458	0.000172091	-1.10894e-10	-1.31911
62419433	chr1:62419433:T:C	1.10692e-06	-0.752942	0.291497	7.96886e-05	-1.1801	-0.908909
62420032	chr1:62420032:A:G	1.73377e-06	0.134086	-0.146811	0.00030448	-0.0810091	-0.667525
62420176	chr1:62420176:T:C	4.51652e-07	-1.10894e-10	-1.35787	0.000165461	-1.10894e-10	-1.3584
62420250	chr1:62420250:ATGT:A	4.98554e-07	-1.10894e-10	-1.25907	0.000172571	-1.10894e-10	-1.31633
62420924	chr1:62420924:G:A	6.87022e-07	-0.938412	-3.54162e-10	0.000137319	-1.54483	-3.54162e-10
62421253	chr1:62421253:T:C	1.07067e-07	-1.56442	-1.23291	4.26384e-05	-1.44238	-1.27201
62421400	chr1:62421400:C:T	4.56497e-07	-1.10894e-10	-1.3472	0.000166438	-1.10894e-10	-1.35252
62421618	chr1:62421618:G:A	8.66363e-06	0.810085	0.786027	0.000335871	-0.166751	-0.483661
62422510	chr1:62422510:C:T	4.68722e-07	-1.10894e-10	-1.32077	0.000165609	-1.10894e-10	-1.35751
62422752	chr1:62422752:T:C	4.96448e-07	-1.10894e-10	-1.2633	0.000172072	-1.10894e-10	-1.31923
62422907	chr1:62422907:G:A	4.62394e-07	-1.10894e-10	-1.33436	0.000172162	-1.10894e-10	-1.3187
62422983	chr1:62422983:GT:G	8.95457e-07	-1.10894e-10	-0.673444	0.000276018	-1.10894e-10	-0.846674
62423296	chr1:62423296:A:T	4.72809e-07	-1.10894e-10	-1.31209	0.000184521	-1.10894e-10	-1.24938
62423413	chr1:62423413:G:T	4.60913e-07	-1.10894e-10	-1.33757	0.000171451	-1.10894e-10	-1.32284
62423763	chr1:62423763:G:C	4.40227e-07	-1.38349	-3.54162e-10	0.000238787	-0.991569	-3.54162e-10
62423767	chr1:62423767:T:C	5.01643e-07	-1.10894e-10	-1.25289	0.000167894	-1.10894e-10	-1.34381
62424123	chr1:62424123:T:G	2.92763e-06	-1.10894e-10	0.511169	0.000832048	-1.10894e-10	0.256751
62424154	chr1:62424154:C:T	5.98967e-06	0.943925	0.283089	0.000264785	-0.0644652	-0.823756
62424550	chr1:62424550:A:G	4.94263e-07	-1.10894e-10	-1.26771	0.000185591	-1.10894e-10	-1.24359
62424603	chr1:62424603:G:A	6.40555e-07	-1.00844	-3.54162e-10	0.000144609	-1.4931	-3.54162e-10
62424633	chr1:62424633:T:C	4.51473e-07	-1.10894e-10	-1.35826	0.000169172	-1.10894e-10	-1.33622
62424681	chr1:62424681:T:C	5.48006e-07	-1.10894e-10	-1.16449	0.00019862	-1.10894e-10	-1.17575
62424839	chr1:62424839:C:A	4.71101e-07	-1.10894e-10	-1.31571	0.000176238	-1.10894e-10	-1.2953
62425118	chr1:62425118:TA:T	5.87806e-07	-1.10894e-10	-1.09438	0.000190994	-1.10894e-10	-1.2149
62425683	chr1:62425683:A:G	4.02837e-07	-1.47225	-3.54162e-10	0.000134604	-1.5648	-3.54162e-10
62425709	chr1:62425709:G:A	3.21333e-07	-0.680452	-1.01785	5.42267e-05	-1.11558	-1.35839
62426066	chr1:62426066:G:A	6.3811e-07	-1.10894e-10	-1.01227	0.000205214	-1.10894e-10	-1.14308
62426154	chr1:62426154:G:A	7.13351e-07	-0.343189	-0.557615	0.000142873	-0.622795	-0.882385
62426253	chr1:62426253:G:A	4.57121e-07	-1.10894e-10	-1.34583	0.000165523	-1.10894e-10	-1.35803
62426411	chr1:62426411:G:A	2.56446e-07	-0.8318	-1.09206	6.47874e-05	-0.964422	-1.33161
62426557	chr1:62426557:A:G	3.94907e-05	1.04094	2.07211	0.000942614	0.23248	0.149038
62426654	chr1:62426654:AT:A	2.06706e-06	-1.10894e-10	0.163103	0.000499371	-1.10894e-10	-0.25379
62426657	chr1:62426657:T:C	2.07035e-06	-1.10894e-10	0.164693	0.000500077	-1.10894e-10	-0.252378
62426862	chr1:62426862:A:G	4.67761e-07	-1.10894e-10	-1.32282	0.000165424	-1.10894e-10	-1.35863
62426958	chr1:62426958:C:T	4.92817e-07	-1.10894e-10	-1.27064	0.00018632	-1.10894e-10	-1.23967
62427338	chr1:62427338:A:G	6.88468e-07	-1.10894e-10	-0.936309	0.000215577	-1.10894e-10	-1.09382
62427445	chr1:62427445:C:A	8.64582e-07	-0.243786	-0.464745	0.000165857	-0.536753	-0.819258
62427550	chr1:62427550:C:A	3.68269e-07	-1.56196	-3.54162e-10	0.000157384	-1.40845	-3.54162e-10
62427678	chr1:62427678:G:A	4.66435e-07	-1.10894e-10	-1.32566	0.000165408	-1.10894e-10	-1.35873
62427694	chr1:62427694:G:A	3.67159e-07	-1.56498	-3.54162e-10	0.000154351	-1.42791	-3.54162e-10
62427860	chr1:62427860:C:T	2.92307e-05	1.09451	1.71769	0.000575058	0.283692	-0.396361
62428244	chr1:62428244:G:A	4.52979e-07	-1.10894e-10	-1.35493	0.000182299	-1.10894e-10	-1.26149
62428446	chr1:62428446:T:C	5.39286e-07	-1.10894e-10	-1.18053	0.00017174	-1.10894e-10	-1.32116
62428448	chr1:62428448:G:A	5.38797e-07	-1.10894e-10	-1.18144	0.000171669	-1.10894e-10	-1.32157
62428493	chr1:62428493:A:C	4.57121e-07	-1.10894e-10	-1.34583	0.000165523	-1.10894e-10	-1.35803
62429211	chr1:62429211:A:T	5.89788e-07	-0.416753	-0.674262	0.000128771	-0.643542	-0.965565
62429587	chr1:62429587:T:C	8.0988e-07	-1.10894e-10	-0.773891	0.000393114	-1.10894e-10	-0.493041
62429720	chr1:62429720:G:A	3.94901e-07	-1.49214	-3.54162e-10	0.000134907	-1.56255	-3.54162e-10
62430113	chr1:62430113:C:T	6.89466e-07	-0.299958	-0.634903	0.000146963	-0.542021	-0.93494
62430151	chr1:62430151:G:A	7.84303e-07	-1.10894e-10	-0.805982	0.000165421	-1.10894e-10	-1.35864
62430748	chr1:62430748:A:C	1.51993e-05	1.45768	0.700545	0.000900343	0.986231	-0.650595
62431082	chr1:62431082:T:C	5.22026e-07	-1.10894e-10	-1.21306	0.000176265	-1.10894e-10	-1.29515
62431161	chr1:62431161:G:GT	4.9431e-07	-1.10894e-10	-1.26762	0.000174834	-1.10894e-10	-1.3033
62431591	chr1:62431591:T:G	5.59153e-07	-1.10894e-10	-1.14435	0.000215552	-1.10894e-10	-1.09394
62432105	chr1:62432105:A:G	0.000114008	1.94179	2.23146	0.00358282	1.43202	0.284744
62432471	chr1:62432471:C:T	1.07327e-06	0.0622115	-0.554526	0.000205967	-0.252076	-0.887347
62432531	chr1:62432531:TTTTAGTGGAA:T	2.2886e-07	-1.01132	-1.02634	6.53818e-05	-1.31736	-0.969535
62432660	chr1:62432660:C:T	4.52141e-07	-1.10894e-10	-1.35678	0.000168435	-1.10894e-10	-1.34059
62432779	chr1:62432779:T:C	3.83025e-07	-1.52268	-3.54162e-10	0.000159554	-1.39476	-3.54162e-10
62432932	chr1:62432932:G:A	1.97192e-07	-1.5231	-0.6635	9.63233e-05	-1.28322	-0.616204
62432976	chr1:62432976:C:T	1.43272e-07	-1.44315	-1.06288	6.4015e-05	-1.11309	-1.19493
62433219	chr1:62433219:C:A	1.20997e-07	-1.50596	-1.16905	6.50307e-05	-1.23016	-1.06212
62433304	chr1:62433304:A:G	1.13785e-07	-1.52274	-1.21373	5.92161e-05	-1.27008	-1.11587
62433313	chr1:62433313:C:T	3.29753e-07	-1.18926	-0.483177	5.43648e-05	-1.37815	-1.09327
62433735	chr1:62433735:G:A	1.45293e-07	-1.2334	-1.25862	7.91451e-05	-0.78948	-1.30638
62433995	chr1:62433995:GAT:G	6.18711e-07	-1.10894e-10	-1.04314	0.000194435	-1.10894e-10	-1.19704
62434123	chr1:62434123:G:A	1.06773e-07	-1.45746	-1.34261	4.27212e-05	-1.45935	-1.25309
62434236	chr1:62434236:T:C	1.04676e-07	-1.52533	-1.29458	3.6199e-05	-1.51977	-1.35833
62434618	chr1:62434618:A:T	4.87573e-07	-1.10894e-10	-1.28134	0.000193393	-1.10894e-10	-1.20241
62434686	chr1:62434686:G:A	5.72039e-07	-1.10894e-10	-1.12157	0.000172638	-1.10894e-10	-1.31594
62434712	chr1:62434712:G:A	1.00299e-06	-1.10894e-10	-0.560035	0.000394342	-1.10894e-10	-0.489922
62434798	chr1:62434798:T:C	5.17102e-07	-1.10894e-10	-1.22254	0.000171931	-1.10894e-10	-1.32005
62435134	chr1:62435134:G:A	4.73158e-07	-1.10894e-10	-1.31135	0.000186675	-1.10894e-10	-1.23777
62435140	chr1:62435140:A:G	2.40675e-06	1.20047	-0.885211	4.63635e-05	-1.32032	-1.31031
62435211	chr1:62435211:G:C	5.18551e-07	-1.10894e-10	-1.21974	0.000169958	-1.10894e-10	-1.33159
62435572	chr1:62435572:C:G	0.000586004	4.89342	0.916883	3.69486e-05	-1.5647	-1.29292
62435674	chr1:62435674:C:T	7.04774e-07	-1.10894e-10	-0.912901	0.000216386	-1.10894e-10	-1.09007
62436011	chr1:62436011:C:T	4.52576e-07	-1.10894e-10	-1.35582	0.000171055	-1.10894e-10	-1.32516
62436136	chr1:62436136:C:A	0.00062319	4.85396	1.01787	3.76147e-05	-1.56499	-1.27475
62436341	chr1:62436341:C:T	4.7501e-07	-1.10894e-10	-1.30744	0.000171901	-1.10894e-10	-1.32022
62437203	chr1:62437203:A:G	0.000323869	5.67952	-0.462204	0.00012829	-0.27264	-1.34021
62437692	chr1:62437692:C:G	0.00139989	5.48491	1.19622	4.0213e-05	-1.53961	-1.23334
62437725	chr1:62437725:C:T	1.06936e-06	-1.10894e-10	-0.495958	0.000312002	-1.10894e-10	-0.72413
62437876	chr1:62437876:C:T	0.00115991	5.07957	1.41351	4.11128e-05	-1.56258	-1.18824
62437923	chr1:62437923:A:G	4.53126e-07	-1.10894e-10	-1.35461	0.000165482	-1.10894e-10	-1.35828
62438092	chr1:62438092:C:T	1.00269e-06	-1.10894e-10	-0.560338	0.000393913	-1.10894e-10	-0.49101
62438624	chr1:62438624:C:T	0.00100015	5.04535	1.29953	3.99611e-05	-1.5633	-1.21594
62439265	chr1:62439265:G:A	0.00116922	4.97179	1.52928	4.31886e-05	-1.56422	-1.13734
62439507	chr1:62439507:T:C	1.16276e-06	-1.10894e-10	-0.412226	0.000458282	-1.10894e-10	-0.339654
62439754	chr1:62439754:A:G	4.74068e-07	-1.10894e-10	-1.30943	0.000165421	-1.10894e-10	-1.35865
62440118	chr1:62440118:G:A	4.87391e-06	-1.10894e-10	1.02087	0.00303165	-1.10894e-10	1.54972
62440222	chr1:62440222:C:T	0.00272116	5.45936	1.88643	3.91842e-05	-1.55693	-1.24193
62440818	chr1:62440818:G:T	0.000349337	4.56671	0.726303	3.61821e-05	-1.56321	-1.31536
62440866	chr1:62440866:G:T	0.000563627	4.92301	0.848365	3.65103e-05	-1.56478	-1.30477
62441057	chr1:62441057:C:T	0.000809507	5.0725	1.06091	3.79523e-05	-1.56283	-1.26797
62441247	chr1:62441247:C:G	7.40657e-07	-0.863241	-3.54162e-10	0.000192373	-1.2077	-3.54162e-10
62441924	chr1:62441924:A:G	0.000918208	5.05952	1.19988	3.95558e-05	-1.56294	-1.22648
62441939	chr1:62441939:C:T	4.57769e-07	-1.10894e-10	-1.34441	0.00017212	-1.10894e-10	-1.31895
62442564	chr1:62442564:T:C	0.000757623	5.01157	1.05559	3.78737e-05	-1.56377	-1.26912
62442715	chr1:62442715:A:G	4.38194e-06	0.914469	-3.54162e-10	0.000582707	-0.0994553	-3.54162e-10
62442867	chr1:62442867:A:G	0.000601652	4.85874	0.977912	3.72877e-05	-1.56509	-1.28339
62444037	chr1:62444037:T:G	1.02671e-06	-1.10894e-10	-0.536659	0.000403456	-1.10894e-10	-0.467073
62444641	chr1:62444641:A:T	4.79972e-07	-1.10894e-10	-1.29705	0.000165629	-1.10894e-10	-1.35739
62445520	chr1:62445520:T:C	6.15725e-07	-1.04798	-3.54162e-10	0.000136074	-1.55394	-3.54162e-10
62445600	chr1:62445600:T:G	4.87437e-07	-1.10894e-10	-1.28162	0.000166089	-1.10894e-10	-1.35461
62445670	chr1:62445670:T:C	0.000737269	4.92002	1.11992	3.8326e-05	-1.56478	-1.25623
62445679	chr1:62445679:T:TA	1.35184e-06	-1.10894e-10	-0.261552	0.000512768	-1.10894e-10	-0.227316
62445807	chr1:62445807:C:T	4.47452e-07	-1.36721	-3.54162e-10	0.00025352	-0.931696	-3.54162e-10
62445958	chr1:62445958:C:T	4.51381e-07	-1.10894e-10	-1.35847	0.00016721	-1.10894e-10	-1.34789
62446053	chr1:62446053:T:C	9.21986e-07	-1.10894e-10	-0.644248	0.000472748	-1.10894e-10	-0.308576
62446080	chr1:62446080:A:G	0.00102981	4.84627	1.52783	4.43503e-05	-1.56512	-1.1099
62446152	chr1:62446152:TG:T	4.74911e-07	-1.10894e-10	-1.30765	0.000165434	-1.10894e-10	-1.35857
62446449	chr1:62446449:C:G	0.000923537	4.93879	1.3264	4.01635e-05	-1.56464	-1.20954
62446982	chr1:62446982:T:C	3.92095e-06	0.531993	0.27132	0.000228782	-0.685833	-0.348536
62447248	chr1:62447248:C:T	0.00229169	5.44471	1.72931	3.80898e-05	-1.55738	-1.26981
62447795	chr1:62447795:T:A	4.69615e-07	-1.10894e-10	-1.31887	0.000167254	-1.10894e-10	-1.34763
62447897	chr1:62447897:C:T	1.18014e-06	-1.10894e-10	-0.397387	0.000465412	-1.10894e-10	-0.324217
62448022	chr1:62448022:G:A	1.5869e-07	-1.36423	-1.03959	0.000276725	0.504709	-1.34883
62448538	chr1:62448538:T:C	5.85078e-07	-1.10894e-10	-1.09903	0.000196685	-1.10894e-10	-1.18554
62449307	chr1:62449307:G:A	0.000864868	4.84595	1.3536	4.04146e-05	-1.56504	-1.20291
62449738	chr1:62449738:C:T	4.5311e-07	-1.10894e-10	-1.35464	0.000165486	-1.10894e-10	-1.35825
62449780	chr1:62449780:C:T	4.67411e-07	-1.10894e-10	-1.32357	0.000168989	-1.10894e-10	-1.33731
62449802	chr1:62449802:C:T	0.00371078	5.6484	2.00758	4.4818e-05	-1.54699	-1.11754
62450187	chr1:62450187:A:G	5.8518e-07	-1.10894e-10	-1.09886	0.000196714	-1.10894e-10	-1.18539
62450639	chr1:62450639:A:G	4.61673e-07	-1.10894e-10	-1.33592	0.000168067	-1.10894e-10	-1.34277
62451033	chr1:62451033:G:T	4.98625e-07	-1.10894e-10	-1.25892	0.000189396	-1.10894e-10	-1.2233
62451125	chr1:62451125:T:C	0.00101195	5.06627	1.29034	3.99324e-05	-1.56232	-1.21763
62452194	chr1:62452194:T:A	0.000658186	4.91868	1.00779	3.74906e-05	-1.56481	-1.27823
62452242	chr1:62452242:G:A	2.23105e-06	1.15897	-0.919525	3.55795e-05	-1.56389	-1.33148
62452255	chr1:62452255:C:T	6.22297e-07	-1.10894e-10	-1.03736	0.000250954	-1.10894e-10	-0.94187
62452709	chr1:62452709:T:A	9.72182e-07	-1.10894e-10	-0.591235	0.000381214	-1.10894e-10	-0.523777
62453260	chr1:62453260:C:A	9.97874e-07	-0.565151	-3.54162e-10	0.000251046	-0.941504	-3.54162e-10
62454337	chr1:62454337:A:G	0.00138351	5.65739	1.01196	3.60679e-05	-1.5484	-1.33334
62454358	chr1:62454358:A:G	0.000811599	4.99754	1.13845	3.84744e-05	-1.56402	-1.25313
62454600	chr1:62454600:A:AAGAT	6.40255e-07	-1.10894e-10	-1.00891	0.00025908	-1.10894e-10	-0.910002
62454885	chr1:62454885:A:C	4.75261e-06	0.995672	-3.54162e-10	0.000650987	0.0113508	-3.54162e-10
62455093	chr1:62455093:A:G	4.59361e-07	-1.10894e-10	-1.34094	0.000201629	-1.10894e-10	-1.16071
62455318	chr1:62455318:C:A	6.32784e-07	-1.10894e-10	-1.02065	0.000208862	-1.10894e-10	-1.12547
62455751	chr1:62455751:T:C	0.000655483	4.86928	1.05307	3.77852e-05	-1.56506	-1.27016
62455915	chr1:62455915:T:C	0.00222733	5.36678	1.77875	3.8268e-05	-1.55983	-1.26269
62456375	chr1:62456375:C:T	4.79137e-07	-1.10894e-10	-1.29879	0.000173283	-1.10894e-10	-1.31221
62456679	chr1:62456679:T:C	4.8175e-07	-1.10894e-10	-1.29335	0.000165706	-1.10894e-10	-1.35692
62456989	chr1:62456989:G:A	0.00124816	4.49591	2.07049	4.0535e-05	-1.55958	-1.2054
62457663	chr1:62457663:C:T	4.58276e-07	-1.10894e-10	-1.34331	0.00017526	-1.10894e-10	-1.30087
62458187	chr1:62458187:G:A	0.000782852	4.65457	1.44535	4.3341e-05	-1.56375	-1.13429
62458192	chr1:62458192:C:T	0.00214959	5.43421	1.6758	3.76833e-05	-1.55784	-1.28008
62458239	chr1:62458239:T:C	4.68437e-07	-1.10894e-10	-1.32138	0.000165464	-1.10894e-10	-1.35838
62458677	chr1:62458677:C:T	4.73782e-07	-1.10894e-10	-1.31003	0.000185485	-1.10894e-10	-1.24417
62458723	chr1:62458723:G:A	4.53767e-07	-1.10894e-10	-1.35319	0.000170977	-1.10894e-10	-1.32561
62458777	chr1:62458777:C:T	0.000888815	4.8401	1.38677	4.2561e-05	-1.56513	-1.15108
62459541	chr1:62459541:C:A	1.21485e-06	-1.10894e-10	-0.3684	0.000480453	-1.10894e-10	-0.292409
62459694	chr1:62459694:C:A	4.56136e-07	-1.10894e-10	-1.34799	0.000166163	-1.10894e-10	-1.35417
62460013	chr1:62460013:T:C	5.64708e-07	-1.10894e-10	-1.13447	0.000174662	-1.10894e-10	-1.30429
62460386	chr1:62460386:A:T	0.000476973	4.15226	1.45218	4.18378e-05	-1.55182	-1.18152
62460437	chr1:62460437:T:C	4.53634e-07	-1.10894e-10	-1.35349	0.000165966	-1.10894e-10	-1.35536
62460908	chr1:62460908:C:T	4.74556e-07	-1.10894e-10	-1.3084	0.000165429	-1.10894e-10	-1.3586
62461044	chr1:62461044:A:G	6.41928e-07	-1.10894e-10	-1.0063	0.000259826	-1.10894e-10	-0.907126
62461256	chr1:62461256:A:C	1.44506e-06	-1.10894e-10	-0.194871	0.000363968	-1.10894e-10	-0.570074
62461302	chr1:62461302:GTC:G	6.56859e-07	-1.10894e-10	-0.983308	0.000259574	-1.10894e-10	-0.908097
62461590	chr1:62461590:C:A	6.16003e-07	-1.10894e-10	-1.04753	0.000247884	-1.10894e-10	-0.954179
62461843	chr1:62461843:G:A	4.53307e-07	-1.10894e-10	-1.35421	0.000165462	-1.10894e-10	-1.3584
62461945	chr1:62461945:T:C	1.33144e-06	-1.10894e-10	-0.276761	0.000528621	-1.10894e-10	-0.196867
62462047	chr1:62462047:G:T	4.78131e-07	-1.10894e-10	-1.30089	0.000165538	-1.10894e-10	-1.35794
62462126	chr1:62462126:T:G	0.000702954	4.82051	1.17176	3.91993e-05	-1.56512	-1.23336
62462402	chr1:62462402:C:T	7.80775e-07	-0.810491	-3.54162e-10	0.000176911	-1.29149	-3.54162e-10
62462582	chr1:62462582:A:G	4.77451e-07	-1.10894e-10	-1.30232	0.000165507	-1.10894e-10	-1.35813
62462803	chr1:62462803:G:A	4.58152e-07	-1.10894e-10	-1.34358	0.000170718	-1.10894e-10	-1.32712
62462878	chr1:62462878:G:A	0.00172107	5.21512	1.67256	4.05837e-05	-1.56313	-1.20064
62463071	chr1:62463071:G:C	5.09315e-07	-1.10894e-10	-1.23771	0.000195976	-1.10894e-10	-1.18915
62463450	chr1:62463450:T:C	4.77365e-07	-1.10894e-10	-1.3025	0.000165501	-1.10894e-10	-1.35816
62464221	chr1:62464221:G:A	0.000573036	4.4173	1.37063	4.06553e-05	-1.56137	-1.20064
62464408	chr1:62464408:G:A	4.5682e-07	-1.10894e-10	-1.34649	0.000167016	-1.10894e-10	-1.34905
62464553	chr1:62464553:G:A	0.000498137	4.35305	1.2948	3.99973e-05	-1.55957	-1.21876
62465088	chr1:62465088:T:C	4.52666e-07	-1.10894e-10	-1.35562	0.000165554	-1.10894e-10	-1.35784
62465961	chr1:62465961:C:A	0.000354441	4.09754	1.20998	3.96942e-05	-1.54879	-1.23714
62466428	chr1:62466428:T:G	5.20204e-07	-1.10894e-10	-1.21656	0.000235108	-1.10894e-10	-1.00709
62466884	chr1:62466884:A:C	2.00161e-06	-1.10894e-10	0.130927	0.000786567	-1.10894e-10	0.200539
62466941	chr1:62466941:A:C	4.52705e-07	-1.10894e-10	-1.35554	0.000165513	-1.10894e-10	-1.35809
62467144	chr1:62467144:T:C	6.39255e-07	-1.10894e-10	-1.01047	0.000239734	-1.10894e-10	-0.98761
62468072	chr1:62468072:G:C	4.90623e-07	-1.10894e-10	-1.2751	0.000195147	-1.10894e-10	-1.19339
62468087	chr1:62468087:G:A	0.000368193	4.00508	1.34051	4.16837e-05	-1.54381	-1.19322
62468331	chr1:62468331:G:A	0.000461808	3.98652	1.5856	4.57788e-05	-1.54268	-1.10064
62468637	chr1:62468637:A:G	0.000376963	4.04659	1.32253	4.21453e-05	-1.5467	-1.17931
62468923	chr1:62468923:G:A	4.87782e-07	-1.10894e-10	-1.28091	0.000193667	-1.10894e-10	-1.201
62469175	chr1:62469175:G:A	0.000390947	4.03901	1.36654	4.16313e-05	-1.54554	-1.19275
62469660	chr1:62469660:A:G	6.30496e-07	-1.10894e-10	-1.02427	0.00020049	-1.10894e-10	-1.16637
62470129	chr1:62470129:A:G	5.13871e-07	-1.10894e-10	-1.22881	0.00019597	-1.10894e-10	-1.18918
62470146	chr1:62470146:T:C	4.53758e-07	-1.10894e-10	-1.35321	0.00016593	-1.10894e-10	-1.35557
62470875	chr1:62470875:T:C	5.9146e-07	-1.10894e-10	-1.08818	0.000166694	-1.10894e-10	-1.35098
62471222	chr1:62471222:ATTAG:A	4.52544e-07	-1.10894e-10	-1.35589	0.000170585	-1.10894e-10	-1.3279
62471241	chr1:62471241:T:C	0.000778581	4.85653	1.23792	3.92386e-05	-1.56511	-1.23237
62471540	chr1:62471540:G:A	6.45403e-07	-1.0009	-3.54162e-10	0.000158984	-1.39833	-3.54162e-10
62471640	chr1:62471640:AGTGAG:A	4.52702e-07	-1.10894e-10	-1.35554	0.000175616	-1.10894e-10	-1.29884
62472868	chr1:62472868:A:G	2.60134e-06	-1.10894e-10	0.393004	0.00102584	-1.10894e-10	0.466131
62472969	chr1:62472969:G:T	4.82217e-07	-1.10894e-10	-1.29238	0.000173869	-1.10894e-10	-1.30884
62473963	chr1:62473963:C:T	4.96034e-07	-1.10894e-10	-1.26413	0.0001775	-1.10894e-10	-1.28817
62474251	chr1:62474251:T:C	8.14001e-07	-1.10894e-10	-0.768816	0.000213273	-1.10894e-10	-1.10457
62474400	chr1:62474400:G:A	6.14637e-07	-1.10894e-10	-1.04975	0.000247582	-1.10894e-10	-0.955396
62474426	chr1:62474426:G:A	0.00203211	5.34352	1.71028	3.76732e-05	-1.56065	-1.27754
62474493	chr1:62474493:G:A	4.51292e-07	-1.10894e-10	-1.35866	0.000172574	-1.10894e-10	-1.31631
62476203	chr1:62476203:C:T	4.54152e-07	-1.10894e-10	-1.35235	0.000165415	-1.10894e-10	-1.35868
62477127	chr1:62477127:A:G	6.88387e-07	-1.10894e-10	-0.936426	0.000210983	-1.10894e-10	-1.11536
62477593	chr1:62477593:C:T	1.03166e-06	-1.10894e-10	-0.531853	0.000406874	-1.10894e-10	-0.458637
62478283	chr1:62478283:G:A	0.000379576	4.04177	1.33427	4.0905e-05	-1.54554	-1.21034
62478308	chr1:62478308:G:A	0.00042189	4.07047	1.41126	4.16145e-05	-1.5472	-1.19149
62478657	chr1:62478657:C:T	3.79144e-07	-1.53286	-3.54162e-10	0.00018272	-1.25918	-3.54162e-10
62479544	chr1:62479544:T:A	5.19893e-07	-1.10894e-10	-1.21716	0.000234898	-1.10894e-10	-1.00799
62479551	chr1:62479551:T:G	3.67111e-07	-1.56511	-3.54162e-10	0.000154784	-1.42511	-3.54162e-10
62479747	chr1:62479747:A:G	0.0006847	4.83056	1.1354	3.83737e-05	-1.56512	-1.25464
62479866	chr1:62479866:G:A	2.5093e-06	0.35698	-3.54162e-10	0.000558279	-0.142281	-3.54162e-10
62479960	chr1:62479960:C:T	0.000872265	4.81657	1.3915	4.25762e-05	-1.56509	-1.15076
62481558	chr1:62481558:A:C	3.68369e-07	-1.56169	-3.54162e-10	0.000230532	-1.02675	-3.54162e-10
62481702	chr1:62481702:G:A	4.55881e-07	-1.10894e-10	-1.34855	0.000174189	-1.10894e-10	-1.307
62481830	chr1:62481830:A:T	4.86299e-07	-1.10894e-10	-1.28395	0.000176308	-1.10894e-10	-1.29491
62482024	chr1:62482024:A:T	2.9334e-06	-1.10894e-10	0.513141	0.00115762	-1.10894e-10	0.586985
62482406	chr1:62482406:G:A	5.34878e-07	-1.10894e-10	-1.18874	0.000205172	-1.10894e-10	-1.14329
62484289	chr1:62484289:T:C	0.00106792	4.90015	1.51029	4.3999e-05	-1.56503	-1.11795
62484601	chr1:62484601:G:A	4.58399e-07	-1.10894e-10	-1.34304	0.00016988	-1.10894e-10	-1.33204
62484836	chr1:62484836:A:C	8.17095e-07	-1.10894e-10	-0.765023	0.000213795	-1.10894e-10	-1.10212
62485187	chr1:62485187:C:T	0.000961364	4.85085	1.45448	4.33381e-05	-1.56512	-1.13298
62485456	chr1:62485456:G:A	4.63237e-07	-1.10894e-10	-1.33254	0.000168678	-1.10894e-10	-1.33915
62486127	chr1:62486127:A:G	5.0877e-07	-1.10894e-10	-1.23878	0.00023383	-1.10894e-10	-1.01255
62487685	chr1:62487685:G:GTAAGT	4.61002e-07	-1.10894e-10	-1.33738	0.000177367	-1.10894e-10	-1.28892
62487710	chr1:62487710:G:A	4.51949e-07	-1.10894e-10	-1.35721	0.000176353	-1.10894e-10	-1.29465
62488249	chr1:62488249:T:A	5.81851e-07	-1.10894e-10	-1.10456	0.000229648	-1.10894e-10	-1.03059
62489300	chr1:62489300:T:C	0.000587216	4.78571	1.02666	3.75512e-05	-1.56502	-1.27642
62489381	chr1:62489381:G:A	4.5185e-07	-1.10894e-10	-1.35743	0.000165651	-1.10894e-10	-1.35725
62489448	chr1:62489448:T:C	4.51669e-07	-1.10894e-10	-1.35783	0.00016966	-1.10894e-10	-1.33334
62489586	chr1:62489586:T:A	1.90221e-06	-1.10894e-10	0.079994	0.00115704	-1.10894e-10	0.58648
62490191	chr1:62490191:C:T	0.000701738	4.90366	1.08688	3.79855e-05	-1.56495	-1.26499
62490466	chr1:62490466:C:T	4.74609e-07	-1.10894e-10	-1.30829	0.000179853	-1.10894e-10	-1.275
62491008	chr1:62491008:G:A	5.07091e-07	-1.10894e-10	-1.24209	0.000194459	-1.10894e-10	-1.19692
62491300	chr1:62491300:T:C	4.51275e-07	-1.10894e-10	-1.3587	0.000176806	-1.10894e-10	-1.29209
62491356	chr1:62491356:G:A	4.65577e-07	-1.10894e-10	-1.3275	0.000165745	-1.10894e-10	-1.35669
62491359	chr1:62491359:G:A	0.00148898	5.22617	1.51665	3.85093e-05	-1.56289	-1.25335
62491528	chr1:62491528:C:G	0.00157588	5.56243	1.23712	3.60356e-05	-1.55341	-1.32922
62491542	chr1:62491542:T:C	4.5811e-07	-1.10894e-10	-1.34367	0.000175317	-1.10894e-10	-1.30054
62491709	chr1:62491709:G:T	4.51274e-07	-1.10894e-10	-1.3587	0.0001727	-1.10894e-10	-1.31559
62492087	chr1:62492087:T:C	0.00201319	5.71307	1.33139	3.67959e-05	-1.54627	-1.31549
62492431	chr1:62492431:G:A	2.17706e-06	-1.10894e-10	0.214954	0.000757195	-1.10894e-10	0.162481
62492526	chr1:62492526:A:G	1.43656e-06	-0.200771	-3.54162e-10	0.000277965	-0.839643	-3.54162e-10
62492987	chr1:62492987:T:C	0.00378597	7.23737	0.43867	0.000257852	0.349647	-1.2644
62493054	chr1:62493054:T:G	2.4429e-06	-1.10894e-10	0.330165	0.000846909	-1.10894e-10	0.274453
62493185	chr1:62493185:C:T	7.22776e-07	-0.887679	-3.54162e-10	0.000166294	-1.35338	-3.54162e-10
62494430	chr1:62494430:A:G	0.000924344	4.66379	1.60227	3.71132e-05	-1.56495	-1.28822
62494579	chr1:62494579:T:C	2.31689e-05	3.0041	-0.424311	3.61319e-05	-1.52337	-1.35659
62494904	chr1:62494904:T:C	0.00344736	5.75127	1.83107	5.11745e-05	-1.48628	-1.04561
62494909	chr1:62494909:CAG:C	4.83448e-07	-1.10894e-10	-1.28983	0.000192043	-1.10894e-10	-1.20942
62495097	chr1:62495097:C:T	5.74582e-07	-1.10894e-10	-1.11713	0.000190564	-1.10894e-10	-1.21715
62496083	chr1:62496083:TTGTC:T	4.44651e-07	-1.37349	-3.54162e-10	0.000134965	-1.56212	-3.54162e-10
62496569	chr1:62496569:T:TA	3.71115e-07	-1.55427	-3.54162e-10	0.000169861	-1.33216	-3.54162e-10
62496752	chr1:62496752:C:G	4.76292e-07	-1.10894e-10	-1.30475	0.000167788	-1.10894e-10	-1.34444
62497063	chr1:62497063:A:G	0.00191752	5.65876	1.337	4.01451e-05	-1.54313	-1.23151
62498066	chr1:62498066:G:A	0.00109132	4.86364	1.56848	4.15159e-05	-1.56465	-1.17641
62498119	chr1:62498119:G:A	1.02383e-05	1.76311	-3.54162e-10	0.00168533	0.962579	-3.54162e-10
62498243	chr1:62498243:G:C	0.000671988	4.65969	1.28753	3.95553e-05	-1.56482	-1.22462
62499192	chr1:62499192:A:G	8.04723e-07	-1.10894e-10	-0.78028	0.000237851	-1.10894e-10	-0.995497
62500499	chr1:62500499:A:AT	4.53745e-07	-1.10894e-10	-1.35324	0.000177971	-1.10894e-10	-1.28552
62501355	chr1:62501355:C:G	4.51671e-07	-1.10894e-10	-1.35782	0.000165875	-1.10894e-10	-1.3559
62502076	chr1:62502076:A:G	0.00107492	4.7884	1.62858	4.20892e-05	-1.56511	-1.16224
62502091	chr1:62502091:G:C	6.97075e-07	-1.10894e-10	-0.923885	0.000370492	-1.10894e-10	-0.552308
62502316	chr1:62502316:C:T	0.00109687	4.83146	1.60573	4.1844e-05	-1.56498	-1.16821
62503731	chr1:62503731:G:A	0.000858648	4.78715	1.40519	4.06076e-05	-1.5651	-1.19808
62503760	chr1:62503760:G:A	0.000931233	4.81577	1.45771	4.03844e-05	-1.56505	-1.20365
62503781	chr1:62503781:C:T	6.2326e-07	-1.10894e-10	-1.03581	0.000251625	-1.10894e-10	-0.939199
62504513	chr1:62504513:T:C	0.00174032	5.66884	1.22996	3.92541e-05	-1.5427	-1.25438
62504698	chr1:62504698:C:T	1.10025e-06	-1.10894e-10	-0.467481	0.000328044	-1.10894e-10	-0.673992
62505082	chr1:62505082:T:C	4.61687e-07	-1.10894e-10	-1.33589	0.000178077	-1.10894e-10	-1.28492
62505127	chr1:62505127:C:T	4.61591e-07	-1.10894e-10	-1.3361	0.000178011	-1.10894e-10	-1.2853
62505325	chr1:62505325:T:C	0.000988118	4.74433	1.58845	4.16492e-05	-1.5651	-1.17276
62507121	chr1:62507121:T:C	4.62173e-07	-1.10894e-10	-1.33484	0.000204988	-1.10894e-10	-1.14419
62508124	chr1:62508124:A:G	0.000904076	4.80629	1.4376	4.09413e-05	-1.56505	-1.18995
62508258	chr1:62508258:TCACCC:T	8.99476e-07	-1.10894e-10	-0.668966	0.000268462	-1.10894e-10	-0.874428
62508274	chr1:62508274:G:A	8.9726e-07	-1.10894e-10	-0.671432	0.000267905	-1.10894e-10	-0.876506
62508479	chr1:62508479:A:T	0.00213873	5.62518	1.47976	4.13433e-05	-1.54506	-1.20017
62508519	chr1:62508519:T:A	4.82066e-07	-1.10894e-10	-1.2927	0.00019051	-1.10894e-10	-1.21744
62508741	chr1:62508741:AAAT:A	6.09193e-07	-1.10894e-10	-1.05864	0.000245182	-1.10894e-10	-0.965137
62508787	chr1:62508787:TTTAC:T	0.00983607	6.171	2.45979	4.06233e-05	-1.52329	-1.23951
62508985	chr1:62508985:T:C	3.38756e-05	4.31841	-1.35873	0.000904002	1.62532	-1.28563
62510677	chr1:62510677:T:C	4.83796e-07	-1.10894e-10	-1.28911	0.000166321	-1.10894e-10	-1.35322
62510790	chr1:62510790:T:C	4.5159e-07	-1.10894e-10	-1.358	0.000167358	-1.10894e-10	-1.347
62510801	chr1:62510801:T:G	4.72353e-07	-1.10894e-10	-1.31305	0.000166654	-1.10894e-10	-1.35122
62511080	chr1:62511080:G:A	0.00263004	5.29841	2.01332	4.58425e-05	-1.55939	-1.08254
62511636	chr1:62511636:C:T	0.00279763	5.85446	1.51905	3.78227e-05	-1.54091	-1.29332
62511748	chr1:62511748:G:A	0.00201805	5.72975	1.31711	4.00904e-05	-1.53904	-1.23696
62512486	chr1:62512486:T:C	5.02582e-07	-1.10894e-10	-1.25102	0.000165422	-1.10894e-10	-1.35864
62513068	chr1:62513068:GGGGTAT:G	8.56415e-07	-1.10894e-10	-0.718023	0.000257686	-1.10894e-10	-0.915398
62513991	chr1:62513991:CAA:C	4.63286e-07	-1.10894e-10	-1.33243	0.000166332	-1.10894e-10	-1.35315
62514006	chr1:62514006:AATAAT:A	5.92e-07	-1.10894e-10	-1.08727	0.000234811	-1.10894e-10	-1.00836
62514490	chr1:62514490:A:G	0.00145845	4.98265	1.73945	4.33466e-05	-1.56339	-1.13452
62514728	chr1:62514728:CACA:C	0.00108196	4.78918	1.63433	4.34333e-05	-1.56509	-1.13082
62514739	chr1:62514739:T:C	0.00882107	5.45139	3.07049	4.40672e-05	-1.5559	-1.12553
62514794	chr1:62514794:C:T	4.65924e-07	-1.10894e-10	-1.32676	0.000165954	-1.10894e-10	-1.35543
62514841	chr1:62514841:T:C	3.25607e-06	1.70652	-1.08903	3.47312e-05	-1.5608	-1.35871
62514936	chr1:62514936:G:A	0.00197992	4.65094	2.37685	5.10067e-05	-1.56433	-0.970854
62515429	chr1:62515429:T:C	4.8441e-07	-1.10894e-10	-1.28785	0.00016627	-1.10894e-10	-1.35353
62515769	chr1:62515769:G:A	0.00108176	4.80728	1.61604	4.19233e-05	-1.56507	-1.16623
62515952	chr1:62515952:G:A	1.22384e-06	-1.10894e-10	-0.36103	0.000659947	-1.10894e-10	0.0250204
62515954	chr1:62515954:G:A	1.22725e-06	-1.10894e-10	-0.358243	0.000662101	-1.10894e-10	0.028279
62516895	chr1:62516895:A:G	4.8055e-07	-1.10894e-10	-1.29585	0.000169803	-1.10894e-10	-1.3325
62517323	chr1:62517323:G:A	0.00550725	5.82898	2.22182	4.95362e-05	-1.53369	-1.03074
62517732	chr1:62517732:G:A	5.65663e-07	-1.13278	-3.54162e-10	0.000168089	-1.34265	-3.54162e-10
62517942	chr1:62517942:C:A	8.62241e-07	-1.10894e-10	-0.711243	0.000259144	-1.10894e-10	-0.909757
62518080	chr1:62518080:C:T	0.00163455	5.63414	1.20196	3.89705e-05	-1.54452	-1.25981
62518594	chr1:62518594:G:C	4.62937e-07	-1.10894e-10	-1.33319	0.000166254	-1.10894e-10	-1.35362
62518601	chr1:62518601:G:A	4.53864e-07	-1.10894e-10	-1.35298	0.000165434	-1.10894e-10	-1.35857
62518681	chr1:62518681:A:T	6.77427e-07	-0.952477	-3.54162e-10	0.000190617	-1.21687	-3.54162e-10
62519089	chr1:62519089:T:C	8.31719e-07	-1.10894e-10	-0.747283	0.000251581	-1.10894e-10	-0.939375
62519226	chr1:62519226:C:T	0.0142008	6.22488	2.77315	4.28297e-05	-1.51929	-1.19062
62519461	chr1:62519461:A:G	7.33518e-07	-1.10894e-10	-0.872926	0.000208271	-1.10894e-10	-1.1283
62520406	chr1:62520406:G:A	1.57596e-06	-1.10894e-10	-0.108155	0.00060037	-1.10894e-10	-0.0695939
62520486	chr1:62520486:CAT:C	0.0020667	5.76893	1.30176	4.0771e-05	-1.53622	-1.22294
62520517	chr1:62520517:T:C	3.7979e-07	-1.53116	-3.54162e-10	0.000158399	-1.40202	-3.54162e-10
62520793	chr1:62520793:C:T	4.51278e-07	-1.10894e-10	-1.35869	0.000168474	-1.10894e-10	-1.34036
62521441	chr1:62521441:T:A	4.86075e-07	-1.10894e-10	-1.28442	0.000168873	-1.10894e-10	-1.33799
62521618	chr1:62521618:T:C	0.00179191	5.60615	1.32187	4.05982e-05	-1.54557	-1.21785
62521623	chr1:62521623:T:C	1.09194e-06	-1.10894e-10	-0.475065	0.00020029	-1.10894e-10	-1.16737
62522689	chr1:62522689:C:T	1.53814e-06	-1.10894e-10	-0.13245	0.000586295	-1.10894e-10	-0.0933172
62522701	chr1:62522701:AACTG:A	8.07322e-07	-1.10894e-10	-0.777055	0.000335571	-1.10894e-10	-0.651305
62523301	chr1:62523301:T:C	0.00174818	5.45116	1.45214	4.0756e-05	-1.55305	-1.20649
62523590	chr1:62523590:T:C	4.86171e-07	-1.10894e-10	-1.28422	0.000169464	-1.10894e-10	-1.3345
62523828	chr1:62523828:T:C	4.59051e-07	-1.10894e-10	-1.34162	0.000175242	-1.10894e-10	-1.30097
62524136	chr1:62524136:C:T	0.00210757	5.66794	1.42233	4.09117e-05	-1.54271	-1.21302
62525340	chr1:62525340:A:G	7.72178e-07	-1.10894e-10	-0.821562	0.000230166	-1.10894e-10	-1.02834
62525577	chr1:62525577:T:C	5.87627e-07	-1.09468	-3.54162e-10	0.000136571	-1.55029	-3.54162e-10
62525698	chr1:62525698:T:C	0.00186653	5.63667	1.33215	4.07177e-05	-1.544	-1.21648
62525712	chr1:62525712:C:T	1.44956e-06	-1.10894e-10	-0.191766	0.000546968	-1.10894e-10	-0.162749
62525879	chr1:62525879:A:G	8.42618e-07	-1.10894e-10	-0.734264	0.000254232	-1.10894e-10	-0.928892
62526087	chr1:62526087:A:T	7.47615e-07	-1.10894e-10	-0.85389	0.000308025	-1.10894e-10	-0.736957
62526234	chr1:62526234:T:C	0.00234896	5.64528	1.55343	4.2168e-05	-1.54396	-1.18152
62526906	chr1:62526906:T:C	4.52306e-07	-1.10894e-10	-1.35642	0.000172424	-1.10894e-10	-1.31718
62527078	chr1:62527078:T:C	0.0173062	6.27359	2.92221	4.43245e-05	-1.51552	-1.16008
62527949	chr1:62527949:T:C	0.00177539	5.62936	1.28939	4.03314e-05	-1.54441	-1.2256
62529592	chr1:62529592:C:T	2.50921e-06	-0.445288	0.802234	6.34915e-05	-1.45234	-0.863889
62530634	chr1:62530634:G:A	7.49864e-07	-1.10894e-10	-0.850886	0.000309037	-1.10894e-10	-0.733679
62530702	chr1:62530702:C:T	9.71403e-07	-1.18752	0.595482	0.000125142	-1.34724	-0.290453
62530962	chr1:62530962:C:T	4.57577e-07	-1.10894e-10	-1.34483	0.000165408	-1.10894e-10	-1.35872
62531167	chr1:62531167:C:G	0.00288405	5.60826	1.79567	4.49246e-05	-1.54591	-1.11624
62531865	chr1:62531865:A:G	1.63168e-06	0.80774	-0.881151	0.000130189	-0.48066	-1.11749
62531930	chr1:62531930:C:A	6.78732e-07	-0.950551	-3.54162e-10	0.000134563	-1.56511	-3.54162e-10
62532065	chr1:62532065:CAG:C	0.00195111	5.19182	1.82131	4.39614e-05	-1.56202	-1.1218
62533107	chr1:62533107:CT:C	4.68964e-07	-1.10894e-10	-1.32025	0.000165921	-1.10894e-10	-1.35563
62533128	chr1:62533128:G:A	4.63435e-07	-1.10894e-10	-1.33211	0.000170551	-1.10894e-10	-1.32811
62533219	chr1:62533219:T:C	4.80443e-07	-1.10894e-10	-1.29607	0.000166687	-1.10894e-10	-1.35102
62533290	chr1:62533290:T:C	3.72844e-07	-1.54962	-3.54162e-10	0.000255162	-0.925242	-3.54162e-10
62533458	chr1:62533458:C:T	4.70953e-07	-1.10894e-10	-1.31602	0.00017493	-1.10894e-10	-1.30276
62533688	chr1:62533688:A:G	3.78154e-07	-1.53548	-3.54162e-10	0.000277476	-0.841406	-3.54162e-10
62534072	chr1:62534072:T:C	5.84857e-07	-1.10894e-10	-1.09941	0.000186985	-1.10894e-10	-1.23611
62534900	chr1:62534900:G:A	6.83933e-07	-1.10894e-10	-0.942918	0.000185418	-1.10894e-10	-1.24453
62535060	chr1:62535060:GC:G	0.0155804	6.29869	2.79205	4.80901e-05	-1.51208	-1.08198
62535218	chr1:62535218:T:C	4.79263e-07	-1.10894e-10	-1.29853	0.000168243	-1.10894e-10	-1.34173
62535637	chr1:62535637:T:C	4.74979e-07	-1.10894e-10	-1.30751	0.000186392	-1.10894e-10	-1.23929
62535673	chr1:62535673:C:T	1.49344e-06	-1.10894e-10	-0.16194	0.000328751	-1.10894e-10	-0.67184
62536880	chr1:62536880:A:G	0.00198727	5.62244	1.40906	4.06966e-05	-1.54516	-1.21583
62536892	chr1:62536892:C:A	1.23451e-06	-1.10894e-10	-0.352352	0.000469801	-1.10894e-10	-0.31483
62536896	chr1:62536896:T:G	4.97506e-07	-1.10894e-10	-1.26117	0.000198954	-1.10894e-10	-1.17407
62538270	chr1:62538270:T:C	1.47924e-06	-1.10894e-10	-0.171497	0.000307722	-1.10894e-10	-0.737942
62538478	chr1:62538478:A:C	4.92783e-07	-1.10894e-10	-1.27071	0.000215424	-1.10894e-10	-1.09453
62539112	chr1:62539112:T:C	1.0989e-06	-1.10894e-10	-0.468715	0.000579529	-1.10894e-10	-0.104923
62539520	chr1:62539520:C:T	7.49968e-07	-1.10894e-10	-0.850748	0.000309106	-1.10894e-10	-0.733455
62540080	chr1:62540080:C:A	2.17108e-06	-0.503337	0.715537	6.19751e-05	-1.43385	-0.906553
62540183	chr1:62540183:T:C	5.80083e-07	-1.10894e-10	-1.10761	0.000174296	-1.10894e-10	-1.30638
62540279	chr1:62540279:T:C	0.00202013	5.60145	1.44645	4.09798e-05	-1.54624	-1.20782
62540416	chr1:62540416:C:A	0.00235045	5.68721	1.51213	4.26565e-05	-1.54115	-1.17281
62540924	chr1:62540924:A:T	0.00158732	5.56124	1.24553	3.91398e-05	-1.54829	-1.25171
62541132	chr1:62541132:TGATTTCAGCTTTATAGAGGCTGAAGAC:T	0.00159735	5.44242	1.37065	3.99895e-05	-1.55357	-1.22496
62541511	chr1:62541511:C:T	0.0173078	6.30008	2.89581	4.88169e-05	-1.51207	-1.06699
62541557	chr1:62541557:G:A	0.00209538	5.6487	1.43576	4.10131e-05	-1.54377	-1.20948
62541703	chr1:62541703:G:C	4.79311e-07	-1.10894e-10	-1.29843	0.000188788	-1.10894e-10	-1.22652
62542502	chr1:62542502:C:T	4.73379e-07	-1.10894e-10	-1.31088	0.000185324	-1.10894e-10	-1.24503
62542519	chr1:62542519:G:T	1.80819e-06	0.0293054	-3.54162e-10	0.000277878	-0.839958	-3.54162e-10
62544229	chr1:62544229:A:G	0.00202925	5.66007	1.39233	4.13452e-05	-1.5427	-1.20249
62544285	chr1:62544285:C:T	0.00205216	5.8128	1.25083	3.97423e-05	-1.53403	-1.25069
62544439	chr1:62544439:G:C	0.00204401	5.4914	1.56825	4.32478e-05	-1.55098	-1.14921
62544640	chr1:62544640:A:G	6.48908e-07	-0.995487	-3.54162e-10	0.000148117	-1.46913	-3.54162e-10
62545159	chr1:62545159:A:T	6.96649e-07	-0.924496	-3.54162e-10	0.000151252	-1.44819	-3.54162e-10
62545331	chr1:62545331:CCA:C	3.70988e-07	-1.55461	-3.54162e-10	0.00023537	-1.00598	-3.54162e-10
62546026	chr1:62546026:A:G	4.59196e-07	-1.10894e-10	-1.3413	0.000175342	-1.10894e-10	-1.3004
62546237	chr1:62546237:T:C	4.69039e-07	-1.32009	-3.54162e-10	0.000144835	-1.49155	-3.54162e-10
62546385	chr1:62546385:A:G	0.00415437	5.64039	2.1285	4.87833e-05	-1.54451	-1.03524
62546400	chr1:62546400:A:C	0.00199014	5.52503	1.50791	4.14463e-05	-1.54971	-1.19303
62547463	chr1:62547463:A:G	0.0188017	6.2701	3.00857	4.5165e-05	-1.51502	-1.1418
62547539	chr1:62547539:A:G	1.81949e-06	-1.10894e-10	0.0355322	0.000695306	-1.10894e-10	0.0772133
62547725	chr1:62547725:C:T	0.00241072	5.67203	1.55263	4.22144e-05	-1.54246	-1.18192
62548115	chr1:62548115:A:G	0.00255648	5.78244	1.50092	4.19867e-05	-1.53585	-1.19394
62548244	chr1:62548244:C:A	3.72838e-07	-1.54963	-3.54162e-10	0.000147173	-1.47553	-3.54162e-10
62548361	chr1:62548361:C:T	1.62397e-06	-1.10894e-10	-0.0781492	0.000622104	-1.10894e-10	-0.0340324
62549103	chr1:62549103:A:G	5.8468e-07	-1.10894e-10	-1.09971	0.000296325	-1.10894e-10	-0.775684
62549528	chr1:62549528:A:T	0.0176365	6.3542	2.8605	4.92569e-05	-1.50745	-1.06264
62550073	chr1:62550073:GA:G	4.63399e-07	-1.10894e-10	-1.33219	0.000165464	-1.10894e-10	-1.35839
62550460	chr1:62550460:T:A	4.79794e-07	-1.10894e-10	-1.29742	0.000166739	-1.10894e-10	-1.35071
62553181	chr1:62553181:C:T	0.00281888	5.89704	1.48403	3.78228e-05	-1.53831	-1.29591
62554248	chr1:62554248:G:A	0.00235427	5.80061	1.40036	4.18842e-05	-1.5341	-1.19813
62554615	chr1:62554615:C:T	4.94741e-07	-1.10894e-10	-1.26674	0.000171231	-1.10894e-10	-1.32413
62554804	chr1:62554804:G:A	7.23979e-07	-0.886016	-3.54162e-10	0.000159397	-1.39574	-3.54162e-10
62555066	chr1:62555066:A:G	5.94895e-07	-1.10894e-10	-1.08239	0.000236361	-1.10894e-10	-1.00178
62555145	chr1:62555145:C:A	0.0156984	6.18556	2.91273	4.88095e-05	-1.52098	-1.05824
62555366	chr1:62555366:T:C	1.14742e-06	-1.10894e-10	-0.425508	0.000268743	-1.10894e-10	-0.873385
62556333	chr1:62556333:G:A	3.31154e-07	-1.25005	-0.418148	0.000325887	0.232098	-0.912688
62557157	chr1:62557157:C:T	4.10121e-07	-1.45432	-3.54162e-10	0.000134986	-1.56197	-3.54162e-10
62557204	chr1:62557204:G:A	7.49057e-07	-1.10894e-10	-0.851963	0.000203459	-1.10894e-10	-1.15167
62557313	chr1:62557313:CTT:C	4.78493e-07	-1.10894e-10	-1.30014	0.000166931	-1.10894e-10	-1.34956
62557619	chr1:62557619:A:G	4.51416e-07	-1.10894e-10	-1.35839	0.000167815	-1.10894e-10	-1.34428
62558574	chr1:62558574:G:A	4.5126e-07	-1.10894e-10	-1.35873	0.000166491	-1.10894e-10	-1.3522
62558885	chr1:62558885:G:C	4.55814e-07	-1.10894e-10	-1.34869	0.000195505	-1.10894e-10	-1.19155
62560271	chr1:62560271:G:T	0.00232906	5.71768	1.47252	4.23136e-05	-1.5393	-1.18273
62560340	chr1:62560340:C:T	0.00206444	5.57685	1.49274	4.21832e-05	-1.54709	-1.17803
62560758	chr1:62560758:T:G	0.00209505	5.6496	1.4347	4.17488e-05	-1.54327	-1.1922
62561157	chr1:62561157:A:G	5.00073e-07	-1.10894e-10	-1.25602	0.000165456	-1.10894e-10	-1.35844
62561740	chr1:62561740:AG:A	4.91714e-07	-1.10894e-10	-1.27288	0.000168146	-1.10894e-10	-1.3423
62562356	chr1:62562356:C:T	7.28557e-07	-1.10894e-10	-0.879713	0.000199143	-1.10894e-10	-1.17312
62562416	chr1:62562416:T:C	6.20123e-07	-1.04086	-3.54162e-10	0.000136187	-1.55311	-3.54162e-10
62562527	chr1:62562527:T:C	3.69249e-07	-1.25331	-0.305999	0.000602444	0.910148	-0.976293
62563295	chr1:62563295:G:C	4.51624e-07	-1.10894e-10	-1.35793	0.000170314	-1.10894e-10	-1.3295
62563700	chr1:62563700:T:G	5.91325e-07	-1.10894e-10	-1.08841	0.000234507	-1.10894e-10	-1.00965
62564054	chr1:62564054:C:G	4.51278e-07	-1.10894e-10	-1.35869	0.000168474	-1.10894e-10	-1.34036
62564741	chr1:62564741:C:CA	2.30134e-06	-1.10894e-10	0.270468	0.000556045	-1.10894e-10	-0.14629
62565128	chr1:62565128:A:G	6.51829e-07	-1.10894e-10	-0.990996	0.000266697	-1.10894e-10	-0.881027
62565410	chr1:62565410:G:A	4.70322e-07	-1.10894e-10	-1.31736	0.000215024	-1.10894e-10	-1.09639
62565533	chr1:62565533:A:G	4.59186e-07	-1.10894e-10	-1.34132	0.000175335	-1.10894e-10	-1.30044
62565671	chr1:62565671:C:T	7.31207e-07	-1.10894e-10	-0.876081	0.000199625	-1.10894e-10	-1.1707
62565843	chr1:62565843:G:A	5.95336e-07	-1.08165	-3.54162e-10	0.000148609	-1.46582	-3.54162e-10
62565940	chr1:62565940:C:A	2.55648e-06	-0.431257	0.806866	6.32725e-05	-1.4566	-0.863085
62565945	chr1:62565945:A:C	0.0021904	5.6364	1.49242	4.23406e-05	-1.54381	-1.17758
62566389	chr1:62566389:G:A	6.57856e-07	-1.10894e-10	-0.981792	0.000190276	-1.10894e-10	-1.21866
62566547	chr1:62566547:A:G	3.91029e-07	-1.502	-3.54162e-10	0.000169844	-1.33226	-3.54162e-10
62566645	chr1:62566645:T:G	6.05937e-07	-1.10894e-10	-1.064	0.000177935	-1.10894e-10	-1.28572
62566892	chr1:62566892:AACAG:A	6.3457e-05	4.92924	-1.3419	0.000243067	0.0588583	-1.03266
62567109	chr1:62567109:T:C	4.51292e-07	-1.10894e-10	-1.35866	0.000169189	-1.10894e-10	-1.33612
62567930	chr1:62567930:C:T	5.61647e-07	-1.10894e-10	-1.1399	0.000184623	-1.10894e-10	-1.24883
62567978	chr1:62567978:T:G	6.12707e-07	-1.10894e-10	-1.05289	0.000193148	-1.10894e-10	-1.20368
62568144	chr1:62568144:ATGAC:A	4.77729e-06	1.00085	-3.54162e-10	0.000967163	0.407228	-3.54162e-10
62568270	chr1:62568270:T:C	0.00226222	5.40188	1.7592	4.54264e-05	-1.5547	-1.09634
62568551	chr1:62568551:T:C	0.000734657	3.90841	2.12797	3.868e-05	-1.50812	-1.3037
62568568	chr1:62568568:G:A	2.46263e-06	-1.10894e-10	0.338207	0.000568128	-1.10894e-10	-0.124794
62569145	chr1:62569145:A:G	4.7832e-07	-1.10894e-10	-1.3005	0.00016807	-1.10894e-10	-1.34276
62569277	chr1:62569277:A:G	5.93491e-07	-1.10894e-10	-1.08476	0.000235697	-1.10894e-10	-1.00459
62570458	chr1:62570458:G:A	0.00371085	5.50392	2.15207	4.8111e-05	-1.55208	-1.04155
62570967	chr1:62570967:G:A	1.02982e-06	-1.10894e-10	-0.533638	0.000309193	-1.10894e-10	-0.733174
62570976	chr1:62570976:A:G	4.59e-07	-1.10894e-10	-1.34173	0.0001752	-1.10894e-10	-1.30121
62571127	chr1:62571127:G:A	4.55003e-07	-1.10894e-10	-1.35047	0.000174653	-1.10894e-10	-1.30434
62571136	chr1:62571136:G:A	0.00311991	5.80083	1.6817	4.36418e-05	-1.53494	-1.15618
62571608	chr1:62571608:T:C	4.97227e-07	-1.10894e-10	-1.26173	0.000165526	-1.10894e-10	-1.35801
62571673	chr1:62571673:C:T	5.55484e-07	-1.10894e-10	-1.15094	0.000178297	-1.10894e-10	-1.28369
62571970	chr1:62571970:G:C	4.52194e-07	-1.10894e-10	-1.35667	0.000171412	-1.10894e-10	-1.32307
62572427	chr1:62572427:T:A	4.72217e-07	-1.10894e-10	-1.31334	0.000217357	-1.10894e-10	-1.0856
62572672	chr1:62572672:A:T	6.09185e-07	-1.10894e-10	-1.05866	0.000177842	-1.10894e-10	-1.28624
62573276	chr1:62573276:G:C	4.51283e-07	-1.10894e-10	-1.35868	0.000168437	-1.10894e-10	-1.34058
62573862	chr1:62573862:C:T	0.00214102	5.66206	1.44396	4.19054e-05	-1.54248	-1.18924
62575056	chr1:62575056:G:T	7.09394e-07	-1.10894e-10	-0.906366	0.000189054	-1.10894e-10	-1.22511
62575177	chr1:62575177:C:T	1.02327e-06	-1.10894e-10	-0.54002	0.000304727	-1.10894e-10	-0.747722
62575788	chr1:62575788:C:A	5.94864e-07	-1.10894e-10	-1.08245	0.000236336	-1.10894e-10	-1.00189
62575859	chr1:62575859:C:T	6.07621e-07	-1.10894e-10	-1.06123	0.000177625	-1.10894e-10	-1.28746
62576455	chr1:62576455:A:G	0.0023006	5.68989	1.48802	4.24322e-05	-1.54081	-1.17842
62576794	chr1:62576794:T:C	3.80851e-07	-1.52837	-3.54162e-10	0.000171752	-1.32109	-3.54162e-10
62577067	chr1:62577067:A:G	0.0186655	6.19641	3.075	4.55714e-05	-1.52114	-1.12672
62577461	chr1:62577461:C:T	5.15935e-07	-1.10894e-10	-1.2248	0.000173699	-1.10894e-10	-1.30981
62578452	chr1:62578452:G:GCTCAC	4.84927e-07	-1.10894e-10	-1.28678	0.000170804	-1.10894e-10	-1.32662
62578477	chr1:62578477:T:A	4.5238e-07	-1.10894e-10	-1.35626	0.000166769	-1.10894e-10	-1.35053
62579231	chr1:62579231:T:C	6.11628e-07	-1.10894e-10	-1.05465	0.000247749	-1.10894e-10	-0.954724
62579817	chr1:62579817:C:T	6.25132e-07	-1.10894e-10	-1.03281	0.000252926	-1.10894e-10	-0.934042
62580353	chr1:62580353:C:T	4.51602e-07	-1.10894e-10	-1.35798	0.00017029	-1.10894e-10	-1.32963
62580368	chr1:62580368:T:C	0.00240064	5.54976	1.67071	4.44619e-05	-1.54833	-1.12418
62580907	chr1:62580907:C:A	0.00239543	5.65068	1.56761	4.32078e-05	-1.54319	-1.15793
62580971	chr1:62580971:G:T	4.9787e-07	-1.10894e-10	-1.26044	0.000169105	-1.10894e-10	-1.33662
62580987	chr1:62580987:C:T	6.41622e-07	-1.10894e-10	-1.00678	0.000200627	-1.10894e-10	-1.16569
62582161	chr1:62582161:T:C	4.54216e-07	-1.10894e-10	-1.3522	0.000173987	-1.10894e-10	-1.30816
62582272	chr1:62582272:C:T	3.67418e-07	-1.56428	-3.54162e-10	0.000142357	-1.5088	-3.54162e-10
62582316	chr1:62582316:C:T	0.00317523	5.86497	1.63514	3.85388e-05	-1.54023	-1.27524
62582374	chr1:62582374:A:C	0.00179568	5.48844	1.44168	4.14872e-05	-1.55128	-1.19047
62582375	chr1:62582375:C:T	4.57806e-07	-1.10894e-10	-1.34433	0.000174351	-1.10894e-10	-1.30607
62582604	chr1:62582604:A:C	0.00173512	4.50435	2.39146	6.11858e-05	-1.56512	-0.788105
62583906	chr1:62583906:A:G	4.78558e-07	-1.10894e-10	-1.3	0.000168203	-1.10894e-10	-1.34197
62584077	chr1:62584077:T:C	4.77051e-07	-1.10894e-10	-1.30315	0.000169014	-1.10894e-10	-1.33716
62584148	chr1:62584148:G:A	0.016288	6.37366	2.7615	4.74517e-05	-1.50574	-1.10168
62584544	chr1:62584544:G:C	4.51601e-07	-1.10894e-10	-1.35798	0.00017026	-1.10894e-10	-1.32981
62584927	chr1:62584927:T:G	0.0293236	6.64998	3.07315	4.7507e-05	-1.47896	-1.1273
62585197	chr1:62585197:G:A	5.23258e-07	-1.10894e-10	-1.2107	0.000187781	-1.10894e-10	-1.23186
62585631	chr1:62585631:C:T	5.43318e-07	-1.10894e-10	-1.17308	0.000171819	-1.10894e-10	-1.3207
62585830	chr1:62585830:T:C	4.64542e-07	-1.10894e-10	-1.32973	0.00017013	-1.10894e-10	-1.33058
62586017	chr1:62586017:C:T	2.6109e-06	-0.43325	0.829922	6.39976e-05	-1.4561	-0.852192
62586673	chr1:62586673:CTA:C	3.73497e-07	-1.07305	-0.474815	0.000808308	1.36157	-1.13377
62586767	chr1:62586767:G:A	5.93287e-07	-1.10894e-10	-1.0851	0.000235388	-1.10894e-10	-1.0059
62587354	chr1:62587354:C:T	7.90836e-07	-1.10894e-10	-0.797687	0.000239461	-1.10894e-10	-0.988749
62587489	chr1:62587489:C:T	4.86027e-07	-1.10894e-10	-1.28451	0.000167327	-1.10894e-10	-1.34719
62587562	chr1:62587562:TACA:T	5.71556e-07	-1.10894e-10	-1.12242	0.00022926	-1.10894e-10	-1.03228
62588045	chr1:62588045:AAAG:A	5.76552e-07	-1.10894e-10	-1.11371	0.000220665	-1.10894e-10	-1.07049
62588809	chr1:62588809:TACCTC:T	4.75493e-07	-1.10894e-10	-1.30643	0.000205647	-1.10894e-10	-1.14098
62589506	chr1:62589506:C:T	4.59207e-07	-1.10894e-10	-1.34128	0.000175352	-1.10894e-10	-1.30035
62589609	chr1:62589609:G:A	2.27962e-06	-0.468116	0.729104	6.18348e-05	-1.44456	-0.898114
62589630	chr1:62589630:A:C	1.23657e-06	-1.10894e-10	-0.350677	0.000477108	-1.10894e-10	-0.299397
62589799	chr1:62589799:G:A	0.0231697	6.57076	2.91682	4.53901e-05	-1.48838	-1.16347
62590441	chr1:62590441:G:A	0.00276699	5.90987	1.45262	4.23708e-05	-1.53206	-1.18862
62590508	chr1:62590508:A:G	1.0308e-06	-1.10894e-10	-0.532686	0.00030946	-1.10894e-10	-0.732311
62590999	chr1:62590999:G:A	0.00252927	5.92848	1.34418	4.13308e-05	-1.53089	-1.21464
62591212	chr1:62591212:G:T	5.57656e-07	-1.10894e-10	-1.14703	0.000182462	-1.10894e-10	-1.2606
62591257	chr1:62591257:C:G	4.52853e-07	-1.10894e-10	-1.35521	0.000172327	-1.10894e-10	-1.31774
62591778	chr1:62591778:A:G	8.79581e-07	-1.10894e-10	-0.691332	0.000263379	-1.10894e-10	-0.893547
62592449	chr1:62592449:A:G	4.7554e-07	-1.10894e-10	-1.30633	0.000166088	-1.10894e-10	-1.35462
62592957	chr1:62592957:T:C	1.40086e-06	-1.10894e-10	-0.225937	0.000533815	-1.10894e-10	-0.187089
62593742	chr1:62593742:C:T	5.98299e-07	-1.10894e-10	-1.07669	0.000237769	-1.10894e-10	-0.995838
62594568	chr1:62594568:C:T	4.69187e-07	-1.10894e-10	-1.31978	0.00018301	-1.10894e-10	-1.2576
62594640	chr1:62594640:A:C	0.00131612	5.30815	1.31127	3.9998e-05	-1.55784	-1.22047
62595088	chr1:62595088:T:G	4.71471e-07	-1.10894e-10	-1.31492	0.00016815	-1.10894e-10	-1.34228
62595131	chr1:62595131:A:G	3.81271e-07	-1.52727	-3.54162e-10	0.000149624	-1.45902	-3.54162e-10
62595143	chr1:62595143:C:A	4.55901e-07	-1.10894e-10	-1.3485	0.000175857	-1.10894e-10	-1.29747
62595571	chr1:62595571:C:T	4.71043e-07	-1.10894e-10	-1.31583	0.000168236	-1.10894e-10	-1.34177
62595855	chr1:62595855:G:C	4.68498e-07	-1.10894e-10	-1.32125	0.000168872	-1.10894e-10	-1.338
62595942	chr1:62595942:A:C	6.22946e-07	-1.10894e-10	-1.03632	0.000251479	-1.10894e-10	-0.939779
62596858	chr1:62596858:C:A	1.45169e-06	-1.10894e-10	-0.190294	0.000322237	-1.10894e-10	-0.691853
62598159	chr1:62598159:T:C	4.6895e-07	-1.10894e-10	-1.32028	0.000168791	-1.10894e-10	-1.33848
62599454	chr1:62599454:C:T	6.64832e-07	-1.10894e-10	-0.971244	0.000255095	-1.10894e-10	-0.925503
62599609	chr1:62599609:T:C	4.51278e-07	-1.10894e-10	-1.35869	0.000168474	-1.10894e-10	-1.34036
62599843	chr1:62599843:TAG:T	1.33302e-06	-0.275575	-3.54162e-10	0.000198481	-1.17644	-3.54162e-10
62599849	chr1:62599849:A:C	1.25996e-06	-0.331945	-3.54162e-10	0.00019217	-1.20876	-3.54162e-10
62599852	chr1:62599852:GCTA:G	1.3142e-06	-0.289796	-3.54162e-10	0.000196595	-1.18599	-3.54162e-10
62599971	chr1:62599971:A:G	8.62044e-07	-1.10894e-10	-0.711471	0.000259181	-1.10894e-10	-0.909612
62600973	chr1:62600973:T:C	3.70233e-07	-1.55664	-3.54162e-10	0.000147233	-1.47512	-3.54162e-10
62601292	chr1:62601292:C:T	6.65984e-07	-1.10894e-10	-0.969513	0.000206424	-1.10894e-10	-1.13721
62601536	chr1:62601536:T:C	4.5323e-07	-1.10894e-10	-1.35438	0.000165454	-1.10894e-10	-1.35845
62602628	chr1:62602628:G:A	1.18256e-07	-1.48572	-1.2122	4.77802e-05	-1.54426	-1.05627
62603486	chr1:62603486:T:C	1.59844e-07	-1.56106	-0.835516	5.87839e-05	-1.3426	-1.05067
62603699	chr1:62603699:C:T	4.54434e-07	-1.10894e-10	-1.35173	0.000174142	-1.10894e-10	-1.30727
62604866	chr1:62604866:AGTTAATGTG:A	0.219325	6.59792	5.13737	9.45025e-05	-1.48549	-0.433021
62605839	chr1:62605839:A:G	4.78227e-07	-1.10894e-10	-1.30069	0.000167583	-1.10894e-10	-1.34566
62606263	chr1:62606263:G:A	4.67241e-07	-1.10894e-10	-1.32393	0.000181608	-1.10894e-10	-1.26529
62607003	chr1:62607003:TCTGACCAGC:T	2.91028e-06	0.505225	-3.54162e-10	0.000590726	-0.0857874	-3.54162e-10
62607442	chr1:62607442:C:T	4.97753e-06	0.498898	0.543014	0.000278424	-0.704338	-0.133655
62607536	chr1:62607536:G:A	1.85528e-06	-1.10894e-10	0.0550136	0.00111958	-1.10894e-10	0.553573
62608304	chr1:62608304:C:T	0.0027698	5.8004	1.56311	4.36826e-05	-1.53394	-1.15624
62608856	chr1:62608856:CTCAT:C	0.0132918	6.33548	2.5964	4.18754e-05	-1.50949	-1.22295
62610155	chr1:62610155:G:A	0.002397	5.72614	1.49281	4.25671e-05	-1.53871	-1.17735
62610194	chr1:62610194:A:C	4.66263e-07	-1.10894e-10	-1.32603	0.000166812	-1.10894e-10	-1.35027
62610321	chr1:62610321:C:T	5.04188e-07	-1.10894e-10	-1.24783	0.000173272	-1.10894e-10	-1.31227
62610618	chr1:62610618:C:T	5.93489e-07	-1.10894e-10	-1.08476	0.000235489	-1.10894e-10	-1.00547
62610667	chr1:62610667:G:A	7.12777e-07	-1.10894e-10	-0.901609	0.000224997	-1.10894e-10	-1.05105
62611272	chr1:62611272:T:C	6.90203e-06	1.36879	-3.54162e-10	0.00137072	0.755954	-3.54162e-10
62612667	chr1:62612667:C:T	8.62552e-07	-1.10894e-10	-0.710882	0.000217636	-1.10894e-10	-1.08432
62613005	chr1:62613005:A:G	4.52438e-07	-1.10894e-10	-1.35613	0.000165855	-1.10894e-10	-1.35602
62613863	chr1:62613863:A:AT	5.72384e-07	-1.10894e-10	-1.12097	0.000172802	-1.10894e-10	-1.31499
62615840	chr1:62615840:G:A	9.83723e-07	-1.10894e-10	-0.579434	0.000510186	-1.10894e-10	-0.232364
62616097	chr1:62616097:C:G	6.22949e-07	-1.03631	-3.54162e-10	0.000177209	-1.28981	-3.54162e-10
62616144	chr1:62616144:T:C	5.91975e-07	-1.10894e-10	-1.08731	0.000234804	-1.10894e-10	-1.00839
62617618	chr1:62617618:C:A	0.00850279	8.20953	0.2756	0.000418762	0.878961	-1.3088
62617700	chr1:62617700:T:A	4.94106e-07	-1.10894e-10	-1.26803	0.000171259	-1.10894e-10	-1.32396
62617780	chr1:62617780:A:G	4.96652e-07	-1.10894e-10	-1.26289	0.000171642	-1.10894e-10	-1.32173
62617804	chr1:62617804:G:C	1.31797e-06	-1.10894e-10	-0.286928	0.00050176	-1.10894e-10	-0.249018
62618359	chr1:62618359:G:A	0.00255422	5.71226	1.57022	4.33483e-05	-1.5397	-1.15818
62618616	chr1:62618616:A:C	4.51277e-07	-1.10894e-10	-1.3587	0.000168483	-1.10894e-10	-1.3403
62619595	chr1:62619595:C:T	0.00216131	5.62083	1.49462	4.23176e-05	-1.54477	-1.17717
62619959	chr1:62619959:T:C	1.25069e-06	-1.10894e-10	-0.339325	0.000244091	-1.10894e-10	-0.969599
62620270	chr1:62620270:A:G	2.76183e-06	1.40291	-0.950042	3.56352e-05	-1.55456	-1.33925
62620326	chr1:62620326:T:A	0.00217601	6.30999	0.812237	3.74869e-05	-1.50634	-1.33681
62620640	chr1:62620640:G:A	4.65322e-07	-1.10894e-10	-1.32805	0.000180496	-1.10894e-10	-1.27143
62620774	chr1:62620774:C:T	4.69977e-07	-1.10894e-10	-1.31809	0.000183508	-1.10894e-10	-1.25488
62621186	chr1:62621186:G:A	4.55732e-07	-1.10894e-10	-1.34887	0.000182989	-1.10894e-10	-1.25771
62622066	chr1:62622066:T:C	4.51278e-07	-1.10894e-10	-1.35869	0.000168474	-1.10894e-10	-1.34036
62622862	chr1:62622862:G:A	1.96162e-06	-1.10894e-10	0.110747	0.000752521	-1.10894e-10	0.156289
62623604	chr1:62623604:A:G	5.86936e-07	-1.10894e-10	-1.09586	0.000174769	-1.10894e-10	-1.30368
62623856	chr1:62623856:T:C	1.60629e-07	-1.56512	-0.826561	5.58004e-05	-1.40183	-1.04353
62624921	chr1:62624921:G:A	8.51816e-07	-1.10894e-10	-0.723407	0.000256487	-1.10894e-10	-0.920061
62625187	chr1:62625187:C:T	0.00248328	5.57643	1.67788	4.41123e-05	-1.54781	-1.13259
62625292	chr1:62625292:T:C	4.53107e-07	-1.10894e-10	-1.35465	0.000166083	-1.10894e-10	-1.35465
62625295	chr1:62625295:T:G	4.68904e-07	-1.10894e-10	-1.32038	0.000182829	-1.10894e-10	-1.25859
62625800	chr1:62625800:G:C	2.44134e-06	-0.355719	0.685245	5.90481e-05	-1.47881	-0.90998
62626449	chr1:62626449:G:C	1.81886e-07	-0.908985	-1.35841	4.00229e-05	-1.45503	-1.32266
62626698	chr1:62626698:C:T	6.0481e-07	-1.10894e-10	-1.06586	0.00024434	-1.10894e-10	-0.968579
62626723	chr1:62626723:G:A	1.2405e-06	-1.10894e-10	-0.347512	0.000668693	-1.10894e-10	0.0381861
62626725	chr1:62626725:C:T	6.08152e-07	-1.10894e-10	-1.06035	0.000177699	-1.10894e-10	-1.28705
62627154	chr1:62627154:C:T	6.33263e-07	-1.10894e-10	-1.01989	0.000195363	-1.10894e-10	-1.19228
62627215	chr1:62627215:G:A	6.42494e-07	-1.00542	-3.54162e-10	0.000449191	-0.359692	-3.54162e-10
62627778	chr1:62627778:T:C	4.87329e-07	-1.10894e-10	-1.28184	0.000169828	-1.10894e-10	-1.33235
62627783	chr1:62627783:A:G	4.51279e-07	-1.10894e-10	-1.35869	0.000168465	-1.10894e-10	-1.34041
62627946	chr1:62627946:C:T	0.00180367	5.81648	1.11808	3.94495e-05	-1.53316	-1.25896
62627990	chr1:62627990:GT:G	0.0168048	6.14696	3.01944	4.47825e-05	-1.52508	-1.14024
62628395	chr1:62628395:C:T	1.35688e-06	-1.10894e-10	-0.257832	0.000306674	-1.10894e-10	-0.741354
62628536	chr1:62628536:A:G	0.012026	6.12413	2.70768	4.20129e-05	-1.52671	-1.20246
62628634	chr1:62628634:A:T	1.27549e-06	-1.10894e-10	-0.319692	0.000690962	-1.10894e-10	0.0709447
62628649	chr1:62628649:A:C	4.51619e-07	-1.10894e-10	-1.35794	0.000170303	-1.10894e-10	-1.32956
62628993	chr1:62628993:C:T	4.65249e-07	-1.10894e-10	-1.3282	0.000179131	-1.10894e-10	-1.27902
62629021	chr1:62629021:A:G	0.0204893	6.34319	3.02145	4.54838e-05	-1.50986	-1.13992
62629293	chr1:62629293:C:T	4.52008e-07	-1.10894e-10	-1.35708	0.000171237	-1.10894e-10	-1.32409
62630006	chr1:62630006:C:T	4.4398e-07	-1.375	-3.54162e-10	0.000211775	-1.11161	-3.54162e-10
62630040	chr1:62630040:C:T	0.00308253	5.66292	1.80757	4.66753e-05	-1.54225	-1.08167
62630455	chr1:62630455:C:T	4.69252e-07	-1.10894e-10	-1.31964	0.000168754	-1.10894e-10	-1.3387
62630463	chr1:62630463:A:T	4.51646e-07	-1.10894e-10	-1.35788	0.000170365	-1.10894e-10	-1.3292
62632187	chr1:62632187:C:T	1.09006e-06	-1.10894e-10	-0.476791	0.000244551	-1.10894e-10	-0.967714
62632564	chr1:62632564:G:A	0.0187373	6.23447	3.04078	4.53023e-05	-1.5186	-1.13518
62632970	chr1:62632970:A:C	0.00229719	5.65499	1.52143	4.27067e-05	-1.543	-1.16978
62633269	chr1:62633269:A:G	5.9175e-07	-1.10894e-10	-1.08769	0.000238362	-1.10894e-10	-0.99335
62633352	chr1:62633352:T:C	0.0119485	6.25694	2.5684	4.1341e-05	-1.51689	-1.22839
62633906	chr1:62633906:G:A	0.00229681	5.61999	1.55626	4.30111e-05	-1.5449	-1.16079
62635452	chr1:62635452:G:A	0.020146	6.23861	3.10913	4.60392e-05	-1.51817	-1.11948
62635833	chr1:62635833:T:C	4.51608e-07	-1.10894e-10	-1.35796	0.00017028	-1.10894e-10	-1.3297
62635834	chr1:62635834:T:C	4.74006e-07	-1.10894e-10	-1.30956	0.000168319	-1.10894e-10	-1.34128
62635981	chr1:62635981:CT:C	1.08346e-06	-1.10894e-10	-0.482863	0.000320489	-1.10894e-10	-0.697293
62636334	chr1:62636334:T:C	4.63176e-07	-1.10894e-10	-1.33267	0.000179143	-1.10894e-10	-1.27896
62636336	chr1:62636336:T:G	8.31055e-07	-1.44906	0.700982	0.000179546	-1.41558	0.138877
62637183	chr1:62637183:A:G	4.67476e-07	-1.10894e-10	-1.32343	0.000181972	-1.10894e-10	-1.26329
62637546	chr1:62637546:A:G	0.0185146	6.49731	2.76598	4.86648e-05	-1.49473	-1.08745
62637815	chr1:62637815:A:G	4.53155e-07	-1.10894e-10	-1.35454	0.000166402	-1.10894e-10	-1.35273
62638023	chr1:62638023:A:G	8.93395e-07	-1.10894e-10	-0.67575	0.000267381	-1.10894e-10	-0.878465
62638861	chr1:62638861:G:A	5.08322e-07	-1.10894e-10	-1.23966	0.000174055	-1.10894e-10	-1.30777
62639363	chr1:62639363:A:G	4.55947e-07	-1.10894e-10	-1.3484	0.000191909	-1.10894e-10	-1.21012
62639563	chr1:62639563:T:C	7.83851e-07	-1.10894e-10	-0.806559	0.000204014	-1.10894e-10	-1.14895
62639582	chr1:62639582:A:G	0.00280811	5.76929	1.60796	4.39618e-05	-1.53613	-1.14769
62639754	chr1:62639754:G:A	5.4573e-07	-1.46789	0.29924	0.000132524	-1.39339	-0.186982
62639867	chr1:62639867:T:C	0.0150185	6.31611	2.7379	4.28756e-05	-1.5121	-1.19673
62640285	chr1:62640285:A:G	1.79158e-07	-0.925333	-1.35718	3.9111e-05	-1.45938	-1.34135
62641811	chr1:62641811:T:C	4.52507e-07	-1.10894e-10	-1.35597	0.000165881	-1.10894e-10	-1.35587
62641848	chr1:62641848:T:C	1.48409e-06	-1.10894e-10	-0.168219	0.000566724	-1.10894e-10	-0.127266
62641855	chr1:62641855:C:T	0.0195353	6.31022	3.00674	4.52e-05	-1.51256	-1.14348
62642030	chr1:62642030:G:A	4.79545e-07	-1.10894e-10	-1.29794	0.000165766	-1.10894e-10	-1.35656
62642160	chr1:62642160:G:C	4.66937e-07	-1.10894e-10	-1.32458	0.000169315	-1.10894e-10	-1.33538
62642348	chr1:62642348:T:C	0.012327	8.61195	0.244568	0.000500057	1.06152	-1.31394
62642356	chr1:62642356:G:A	4.61395e-07	-1.10894e-10	-1.33652	0.000166409	-1.10894e-10	-1.35269
62642703	chr1:62642703:A:G	0.00264682	5.52216	1.79594	4.61384e-05	-1.54964	-1.08586
62642880	chr1:62642880:C:CA	9.40991e-07	-0.623844	-3.54162e-10	0.00024043	-0.98471	-3.54162e-10
62643009	chr1:62643009:AAGGCCACAAG:A	0.00498516	5.83865	2.11255	5.04817e-05	-1.53211	-1.01342
62643509	chr1:62643509:T:C	4.76386e-07	-1.10894e-10	-1.30455	0.000166249	-1.10894e-10	-1.35365
62644546	chr1:62644546:T:C	3.71591e-07	-1.55298	-3.54162e-10	0.000155148	-1.42276	-3.54162e-10
62645857	chr1:62645857:A:G	4.83448e-07	-1.10894e-10	-1.28983	0.000169052	-1.10894e-10	-1.33693
62646307	chr1:62646307:A:G	1.88101e-06	-1.10894e-10	0.0687872	0.00114157	-1.10894e-10	0.573023
62646718	chr1:62646718:A:G	0.00519998	5.57958	2.41381	5.45294e-05	-1.54732	-0.921074
62646934	chr1:62646934:T:C	9.31756e-07	-1.15367	0.51996	0.0001175	-1.37178	-0.328922
62647514	chr1:62647514:G:A	4.6747e-07	-1.10894e-10	-1.32344	0.000167131	-1.10894e-10	-1.34836
62647840	chr1:62647840:C:A	0.00796728	5.6431	2.77697	6.00737e-05	-1.54449	-0.827077
62648018	chr1:62648018:T:C	1.5597e-06	-1.10894e-10	-0.118527	0.000594341	-1.10894e-10	-0.0796864
62648048	chr1:62648048:T:C	0.00410693	5.5279	2.22951	5.05228e-05	-1.54991	-0.994808
62648754	chr1:62648754:T:C	6.25541e-07	-1.10894e-10	-1.03216	0.000252688	-1.10894e-10	-0.934983
62648889	chr1:62648889:C:T	4.82544e-07	-1.10894e-10	-1.29171	0.000168875	-1.10894e-10	-1.33798
62649296	chr1:62649296:T:C	1.6395e-06	-1.10894e-10	-0.0686296	0.000625229	-1.10894e-10	-0.0290209
62649489	chr1:62649489:G:A	6.41349e-07	-1.10894e-10	-1.0072	0.000261434	-1.10894e-10	-0.900957
62649583	chr1:62649583:T:C	6.61109e-07	-1.10894e-10	-0.97686	0.00026913	-1.10894e-10	-0.871946
62649826	chr1:62649826:T:C	4.66229e-07	-1.10894e-10	-1.3261	0.000169504	-1.10894e-10	-1.33427
62650556	chr1:62650556:G:A	0.00201254	5.53049	1.51364	4.2324e-05	-1.54928	-1.17251
62650598	chr1:62650598:G:GA	5.81384e-07	-1.10894e-10	-1.10537	0.000174434	-1.10894e-10	-1.30559
62650822	chr1:62650822:C:T	4.69654e-07	-1.10894e-10	-1.31878	0.000165648	-1.10894e-10	-1.35727
62650980	chr1:62650980:A:G	4.53003e-07	-1.10894e-10	-1.35488	0.0001722	-1.10894e-10	-1.31848
62651393	chr1:62651393:T:C	4.52368e-07	-1.10894e-10	-1.35628	0.000171332	-1.10894e-10	-1.32354
62651468	chr1:62651468:AAAAAG:A	4.8947e-07	-1.10894e-10	-1.27745	0.000194937	-1.10894e-10	-1.19446
62651475	chr1:62651475:A:G	4.8524e-07	-1.10894e-10	-1.28613	0.000166379	-1.10894e-10	-1.35287
62651657	chr1:62651657:G:A	3.65442e-07	-1.07424	-0.495431	0.000800897	1.36856	-1.14997
62652090	chr1:62652090:A:G	4.98076e-06	-1.10894e-10	1.04256	0.0030928	-1.10894e-10	1.56969
62652434	chr1:62652434:T:C	6.30195e-07	-1.10894e-10	-1.02475	0.000256337	-1.10894e-10	-0.920648
62652456	chr1:62652456:T:A	5.04561e-07	-1.10894e-10	-1.24709	0.000165772	-1.10894e-10	-1.35652
62652525	chr1:62652525:A:C	0.016675	6.23159	2.92705	4.41828e-05	-1.51867	-1.16013
62653585	chr1:62653585:T:C	2.87722e-06	1.4441	-0.950299	3.57367e-05	-1.5517	-1.33926
62653631	chr1:62653631:A:C	6.26717e-07	-1.10894e-10	-1.03028	0.000253106	-1.10894e-10	-0.93333
62654486	chr1:62654486:T:C	3.9728e-07	-1.48614	-3.54162e-10	0.000137886	-1.54071	-3.54162e-10
62654700	chr1:62654700:C:T	0.00260733	5.74531	1.55775	4.33387e-05	-1.53687	-1.16123
62655287	chr1:62655287:A:G	4.61738e-07	-1.10894e-10	-1.33578	0.000171199	-1.10894e-10	-1.32431
62655664	chr1:62655664:C:T	6.67228e-07	-1.10894e-10	-0.967646	0.000269376	-1.10894e-10	-0.871032
62655797	chr1:62655797:T:C	6.44485e-07	-1.00233	-3.54162e-10	0.000147349	-1.47433	-3.54162e-10
62656034	chr1:62656034:T:C	4.84429e-07	-1.28781	-3.54162e-10	0.000147724	-1.4718	-3.54162e-10
62657168	chr1:62657168:T:C	4.60681e-07	-1.10894e-10	-1.33807	0.000168967	-1.10894e-10	-1.33744
62658369	chr1:62658369:G:A	2.99623e-06	1.4262	-0.891863	3.62201e-05	-1.55278	-1.32475
62658437	chr1:62658437:G:A	4.65248e-07	-1.10894e-10	-1.32821	0.000180482	-1.10894e-10	-1.27151
62659262	chr1:62659262:T:C	4.51638e-07	-1.10894e-10	-1.3579	0.000170067	-1.10894e-10	-1.33095
62659422	chr1:62659422:T:C	5.58828e-06	-1.10894e-10	1.15765	0.00351308	-1.10894e-10	1.69711
62660203	chr1:62660203:C:T	5.42297e-07	-1.10894e-10	-1.17496	0.000239544	-1.10894e-10	-0.988401
62660257	chr1:62660257:G:A	4.7429e-07	-1.10894e-10	-1.30896	0.000215085	-1.10894e-10	-1.09611
62660813	chr1:62660813:ATTAAATCAGCCACGCATGGTG:A	4.61712e-07	-1.10894e-10	-1.33584	0.000177008	-1.10894e-10	-1.29095
62660933	chr1:62660933:T:C	9.06052e-07	-0.661681	-3.54162e-10	0.000196877	-1.18456	-3.54162e-10
62662034	chr1:62662034:C:T	0.00268061	5.48415	1.84662	4.66405e-05	-1.55114	-1.07353
62662407	chr1:62662407:C:CT	4.57947e-07	-1.10894e-10	-1.34403	0.000173303	-1.10894e-10	-1.3121
62662410	chr1:62662410:C:T	0.00176054	5.5988	1.31155	4.04652e-05	-1.54607	-1.22063
62662654	chr1:62662654:A:G	0.00385374	5.71343	1.98035	4.80939e-05	-1.5398	-1.05419
62663255	chr1:62663255:A:G	6.10438e-07	-1.10894e-10	-1.0566	0.000245492	-1.10894e-10	-0.963874
62663411	chr1:62663411:T:C	0.0137413	6.11409	2.85105	4.75487e-05	-1.52625	-1.07913
62663554	chr1:62663554:A:G	4.63254e-07	-1.10894e-10	-1.3325	0.000206558	-1.10894e-10	-1.13656
62664131	chr1:62664131:G:A	3.98396e-07	-1.48333	-3.54162e-10	0.000137688	-1.54215	-3.54162e-10
62664154	chr1:62664154:T:C	7.49568e-07	-1.10894e-10	-0.851281	0.000203623	-1.10894e-10	-1.15087
62664180	chr1:62664180:A:G	4.73681e-07	-1.10894e-10	-1.31024	0.000168252	-1.10894e-10	-1.34168
62664431	chr1:62664431:G:A	6.98611e-07	-1.10894e-10	-0.921684	0.00018752	-1.10894e-10	-1.23326
62664450	chr1:62664450:G:A	4.71189e-07	-1.10894e-10	-1.31552	0.000167733	-1.10894e-10	-1.34477
62664760	chr1:62664760:C:T	0.00314197	5.50737	1.98221	4.58981e-05	-1.55187	-1.08885
62664806	chr1:62664806:G:A	5.01365e-07	-1.25344	-3.54162e-10	0.000150733	-1.45163	-3.54162e-10
62664854	chr1:62664854:G:A	7.00547e-07	-0.918916	-3.54162e-10	0.000134635	-1.56457	-3.54162e-10
62664930	chr1:62664930:T:C	3.67543e-07	-1.56394	-3.54162e-10	0.000213575	-1.10315	-3.54162e-10
62665090	chr1:62665090:G:A	4.51297e-07	-1.10894e-10	-1.35865	0.000168351	-1.10894e-10	-1.34109
62665320	chr1:62665320:G:A	0.00148733	5.20022	1.5415	4.20511e-05	-1.5611	-1.16716
62665606	chr1:62665606:G:A	4.5126e-07	-1.10894e-10	-1.35873	0.000166601	-1.10894e-10	-1.35154
62665619	chr1:62665619:C:T	5.94125e-07	-1.08369	-3.54162e-10	0.000173581	-1.31049	-3.54162e-10
62665779	chr1:62665779:A:C	5.46463e-07	-1.10894e-10	-1.16731	0.000168851	-1.10894e-10	-1.33812
62666433	chr1:62666433:T:A	4.51431e-07	-1.10894e-10	-1.35836	0.000169769	-1.10894e-10	-1.3327
62666726	chr1:62666726:A:T	6.32352e-07	-1.02133	-3.54162e-10	0.000136642	-1.54978	-3.54162e-10
62666947	chr1:62666947:T:A	4.78442e-07	-1.10894e-10	-1.30024	0.000165843	-1.10894e-10	-1.3561
62667673	chr1:62667673:C:T	4.6643e-07	-1.10894e-10	-1.32567	0.000169454	-1.10894e-10	-1.33456
62667740	chr1:62667740:G:A	5.21525e-07	-1.10894e-10	-1.21402	0.000206298	-1.10894e-10	-1.13782
62667781	chr1:62667781:A:G	1.61478e-06	-1.10894e-10	-0.0838216	0.00061566	-1.10894e-10	-0.0444451
62667797	chr1:62667797:T:A	0.00201337	5.54658	1.49796	4.21831e-05	-1.54845	-1.17667
62668259	chr1:62668259:G:A	0.0130532	6.15587	2.75789	4.66169e-05	-1.52313	-1.10204
62668421	chr1:62668421:G:A	6.44207e-07	-1.10894e-10	-1.00276	0.000262848	-1.10894e-10	-0.895562
62668828	chr1:62668828:A:G	1.88844e-06	-1.10894e-10	0.0727295	0.00114779	-1.10894e-10	0.578452
62668959	chr1:62668959:C:T	4.71491e-07	-1.10894e-10	-1.31488	0.0001669	-1.10894e-10	-1.34975
62669456	chr1:62669456:G:A	2.01402e-05	3.5361	-1.0964	4.18454e-05	-1.38138	-1.35178
62669495	chr1:62669495:T:C	5.95887e-07	-1.10894e-10	-1.08073	0.000432411	-1.10894e-10	-0.397763
62670169	chr1:62670169:T:C	1.6277e-06	-1.10894e-10	-0.0758554	0.000620659	-1.10894e-10	-0.036357
62670407	chr1:62670407:C:A	0.00208082	5.49067	1.58682	4.30891e-05	-1.55068	-1.15318
62670663	chr1:62670663:G:A	4.80889e-07	-1.10894e-10	-1.29514	0.000226559	-1.10894e-10	-1.04413
62670828	chr1:62670828:C:T	4.52011e-07	-1.10894e-10	-1.35707	0.000171018	-1.10894e-10	-1.32537
62671358	chr1:62671358:C:T	5.38283e-07	-1.10894e-10	-1.18239	0.000211027	-1.10894e-10	-1.11516
62672176	chr1:62672176:T:C	7.93367e-07	-1.10894e-10	-0.794492	0.000241948	-1.10894e-10	-0.978418
62673578	chr1:62673578:G:A	1.49928e-06	-1.10894e-10	-0.158038	0.000573035	-1.10894e-10	-0.116193
62673634	chr1:62673634:A:G	8.04938e-07	-1.10894e-10	-0.780013	0.000244917	-1.10894e-10	-0.96622
62673653	chr1:62673653:C:A	4.64866e-07	-1.10894e-10	-1.32903	0.000180346	-1.10894e-10	-1.27226
62673658	chr1:62673658:C:T	4.51272e-07	-1.10894e-10	-1.35871	0.000168529	-1.10894e-10	-1.34003
62673680	chr1:62673680:T:C	8.5005e-07	-1.10894e-10	-0.725483	0.000256241	-1.10894e-10	-0.921021
62674059	chr1:62674059:C:T	0.00270168	5.57343	1.76517	4.75779e-05	-1.54359	-1.06118
62675597	chr1:62675597:G:A	4.86034e-07	-1.10894e-10	-1.2845	0.000168289	-1.10894e-10	-1.34145
62675742	chr1:62675742:G:A	1.63067e-06	-1.10894e-10	-0.07403	0.000463303	-1.10894e-10	-0.328758
62675807	chr1:62675807:T:C	4.96374e-07	-1.10894e-10	-1.26345	0.000173306	-1.10894e-10	-1.31208
62676017	chr1:62676017:C:T	7.09379e-07	-1.10894e-10	-0.906388	0.000183603	-1.10894e-10	-1.25436
62676296	chr1:62676296:C:T	2.90581e-06	1.36975	-0.86606	3.63598e-05	-1.55611	-1.31756
62677495	chr1:62677495:C:T	5.16386e-07	-1.10894e-10	-1.22392	0.000170457	-1.10894e-10	-1.32865
62677927	chr1:62677927:TC:T	5.95453e-07	-1.10894e-10	-1.08145	0.000240597	-1.10894e-10	-0.984015
62678584	chr1:62678584:T:C	8.60806e-07	-0.712909	-3.54162e-10	0.000190546	-1.21725	-3.54162e-10
62678939	chr1:62678939:C:T	1.1622e-07	-1.45238	-1.26292	3.9007e-05	-1.46394	-1.33946
62678982	chr1:62678982:C:G	3.84168e-07	-1.5197	-3.54162e-10	0.000139496	-1.5291	-3.54162e-10
62679364	chr1:62679364:G:GT	4.77212e-07	-1.30282	-3.54162e-10	0.000149594	-1.45922	-3.54162e-10
62679716	chr1:62679716:A:C	6.16006e-07	-1.10894e-10	-1.04752	0.000248719	-1.10894e-10	-0.950816
62679768	chr1:62679768:G:A	0.0184062	6.13295	3.12448	4.7685e-05	-1.52135	-1.08117
62679811	chr1:62679811:T:C	4.51523e-07	-1.10894e-10	-1.35815	0.000169526	-1.10894e-10	-1.33413
62679942	chr1:62679942:C:T	5.84816e-07	-1.10894e-10	-1.09948	0.0002342	-1.10894e-10	-1.01097
62680019	chr1:62680019:G:C	4.83848e-07	-1.10894e-10	-1.28901	0.000229827	-1.10894e-10	-1.02981
62680040	chr1:62680040:T:G	6.17104e-07	-1.10894e-10	-1.04574	0.00024923	-1.10894e-10	-0.948762
62680137	chr1:62680137:G:A	6.73013e-07	-1.10894e-10	-0.959013	0.000252269	-1.10894e-10	-0.936645
62680408	chr1:62680408:C:A	5.06896e-07	-1.10894e-10	-1.24247	0.000169106	-1.10894e-10	-1.33661
62681309	chr1:62681309:C:T	8.87447e-07	-1.10894e-10	-0.682429	0.000264994	-1.10894e-10	-0.887431
62681555	chr1:62681555:T:A	6.22987e-07	-1.03625	-3.54162e-10	0.00014461	-1.4931	-3.54162e-10
62681674	chr1:62681674:C:T	1.52586e-06	-1.10894e-10	-0.140464	0.000315066	-1.10894e-10	-0.714358
62681960	chr1:62681960:T:C	8.83595e-07	-1.10894e-10	-0.68678	0.0002645	-1.10894e-10	-0.889297
62682407	chr1:62682407:A:G	6.27585e-07	-1.10894e-10	-1.0289	0.00025407	-1.10894e-10	-0.92953
62682816	chr1:62682816:T:C	6.33001e-07	-1.10894e-10	-1.02031	0.000174165	-1.10894e-10	-1.30713
62683030	chr1:62683030:G:A	4.53594e-07	-1.10894e-10	-1.35358	0.00016622	-1.10894e-10	-1.35382
62683682	chr1:62683682:C:A	2.74763e-06	1.36083	-0.913116	3.58738e-05	-1.55661	-1.33052
62683762	chr1:62683762:C:T	5.52009e-07	-1.10894e-10	-1.15721	0.000170741	-1.10894e-10	-1.32699
62684065	chr1:62684065:T:C	5.33976e-07	-1.10894e-10	-1.19043	0.00021347	-1.10894e-10	-1.10365
62685036	chr1:62685036:C:T	3.99324e-07	-1.481	-3.54162e-10	0.000237775	-0.995816	-3.54162e-10
62685123	chr1:62685123:G:A	1.75281e-06	-1.10894e-10	-0.00180248	0.000425263	-1.10894e-10	-0.414432
62685336	chr1:62685336:T:C	6.33508e-07	-1.10894e-10	-1.0195	0.000174086	-1.10894e-10	-1.30759
62685879	chr1:62685879:T:C	5.90874e-07	-1.10894e-10	-1.08917	0.000237089	-1.10894e-10	-0.998702
62686007	chr1:62686007:A:G	5.00758e-07	-1.10894e-10	-1.25465	0.000170385	-1.10894e-10	-1.32908
62686065	chr1:62686065:A:T	6.19429e-07	-1.10894e-10	-1.04198	0.000250304	-1.10894e-10	-0.944462
62686076	chr1:62686076:T:G	4.51276e-07	-1.10894e-10	-1.3587	0.000168493	-1.10894e-10	-1.34024
62686833	chr1:62686833:C:A	6.18213e-07	-1.10894e-10	-1.04394	0.000249365	-1.10894e-10	-0.948224
62686920	chr1:62686920:A:G	6.18571e-07	-1.10894e-10	-1.04337	0.000249879	-1.10894e-10	-0.946162
62687528	chr1:62687528:TCAGAA:T	0.0151019	5.68811	3.37144	4.96314e-05	-1.54787	-1.01465
62688161	chr1:62688161:G:C	1.10886e-06	-0.459692	-3.54162e-10	0.000216963	-1.08741	-3.54162e-10
62688165	chr1:62688165:G:A	5.42038e-07	-1.10894e-10	-1.17544	0.000214398	-1.10894e-10	-1.09931
62688195	chr1:62688195:C:G	1.48151e-07	-1.46577	-1.00678	8.93978e-05	-0.735731	-1.23831
62688705	chr1:62688705:G:C	6.2367e-07	-1.10894e-10	-1.03516	0.00025214	-1.10894e-10	-0.937153
62688964	chr1:62688964:A:C	4.67387e-07	-1.10894e-10	-1.32362	0.000211546	-1.10894e-10	-1.1127
62689106	chr1:62689106:G:A	9.51912e-07	-1.10894e-10	-0.612305	0.000169361	-1.10894e-10	-1.3351
62689678	chr1:62689678:G:A	0.00359504	5.64021	1.98408	3.88558e-05	-1.53256	-1.27472
62689706	chr1:62689706:T:C	4.586e-07	-1.10894e-10	-1.3426	0.000165503	-1.10894e-10	-1.35815
62690427	chr1:62690427:T:C	0.000730395	4.95926	1.0713	4.23598e-05	-1.54991	-1.17102
62691118	chr1:62691118:G:A	4.58229e-07	-1.10894e-10	-1.34341	0.000165579	-1.10894e-10	-1.35769
62691510	chr1:62691510:G:T	5.29575e-07	-1.10894e-10	-1.1987	0.000167413	-1.10894e-10	-1.34667
62691878	chr1:62691878:G:A	1.17586e-07	-1.40762	-1.29598	5.09336e-05	-1.45597	-1.08065
62691894	chr1:62691894:T:C	2.09406e-06	-1.10894e-10	0.176084	0.00061676	-1.10894e-10	-0.0426593
62691957	chr1:62691957:G:T	5.39791e-07	-1.10894e-10	-1.1796	0.000183087	-1.10894e-10	-1.25718
62692323	chr1:62692323:G:A	5.83218e-07	-1.10222	-3.54162e-10	0.00014745	-1.47365	-3.54162e-10
62692337	chr1:62692337:G:A	1.1097e-06	-0.458934	-3.54162e-10	0.000217311	-1.08581	-3.54162e-10
62693051	chr1:62693051:T:C	2.46234e-07	-1.26123	-0.703269	0.00038972	0.673811	-1.17552
62693155	chr1:62693155:A:C	1.74694e-07	-1.52971	-0.778037	9.38404e-05	-1.54604	-0.379506
62693541	chr1:62693541:TA:T	0.000887148	5.35931	0.865675	4.21149e-05	-1.52599	-1.20075
62693912	chr1:62693912:G:A	1.31033e-07	-1.38635	-1.20898	5.42358e-05	-1.45891	-1.01489
62694181	chr1:62694181:CCTTTCCTTGAGTTTGATTAATATACTAGAGCAGAACACAGGGGAATATTAATATTTACCAGTTTATTATAAAAGATATTACAA:C	4.69254e-07	-1.10894e-10	-1.31963	0.000194862	-1.10894e-10	-1.19485
62694224	chr1:62694224:G:A	1.15302e-07	-1.40591	-1.31731	4.99692e-05	-1.45677	-1.09897
62694611	chr1:62694611:C:T	0.000320089	5.76457	-0.558996	4.57729e-05	-1.51846	-1.12499
62694799	chr1:62694799:A:G	7.74059e-07	-1.10894e-10	-0.81913	0.000238197	-1.10894e-10	-0.994044
62695278	chr1:62695278:G:T	6.68698e-07	-1.10894e-10	-0.965445	0.000198412	-1.10894e-10	-1.17679
62695296	chr1:62695296:T:G	3.85228e-07	-1.51694	-3.54162e-10	0.000134762	-1.56363	-3.54162e-10
62695502	chr1:62695502:A:T	0.00254503	5.30019	1.97868	5.98646e-05	-1.53494	-0.840117
62696006	chr1:62696006:T:C	5.34167e-07	-1.10894e-10	-1.19007	0.000168926	-1.10894e-10	-1.33768
62697402	chr1:62697402:T:C	0.000360812	5.83788	-0.512544	4.49578e-05	-1.51259	-1.14883
62698358	chr1:62698358:C:T	3.22234e-07	-1.27406	-0.421441	5.90624e-05	-1.27915	-1.1094
62698378	chr1:62698378:T:C	4.57049e-07	-1.10894e-10	-1.34599	0.000165721	-1.10894e-10	-1.35684
62699277	chr1:62699277:C:A	8.46108e-07	-1.10894e-10	-0.730131	0.000259372	-1.10894e-10	-0.908877
62699288	chr1:62699288:A:C	2.07936e-06	-1.10894e-10	0.169036	0.000612691	-1.10894e-10	-0.0492791
62699344	chr1:62699344:A:C	6.16305e-07	-1.10894e-10	-1.04704	0.000190214	-1.10894e-10	-1.21899
62699911	chr1:62699911:A:G	3.67266e-07	-1.56469	-3.54162e-10	0.000208671	-1.12638	-3.54162e-10
62699960	chr1:62699960:A:G	3.97123e-07	-1.48653	-3.54162e-10	0.000174543	-1.30497	-3.54162e-10
62699981	chr1:62699981:C:T	0.00183447	5.5209	1.43059	5.07109e-05	-1.513	-1.02799
62700023	chr1:62700023:G:C	1.75755e-06	-1.10894e-10	0.000896183	0.000499282	-1.10894e-10	-0.253968
62700090	chr1:62700090:G:A	0.00130594	5.5082	1.10346	4.55107e-05	-1.51397	-1.13522
62700430	chr1:62700430:T:A	5.32622e-07	-1.10894e-10	-1.19297	0.000172981	-1.10894e-10	-1.31396
62700454	chr1:62700454:T:G	1.70678e-06	-1.10894e-10	-0.0284142	0.000510982	-1.10894e-10	-0.230804
62701553	chr1:62701553:T:C	1.19721e-07	-1.38392	-1.30169	5.12923e-05	-1.43634	-1.09326
62702124	chr1:62702124:TG:T	4.62298e-07	-1.10894e-10	-1.33457	0.000166301	-1.10894e-10	-1.35334
62702185	chr1:62702185:C:T	1.74241e-07	-1.5126	-0.797741	9.27206e-05	-1.5332	-0.404344
62702340	chr1:62702340:A:G	7.43952e-07	-1.10894e-10	-0.858802	0.000230565	-1.10894e-10	-1.02661
62702536	chr1:62702536:G:A	1.99232e-06	-1.10894e-10	0.126278	0.000588924	-1.10894e-10	-0.0888419
62703321	chr1:62703321:C:T	1.17142e-07	-1.54582	-1.16157	5.59947e-05	-1.56035	-0.881531
62703884	chr1:62703884:T:C	4.56973e-07	-1.10894e-10	-1.34615	0.0001677	-1.10894e-10	-1.34496
62704121	chr1:62704121:C:A	6.18264e-07	-1.10894e-10	-1.04386	0.00027176	-1.10894e-10	-0.862219
62704128	chr1:62704128:C:T	5.7506e-07	-1.10894e-10	-1.1163	0.000227571	-1.10894e-10	-1.03968
62704195	chr1:62704195:T:C	0.00163905	5.4952	1.34365	4.90946e-05	-1.51522	-1.05817
62704229	chr1:62704229:T:C	1.20452e-07	-1.38141	-1.29811	5.20107e-05	-1.42993	-1.08576
62704357	chr1:62704357:T:C	1.17142e-07	-1.3834	-1.32399	4.87491e-05	-1.43569	-1.14477
62704725	chr1:62704725:G:A	2.01349e-06	-1.10894e-10	0.136845	0.000594444	-1.10894e-10	-0.0795127
62704831	chr1:62704831:A:G	5.32806e-07	-1.10894e-10	-1.19262	0.00028305	-1.10894e-10	-0.821515
62704871	chr1:62704871:G:A	6.86734e-07	-1.10894e-10	-0.93883	0.000218158	-1.10894e-10	-1.08192
62705096	chr1:62705096:A:G	1.16844e-07	-1.40344	-1.30651	4.99304e-05	-1.45253	-1.10398
62705108	chr1:62705108:C:T	2.06483e-06	-1.10894e-10	0.162026	0.000608728	-1.10894e-10	-0.055768
62705307	chr1:62705307:G:T	5.99042e-07	-1.10894e-10	-1.07545	0.000238384	-1.10894e-10	-0.993256
62705392	chr1:62705392:C:T	0.00182136	5.48521	1.45911	5.10371e-05	-1.51604	-1.01855
62705528	chr1:62705528:C:T	0.00180235	5.49759	1.43623	5.06957e-05	-1.51498	-1.02632
62705733	chr1:62705733:A:G	5.59256e-07	-1.10894e-10	-1.14417	0.000189964	-1.10894e-10	-1.22031
62705808	chr1:62705808:T:A	1.30934e-07	-1.39851	-1.19757	5.46893e-05	-1.46823	-0.997238
62705848	chr1:62705848:C:T	1.9044e-06	-1.10894e-10	0.0811445	0.000571815	-1.10894e-10	-0.118325
62705920	chr1:62705920:T:C	1.44412e-06	-1.10894e-10	-0.195521	0.000419988	-1.10894e-10	-0.426912
62706253	chr1:62706253:A:T	8.08592e-07	-1.10894e-10	-0.775484	0.00024671	-1.10894e-10	-0.958927
62707613	chr1:62707613:C:T	0.00117493	5.43801	1.06793	4.47556e-05	-1.51988	-1.14604
62708076	chr1:62708076:T:C	2.07936e-06	-1.10894e-10	0.169036	0.000612691	-1.10894e-10	-0.0492791
62708247	chr1:62708247:C:T	0.00021112	5.65793	-0.868525	4.88934e-05	-1.52395	-1.05354
62708311	chr1:62708311:A:G	7.49044e-07	-1.10894e-10	-0.85198	0.000208272	-1.10894e-10	-1.12829
62709121	chr1:62709121:A:C	6.16998e-07	-1.10894e-10	-1.04591	0.000340613	-1.10894e-10	-0.636391
62710159	chr1:62710159:C:A	8.21728e-07	-1.10894e-10	-0.759368	0.000355312	-1.10894e-10	-0.594145
62710326	chr1:62710326:T:A	2.07992e-06	-1.10894e-10	0.169308	0.000612784	-1.10894e-10	-0.0491268
62710412	chr1:62710412:A:T	0.000259	5.57284	-0.57904	4.5599e-05	-1.53254	-1.11471
62710432	chr1:62710432:A:G	8.67759e-07	-1.10894e-10	-0.704864	0.00043465	-1.10894e-10	-0.392599
62710688	chr1:62710688:A:G	4.57559e-07	-1.10894e-10	-1.34487	0.000165637	-1.10894e-10	-1.35734
62711170	chr1:62711170:TTAATGCTAAATATAGGCA:T	7.21696e-07	-1.10894e-10	-0.889174	0.000203539	-1.10894e-10	-1.15128
62711694	chr1:62711694:C:T	0.00187562	5.62796	1.34571	4.97104e-05	-1.50349	-1.05744
62711895	chr1:62711895:G:T	5.7435e-07	-1.10894e-10	-1.11754	0.000227087	-1.10894e-10	-1.04181
62712285	chr1:62712285:TCTTTA:T	3.88996e-07	-1.50721	-3.54162e-10	0.000137797	-1.54136	-3.54162e-10
62713409	chr1:62713409:A:G	5.44846e-07	-1.10894e-10	-1.17028	0.000185983	-1.10894e-10	-1.24149
62713467	chr1:62713467:C:T	0.00140856	5.37262	1.31468	4.81831e-05	-1.52496	-1.06717
62713529	chr1:62713529:C:A	2.38682e-07	-1.47114	-0.524505	0.000138175	-1.49924	-0.0393791
62713541	chr1:62713541:G:A	0.000559334	5.14196	0.621769	3.93349e-05	-1.54028	-1.25475
62713967	chr1:62713967:C:T	1.18126e-07	-1.40344	-1.29559	5.11019e-05	-1.45253	-1.08078
62713992	chr1:62713992:C:T	2.02641e-06	-1.10894e-10	0.143241	0.000598461	-1.10894e-10	-0.0727787
62714034	chr1:62714034:A:G	2.07172e-06	-1.10894e-10	0.165358	0.00055692	-1.10894e-10	-0.144719
62714248	chr1:62714248:AAG:A	6.39451e-07	-1.01017	-3.54162e-10	0.000137076	-1.5466	-3.54162e-10
62714300	chr1:62714300:T:C	4.56478e-07	-1.10894e-10	-1.34724	0.000198389	-1.10894e-10	-1.17691
62714365	chr1:62714365:G:C	5.51272e-07	0.199988	-1.35854	3.83994e-05	-1.55897	-1.26013
62714781	chr1:62714781:G:A	2.65943e-07	-1.52193	-0.365563	0.0001528	-1.53961	0.101602
62715069	chr1:62715069:G:A	4.53478e-07	-1.10894e-10	-1.35383	0.00016663	-1.10894e-10	-1.35137
62715350	chr1:62715350:CAT:C	9.51167e-07	-1.10894e-10	-0.613088	0.00023691	-1.10894e-10	-0.999458
62715454	chr1:62715454:T:C	6.11175e-07	-1.10894e-10	-1.0554	0.000189156	-1.10894e-10	-1.22457
62715778	chr1:62715778:T:C	1.15095e-07	-1.42697	-1.29806	4.98685e-05	-1.47188	-1.08587
62715877	chr1:62715877:G:A	3.95805e-07	-0.484789	-1.00507	3.83569e-05	-1.46252	-1.35769
62716464	chr1:62716464:C:T	0.00199286	6.01211	1.02219	4.80177e-05	-1.45485	-1.14072
62716575	chr1:62716575:G:A	7.48632e-07	-1.10894e-10	-0.85253	0.000208117	-1.10894e-10	-1.12904
62716576	chr1:62716576:C:A	7.44703e-07	-1.10894e-10	-0.857792	0.000207379	-1.10894e-10	-1.13259
62717120	chr1:62717120:T:G	4.54696e-07	-1.10894e-10	-1.35115	0.000165425	-1.10894e-10	-1.35862
62717226	chr1:62717226:TC:T	4.51298e-07	-1.10894e-10	-1.35865	0.0001738	-1.10894e-10	-1.30923
62717372	chr1:62717372:G:A	2.55424e-07	-1.50282	-0.425031	0.000151935	-1.52543	0.0817395
62717743	chr1:62717743:CCA:C	4.26733e-07	-0.400601	-1.01402	3.74453e-05	-1.48706	-1.35719
62718128	chr1:62718128:G:T	8.10303e-07	-1.10894e-10	-0.77337	0.000350137	-1.10894e-10	-0.608814
62718700	chr1:62718700:G:A	4.59132e-07	-1.10894e-10	-1.34144	0.000202477	-1.10894e-10	-1.15651
62719175	chr1:62719175:C:T	1.56941e-07	-1.54202	-0.872887	8.21938e-05	-1.55478	-0.503278
62719345	chr1:62719345:A:G	1.99509e-06	-1.10894e-10	0.127666	0.000590904	-1.10894e-10	-0.085486
62720149	chr1:62720149:G:A	1.99431e-06	-1.10894e-10	0.127276	0.000590642	-1.10894e-10	-0.0859298
62720366	chr1:62720366:A:T	2.08422e-06	-1.10894e-10	0.171374	0.000476953	-1.10894e-10	-0.299723
62720367	chr1:62720367:T:C	2.20272e-07	-1.47562	-0.600298	0.000125203	-1.50369	-0.133514
62721236	chr1:62721236:A:T	6.21876e-07	-1.10894e-10	-1.03804	0.000200803	-1.10894e-10	-1.16482
62721383	chr1:62721383:A:G	5.3672e-07	-1.10894e-10	-1.1853	0.000205483	-1.10894e-10	-1.14178
62721907	chr1:62721907:A:G	6.19457e-07	-1.10894e-10	-1.04193	0.000257459	-1.10894e-10	-0.916278
62722414	chr1:62722414:G:A	1.9746e-06	-1.10894e-10	0.117344	0.000585941	-1.10894e-10	-0.0939211
62722415	chr1:62722415:C:A	1.36746e-07	-1.45132	-1.10133	4.45063e-05	-1.31341	-1.3581
62722652	chr1:62722652:C:T	2.26846e-07	-1.56469	-0.481812	0.000126987	-1.56386	-0.0591984
62722971	chr1:62722971:G:A	1.4032e-07	-1.31952	-1.20734	5.7103e-05	-1.40714	-1.01515
62723036	chr1:62723036:A:G	4.51759e-07	-1.10894e-10	-1.35763	0.000165778	-1.10894e-10	-1.35649
62723342	chr1:62723342:G:A	1.98724e-07	-1.47036	-0.708495	0.000110925	-1.4995	-0.258788
62723507	chr1:62723507:T:C	1.03996e-07	-1.5516	-1.27483	4.53855e-05	-1.56125	-1.0907
62723612	chr1:62723612:G:A	5.00877e-07	-1.10894e-10	-1.25442	0.00019894	-1.10894e-10	-1.17414
62723822	chr1:62723822:G:T	5.12174e-07	-1.10894e-10	-1.23211	0.000226321	-1.10894e-10	-1.04519
62723849	chr1:62723849:A:G	1.85119e-06	-1.10894e-10	0.0528056	0.000439621	-1.10894e-10	-0.381226
62723893	chr1:62723893:G:A	1.29569e-07	-1.442	-1.16456	4.67508e-05	-1.36866	-1.25365
62724065	chr1:62724065:T:C	1.74846e-06	-1.10894e-10	-0.00428698	0.000418702	-1.10894e-10	-0.42998
62724068	chr1:62724068:A:C	4.87482e-07	-1.10894e-10	-1.28152	0.000166546	-1.10894e-10	-1.35187
62724074	chr1:62724074:T:C	1.74758e-06	-1.10894e-10	-0.00479285	0.000418517	-1.10894e-10	-0.430421
62724167	chr1:62724167:G:T	1.8493e-06	-1.10894e-10	0.0517823	0.000438265	-1.10894e-10	-0.384315
62724903	chr1:62724903:C:A	5.49446e-07	-1.10894e-10	-1.16187	0.000194958	-1.10894e-10	-1.19436
62724953	chr1:62724953:G:A	1.76022e-06	-1.10894e-10	0.00241578	0.000418492	-1.10894e-10	-0.430482
62725123	chr1:62725123:T:G	1.17952e-05	3.25741	-1.35274	5.14903e-05	-1.37285	-1.1529
62725377	chr1:62725377:G:C	6.31023e-07	-1.10894e-10	-1.02344	0.000186972	-1.10894e-10	-1.23618
62725657	chr1:62725657:G:T	4.90402e-07	-1.10894e-10	-1.27555	0.000192532	-1.10894e-10	-1.20688
62725847	chr1:62725847:G:A	5.13339e-07	-1.42413	0.194292	6.55731e-05	-1.38443	-0.899542
62726010	chr1:62726010:G:A	7.92516e-07	-1.10894e-10	-0.795565	0.000219756	-1.10894e-10	-1.07462
62726106	chr1:62726106:C:T	1.04618e-05	3.12964	-1.34493	5.2537e-05	-1.40082	-1.1048
62726537	chr1:62726537:CT:C	1.26846e-07	-1.36868	-1.25912	4.40452e-05	-1.34392	-1.338
62726660	chr1:62726660:T:C	4.52821e-07	-1.10894e-10	-1.35528	0.000168505	-1.10894e-10	-1.34018
62726859	chr1:62726859:TTCTA:T	1.74687e-06	-1.10894e-10	-0.00519414	0.000415741	-1.10894e-10	-0.437077
62727325	chr1:62727325:C:T	8.33366e-07	-1.10894e-10	-0.745305	0.000227813	-1.10894e-10	-1.03861
62727368	chr1:62727368:C:T	1.099e-07	-1.45216	-1.31905	3.96103e-05	-1.42948	-1.35857
62727599	chr1:62727599:A:C	1.60055e-07	-1.47389	-0.921372	4.65667e-05	-1.29465	-1.3316
62728242	chr1:62728242:T:A	6.01311e-07	-1.35104	0.279376	6.93724e-05	-1.42446	-0.803187
62728301	chr1:62728301:G:A	0.000193739	5.69489	-0.991397	0.000223639	0.263077	-1.32018
62728306	chr1:62728306:G:A	1.69336e-07	-1.40996	-0.928935	4.31239e-05	-1.36968	-1.33338
62728338	chr1:62728338:C:T	1.09806e-05	3.16173	-1.32862	5.01211e-05	-1.39396	-1.15874
62728359	chr1:62728359:C:T	6.43046e-07	-1.00456	-3.54162e-10	0.000445422	-0.368118	-3.54162e-10
62728547	chr1:62728547:CAT:C	2.22834e-07	-0.706133	-1.35822	9.59391e-05	-0.673258	-1.23017
62728596	chr1:62728596:C:A	2.11832e-07	-0.778893	-1.33609	8.13793e-05	-0.746504	-1.32151
62728699	chr1:62728699:A:T	4.62709e-07	-1.10894e-10	-1.33368	0.000166005	-1.10894e-10	-1.35512
62728845	chr1:62728845:G:A	1.58373e-06	-1.10894e-10	-0.103239	0.000456753	-1.10894e-10	-0.342997
62728920	chr1:62728920:C:T	1.16138e-07	-1.56059	-1.15541	3.65028e-05	-1.55802	-1.31173
62728979	chr1:62728979:G:A	1.18981e-05	3.24616	-1.33281	5.1531e-05	-1.37793	-1.14702
62729174	chr1:62729174:C:G	1.48093e-06	-1.10894e-10	-0.170352	0.000430378	-1.10894e-10	-0.402475
62729989	chr1:62729989:C:T	4.93043e-07	-1.46988	0.1997	6.91581e-05	-1.33457	-0.896175
62730482	chr1:62730482:C:T	5.13937e-07	-1.10894e-10	-1.22868	0.000169918	-1.10894e-10	-1.33182
62730781	chr1:62730781:A:G	1.91799e-06	-1.10894e-10	0.0882527	0.000449918	-1.10894e-10	-0.358074
62730973	chr1:62730973:C:T	4.81983e-07	-1.10894e-10	-1.29287	0.000165411	-1.10894e-10	-1.3587
62731143	chr1:62731143:C:T	3.48011e-07	-1.43886	-0.179684	6.23956e-05	-1.33392	-0.999722
62731316	chr1:62731316:C:T	1.12442e-07	-1.50277	-1.24557	3.7991e-05	-1.48181	-1.34798
62731440	chr1:62731440:G:A	5.38867e-07	-1.10894e-10	-1.18131	0.000184161	-1.10894e-10	-1.25133
62731481	chr1:62731481:G:C	1.71509e-07	-1.48789	-0.838252	4.89237e-05	-1.26905	-1.30783
62731873	chr1:62731873:G:A	1.33689e-07	-1.56009	-1.01517	3.8055e-05	-1.5628	-1.26531
62732281	chr1:62732281:G:A	1.88125e-07	-1.52431	-0.709364	7.64823e-05	-1.55886	-0.571217
62732881	chr1:62732881:T:TC	1.13981e-07	-1.47521	-1.25954	3.91615e-05	-1.4512	-1.34825
62733420	chr1:62733420:G:C	6.39488e-06	2.54743	-1.25495	4.37999e-05	-1.38287	-1.30464
62733601	chr1:62733601:C:T	7.25062e-07	-1.44229	0.557765	7.50363e-05	-1.35814	-0.791033
62733679	chr1:62733679:A:T	3.7515e-05	2.73346	0.32826	3.80693e-05	-1.56473	-1.263
62733681	chr1:62733681:T:G	3.64483e-05	2.69766	0.335216	3.81483e-05	-1.56431	-1.26135
62733706	chr1:62733706:T:C	1.22839e-05	3.28599	-1.34073	5.11514e-05	-1.36718	-1.16517
62734265	chr1:62734265:G:T	4.79334e-05	2.52946	0.777335	4.3403e-05	-1.56151	-1.1351
62734645	chr1:62734645:G:A	1.7946e-07	-1.41793	-0.8629	4.43033e-05	-1.36073	-1.31535
62734678	chr1:62734678:A:G	1.52381e-07	-1.56275	-0.881648	3.95976e-05	-1.55856	-1.22981
62734784	chr1:62734784:C:T	5.03424e-07	-1.10894e-10	-1.24934	0.000199439	-1.10894e-10	-1.17163
62735074	chr1:62735074:A:C	5.11857e-07	-1.10894e-10	-1.23273	0.000176103	-1.10894e-10	-1.29607
62735186	chr1:62735186:C:G	4.66948e-07	-1.10894e-10	-1.32456	0.000173715	-1.10894e-10	-1.30972
62735392	chr1:62735392:C:G	1.75103e-06	-1.10894e-10	-0.00282007	0.000416736	-1.10894e-10	-0.434686
62735426	chr1:62735426:G:A	6.7216e-07	-1.10894e-10	-0.960282	0.000211615	-1.10894e-10	-1.11237
62735706	chr1:62735706:C:G	1.98342e-06	-1.10894e-10	0.1218	0.000840444	-1.10894e-10	0.266791
62735769	chr1:62735769:G:A	3.78589e-07	-1.3977	-0.136629	6.14241e-05	-1.37248	-0.976861
62735867	chr1:62735867:T:A	3.51599e-07	-1.42	-0.188291	6.0598e-05	-1.35797	-1.00491
62735906	chr1:62735906:A:G	1.50325e-07	-1.56369	-0.894284	3.92771e-05	-1.56024	-1.23625
62736086	chr1:62736086:A:T	4.83686e-07	-1.10894e-10	-1.28934	0.000188986	-1.10894e-10	-1.22547
62736239	chr1:62736239:G:A	4.87494e-07	-1.10894e-10	-1.2815	0.000191001	-1.10894e-10	-1.21486
62736443	chr1:62736443:G:T	2.19225e-06	-1.10894e-10	0.221906	0.000978405	-1.10894e-10	0.418785
62736700	chr1:62736700:G:A	4.77289e-07	-1.10894e-10	-1.30266	0.000165517	-1.10894e-10	-1.35807
62736790	chr1:62736790:G:A	6.38809e-07	-1.42845	0.417277	6.90254e-05	-1.37602	-0.856644
62736922	chr1:62736922:G:A	3.8778e-07	-1.41986	-0.0904737	4.99885e-05	-1.38449	-1.17086
62736973	chr1:62736973:G:A	1.1364e-06	-1.38506	0.949898	0.000107669	-1.39387	-0.394208
62737340	chr1:62737340:A:T	1.06571e-07	-1.56363	-1.23834	3.48943e-05	-1.56108	-1.35373
62737417	chr1:62737417:T:C	1.07049e-06	-1.10894e-10	-0.494903	0.00047824	-1.10894e-10	-0.297026
62737550	chr1:62737550:T:C	7.03739e-06	2.7279	-1.33969	4.63797e-05	-1.46157	-1.16871
62737728	chr1:62737728:AT:A	1.04322e-06	-1.37996	0.859246	0.000101212	-1.3987	-0.451228
62737950	chr1:62737950:T:A	5.9788e-07	-1.40448	0.327096	6.38093e-05	-1.40154	-0.909704
62738235	chr1:62738235:G:A	1.12231e-06	-1.35401	0.906371	0.000101118	-1.42204	-0.428812
62738433	chr1:62738433:G:A	1.35092e-06	-1.10894e-10	-0.26224	0.000589491	-1.10894e-10	-0.0878806
62738513	chr1:62738513:G:A	5.48105e-07	-1.10894e-10	-1.16431	0.000215849	-1.10894e-10	-1.09256
62738693	chr1:62738693:T:C	5.62437e-07	-1.4582	0.319701	9.26301e-05	-1.31321	-0.625314
62738785	chr1:62738785:C:T	4.76817e-07	-1.10894e-10	-1.30365	0.00016555	-1.10894e-10	-1.35787
62738893	chr1:62738893:A:T	4.96303e-07	-1.10894e-10	-1.26359	0.000172543	-1.10894e-10	-1.31649
62739242	chr1:62739242:G:C	5.66203e-07	-1.10894e-10	-1.13183	0.00017767	-1.10894e-10	-1.28721
62739491	chr1:62739491:G:A	4.69017e-07	-1.10894e-10	-1.32014	0.000176361	-1.10894e-10	-1.29461
62740080	chr1:62740080:C:T	4.68616e-07	-1.10894e-10	-1.32099	0.000166309	-1.10894e-10	-1.35329
62740264	chr1:62740264:T:A	4.59404e-07	-1.10894e-10	-1.34085	0.000167203	-1.10894e-10	-1.34793
62740556	chr1:62740556:C:T	1.26618e-06	1.02922	-1.35623	7.76209e-05	-1.43657	-0.678729
62740754	chr1:62740754:G:A	7.02097e-07	-1.10894e-10	-0.916707	0.000239832	-1.10894e-10	-0.987203
62741445	chr1:62741445:A:G	4.95137e-07	-1.10894e-10	-1.26594	0.000174065	-1.10894e-10	-1.30771
62741470	chr1:62741470:A:G	4.52571e-07	-1.10894e-10	-1.35583	0.000165542	-1.10894e-10	-1.35791
62741705	chr1:62741705:C:A	5.1442e-07	-1.10894e-10	-1.22774	0.000222287	-1.10894e-10	-1.06317
62741858	chr1:62741858:G:A	1.64873e-06	-1.10894e-10	-0.0630174	0.000881404	-1.10894e-10	0.314376
62742227	chr1:62742227:G:A	4.81178e-07	-1.10894e-10	-1.29454	0.000199957	-1.10894e-10	-1.16904
62742354	chr1:62742354:C:T	1.07882e-06	-1.10894e-10	-0.487157	0.000341791	-1.10894e-10	-0.63294
62742624	chr1:62742624:C:A	1.20383e-07	-1.51358	-1.16652	4.77974e-05	-1.56089	-1.03928
62743282	chr1:62743282:T:C	8.38691e-07	-1.10894e-10	-0.738936	0.000232487	-1.10894e-10	-1.0183
62743572	chr1:62743572:A:G	4.68426e-07	-1.10894e-10	-1.3214	0.000215096	-1.10894e-10	-1.09605
62743628	chr1:62743628:T:C	5.32543e-06	1.49496	-0.38549	5.05315e-05	-1.2928	-1.25174
62743713	chr1:62743713:TAAAAC:T	4.52655e-07	-1.10894e-10	-1.35565	0.000167168	-1.10894e-10	-1.34814
62744078	chr1:62744078:T:A	6.7295e-07	-1.21258	0.253468	6.48449e-05	-1.27736	-1.01778
62745143	chr1:62745143:G:A	4.03153e-06	0.733964	0.0971592	6.23671e-05	-1.17869	-1.15541
62745381	chr1:62745381:A:G	1.08894e-06	-1.10894e-10	-0.477819	0.000345106	-1.10894e-10	-0.623288
62746035	chr1:62746035:T:C	1.14175e-05	1.64766	0.224462	0.000542618	-0.987318	0.816583
62746055	chr1:62746055:C:T	3.59321e-07	-1.14894	-0.437618	0.000142515	-0.821945	-0.68575
62746179	chr1:62746179:A:G	4.86429e-07	-1.10894e-10	-1.28369	0.000196148	-1.10894e-10	-1.18827
62746211	chr1:62746211:C:T	7.68905e-07	-1.10894e-10	-0.825811	0.000216745	-1.10894e-10	-1.08842
62746239	chr1:62746239:T:C	6.2824e-06	1.48346	-0.208735	5.36317e-05	-1.29478	-1.19022
62746340	chr1:62746340:G:A	2.42706e-06	0.323657	-3.54162e-10	0.00161268	0.918511	-3.54162e-10
62746576	chr1:62746576:G:C	1.50087e-06	1.06767	-1.22465	6.43983e-05	-1.41077	-0.891285
62746757	chr1:62746757:T:C	1.08996e-06	-1.10894e-10	-0.476878	0.000345409	-1.10894e-10	-0.62241
62747008	chr1:62747008:C:T	5.92881e-06	1.42872	-0.211916	5.2732e-05	-1.31091	-1.19101
62747082	chr1:62747082:G:T	1.15525e-06	-1.10894e-10	-0.418709	0.000364288	-1.10894e-10	-0.569196
62747349	chr1:62747349:C:T	6.1873e-06	1.52151	-0.262034	5.31895e-05	-1.28339	-1.20989
62747351	chr1:62747351:A:G	1.3661e-06	-1.11629	0.865233	6.80715e-05	-1.34385	-0.902729
62748088	chr1:62748088:A:G	4.79447e-07	-1.10894e-10	-1.29814	0.000174869	-1.10894e-10	-1.3031
62748202	chr1:62748202:T:C	7.29599e-07	-1.10894e-10	-0.878283	0.00020868	-1.10894e-10	-1.12634
62748237	chr1:62748237:A:T	7.1495e-07	-1.10894e-10	-0.898565	0.000251158	-1.10894e-10	-0.941056
62748476	chr1:62748476:C:T	1.70835e-06	1.18808	-1.21558	6.74695e-05	-1.38048	-0.874987
62748693	chr1:62748693:T:A	1.88811e-06	1.28702	-1.21447	6.95462e-05	-1.35426	-0.870886
62748859	chr1:62748859:T:A	5.65647e-06	1.49126	-0.321482	5.16383e-05	-1.292	-1.23088
62749346	chr1:62749346:C:T	1.9053e-07	-1.0555	-1.16547	9.37013e-05	-0.713725	-1.2133
62749539	chr1:62749539:A:G	2.99217e-07	-1.23031	-0.539298	0.000116786	-0.934139	-0.772658
62749541	chr1:62749541:CTTG:C	9.06723e-07	-1.10894e-10	-0.660941	0.000293581	-1.10894e-10	-0.784984
62749542	chr1:62749542:T:C	1.74127e-07	-1.19111	-1.11988	7.85908e-05	-0.87923	-1.22365
62749545	chr1:62749545:C:CGG	8.65593e-07	-1.10894e-10	-0.707363	0.000281496	-1.10894e-10	-0.827023
62749975	chr1:62749975:G:A	8.75992e-07	-1.10894e-10	-0.695421	0.000406128	-1.10894e-10	-0.460471
62750142	chr1:62750142:C:T	6.66029e-07	-1.10894e-10	-0.969444	0.000267219	-1.10894e-10	-0.879071
62750181	chr1:62750181:A:G	6.2584e-07	-1.10894e-10	-1.03168	0.000201391	-1.10894e-10	-1.16189
62750247	chr1:62750247:T:G	1.57363e-06	1.21448	-1.32411	5.21244e-05	-1.3723	-1.14121
62750892	chr1:62750892:T:C	8.91666e-07	-1.10894e-10	-0.677687	0.000414733	-1.10894e-10	-0.439504
62751020	chr1:62751020:T:C	1.43177e-06	-1.10894e-10	-0.204109	0.000627887	-1.10894e-10	-0.0247788
62751832	chr1:62751832:A:C	5.12742e-06	1.5997	-0.528121	4.97755e-05	-1.26055	-1.29907
62751943	chr1:62751943:AC:A	1.02776e-06	-1.10894e-10	-0.535639	0.00032758	-1.10894e-10	-0.675408
62752287	chr1:62752287:C:A	6.93935e-07	-1.10894e-10	-0.928399	0.000280017	-1.10894e-10	-0.83229
62752536	chr1:62752536:A:G	4.79423e-07	-1.10894e-10	-1.29819	0.000174852	-1.10894e-10	-1.3032
62752597	chr1:62752597:C:T	1.21405e-06	-1.10894e-10	-0.369064	0.000619009	-1.10894e-10	-0.0390196
62752828	chr1:62752828:T:A	6.62265e-07	-1.10894e-10	-0.975112	0.000265264	-1.10894e-10	-0.886415
62753106	chr1:62753106:A:C	2.21343e-07	-1.0652	-1.00586	0.000103073	-0.72627	-1.10544
62753228	chr1:62753228:G:A	4.59087e-07	-1.10894e-10	-1.34154	0.000165831	-1.10894e-10	-1.35617
62753459	chr1:62753459:C:T	2.32417e-07	-0.740714	-1.28153	7.95159e-05	-0.769778	-1.3214
62753462	chr1:62753462:G:A	3.85911e-07	-1.51517	-3.54162e-10	0.00013745	-1.54388	-3.54162e-10
62753515	chr1:62753515:C:T	3.64395e-06	1.6857	-0.955658	5.05734e-05	-1.22548	-1.31824
62753530	chr1:62753530:C:T	4.86756e-07	-1.10894e-10	-1.28301	0.000171884	-1.10894e-10	-1.32032
62753684	chr1:62753684:A:T	8.74132e-06	1.65298	-0.0479453	0.000103079	-1.21898	-0.612657
62753743	chr1:62753743:G:C	7.88248e-06	1.53215	-0.0305259	0.000100468	-1.25782	-0.599481
62753766	chr1:62753766:T:C	4.84405e-07	-1.10894e-10	-1.28786	0.000200573	-1.10894e-10	-1.16596
62754277	chr1:62754277:G:A	1.40652e-06	-1.17297	0.951069	7.37542e-05	-1.30105	-0.865355
62754864	chr1:62754864:G:A	4.6693e-07	-1.10894e-10	-1.3246	0.000214641	-1.10894e-10	-1.09817
62754900	chr1:62754900:G:A	4.69965e-07	-1.10894e-10	-1.31812	0.000299161	-1.10894e-10	-0.766156
62755084	chr1:62755084:G:A	9.06473e-06	1.63203	0.00933773	0.000107233	-1.22589	-0.566251
62755108	chr1:62755108:T:C	3.15581e-06	1.24115	-0.654922	4.36315e-05	-1.36175	-1.32961
62755361	chr1:62755361:T:G	5.33138e-07	-1.192	-3.54162e-10	0.000245902	-0.962207	-3.54162e-10
62755496	chr1:62755496:G:A	1.95218e-07	-1.42485	-0.77181	5.49227e-05	-1.46286	-0.998347
62755520	chr1:62755520:T:C	2.6127e-07	-1.19016	-0.715064	0.000109775	-0.892663	-0.876048
62755521	chr1:62755521:G:A	1.2169e-06	-1.10894e-10	-0.36672	0.000588705	-1.10894e-10	-0.0892138
62755706	chr1:62755706:A:C	3.9023e-07	-1.50404	-3.54162e-10	0.000214651	-1.09813	-3.54162e-10
62755836	chr1:62755836:C:T	7.99788e-06	1.48117	0.034981	0.000104295	-1.27365	-0.546265
62756092	chr1:62756092:G:A	4.95601e-07	-1.10894e-10	-1.26501	0.000184579	-1.10894e-10	-1.24906
62756449	chr1:62756449:G:A	6.83465e-07	-1.10894e-10	-0.943602	0.000275775	-1.10894e-10	-0.847552
62756495	chr1:62756495:C:A	1.43584e-06	-1.14996	0.948693	7.23838e-05	-1.3189	-0.86626
62756615	chr1:62756615:A:T	1.105e-06	-1.10894e-10	-0.463176	0.000349735	-1.10894e-10	-0.609963
62756758	chr1:62756758:G:A	4.51573e-07	-1.10894e-10	-1.35804	0.000165407	-1.10894e-10	-1.35873
62757051	chr1:62757051:A:G	2.84105e-06	-1.07333	1.55448	9.22554e-05	-1.3732	-0.569384
62757259	chr1:62757259:A:G	5.38977e-07	-1.10894e-10	-1.1811	0.000234006	-1.10894e-10	-1.01179
62757280	chr1:62757280:G:A	2.8983e-06	1.46561	-0.964506	4.66482e-05	-1.30356	-1.32095
62757361	chr1:62757361:C:T	8.18218e-06	1.62054	-0.0816073	8.6469e-05	-1.23313	-0.77422
62757634	chr1:62757634:C:A	1.09529e-06	-1.10894e-10	-0.472007	0.000346907	-1.10894e-10	-0.618083
62757738	chr1:62757738:C:T	1.35924e-06	-1.10894e-10	-0.256094	0.000557723	-1.10894e-10	-0.143278
62757899	chr1:62757899:CA:C	4.52056e-07	-1.10894e-10	-1.35697	0.000165529	-1.10894e-10	-1.35799
62758131	chr1:62758131:T:G	6.87023e-07	-1.10894e-10	-0.93841	0.000276154	-1.10894e-10	-0.846181
62758417	chr1:62758417:A:G	4.51776e-07	-1.10894e-10	-1.35759	0.000170006	-1.10894e-10	-1.33131
62758431	chr1:62758431:T:C	2.33513e-07	-1.04957	-0.96797	0.000108681	-0.705605	-1.07312
62758797	chr1:62758797:T:C	4.4068e-07	-1.38246	-3.54162e-10	0.000134717	-1.56397	-3.54162e-10
62759210	chr1:62759210:A:G	4.7502e-07	-1.10894e-10	-1.30742	0.000194503	-1.10894e-10	-1.19669
62759440	chr1:62759440:T:C	3.647e-07	-1.24589	-0.325812	5.18166e-05	-1.23872	-1.28071
62759584	chr1:62759584:A:G	3.09066e-07	-1.13997	-0.597249	6.43661e-05	-1.3555	-0.947053
62759727	chr1:62759727:A:G	3.96934e-06	0.692048	0.123528	6.19732e-05	-1.19406	-1.14637
62759741	chr1:62759741:A:G	7.80786e-07	-1.10894e-10	-0.810477	0.00021698	-1.10894e-10	-1.08733
62759780	chr1:62759780:C:G	2.19521e-07	-1.21815	-0.861176	0.000105571	-0.92114	-0.886619
62760040	chr1:62760040:A:G	5.02247e-07	-1.10894e-10	-1.25169	0.000176165	-1.10894e-10	-1.29572
62760063	chr1:62760063:A:G	5.29759e-07	-1.10894e-10	-1.19835	0.00017154	-1.10894e-10	-1.32232
62760152	chr1:62760152:C:T	1.3791e-06	-1.17234	0.930753	7.30384e-05	-1.30168	-0.874473
62760475	chr1:62760475:T:TAA	2.85497e-07	-1.21626	-0.600283	6.82402e-05	-1.29485	-0.949251
62760492	chr1:62760492:A:G	6.24284e-07	-1.10894e-10	-1.03417	0.000181918	-1.10894e-10	-1.26358
62760817	chr1:62760817:ACT:A	5.1697e-07	-1.10894e-10	-1.22279	0.000180246	-1.10894e-10	-1.27282
62760855	chr1:62760855:C:T	5.12838e-07	-1.10894e-10	-1.23082	0.000179052	-1.10894e-10	-1.27946
62761083	chr1:62761083:A:C	2.79606e-07	-1.28723	-0.55017	0.000108603	-1.40004	-0.379398
62761087	chr1:62761087:G:A	1.67824e-06	1.15862	-1.2039	6.81967e-05	-1.38867	-0.856073
62761091	chr1:62761091:T:C	5.48173e-07	-1.09578	-0.068405	8.45897e-05	-1.38124	-0.648092
62761307	chr1:62761307:C:T	2.9143e-06	-1.10894e-10	0.506606	0.000639675	-1.10894e-10	-0.00617976
62761709	chr1:62761709:C:T	1.47073e-06	-1.13431	0.957047	7.16746e-05	-1.33228	-0.862719
62761727	chr1:62761727:G:A	7.26651e-07	-1.10894e-10	-0.882331	0.000239389	-1.10894e-10	-0.989051
62762493	chr1:62762493:G:GT	1.42095e-06	-1.19504	0.98334	7.635e-05	-1.28444	-0.847375
62762498	chr1:62762498:C:T	8.23231e-07	-1.10894e-10	-0.757541	0.000330759	-1.10894e-10	-0.665748
62762507	chr1:62762507:G:A	9.98506e-07	-1.10894e-10	-0.564518	0.00032028	-1.10894e-10	-0.697943
62762608	chr1:62762608:T:C	3.10453e-07	-0.454778	-1.27797	0.000111065	-0.475127	-1.2819
62762771	chr1:62762771:A:T	2.2399e-07	-1.04229	-1.01689	0.000105061	-0.700374	-1.11222
62762858	chr1:62762858:G:A	4.90448e-07	-1.10894e-10	-1.27546	0.000179804	-1.10894e-10	-1.27527
62763157	chr1:62763157:G:A	1.6295e-06	-1.1773	1.10254	7.94005e-05	-1.30093	-0.791705
62763202	chr1:62763202:C:G	1.03734e-06	-1.25038	0.724017	7.16061e-05	-1.23437	-0.961591
62763239	chr1:62763239:A:AT	7.10742e-07	-1.10894e-10	-0.904469	0.000250378	-1.10894e-10	-0.944168
62763572	chr1:62763572:A:G	5.87859e-07	-1.10894e-10	-1.09429	0.000204777	-1.10894e-10	-1.14522
62764304	chr1:62764304:T:C	4.82447e-07	-1.10894e-10	-1.29191	0.00016544	-1.10894e-10	-1.35853
62764345	chr1:62764345:A:G	4.62762e-07	-1.10894e-10	-1.33357	0.00022255	-1.10894e-10	-1.06199
62764464	chr1:62764464:A:G	2.377e-07	-1.04284	-0.956923	0.000110305	-0.70291	-1.06098
62764753	chr1:62764753:A:C	8.61953e-07	-1.10894e-10	-0.711577	0.000247989	-1.10894e-10	-0.953753
62764945	chr1:62764945:C:A	4.94445e-07	-1.10894e-10	-1.26734	0.000180771	-1.10894e-10	-1.26991
62765020	chr1:62765020:A:G	5.24026e-07	-1.10894e-10	-1.20924	0.000171294	-1.10894e-10	-1.32376
62765101	chr1:62765101:C:A	3.7155e-07	-1.55309	-3.54162e-10	0.000165403	-1.35875	-3.54162e-10
62765214	chr1:62765214:G:A	1.22578e-06	-1.18957	0.830123	7.0716e-05	-1.29086	-0.917608
62765246	chr1:62765246:T:A	2.9297e-07	-1.125	-0.665713	0.000124803	-0.810792	-0.829612
62765355	chr1:62765355:GT:G	8.20364e-07	-1.10894e-10	-0.761029	0.000313166	-1.10894e-10	-0.720406
62765566	chr1:62765566:TTAC:T	2.44071e-07	-1.30365	-0.669665	9.3866e-05	-1.41237	-0.512896
62765639	chr1:62765639:A:C	1.12461e-07	-1.56459	-1.18357	3.49145e-05	-1.55777	-1.35647
62765730	chr1:62765730:G:T	1.45447e-06	-1.15403	0.965647	7.30723e-05	-1.32003	-0.855661
62766097	chr1:62766097:A:G	3.95477e-07	-1.49069	-3.54162e-10	0.000135843	-1.55564	-3.54162e-10
62766370	chr1:62766370:T:C	9.5957e-07	-1.10894e-10	-0.604293	0.000303943	-1.10894e-10	-0.7503
62766816	chr1:62766816:GCT:G	4.68531e-07	-1.10894e-10	-1.32118	0.000214068	-1.10894e-10	-1.10085
62767045	chr1:62767045:A:G	6.5283e-07	-1.10894e-10	-0.989462	0.000262583	-1.10894e-10	-0.896573
62767120	chr1:62767120:A:G	4.82106e-07	-1.10894e-10	-1.29261	0.000198933	-1.10894e-10	-1.17417
62767582	chr1:62767582:T:C	1.01188e-06	-1.10894e-10	-0.551216	0.000291495	-1.10894e-10	-0.792115
62767596	chr1:62767596:T:A	6.33482e-07	-1.10894e-10	-1.01955	0.000254557	-1.10894e-10	-0.927616
62767706	chr1:62767706:C:T	3.59593e-06	0.952659	-0.23588	4.37653e-05	-1.4211	-1.2672
62767877	chr1:62767877:G:C	5.65541e-07	-1.10894e-10	-1.13299	0.000201873	-1.10894e-10	-1.1595
62768441	chr1:62768441:C:A	9.52379e-07	-1.10894e-10	-0.611815	0.000301969	-1.10894e-10	-0.756816
62768469	chr1:62768469:G:C	5.24843e-07	-1.10894e-10	-1.20768	0.000213409	-1.10894e-10	-1.10393
62768530	chr1:62768530:G:T	4.54651e-07	-1.10894e-10	-1.35125	0.000169401	-1.10894e-10	-1.33487
62768802	chr1:62768802:T:C	1.46476e-06	0.880577	-1.06191	3.97923e-05	-1.43846	-1.345
62769677	chr1:62769677:A:G	8.47401e-07	0.629827	-1.35843	3.95506e-05	-1.48706	-1.3025
62769782	chr1:62769782:T:A	4.58817e-07	-1.10894e-10	-1.34213	0.000171607	-1.10894e-10	-1.32193
62770471	chr1:62770471:C:T	1.96963e-06	0.61126	-0.496435	3.87908e-05	-1.49173	-1.31723
62771319	chr1:62771319:G:A	7.7821e-07	-1.10894e-10	-0.813782	0.000360527	-1.10894e-10	-0.579572
62771532	chr1:62771532:G:A	4.95094e-07	-1.10894e-10	-1.26603	0.000198314	-1.10894e-10	-1.17729
62771693	chr1:62771693:C:T	4.51491e-07	-1.10894e-10	-1.35822	0.000165971	-1.10894e-10	-1.35532
62771960	chr1:62771960:T:C	4.80409e-07	-1.10894e-10	-1.29614	0.000175274	-1.10894e-10	-1.30079
62772437	chr1:62772437:TTCTCTTGC:T	4.85559e-07	-1.10894e-10	-1.28548	0.000195671	-1.10894e-10	-1.19071
62772684	chr1:62772684:AT:A	4.90702e-07	-1.10894e-10	-1.27494	0.000196051	-1.10894e-10	-1.18877
62773032	chr1:62773032:C:T	9.99177e-07	-1.10894e-10	-0.563846	0.000492824	-1.10894e-10	-0.266987
62773525	chr1:62773525:C:T	9.31709e-07	0.724976	-1.35873	4.07278e-05	-1.46707	-1.29316
62773865	chr1:62773865:G:A	1.26791e-06	-1.10894e-10	-0.325655	0.000211145	-1.10894e-10	-1.11459
62773876	chr1:62773876:ATTCAAGGGCTC:A	8.229e-07	0.597174	-1.35512	4.17885e-05	-1.49291	-1.24161
62774008	chr1:62774008:A:C	5.45225e-07	-1.10894e-10	-1.16958	0.000201777	-1.10894e-10	-1.15998
62774160	chr1:62774160:G:A	1.52307e-06	0.519209	-0.661502	3.77064e-05	-1.5065	-1.33081
62774246	chr1:62774246:A:G	3.68952e-07	-1.56011	-3.54162e-10	0.000187851	-1.23149	-3.54162e-10
62774854	chr1:62774854:T:A	9.68504e-07	0.763445	-1.35847	4.07181e-05	-1.4592	-1.30126
62774958	chr1:62774958:G:C	9.56218e-07	0.750791	-1.35858	4.06902e-05	-1.46176	-1.29939
62775016	chr1:62775016:A:G	5.29486e-07	-1.10894e-10	-1.19887	0.00017217	-1.10894e-10	-1.31866
62775341	chr1:62775341:T:A	4.8973e-07	-1.10894e-10	-1.27692	0.000193277	-1.10894e-10	-1.20301
62775465	chr1:62775465:TAGAAC:T	4.98073e-07	-1.10894e-10	-1.26003	0.000209369	-1.10894e-10	-1.12304
62775684	chr1:62775684:T:C	2.89011e-06	-1.10894e-10	0.498271	0.000652703	-1.10894e-10	0.0139831
62776025	chr1:62776025:C:T	4.18996e-07	-1.53797	0.10505	9.24346e-05	-0.761405	-1.17923
62776417	chr1:62776417:G:C	5.5722e-07	-1.10894e-10	-1.14782	0.000201296	-1.10894e-10	-1.16236
62776513	chr1:62776513:G:A	1.22478e-06	0.821028	-1.18129	5.57435e-05	-1.45091	-0.995464
62776761	chr1:62776761:C:T	1.64334e-06	-1.10894e-10	-0.0662933	0.000229333	-1.10894e-10	-1.03197
62776879	chr1:62776879:C:T	5.58885e-07	-1.10894e-10	-1.14483	0.000176437	-1.10894e-10	-1.29418
62777077	chr1:62777077:T:C	4.93172e-07	-1.10894e-10	-1.26992	0.000173025	-1.10894e-10	-1.31371
62777364	chr1:62777364:T:C	5.06527e-07	-1.10894e-10	-1.2432	0.000172669	-1.10894e-10	-1.31577
62777377	chr1:62777377:CTCTT:C	1.57023e-06	-1.10894e-10	-0.111801	0.000224213	-1.10894e-10	-1.05454
62777398	chr1:62777398:C:A	2.38041e-06	-1.10894e-10	0.304252	0.000275402	-1.10894e-10	-0.848909
62777589	chr1:62777589:T:G	9.86576e-07	-1.10894e-10	-0.576537	0.000285358	-1.10894e-10	-0.813397
62777826	chr1:62777826:C:T	5.30172e-07	-1.10894e-10	-1.19758	0.00016902	-1.10894e-10	-1.33713
62777989	chr1:62777989:G:A	4.91735e-07	-1.10894e-10	-1.27284	0.000196633	-1.10894e-10	-1.1858
62778254	chr1:62778254:T:G	4.91517e-07	-1.10894e-10	-1.27328	0.000196511	-1.10894e-10	-1.18642
62778368	chr1:62778368:A:G	6.30774e-07	-1.10894e-10	-1.02383	0.000252641	-1.10894e-10	-0.93517
62778465	chr1:62778465:G:T	4.91735e-07	-1.10894e-10	-1.27284	0.000196633	-1.10894e-10	-1.1858
62778511	chr1:62778511:C:T	6.42476e-07	-1.00545	-3.54162e-10	0.000185569	-1.24371	-3.54162e-10
62778666	chr1:62778666:A:C	4.91329e-07	-1.10894e-10	-1.27366	0.000196407	-1.10894e-10	-1.18695
62778707	chr1:62778707:A:G	1.40067e-07	-1.47665	-1.05201	4.12904e-05	-1.39121	-1.3553
62778841	chr1:62778841:C:A	9.55224e-07	-1.10894e-10	-0.608832	0.000466339	-1.10894e-10	-0.322227
62779533	chr1:62779533:T:C	5.04631e-07	-1.10894e-10	-1.24695	0.000170193	-1.10894e-10	-1.33021
62779699	chr1:62779699:A:G	7.07964e-07	-1.10894e-10	-0.908384	0.000285988	-1.10894e-10	-0.81119
62780041	chr1:62780041:A:G	2.96622e-06	0.524267	-3.54162e-10	0.00122628	0.644603	-3.54162e-10
62780149	chr1:62780149:G:T	2.99104e-06	-1.10894e-10	0.532599	0.000672298	-1.10894e-10	0.0435628
62780875	chr1:62780875:G:A	1.59292e-06	0.52444	-0.621891	3.80247e-05	-1.50576	-1.32314
62780978	chr1:62780978:C:T	4.81659e-07	-1.10894e-10	-1.29354	0.000192385	-1.10894e-10	-1.20764
62781016	chr1:62781016:G:C	8.79157e-07	-1.10894e-10	-0.691814	0.000415324	-1.10894e-10	-0.43808
62781023	chr1:62781023:C:T	1.46006e-06	-1.10894e-10	-0.184544	0.000558899	-1.10894e-10	-0.14117
62781322	chr1:62781322:A:G	4.91735e-07	-1.10894e-10	-1.27284	0.000196633	-1.10894e-10	-1.1858
62781371	chr1:62781371:C:T	8.81524e-07	0.506866	-1.19599	3.84452e-05	-1.50715	-1.31076
62781700	chr1:62781700:C:T	9.39455e-07	-1.10894e-10	-0.625478	0.000405378	-1.10894e-10	-0.462319
62781701	chr1:62781701:C:T	1.05397e-06	0.547585	-1.05805	3.73909e-05	-1.49992	-1.3458
62781780	chr1:62781780:C:T	2.35277e-07	-0.662751	-1.34726	8.61854e-05	-0.692074	-1.31856
62782101	chr1:62782101:T:C	4.00726e-07	-1.4775	-3.54162e-10	0.000135203	-1.56036	-3.54162e-10
62782207	chr1:62782207:G:A	5.04631e-07	-1.10894e-10	-1.24695	0.000170193	-1.10894e-10	-1.33021
62782409	chr1:62782409:A:G	8.77047e-07	0.491383	-1.1856	3.81446e-05	-1.50955	-1.31621
62783004	chr1:62783004:G:C	1.15131e-06	0.71175	-1.13387	3.87115e-05	-1.46791	-1.34309
62783302	chr1:62783302:G:A	2.27292e-06	0.884287	-0.626244	0.000105249	-1.42922	-0.381593
62784087	chr1:62784087:T:G	6.24324e-07	-1.10894e-10	-1.03411	0.000193299	-1.10894e-10	-1.2029
62784093	chr1:62784093:G:T	4.91303e-07	-1.10894e-10	-1.27372	0.000196385	-1.10894e-10	-1.18706
62784304	chr1:62784304:A:G	2.38998e-07	-0.909204	-1.08512	0.000105409	-0.670849	-1.13844
62784595	chr1:62784595:C:T	1.23099e-06	0.653137	-1.00834	3.76561e-05	-1.48011	-1.35853
62784841	chr1:62784841:C:G	9.48639e-06	1.68684	-3.54162e-10	0.0012597	0.67149	-3.54162e-10
62784909	chr1:62784909:T:C	1.88845e-06	-1.10894e-10	0.0727343	0.000436253	-1.10894e-10	-0.388918
62784940	chr1:62784940:A:G	5.0178e-07	-1.10894e-10	-1.25262	0.000175237	-1.10894e-10	-1.301
62785676	chr1:62785676:T:C	5.0364e-07	-1.10894e-10	-1.24892	0.000170024	-1.10894e-10	-1.3312
62785778	chr1:62785778:T:C	4.91254e-07	-1.10894e-10	-1.27382	0.000172542	-1.10894e-10	-1.3165
62786043	chr1:62786043:A:G	1.28184e-06	-1.10894e-10	-0.314723	0.000554685	-1.10894e-10	-0.148739
62786298	chr1:62786298:C:T	5.61273e-07	-1.10894e-10	-1.14057	0.00021249	-1.10894e-10	-1.10824
62786543	chr1:62786543:AC:A	1.18344e-06	0.641858	-1.03646	3.98585e-05	-1.49909	-1.28271
62786700	chr1:62786700:A:G	5.90116e-07	-1.10894e-10	-1.09046	0.000239307	-1.10894e-10	-0.98939
62786702	chr1:62786702:A:C	4.92154e-07	-1.10894e-10	-1.27199	0.000195741	-1.10894e-10	-1.19035
62786731	chr1:62786731:A:G	5.66247e-07	-1.10894e-10	-1.13175	0.000178715	-1.10894e-10	-1.28135
62786793	chr1:62786793:A:G	7.69857e-07	-1.10894e-10	-0.824573	0.000172171	-1.10894e-10	-1.31865
62787095	chr1:62787095:C:T	1.69071e-06	0.823403	-0.861278	3.90784e-05	-1.4465	-1.35506
62787158	chr1:62787158:G:A	1.0218e-06	0.814707	-1.35617	3.96664e-05	-1.43479	-1.35185
62787343	chr1:62787343:T:C	1.01489e-06	0.767056	-1.3153	3.88811e-05	-1.4485	-1.35813
62787545	chr1:62787545:A:C	4.79205e-07	-1.10894e-10	-1.29865	0.000181859	-1.10894e-10	-1.26391
62787881	chr1:62787881:A:T	6.56178e-07	-1.10894e-10	-0.984346	0.000218827	-1.10894e-10	-1.07886
62787904	chr1:62787904:A:G	4.87251e-07	-1.10894e-10	-1.282	0.000171567	-1.10894e-10	-1.32216
62788694	chr1:62788694:C:A	4.60077e-07	-1.10894e-10	-1.33938	0.000169802	-1.10894e-10	-1.33251
62788740	chr1:62788740:A:G	5.00051e-06	-1.10894e-10	1.04652	0.00101933	-1.10894e-10	0.459758
62789210	chr1:62789210:C:G	5.83814e-07	-1.10894e-10	-1.1012	0.000208667	-1.10894e-10	-1.1264
62789352	chr1:62789352:G:T	1.40982e-06	-1.10894e-10	-0.219561	0.000428278	-1.10894e-10	-0.407366
62790022	chr1:62790022:C:T	3.93889e-07	-1.48598	-0.00873017	8.16401e-05	-0.986909	-1.07791
62790023	chr1:62790023:T:C	4.54295e-07	-1.10894e-10	-1.35203	0.000165592	-1.10894e-10	-1.35761
62790327	chr1:62790327:A:C	5.79656e-07	-1.10894e-10	-1.10834	0.000246548	-1.10894e-10	-0.959584
62790652	chr1:62790652:CAT:C	7.84682e-07	-1.10894e-10	-0.805499	0.000228393	-1.10894e-10	-1.03607
62790801	chr1:62790801:A:G	5.03542e-07	-1.10894e-10	-1.24911	0.000212734	-1.10894e-10	-1.1071
62791494	chr1:62791494:A:G	9.70525e-07	0.636497	-1.22944	4.00811e-05	-1.48476	-1.29147
62791556	chr1:62791556:T:C	1.00559e-06	0.800546	-1.358	3.9991e-05	-1.43458	-1.34391
62791836	chr1:62791836:A:G	4.67752e-07	-1.10894e-10	-1.32284	0.000169202	-1.10894e-10	-1.33604
62791870	chr1:62791870:A:ATGCTCCTAGACATTAGACC	1.7107e-06	-1.10894e-10	-0.0261211	0.000910433	-1.10894e-10	0.346781
62792067	chr1:62792067:G:A	3.92778e-07	-1.49753	-3.54162e-10	0.000136465	-1.55107	-3.54162e-10
62792323	chr1:62792323:A:G	1.05665e-06	0.738548	-1.24647	4.24894e-05	-1.4485	-1.26938
62792371	chr1:62792371:C:G	5.56846e-07	-1.10894e-10	-1.14849	0.000191975	-1.10894e-10	-1.20977
62792663	chr1:62792663:C:T	1.45798e-06	-1.10894e-10	-0.185974	0.000557402	-1.10894e-10	-0.143853
62792683	chr1:62792683:A:C	3.18675e-06	0.595978	-3.54162e-10	0.00209124	1.17837	-3.54162e-10
62792979	chr1:62792979:C:T	3.19222e-07	-1.46901	-0.23588	6.4812e-05	-1.02517	-1.27048
62792981	chr1:62792981:G:T	4.64592e-07	-1.10894e-10	-1.32962	0.000168205	-1.10894e-10	-1.34195
62793908	chr1:62793908:C:T	4.74582e-07	-1.10894e-10	-1.30834	0.000185755	-1.10894e-10	-1.24271
62793969	chr1:62793969:G:A	5.97326e-07	-1.10894e-10	-1.07832	0.000242661	-1.10894e-10	-0.975473
62794191	chr1:62794191:G:A	4.69849e-07	-1.10894e-10	-1.31837	0.000211938	-1.10894e-10	-1.11085
62794520	chr1:62794520:ATTC:A	4.5619e-07	-1.10894e-10	-1.34787	0.000165696	-1.10894e-10	-1.35698
62794690	chr1:62794690:T:C	4.56619e-07	-1.10894e-10	-1.34693	0.000174585	-1.10894e-10	-1.30473
62795248	chr1:62795248:G:T	6.59661e-07	-1.10894e-10	-0.979052	0.000184252	-1.10894e-10	-1.25083
62795615	chr1:62795615:G:A	4.55256e-07	-1.10894e-10	-1.34992	0.000165881	-1.10894e-10	-1.35587
62795685	chr1:62795685:C:T	4.85603e-07	-1.54759	0.262203	0.000153132	-0.346802	-1.08904
62795932	chr1:62795932:TA:T	4.6964e-07	-1.10894e-10	-1.31881	0.000169457	-1.10894e-10	-1.33454
62795981	chr1:62795981:A:G	7.20241e-07	-0.891192	-3.54162e-10	0.000139213	-1.53113	-3.54162e-10
62795998	chr1:62795998:G:A	4.6833e-07	-1.10894e-10	-1.32161	0.000169095	-1.10894e-10	-1.33668
62796006	chr1:62796006:G:A	1.28755e-06	-1.10894e-10	-0.31028	0.000394173	-1.10894e-10	-0.490349
62796104	chr1:62796104:A:G	5.03462e-07	-1.10894e-10	-1.24927	0.000212643	-1.10894e-10	-1.10753
62796293	chr1:62796293:TAAATA:T	1.24263e-05	1.9568	-3.54162e-10	0.00157324	0.893754	-3.54162e-10
62796428	chr1:62796428:A:G	4.70664e-07	-1.10894e-10	-1.31663	0.000169747	-1.10894e-10	-1.33283
62796620	chr1:62796620:C:T	5.13096e-07	-1.10894e-10	-1.23032	0.000216473	-1.10894e-10	-1.08967
62796861	chr1:62796861:A:G	4.71657e-07	-1.10894e-10	-1.31452	0.000170027	-1.10894e-10	-1.33118
62797276	chr1:62797276:C:CT	6.16782e-07	-1.10894e-10	-1.04626	0.000171925	-1.10894e-10	-1.32008
62797311	chr1:62797311:A:G	8.65587e-07	0.592065	-1.29943	3.77403e-05	-1.48518	-1.35124
62797335	chr1:62797335:C:T	2.42978e-07	-0.879171	-1.09864	0.00019008	0.0477523	-1.26745
62797964	chr1:62797964:C:T	4.76098e-07	-1.10894e-10	-1.30515	0.000172854	-1.10894e-10	-1.31469
62797966	chr1:62797966:C:T	1.007e-06	-1.10894e-10	-0.556043	0.000314671	-1.10894e-10	-0.715611
62798083	chr1:62798083:A:G	6.15877e-07	-1.10894e-10	-1.04773	0.000172014	-1.10894e-10	-1.31956
62798489	chr1:62798489:T:C	6.08154e-07	-1.10894e-10	-1.06035	0.000172816	-1.10894e-10	-1.31491
62798517	chr1:62798517:G:A	4.7138e-07	-1.10894e-10	-1.31511	0.000169948	-1.10894e-10	-1.33164
62798681	chr1:62798681:G:A	1.04383e-06	-1.10894e-10	-0.520128	0.000325758	-1.10894e-10	-0.680986
62798789	chr1:62798789:C:T	4.39477e-06	-1.10894e-10	0.917392	0.000916923	-1.10894e-10	0.353884
62798841	chr1:62798841:C:T	4.90401e-07	-1.10894e-10	-1.27555	0.000167903	-1.10894e-10	-1.34376
62799355	chr1:62799355:G:A	6.17587e-07	-1.10894e-10	-1.04496	0.000171864	-1.10894e-10	-1.32044
62799494	chr1:62799494:G:C	5.49898e-07	-1.46934	0.308295	7.81588e-05	-1.0241	-1.0843
62799852	chr1:62799852:G:A	1.20607e-06	0.912122	-1.28778	4.15716e-05	-1.40785	-1.33187
62800193	chr1:62800193:C:T	4.71054e-07	-1.10894e-10	-1.3158	0.000169844	-1.10894e-10	-1.33226
62801038	chr1:62801038:A:G	1.00369e-06	0.720216	-1.27955	3.89241e-05	-1.4621	-1.34343
62801049	chr1:62801049:G:A	9.55493e-07	0.713747	-1.3223	3.83451e-05	-1.46312	-1.3574
62801139	chr1:62801139:G:A	1.10344e-06	0.871241	-1.33583	4.00834e-05	-1.42217	-1.35401
62801680	chr1:62801680:C:T	6.90026e-07	-1.10894e-10	-0.934049	0.000279644	-1.10894e-10	-0.833623
62801705	chr1:62801705:T:A	5.05226e-07	-1.10894e-10	-1.24577	0.000170313	-1.10894e-10	-1.3295
62802307	chr1:62802307:G:A	4.90415e-07	-1.10894e-10	-1.27553	0.000167941	-1.10894e-10	-1.34353
62802527	chr1:62802527:C:T	4.90199e-07	-1.10894e-10	-1.27597	0.000167895	-1.10894e-10	-1.3438
62802560	chr1:62802560:A:G	1.652e-06	0.86423	-0.925268	3.92449e-05	-1.43958	-1.35774
62802776	chr1:62802776:T:C	4.70315e-07	-1.10894e-10	-1.31737	0.000169659	-1.10894e-10	-1.33335
62802825	chr1:62802825:T:C	5.96314e-07	-1.10894e-10	-1.08001	0.000242177	-1.10894e-10	-0.97747
62803094	chr1:62803094:G:A	5.00579e-07	-1.10894e-10	-1.25501	0.000169529	-1.10894e-10	-1.33411
62803115	chr1:62803115:T:C	9.83295e-07	0.691482	-1.27135	3.88507e-05	-1.46778	-1.33964
62803318	chr1:62803318:A:G	3.745e-07	-0.44714	-1.09805	0.000136302	-0.481067	-1.0712
62803345	chr1:62803345:G:T	4.91285e-07	-1.10894e-10	-1.27375	0.000168071	-1.10894e-10	-1.34275
62803567	chr1:62803567:T:G	9.80854e-07	0.67009	-1.25244	3.85945e-05	-1.47304	-1.34099
62803574	chr1:62803574:CTGTT:C	6.13596e-07	-1.10894e-10	-1.05144	0.00017224	-1.10894e-10	-1.31825
62803909	chr1:62803909:A:G	1.30946e-06	1.00262	-1.29602	4.24077e-05	-1.38802	-1.33179
62804073	chr1:62804073:T:C	5.12232e-07	-1.10894e-10	-1.232	0.000182433	-1.10894e-10	-1.26076
62804247	chr1:62804247:T:C	1.35227e-06	1.02482	-1.28606	4.19445e-05	-1.38244	-1.34835
62804383	chr1:62804383:C:T	4.53488e-07	-1.10894e-10	-1.35381	0.000165435	-1.10894e-10	-1.35856
62804596	chr1:62804596:C:T	5.63394e-07	-1.10894e-10	-1.1368	0.000237549	-1.10894e-10	-0.996766
62804601	chr1:62804601:A:G	6.05151e-07	-1.10894e-10	-1.0653	0.000173153	-1.10894e-10	-1.31297
62805101	chr1:62805101:C:T	1.59128e-06	0.788591	-0.887073	3.8708e-05	-1.45603	-1.35506
62805339	chr1:62805339:T:C	8.03109e-07	0.576386	-1.35867	3.80721e-05	-1.49037	-1.33729
62805496	chr1:62805496:A:C	3.67209e-07	-1.56485	-3.54162e-10	0.000151366	-1.44744	-3.54162e-10
62805648	chr1:62805648:G:A	3.14173e-06	-1.10894e-10	0.581752	0.000594454	-1.10894e-10	-0.0794955
62805989	chr1:62805989:A:G	5.72479e-07	-1.10894e-10	-1.1208	0.000198964	-1.10894e-10	-1.17402
62806467	chr1:62806467:G:A	7.59889e-07	0.437948	-1.27555	4.21535e-05	-1.52471	-1.20111
62806788	chr1:62806788:T:A	1.21146e-07	-1.41715	-1.25663	5.17826e-05	-1.18139	-1.33869
62806987	chr1:62806987:T:G	4.5605e-07	-1.10894e-10	-1.34818	0.000166257	-1.10894e-10	-1.35361
62807022	chr1:62807022:A:T	3.67914e-07	-1.56293	-3.54162e-10	0.000167257	-1.34761	-3.54162e-10
62807030	chr1:62807030:G:T	6.01551e-07	-1.10894e-10	-1.07127	0.000173571	-1.10894e-10	-1.31055
62807250	chr1:62807250:G:A	4.62536e-07	-1.10894e-10	-1.33405	0.000165424	-1.10894e-10	-1.35863
62807723	chr1:62807723:G:A	1.21002e-06	0.930057	-1.30244	4.02297e-05	-1.41464	-1.35789
62807858	chr1:62807858:C:T	9.67473e-06	2.80169	-1.0952	0.000975586	1.62945	-1.21355
62808035	chr1:62808035:A:G	5.38183e-07	-1.10894e-10	-1.18258	0.000204145	-1.10894e-10	-1.14831
62808105	chr1:62808105:A:G	3.49695e-06	-1.10894e-10	0.688869	0.000792902	-1.10894e-10	0.208561
62808188	chr1:62808188:C:G	1.30077e-07	-1.45868	-1.14397	5.91316e-05	-1.10685	-1.28053
62808632	chr1:62808632:A:T	1.4749e-07	-1.56449	-0.912527	5.78852e-05	-1.55835	-0.850326
62808792	chr1:62808792:A:G	4.96086e-07	-1.10894e-10	-1.26403	0.000207153	-1.10894e-10	-1.13368
62808867	chr1:62808867:T:C	1.37491e-07	-1.48488	-1.06235	6.45819e-05	-1.042	-1.25721
62808894	chr1:62808894:A:G	6.36679e-07	-1.10894e-10	-1.01451	0.000278722	-1.10894e-10	-0.836924
62808934	chr1:62808934:A:AT	3.67521e-07	-1.564	-3.54162e-10	0.000142887	-1.50509	-3.54162e-10
62809198	chr1:62809198:C:CA	5.09029e-07	-1.10894e-10	-1.23827	0.000183553	-1.10894e-10	-1.25464
62809267	chr1:62809267:G:A	4.90938e-07	-1.10894e-10	-1.27446	0.000168043	-1.10894e-10	-1.34292
62809482	chr1:62809482:T:G	5.19555e-07	-1.10894e-10	-1.21781	0.000187961	-1.10894e-10	-1.23091
62809483	chr1:62809483:A:G	6.04623e-07	-1.10894e-10	-1.06617	0.000189554	-1.10894e-10	-1.22247
62809618	chr1:62809618:A:G	4.69014e-07	-1.10894e-10	-1.32014	0.000189092	-1.10894e-10	-1.22491
62809843	chr1:62809843:A:G	1.35539e-06	-1.10894e-10	-0.258933	0.00026676	-1.10894e-10	-0.880791
62810304	chr1:62810304:A:G	6.68755e-07	-1.10894e-10	-0.965361	0.000168229	-1.10894e-10	-1.34181
62810698	chr1:62810698:C:T	4.88853e-07	-1.10894e-10	-1.27872	0.000167489	-1.10894e-10	-1.34622
62810849	chr1:62810849:A:C	4.84853e-07	-1.10894e-10	-1.28693	0.000167173	-1.10894e-10	-1.34811
62811051	chr1:62811051:G:A	4.39911e-06	-1.10894e-10	0.918381	0.000917769	-1.10894e-10	0.354806
62811058	chr1:62811058:G:A	5.98072e-07	-1.10894e-10	-1.07707	0.000173999	-1.10894e-10	-1.30809
62811233	chr1:62811233:G:A	2.36182e-07	-0.954873	-1.0513	0.000126378	-0.752614	-0.875251
62811426	chr1:62811426:C:T	6.41918e-07	-1.42816	0.421842	7.51023e-05	-1.1104	-1.03789
62811563	chr1:62811563:A:T	4.94526e-07	-1.10894e-10	-1.26718	0.000206151	-1.10894e-10	-1.13853
62811616	chr1:62811616:G:A	2.93079e-06	-1.10894e-10	0.512251	0.000660623	-1.10894e-10	0.0260435
62811788	chr1:62811788:A:G	2.57328e-07	-0.878658	-1.04177	0.00018964	0.0567398	-1.27875
62812209	chr1:62812209:G:A	1.05065e-06	-1.38614	0.872535	0.000105386	-1.18311	-0.626399
62812321	chr1:62812321:A:G	1.35682e-07	-1.43655	-1.12391	5.73027e-05	-1.14853	-1.27026
62812347	chr1:62812347:G:A	2.53298e-07	-1.40158	-0.534631	0.000104254	-1.19334	-0.626965
62812780	chr1:62812780:A:G	4.5833e-07	-1.10894e-10	-1.34319	0.000166592	-1.10894e-10	-1.35159
62812819	chr1:62812819:T:C	4.8506e-07	-1.10894e-10	-1.28651	0.000168321	-1.10894e-10	-1.34127
62812826	chr1:62812826:G:A	4.83589e-07	-1.10894e-10	-1.28954	0.000168073	-1.10894e-10	-1.34274
62812878	chr1:62812878:C:T	3.71773e-07	-1.55249	-3.54162e-10	0.000139277	-1.53068	-3.54162e-10
62812929	chr1:62812929:T:C	4.90139e-07	-1.10894e-10	-1.27609	0.000167924	-1.10894e-10	-1.34363
62813424	chr1:62813424:T:C	2.54609e-07	-1.43097	-0.500076	0.000108999	-1.15887	-0.61693
62813551	chr1:62813551:T:C	1.26105e-06	-1.10894e-10	-0.331078	0.000386786	-1.10894e-10	-0.509267
62813839	chr1:62813839:G:A	6.14503e-07	-1.10894e-10	-1.04996	0.000172131	-1.10894e-10	-1.31888
62813906	chr1:62813906:G:A	7.81434e-07	-1.10894e-10	-0.809647	0.000230801	-1.10894e-10	-1.02558
62813978	chr1:62813978:G:A	1.26191e-06	0.973101	-1.3035	4.06691e-05	-1.4037	-1.35797
62813985	chr1:62813985:C:A	6.00627e-07	-1.10894e-10	-1.0728	0.000173707	-1.10894e-10	-1.30977
62813990	chr1:62813990:TTGG:T	4.6531e-07	-1.10894e-10	-1.32807	0.000180772	-1.10894e-10	-1.2699
62814402	chr1:62814402:A:G	5.23013e-07	-1.10894e-10	-1.21117	0.000198478	-1.10894e-10	-1.17646
62814460	chr1:62814460:G:C	5.04002e-07	-1.10894e-10	-1.2482	0.000170103	-1.10894e-10	-1.33074
62814732	chr1:62814732:C:CTTTT	1.00138e-06	-1.10894e-10	-0.561644	0.000422035	-1.10894e-10	-0.422051
62814893	chr1:62814893:C:T	4.59232e-07	-1.10894e-10	-1.34122	0.000167028	-1.10894e-10	-1.34898
62815064	chr1:62815064:C:G	4.9051e-07	-1.10894e-10	-1.27533	0.000195896	-1.10894e-10	-1.18956
62815105	chr1:62815105:G:A	9.57405e-07	-1.10894e-10	-0.606551	0.000494572	-1.10894e-10	-0.263446
62815387	chr1:62815387:C:T	4.91968e-07	-1.10894e-10	-1.27236	0.000168172	-1.10894e-10	-1.34215
62815428	chr1:62815428:A:G	1.82284e-07	-1.35321	-0.912005	4.50067e-05	-1.55455	-1.10577
62815617	chr1:62815617:A:G	5.27142e-07	-1.10894e-10	-1.20331	0.000200232	-1.10894e-10	-1.16766
62815748	chr1:62815748:G:A	1.08958e-06	-1.42917	0.951939	0.000118569	-1.11198	-0.57966
62815809	chr1:62815809:C:T	4.94009e-07	-1.55916	0.290934	0.000220079	-1.5202	0.44705
62817334	chr1:62817334:C:T	1.63549e-06	-0.129878	0.058799	5.81887e-05	-1.40023	-1.00322
62817481	chr1:62817481:GA:G	1.00246e-06	0.77824	-1.33881	3.88407e-05	-1.449	-1.35867
62817783	chr1:62817783:A:G	1.42331e-07	-1.46447	-1.04815	7.26132e-05	-1.08889	-1.0931
62817845	chr1:62817845:A:G	1.44033e-07	-1.50002	-1.00072	7.95964e-05	-0.995515	-1.09466
62817875	chr1:62817875:A:G	1.14664e-06	-1.45544	1.02926	0.000130722	-1.05976	-0.534304
62818249	chr1:62818249:C:T	1.34133e-06	-1.42944	1.16008	0.00013406	-1.11191	-0.456945
62818466	chr1:62818466:G:C	1.48378e-07	-1.4425	-1.02852	7.07168e-05	-1.13374	-1.07472
62818558	chr1:62818558:T:G	5.52881e-07	-1.10894e-10	-1.15564	0.000210059	-1.10894e-10	-1.11975
62818783	chr1:62818783:A:G	2.797e-07	-0.496635	-1.34043	0.000100129	-0.530003	-1.33067
62818932	chr1:62818932:C:T	4.33901e-07	-1.39796	-3.54162e-10	0.000134561	-1.56512	-3.54162e-10
62819362	chr1:62819362:T:C	9.69871e-07	0.577148	-1.17076	3.86702e-05	-1.50031	-1.31177
62819588	chr1:62819588:G:A	9.2052e-07	-1.10894e-10	-0.645839	0.000269682	-1.10894e-10	-0.869895
62819786	chr1:62819786:G:A	6.29068e-07	-1.10894e-10	-1.02654	0.000217672	-1.10894e-10	-1.08415
62819927	chr1:62819927:A:T	5.13849e-07	-1.10894e-10	-1.22885	0.000171888	-1.10894e-10	-1.3203
62820122	chr1:62820122:T:C	5.81507e-07	-1.10894e-10	-1.10515	0.000208642	-1.10894e-10	-1.12652
62820525	chr1:62820525:A:G	7.00464e-07	-1.10894e-10	-0.919035	0.00019062	-1.10894e-10	-1.21686
62820551	chr1:62820551:T:C	9.74028e-07	0.752671	-1.34201	4.34639e-05	-1.46776	-1.22745
62820576	chr1:62820576:A:G	1.23489e-07	-1.44738	-1.20724	6.00639e-05	-1.454	-0.917732
62820603	chr1:62820603:A:G	1.04566e-06	-1.10894e-10	-0.518374	0.000326288	-1.10894e-10	-0.679359
62821123	chr1:62821123:C:T	9.49037e-07	-1.10894e-10	-0.61533	0.000275972	-1.10894e-10	-0.84684
62821867	chr1:62821867:T:A	1.42831e-06	-1.42071	1.21418	0.000137233	-1.1277	-0.417757
62821911	chr1:62821911:G:A	4.65305e-07	-1.10894e-10	-1.32809	0.000180768	-1.10894e-10	-1.26992
62821937	chr1:62821937:C:G	1.69437e-06	0.832715	-0.868429	4.94662e-05	-1.43781	-1.12804
62822037	chr1:62822037:T:C	6.97747e-07	-1.10894e-10	-0.922922	0.000190199	-1.10894e-10	-1.21907
62822180	chr1:62822180:T:C	1.28602e-06	-1.10894e-10	-0.311471	0.00039378	-1.10894e-10	-0.491346
62822311	chr1:62822311:G:A	4.54234e-07	-1.10894e-10	-1.35217	0.000173671	-1.10894e-10	-1.30998
62822546	chr1:62822546:A:G	4.90072e-07	-1.10894e-10	-1.27623	0.000167914	-1.10894e-10	-1.34369
62822577	chr1:62822577:G:A	6.17882e-07	-1.10894e-10	-1.04448	0.000171706	-1.10894e-10	-1.32135
62822806	chr1:62822806:A:AT	6.78924e-07	-1.10894e-10	-0.950268	0.000167712	-1.10894e-10	-1.34489
62822897	chr1:62822897:A:G	6.23421e-07	-1.10894e-10	-1.03556	0.000254629	-1.10894e-10	-0.927333
62823261	chr1:62823261:C:T	2.93623e-07	-1.30979	-0.478694	0.000117959	-1.34713	-0.349666
62823569	chr1:62823569:A:G	4.89709e-07	-1.10894e-10	-1.27697	0.000167861	-1.10894e-10	-1.344
62823729	chr1:62823729:G:A	4.67697e-07	-1.10894e-10	-1.32296	0.00016548	-1.10894e-10	-1.35829
62823952	chr1:62823952:T:C	8.77515e-07	-1.10894e-10	-0.693683	0.000372801	-1.10894e-10	-0.546095
62824267	chr1:62824267:G:A	4.58699e-07	-1.10894e-10	-1.34238	0.000166692	-1.10894e-10	-1.35099
62824300	chr1:62824300:T:C	6.3078e-07	-1.10894e-10	-1.02382	0.000195677	-1.10894e-10	-1.19068
62824314	chr1:62824314:A:G	1.72041e-06	1.33089	-1.35135	4.53405e-05	-1.29679	-1.35615
62824457	chr1:62824457:G:A	9.25811e-07	-1.41434	0.774229	0.000104913	-1.14035	-0.673656
62824892	chr1:62824892:G:C	2.41794e-07	-0.919503	-1.06319	0.000130489	-0.711151	-0.884696
62824980	chr1:62824980:G:A	6.22069e-07	-1.10894e-10	-1.03773	0.000270972	-1.10894e-10	-0.865122
62825003	chr1:62825003:C:A	1.14636e-06	-1.41211	0.985685	0.000117291	-1.14241	-0.560073
62825271	chr1:62825271:C:T	2.72254e-07	-0.788679	-1.07536	0.000221947	0.189627	-1.25433
62825347	chr1:62825347:A:G	4.66953e-07	-1.10894e-10	-1.32455	0.00016939	-1.10894e-10	-1.33494
62825738	chr1:62825738:A:G	7.55586e-07	-1.10894e-10	-0.843284	0.000166084	-1.10894e-10	-1.35465
62826003	chr1:62826003:G:A	7.69728e-07	-1.10894e-10	-0.82474	0.000166419	-1.10894e-10	-1.35263
62826128	chr1:62826128:C:T	3.82325e-07	-1.52451	-3.54162e-10	0.000184378	-1.25015	-3.54162e-10
62826249	chr1:62826249:T:C	3.67645e-07	-1.56366	-3.54162e-10	0.000149977	-1.45666	-3.54162e-10
62826473	chr1:62826473:T:G	7.16411e-07	-1.10894e-10	-0.896523	0.000232136	-1.10894e-10	-1.01982
62826497	chr1:62826497:A:G	5.61613e-07	-1.10894e-10	-1.13996	0.000193181	-1.10894e-10	-1.20351
62826635	chr1:62826635:C:T	3.76653e-06	-1.10894e-10	0.763132	0.000824015	-1.10894e-10	0.24705
62826645	chr1:62826645:A:G	4.55528e-07	-1.10894e-10	-1.34932	0.000165927	-1.10894e-10	-1.35559
62826787	chr1:62826787:C:G	4.59869e-07	-1.10894e-10	-1.33984	0.000166909	-1.10894e-10	-1.34969
62826832	chr1:62826832:A:G	5.2582e-06	-1.10894e-10	1.09677	0.00113559	-1.10894e-10	0.567767
62827058	chr1:62827058:AGTCT:A	8.79765e-07	-1.10894e-10	-0.691123	0.000446275	-1.10894e-10	-0.366204
62827199	chr1:62827199:C:G	2.01837e-07	-1.02922	-1.1341	0.000103954	-0.84014	-0.983046
62827338	chr1:62827338:CT:C	6.69137e-07	-1.10894e-10	-0.96479	0.000165543	-1.10894e-10	-1.35791
62827465	chr1:62827465:C:T	5.5547e-07	-1.10894e-10	-1.15096	0.000185436	-1.10894e-10	-1.24443
62827786	chr1:62827786:T:C	3.81923e-07	-0.888183	-0.637376	0.000114465	-0.621037	-1.10584
62827807	chr1:62827807:T:TC	6.9505e-07	-0.831529	-0.0952641	0.000159283	-0.549548	-0.846906
62827810	chr1:62827810:A:C	4.95249e-07	-1.10894e-10	-1.26572	0.000167249	-1.10894e-10	-1.34765
62828034	chr1:62828034:C:T	3.12713e-07	-1.33537	-0.39012	0.000110526	-1.28508	-0.476814
62828183	chr1:62828183:T:A	1.87839e-07	-1.33045	-0.904738	7.13817e-05	-1.29281	-0.906286
62828279	chr1:62828279:T:C	1.23013e-06	0.987107	-1.34301	4.10656e-05	-1.39328	-1.35869
62828285	chr1:62828285:C:T	1.10311e-06	-1.10894e-10	-0.464889	0.000335834	-1.10894e-10	-0.650521
62828419	chr1:62828419:T:A	1.1103e-06	-1.10894e-10	-0.45839	0.000337536	-1.10894e-10	-0.645467
62828429	chr1:62828429:A:G	1.07248e-06	-1.10894e-10	-0.493044	0.000327544	-1.10894e-10	-0.675518
62828535	chr1:62828535:C:T	1.06402e-06	-1.10894e-10	-0.500968	0.000325153	-1.10894e-10	-0.682843
62829305	chr1:62829305:T:G	6.29523e-07	-1.10894e-10	-1.02582	0.000230235	-1.10894e-10	-1.02804
62829364	chr1:62829364:G:A	4.53976e-06	0.586797	0.363054	5.11067e-05	-1.50188	-1.03134
62829473	chr1:62829473:G:A	1.28371e-06	-1.10894e-10	-0.313266	0.000385732	-1.10894e-10	-0.511995
62829519	chr1:62829519:C:T	2.505e-07	-1.00825	-0.93907	0.000134931	-0.8145	-0.747873
62829681	chr1:62829681:A:G	6.04288e-07	-1.10894e-10	-1.06673	0.000217287	-1.10894e-10	-1.08592
62829701	chr1:62829701:G:A	1.60515e-07	-1.51867	-0.873718	6.06386e-05	-1.54379	-0.818419
62830181	chr1:62830181:A:G	6.32931e-07	-1.10894e-10	-1.02042	0.000211849	-1.10894e-10	-1.11127
62830573	chr1:62830573:C:A	5.60445e-07	-1.10894e-10	-1.14205	0.000186681	-1.10894e-10	-1.23774
62831090	chr1:62831090:C:T	2.0067e-07	-0.992943	-1.17617	0.000107243	-0.797869	-0.994172
62831288	chr1:62831288:G:A	8.35913e-07	-1.10894e-10	-0.742253	0.000213526	-1.10894e-10	-1.10338
62831444	chr1:62831444:A:G	1.05192e-06	-1.43708	0.924673	0.000118772	-1.09819	-0.591746
62831562	chr1:62831562:T:C	1.09431e-06	-1.10894e-10	-0.472895	0.00033345	-1.10894e-10	-0.657646
62833095	chr1:62833095:T:A	1.25059e-06	0.962015	-1.30142	4.05861e-05	-1.40627	-1.35744
62833617	chr1:62833617:A:G	7.85508e-07	-1.10894e-10	-0.804448	0.000228559	-1.10894e-10	-1.03534
62834593	chr1:62834593:A:G	9.55127e-07	-1.10894e-10	-0.608933	0.000296059	-1.10894e-10	-0.776579
62834807	chr1:62834807:C:T	7.02729e-07	-1.10894e-10	-0.915806	0.000230794	-1.10894e-10	-1.02561
62835212	chr1:62835212:G:A	9.09911e-07	-1.10894e-10	-0.657431	0.000286491	-1.10894e-10	-0.809433
62835455	chr1:62835455:C:A	4.8543e-07	-1.10894e-10	-1.28574	0.000193001	-1.10894e-10	-1.20444
62835521	chr1:62835521:CTT:C	4.56026e-07	-1.10894e-10	-1.34823	0.000165663	-1.10894e-10	-1.35719
62835835	chr1:62835835:G:A	8.05635e-07	-1.10894e-10	-0.779147	0.000225709	-1.10894e-10	-1.04789
62835981	chr1:62835981:G:A	1.75882e-07	-1.00403	-1.29693	8.9107e-05	-0.805291	-1.17201
62836820	chr1:62836820:C:T	1.18806e-06	-1.4548	1.06409	0.000133315	-1.0638	-0.510628
62837115	chr1:62837115:A:G	1.87665e-07	-1.00381	-1.23231	0.000100188	-0.812056	-1.04803
62837261	chr1:62837261:T:G	1.14157e-06	-0.430619	-3.54162e-10	0.000513019	-0.226827	-3.54162e-10
62837492	chr1:62837492:G:A	1.53989e-06	-1.10894e-10	-0.131312	0.000197737	-1.10894e-10	-1.1802
62837624	chr1:62837624:G:T	1.29064e-07	-1.53437	-1.0761	4.06542e-05	-1.55273	-1.20931
62837688	chr1:62837688:C:T	7.2216e-07	-1.10894e-10	-0.888532	0.000236398	-1.10894e-10	-1.00162
62837702	chr1:62837702:C:A	4.59502e-07	-1.10894e-10	-1.34063	0.000166862	-1.10894e-10	-1.34997
62837769	chr1:62837769:A:G	1.40817e-07	-1.3281	-1.19521	5.48505e-05	-1.29703	-1.1655
62837928	chr1:62837928:T:C	1.36431e-07	-1.34982	-1.20513	5.55691e-05	-1.2728	-1.17672
62838174	chr1:62838174:C:T	1.42421e-07	-1.32547	-1.18652	5.52117e-05	-1.29962	-1.15635
62838276	chr1:62838276:G:A	5.20207e-07	-1.10894e-10	-1.21655	0.000215144	-1.10894e-10	-1.09583
62838651	chr1:62838651:G:A	1.41618e-06	1.09045	-1.30552	4.19602e-05	-1.37241	-1.35801
62838720	chr1:62838720:C:T	1.04154e-06	0.818292	-1.34062	3.92203e-05	-1.4397	-1.35825
62838748	chr1:62838748:C:T	4.86095e-07	-1.10894e-10	-1.28437	0.000193378	-1.10894e-10	-1.20249
62838854	chr1:62838854:AC:A	6.96785e-07	-1.10894e-10	-0.924302	0.00023113	-1.10894e-10	-1.02416
62838891	chr1:62838891:G:A	5.56354e-07	-1.10894e-10	-1.14937	0.000311423	-1.10894e-10	-0.725987
62839064	chr1:62839064:T:A	4.97056e-07	-1.10894e-10	-1.26207	0.000167528	-1.10894e-10	-1.34599
62839848	chr1:62839848:C:G	2.33618e-07	-1.05259	-0.9645	0.000124408	-0.865309	-0.778265
62840561	chr1:62840561:T:G	1.38195e-07	-1.33109	-1.21103	5.40762e-05	-1.29366	-1.18309
62840903	chr1:62840903:C:T	9.53318e-07	-1.10894e-10	-0.610829	0.000408032	-1.10894e-10	-0.455794
62840983	chr1:62840983:G:A	2.02701e-07	-0.928296	-1.23075	0.000109465	-0.726119	-1.04541
62841289	chr1:62841289:C:T	1.53119e-07	-1.37582	-1.06374	6.47086e-05	-1.24009	-1.05715
62841713	chr1:62841713:T:C	1.3807e-07	-1.34819	-1.19483	5.61013e-05	-1.27469	-1.16529
62842277	chr1:62842277:G:A	1.83675e-06	-1.10894e-10	0.0449754	0.000216213	-1.10894e-10	-1.09087
62842338	chr1:62842338:G:C	1.09324e-06	-0.473881	-3.54162e-10	0.000272141	-0.860818	-3.54162e-10
62842392	chr1:62842392:C:T	7.06957e-07	-1.10894e-10	-0.909808	0.000231963	-1.10894e-10	-1.02056
62843657	chr1:62843657:G:A	1.10094e-06	-1.45836	0.991506	0.000128631	-1.0561	-0.554099
62843681	chr1:62843681:G:A	1.77468e-07	-0.963212	-1.32877	4.00211e-05	-1.419	-1.35873
62843714	chr1:62843714:C:T	1.00361e-06	-1.10894e-10	-0.559422	0.000203942	-1.10894e-10	-1.14931
62844156	chr1:62844156:T:TG	2.43048e-07	-1.03992	-0.937596	0.000130448	-0.850227	-0.745939
62844194	chr1:62844194:A:G	1.4513e-07	-1.32881	-1.16433	5.67627e-05	-1.29636	-1.1319
62844206	chr1:62844206:T:G	9.50938e-07	-1.10894e-10	-0.613329	0.00027652	-1.10894e-10	-0.844856
62844308	chr1:62844308:A:T	4.57561e-07	-1.10894e-10	-1.34487	0.00017096	-1.10894e-10	-1.32571
62844526	chr1:62844526:C:T	1.1861e-07	-1.35572	-1.33922	4.8909e-05	-1.26408	-1.3131
62846102	chr1:62846102:T:C	1.36805e-07	-1.36358	-1.18864	5.75359e-05	-1.25702	-1.15771
62847493	chr1:62847493:C:T	1.29161e-06	-0.307133	-3.54162e-10	0.000317669	-0.706129	-3.54162e-10
62847648	chr1:62847648:T:C	1.2882e-06	0.997311	-1.30709	4.09128e-05	-1.39749	-1.35821
62847856	chr1:62847856:A:G	5.88515e-07	-1.10894e-10	-1.09317	0.000193412	-1.10894e-10	-1.20232
62848343	chr1:62848343:G:A	9.49427e-07	-1.10894e-10	-0.614919	0.000297513	-1.10894e-10	-0.771682
62848584	chr1:62848584:T:C	8.94858e-07	-1.10894e-10	-0.674113	0.000223527	-1.10894e-10	-1.05761
62848733	chr1:62848733:T:C	5.27178e-07	-1.10894e-10	-1.20324	0.000224509	-1.10894e-10	-1.05322
62848797	chr1:62848797:C:T	2.99754e-06	-1.10894e-10	0.534771	0.00116757	-1.10894e-10	0.595541
62848936	chr1:62848936:T:G	4.69463e-07	-1.10894e-10	-1.31919	0.000167657	-1.10894e-10	-1.34522
62849234	chr1:62849234:G:A	5.03925e-07	-1.10894e-10	-1.24835	0.000211746	-1.10894e-10	-1.11175
62849358	chr1:62849358:G:A	4.80083e-07	-1.10894e-10	-1.29682	0.00017652	-1.10894e-10	-1.2937
62849786	chr1:62849786:C:T	2.78737e-07	-0.82093	-1.01958	0.000210144	0.147151	-1.2665
62849801	chr1:62849801:A:G	1.61263e-07	-1.32	-1.06774	6.03526e-05	-1.30513	-1.0618
62849970	chr1:62849970:T:G	4.74981e-07	-1.10894e-10	-1.3075	0.000168847	-1.10894e-10	-1.33815
62850012	chr1:62850012:T:C	1.84192e-07	-1.36366	-0.891138	8.12764e-05	-1.25663	-0.812657
62850071	chr1:62850071:AT:A	5.02698e-07	-1.10894e-10	-1.25079	0.000168238	-1.10894e-10	-1.34176
62850077	chr1:62850077:G:A	1.65691e-07	-1.31991	-1.04074	6.20069e-05	-1.30584	-1.03405
62850331	chr1:62850331:G:C	9.85641e-07	-0.577485	-3.54162e-10	0.000255868	-0.922477	-3.54162e-10
62851169	chr1:62851169:C:G	2.30546e-07	-1.09694	-0.933388	0.000121652	-0.9191	-0.746874
62851556	chr1:62851556:T:A	8.9707e-07	-1.10894e-10	-0.671644	0.000223754	-1.10894e-10	-1.05659
62852119	chr1:62852119:G:A	4.5519e-07	-1.10894e-10	-1.35006	0.000172585	-1.10894e-10	-1.31625
62852284	chr1:62852284:C:T	4.51306e-07	-1.10894e-10	-1.35863	0.000165734	-1.10894e-10	-1.35675
62852400	chr1:62852400:A:G	9.00474e-07	-1.10894e-10	-0.667857	0.000264315	-1.10894e-10	-0.889999
62852490	chr1:62852490:AT:A	6.03418e-07	-1.10894e-10	-1.06817	0.000216987	-1.10894e-10	-1.0873
62852531	chr1:62852531:T:C	1.52446e-07	-1.35269	-1.09128	6.10478e-05	-1.27	-1.08548
62852925	chr1:62852925:T:C	1.21394e-05	1.93344	-3.54162e-10	0.00152635	0.863497	-3.54162e-10
62853071	chr1:62853071:G:C	9.94947e-07	-0.568088	-3.54162e-10	0.000441174	-0.377701	-3.54162e-10
62853229	chr1:62853229:T:A	6.54351e-07	-1.10894e-10	-0.987134	0.000263629	-1.10894e-10	-0.892598
62853272	chr1:62853272:A:G	4.7226e-07	-1.10894e-10	-1.31325	0.000173423	-1.10894e-10	-1.31141
62853285	chr1:62853285:TGTGTACCTTTAG:T	5.02933e-07	-1.10894e-10	-1.25032	0.00016827	-1.10894e-10	-1.34157
62853374	chr1:62853374:C:A	4.51559e-07	-1.10894e-10	-1.35807	0.000165565	-1.10894e-10	-1.35778
62853915	chr1:62853915:G:A	9.92548e-07	0.765689	-1.33619	3.87601e-05	-1.45102	-1.35873
62854568	chr1:62854568:C:T	3.78071e-07	-1.5357	-3.54162e-10	0.000251862	-0.938257	-3.54162e-10
62854650	chr1:62854650:T:C	1.66036e-07	-1.29422	-1.06435	5.91005e-05	-1.3288	-1.0591
62854875	chr1:62854875:T:C	7.56929e-07	-1.10894e-10	-0.841509	0.000244513	-1.10894e-10	-0.967872
62856890	chr1:62856890:A:G	2.36313e-07	-1.09403	-0.911594	0.000125343	-0.914456	-0.72163
62857072	chr1:62857072:C:T	1.53203e-07	-1.3118	-1.12721	5.63984e-05	-1.31386	-1.12084
62857316	chr1:62857316:C:G	4.57348e-07	-1.10894e-10	-1.34533	0.000165595	-1.10894e-10	-1.35759
62857413	chr1:62857413:G:A	1.5328e-07	-1.32628	-1.11223	5.81553e-05	-1.29851	-1.10552
62857515	chr1:62857515:A:G	6.72466e-07	-1.10894e-10	-0.959827	0.000300413	-1.10894e-10	-0.76198
62858746	chr1:62858746:A:T	6.52061e-06	-1.10894e-10	1.31194	0.00134533	-1.10894e-10	0.737257
62859046	chr1:62859046:T:A	1.48195e-07	-1.35004	-1.12221	5.91721e-05	-1.2703	-1.11639
62860283	chr1:62860283:T:G	1.19941e-07	-1.34318	-1.3406	4.69157e-05	-1.27843	-1.34035
62860645	chr1:62860645:C:A	1.21597e-07	-1.35395	-1.31612	4.89583e-05	-1.26607	-1.3101
62860766	chr1:62860766:T:C	6.85771e-07	-1.10894e-10	-0.940234	0.000224843	-1.10894e-10	-1.05174
62861195	chr1:62861195:T:A	1.5946e-05	2.20618	-3.54162e-10	0.00191501	1.09034	-3.54162e-10
62861764	chr1:62861764:T:A	1.24181e-07	-1.34785	-1.30119	4.94606e-05	-1.27223	-1.29374
62861915	chr1:62861915:G:A	6.52863e-07	-1.10894e-10	-0.98941	0.00019928	-1.10894e-10	-1.17243
62862187	chr1:62862187:G:A	1.30015e-07	-1.30329	-1.29984	4.72322e-05	-1.31957	-1.2925
62862408	chr1:62862408:T:C	1.31539e-07	-1.3178	-1.27368	4.93151e-05	-1.305	-1.26391
62862576	chr1:62862576:C:T	6.54465e-06	-1.10894e-10	1.31563	0.00135012	-1.10894e-10	0.740809
62863117	chr1:62863117:T:C	1.30857e-07	-1.30394	-1.29273	4.75882e-05	-1.31896	-1.2856
62863273	chr1:62863273:T:C	2.29123e-07	-1.10997	-0.926547	0.000121272	-0.928869	-0.740234
62863380	chr1:62863380:T:C	1.27256e-07	-1.32531	-1.29926	4.83152e-05	-1.29741	-1.29199
62863744	chr1:62863744:A:G	3.69588e-07	-1.55839	-3.54162e-10	0.000152336	-1.44105	-3.54162e-10
62863788	chr1:62863788:G:A	1.6384e-07	-1.07596	-1.29593	8.10419e-05	-0.890132	-1.18204
62864217	chr1:62864217:G:A	3.67261e-07	-1.56471	-3.54162e-10	0.000141145	-1.51735	-3.54162e-10
62864546	chr1:62864546:G:A	1.21086e-07	-1.35266	-1.32161	4.86554e-05	-1.26739	-1.31499
62865403	chr1:62865403:G:C	2.82452e-07	-0.836909	-0.99036	0.00020926	0.127574	-1.25114
62865621	chr1:62865621:T:G	1.23968e-07	-1.35097	-1.29978	4.96667e-05	-1.26924	-1.29256
62865631	chr1:62865631:C:T	1.22104e-06	-1.10894e-10	-0.36332	0.000525741	-1.10894e-10	-0.202331
62866019	chr1:62866019:TA:T	1.709e-07	-1.02017	-1.30953	8.43597e-05	-0.826611	-1.20544
62866193	chr1:62866193:C:T	2.47213e-07	-1.07836	-0.88217	0.000132665	-0.892907	-0.686407
62866234	chr1:62866234:A:C	1.24678e-07	-1.34191	-1.30314	4.89692e-05	-1.27988	-1.29607
62866364	chr1:62866364:GATA:G	5.02698e-07	-1.10894e-10	-1.25079	0.000168238	-1.10894e-10	-1.34176
62866524	chr1:62866524:A:C	4.39263e-07	-1.45563	0.0699533	7.92945e-05	-1.06039	-1.03358
62866526	chr1:62866526:T:C	4.81765e-07	-1.10894e-10	-1.29332	0.000165771	-1.10894e-10	-1.35653
62866607	chr1:62866607:A:C	5.12294e-07	-1.10894e-10	-1.23188	0.000210536	-1.10894e-10	-1.11748
62866716	chr1:62866716:C:A	8.86251e-07	-1.10894e-10	-0.683778	0.000261716	-1.10894e-10	-0.899878
62866856	chr1:62866856:ATC:A	1.15756e-06	0.814426	-1.23114	4.11366e-05	-1.43926	-1.31098
62866953	chr1:62866953:G:A	1.36584e-07	-1.3457	-1.20814	5.47686e-05	-1.27646	-1.18757
62867539	chr1:62867539:C:T	9.93743e-08	-1.53821	-1.33367	3.8023e-05	-1.47025	-1.3587
62867652	chr1:62867652:T:C	4.65911e-07	-1.45706	0.130275	8.19103e-05	-1.05708	-1.00443
62867760	chr1:62867760:T:A	1.1913e-06	0.872795	-1.26077	4.10093e-05	-1.42538	-1.32796
62867998	chr1:62867998:C:T	1.03968e-06	-1.10894e-10	-0.524105	0.000173522	-1.10894e-10	-1.31083
62868029	chr1:62868029:AATG:A	2.0073e-06	-1.10894e-10	0.133769	0.00022521	-1.10894e-10	-1.05011
62868139	chr1:62868139:T:G	6.19185e-07	-1.10894e-10	-1.04237	0.000191376	-1.10894e-10	-1.2129
62868410	chr1:62868410:G:A	6.6473e-07	-1.10894e-10	-0.971398	0.000201835	-1.10894e-10	-1.15969
62868437	chr1:62868437:G:A	1.26852e-07	-1.39071	-1.23705	5.65327e-05	-1.21511	-1.21721
62868614	chr1:62868614:G:A	1.2798e-07	-1.36273	-1.25617	5.31296e-05	-1.2564	-1.23801
62870208	chr1:62870208:A:G	9.87094e-07	-1.10894e-10	-0.576012	0.00030483	-1.10894e-10	-0.747386
62870392	chr1:62870392:A:G	1.29627e-07	-1.35424	-1.25187	5.28113e-05	-1.26663	-1.23379
62870642	chr1:62870642:C:A	4.51264e-07	-1.10894e-10	-1.35872	0.000165849	-1.10894e-10	-1.35606
62870957	chr1:62870957:C:T	1.25271e-07	-1.38156	-1.25874	5.42408e-05	-1.23277	-1.24093
62871634	chr1:62871634:A:G	4.51781e-07	-1.10894e-10	-1.35758	0.000167281	-1.10894e-10	-1.34747
62871663	chr1:62871663:G:A	1.29444e-07	-1.35618	-1.25135	5.29379e-05	-1.26526	-1.23276
62871781	chr1:62871781:A:G	4.16348e-07	-1.43926	-3.54162e-10	0.000134675	-1.56427	-3.54162e-10
62872262	chr1:62872262:C:T	5.66943e-07	-1.10894e-10	-1.13052	0.000249598	-1.10894e-10	-0.94729
62872515	chr1:62872515:T:G	1.22592e-07	-1.38028	-1.28164	5.29435e-05	-1.23404	-1.26388
62872638	chr1:62872638:A:G	7.16593e-07	-1.10894e-10	-0.89627	0.000233516	-1.10894e-10	-1.01389
62873126	chr1:62873126:A:G	1.27748e-07	-1.3769	-1.24382	5.48616e-05	-1.23842	-1.2239
62873231	chr1:62873231:A:G	3.67114e-07	-1.5651	-3.54162e-10	0.000138381	-1.53713	-3.54162e-10
62873985	chr1:62873985:G:A	1.4145e-07	-1.36419	-1.15465	5.91668e-05	-1.25561	-1.13117
62874353	chr1:62874353:A:T	4.25763e-07	-1.4169	-3.54162e-10	0.000134573	-1.56503	-3.54162e-10
62875174	chr1:62875174:C:T	1.59045e-07	-1.08701	-1.31458	7.587e-05	-0.899004	-1.23911
62875610	chr1:62875610:G:A	9.05749e-07	0.696226	-1.35824	3.91168e-05	-1.46097	-1.33962
62876535	chr1:62876535:A:G	1.57121e-07	-1.36429	-1.04947	6.40964e-05	-1.2535	-1.05325
62876716	chr1:62876716:C:T	5.7673e-07	-1.1134	-3.54162e-10	0.0001662	-1.35395	-3.54162e-10
62876717	chr1:62876717:G:A	3.68725e-07	-1.56073	-3.54162e-10	0.000212006	-1.11052	-3.54162e-10
62877303	chr1:62877303:G:A	6.45047e-07	-1.10894e-10	-1.00146	0.000197791	-1.10894e-10	-1.17993
62877305	chr1:62877305:C:T	2.55411e-07	-1.09424	-0.833661	0.000138167	-0.914339	-0.62434
62877493	chr1:62877493:T:G	4.43794e-07	-1.37542	-3.54162e-10	0.000134671	-1.56431	-3.54162e-10
62877674	chr1:62877674:C:A	1.26748e-07	-1.39086	-1.23771	5.66628e-05	-1.21692	-1.2131
62877966	chr1:62877966:C:A	8.59743e-07	0.640315	-1.35446	3.91948e-05	-1.4728	-1.3258
62878503	chr1:62878503:G:A	8.09325e-07	0.582719	-1.3573	3.84021e-05	-1.48407	-1.33496
62878769	chr1:62878769:A:T	1.49266e-07	-1.38057	-1.08448	6.30988e-05	-1.23296	-1.08948
62878835	chr1:62878835:A:G	2.58989e-07	-1.1076	-0.806389	0.000140386	-0.929884	-0.59286
62879150	chr1:62879150:C:T	1.24077e-06	-1.10894e-10	-0.347292	0.000313982	-1.10894e-10	-0.717805
62879487	chr1:62879487:A:T	1.05202e-06	-1.10894e-10	-0.512309	0.000323455	-1.10894e-10	-0.688078
62879584	chr1:62879584:T:G	4.59797e-07	-1.10894e-10	-1.33999	0.000172404	-1.10894e-10	-1.3173
62879965	chr1:62879965:G:A	5.9094e-07	-1.10894e-10	-1.08906	0.000263496	-1.10894e-10	-0.893101
62880316	chr1:62880316:A:T	1.61858e-07	-1.37578	-1.00828	6.63125e-05	-1.25738	-1.01539
62880692	chr1:62880692:C:T	5.78148e-06	-1.10894e-10	1.19164	0.00121222	-1.10894e-10	0.633066
62880901	chr1:62880901:C:T	1.70406e-07	-1.3496	-0.982995	6.8561e-05	-1.29621	-0.943201
62881532	chr1:62881532:C:G	9.38075e-07	0.717264	-1.34421	3.85333e-05	-1.46111	-1.3545
62881624	chr1:62881624:A:G	4.53758e-07	-1.10894e-10	-1.35321	0.000165725	-1.10894e-10	-1.35681
62882159	chr1:62882159:CATGAT:C	5.6213e-07	-1.13904	-3.54162e-10	0.000168374	-1.34095	-3.54162e-10
62882427	chr1:62882427:T:A	1.75092e-07	-1.34205	-0.96341	6.94315e-05	-1.30503	-0.921769
62882648	chr1:62882648:A:G	4.65375e-07	-1.10894e-10	-1.32793	0.000171736	-1.10894e-10	-1.32118
62882885	chr1:62882885:A:T	2.47953e-07	-1.08822	-0.869319	0.000130496	-0.931423	-0.664373
62883022	chr1:62883022:T:C	4.53303e-07	-1.10894e-10	-1.35422	0.000168418	-1.10894e-10	-1.34069
62883271	chr1:62883271:T:G	4.51262e-07	-1.10894e-10	-1.35873	0.000166107	-1.10894e-10	-1.35451
62883874	chr1:62883874:G:A	6.17997e-06	-1.10894e-10	1.25829	0.00128547	-1.10894e-10	0.691743
62884362	chr1:62884362:C:T	1.41364e-07	-1.53755	-0.981894	6.01047e-05	-1.55841	-0.812637
62885930	chr1:62885930:T:C	1.56779e-07	-1.39878	-1.01716	7.07261e-05	-1.23502	-0.973309
62887038	chr1:62887038:C:T	3.92413e-07	-1.4701	-0.0283608	8.01615e-05	-1.05943	-1.02367
62887277	chr1:62887277:G:T	9.60883e-07	-1.10894e-10	-0.602925	0.000613634	-1.10894e-10	-0.0477402
62887502	chr1:62887502:A:G	1.60581e-06	-1.10894e-10	-0.0893937	0.000203246	-1.10894e-10	-1.15272
62887664	chr1:62887664:T:C	3.40394e-06	-1.10894e-10	0.66191	0.00196565	-1.10894e-10	1.11644
62887759	chr1:62887759:G:T	2.79679e-07	-1.49185	-0.345286	5.80597e-05	-1.27619	-1.12948
62888330	chr1:62888330:G:A	1.75967e-06	-1.10894e-10	0.00210555	0.000974626	-1.10894e-10	0.414914
62888998	chr1:62888998:C:T	5.05838e-07	-1.10894e-10	-1.24456	0.000179069	-1.10894e-10	-1.27937
62889180	chr1:62889180:CT:C	4.53806e-07	-1.10894e-10	-1.35311	0.000172111	-1.10894e-10	-1.319
62889202	chr1:62889202:C:T	1.99886e-07	-1.16959	-1.00344	0.000129031	-0.771132	-0.835958
62889254	chr1:62889254:C:G	3.27099e-06	-1.10894e-10	0.622071	0.000906425	-1.10894e-10	0.342369
62889301	chr1:62889301:G:A	2.63357e-06	1.66052	-1.25521	5.92891e-05	-1.08714	-1.29757
62889349	chr1:62889349:C:T	2.31785e-07	-0.678087	-1.34688	4.90872e-05	-1.2931	-1.28044
62889441	chr1:62889441:C:G	4.62418e-07	-1.10894e-10	-1.33431	0.000169659	-1.10894e-10	-1.33335
62889462	chr1:62889462:T:A	3.67494e-07	-1.56407	-3.54162e-10	0.000200604	-1.16581	-3.54162e-10
62889516	chr1:62889516:A:C	3.15619e-06	-1.10894e-10	0.586344	0.00087712	-1.10894e-10	0.309505
62889642	chr1:62889642:G:A	5.39423e-07	-1.10894e-10	-1.18028	0.000189256	-1.10894e-10	-1.22404
62889653	chr1:62889653:A:T	9.75085e-07	-1.10894e-10	-0.588253	0.000279454	-1.10894e-10	-0.834302
62889656	chr1:62889656:C:T	1.63999e-07	-1.41532	-0.955599	6.29674e-05	-1.50475	-0.819774
62889688	chr1:62889688:G:T	5.40732e-07	-1.10894e-10	-1.17785	0.000190727	-1.10894e-10	-1.2163
62889858	chr1:62889858:G:A	4.71981e-07	-1.10894e-10	-1.31384	0.000166504	-1.10894e-10	-1.35212
62890184	chr1:62890184:G:A	1.11528e-06	-1.10894e-10	-0.453914	0.000178104	-1.10894e-10	-1.28477
62890297	chr1:62890297:T:C	2.37489e-06	-1.10894e-10	0.301929	0.000671587	-1.10894e-10	0.0425036
62890705	chr1:62890705:A:G	3.23207e-06	-1.10894e-10	0.6101	0.000896299	-1.10894e-10	0.331134
62890751	chr1:62890751:T:G	1.36664e-06	-1.10894e-10	-0.250668	0.000417444	-1.10894e-10	-0.43299
62890904	chr1:62890904:A:G	4.87166e-07	-1.10894e-10	-1.28217	0.000180383	-1.10894e-10	-1.27206
62891399	chr1:62891399:T:A	9.71347e-07	-1.10894e-10	-0.592094	0.000278668	-1.10894e-10	-0.837118
62891544	chr1:62891544:G:T	6.68376e-07	-1.10894e-10	-0.965927	0.000221395	-1.10894e-10	-1.06719
62891585	chr1:62891585:T:C	1.44411e-06	-1.10894e-10	-0.195527	0.000439853	-1.10894e-10	-0.380698
62892374	chr1:62892374:C:T	6.57648e-07	-1.10894e-10	-0.982108	0.000218313	-1.10894e-10	-1.08121
62892445	chr1:62892445:C:T	6.15592e-07	-1.10894e-10	-1.04819	0.000206328	-1.10894e-10	-1.13767
62893145	chr1:62893145:C:T	5.77428e-07	-1.38891	0.276713	8.941e-05	-1.09339	-0.880515
62893409	chr1:62893409:G:C	4.56302e-07	-1.10894e-10	-1.34762	0.0001658	-1.10894e-10	-1.35636
62893614	chr1:62893614:A:T	5.2899e-07	-1.10894e-10	-1.19981	0.00018431	-1.10894e-10	-1.25052
62893889	chr1:62893889:A:G	2.249e-07	-0.969869	-1.08525	0.000155097	-0.467511	-0.95558
62894008	chr1:62894008:C:T	9.97016e-07	-1.10894e-10	-0.566011	0.000288112	-1.10894e-10	-0.803789
62894114	chr1:62894114:A:G	4.64617e-07	-1.10894e-10	-1.32956	0.000167013	-1.10894e-10	-1.34907
62894135	chr1:62894135:A:G	1.04707e-07	-1.46736	-1.35225	3.47965e-05	-1.56444	-1.35318
62894308	chr1:62894308:T:C	1.91178e-07	-1.51491	-0.702666	4.08953e-05	-1.44575	-1.31037
62894426	chr1:62894426:G:A	1.0311e-06	-1.10894e-10	-0.5324	0.000306947	-1.10894e-10	-0.740464
62895453	chr1:62895453:G:A	3.27124e-07	-1.09576	-0.584675	0.000127971	-1.05443	-0.560902
62895821	chr1:62895821:A:G	5.13792e-07	-1.10894e-10	-1.22896	0.000182294	-1.10894e-10	-1.26152
62895925	chr1:62895925:G:A	1.32448e-06	-1.10894e-10	-0.282001	0.000548246	-1.10894e-10	-0.160415
62895987	chr1:62895987:G:A	5.029e-07	-1.25039	-3.54162e-10	0.000149448	-1.46019	-3.54162e-10
62896653	chr1:62896653:A:G	1.80136e-07	-0.924686	-1.35238	8.24988e-05	-0.713308	-1.34105
62897139	chr1:62897139:GGGAAAGATATAAAGAT:G	2.69637e-06	0.617512	-0.188629	0.00015376	-1.04174	-0.390009
62897249	chr1:62897249:A:G	5.15142e-07	-1.10894e-10	-1.22634	0.000185515	-1.10894e-10	-1.244
62897254	chr1:62897254:C:T	9.41361e-07	0.611732	-1.23518	5.74694e-05	-1.07967	-1.33621
62897602	chr1:62897602:T:C	4.82691e-07	-1.10894e-10	-1.2914	0.000166867	-1.10894e-10	-1.34994
62897700	chr1:62897700:C:T	6.23152e-07	-1.10894e-10	-1.03599	0.000250235	-1.10894e-10	-0.944739
62898061	chr1:62898061:G:A	7.44182e-07	-1.10894e-10	-0.858492	0.000235599	-1.10894e-10	-1.00501
62898408	chr1:62898408:A:C	2.81952e-06	0.807107	-0.333564	0.000145088	-0.953414	-0.536382
62898699	chr1:62898699:G:C	2.45506e-06	0.698008	-0.362879	0.000136184	-1.00718	-0.545954
62899025	chr1:62899025:A:G	5.81758e-07	-1.10894e-10	-1.10472	0.000259147	-1.10894e-10	-0.909745
62899297	chr1:62899297:G:A	4.87279e-07	-1.10894e-10	-1.28194	0.000174307	-1.10894e-10	-1.30632
62899862	chr1:62899862:A:G	1.58971e-07	-1.51502	-0.887035	5.83825e-05	-1.37111	-1.02901
62899989	chr1:62899989:T:C	5.37683e-07	-1.10894e-10	-1.18351	0.000413551	-1.10894e-10	-0.442359
62900164	chr1:62900164:G:A	5.20841e-07	-1.10894e-10	-1.21533	0.000383783	-1.10894e-10	-0.517062
62900452	chr1:62900452:A:G	2.48883e-06	0.741408	-0.392617	0.000135776	-0.985588	-0.570545
62900466	chr1:62900466:G:A	2.45619e-06	0.711832	-0.376243	0.000135752	-1.00026	-0.556053
62900720	chr1:62900720:A:C	1.1696e-06	-0.406364	-3.54162e-10	0.000310391	-0.729307	-3.54162e-10
62901125	chr1:62901125:T:C	2.01329e-07	-1.54045	-0.625392	4.21332e-05	-1.51511	-1.21119
62902316	chr1:62902316:C:T	1.80957e-07	-1.53614	-0.73638	3.90917e-05	-1.54639	-1.25484
62902647	chr1:62902647:A:C	6.53594e-07	-0.874205	-0.114085	0.000271828	-0.81794	-0.0440307
62902877	chr1:62902877:C:T	1.27168e-07	-1.51047	-1.1148	5.1071e-05	-1.55647	-0.977451
62902900	chr1:62902900:A:C	6.06637e-07	-1.10894e-10	-1.06285	0.000198673	-1.10894e-10	-1.17548
62902944	chr1:62902944:C:T	1.19711e-07	-1.52895	-1.15675	4.88912e-05	-1.54652	-1.03102
62903005	chr1:62903005:A:G	2.19866e-07	-0.721469	-1.35629	7.36477e-05	-0.919846	-1.248
62903771	chr1:62903771:C:T	2.52417e-07	-0.711738	-1.22796	6.93686e-05	-0.959667	-1.26804
62904644	chr1:62904644:G:A	5.05582e-07	-1.10894e-10	-1.24507	0.000209887	-1.10894e-10	-1.12057
62904862	chr1:62904862:T:C	4.51789e-06	-1.10894e-10	0.945023	0.00096853	-1.10894e-10	0.40864
62905205	chr1:62905205:C:T	5.01834e-07	-1.10894e-10	-1.25251	0.000174623	-1.10894e-10	-1.30451
62905739	chr1:62905739:T:G	5.2955e-07	-1.10894e-10	-1.19875	0.000387306	-1.10894e-10	-0.507926
62906080	chr1:62906080:C:T	4.87685e-07	-1.28111	-3.54162e-10	0.000152024	-1.4431	-3.54162e-10
62906221	chr1:62906221:A:G	1.34398e-07	-1.54553	-1.02445	3.63438e-05	-1.5404	-1.33372
62906231	chr1:62906231:C:A	4.44757e-07	-0.552003	-0.821246	5.66221e-05	-1.48212	-0.948625
62906270	chr1:62906270:T:A	3.91811e-07	-1.5	-3.54162e-10	0.000135087	-1.56122	-3.54162e-10
62906668	chr1:62906668:T:G	1.16703e-06	-1.10894e-10	-0.408556	0.000457562	-1.10894e-10	-0.341227
62906722	chr1:62906722:T:C	1.33681e-07	-1.55896	-1.01636	3.73646e-05	-1.51728	-1.32914
62906846	chr1:62906846:G:C	1.79037e-07	-1.56184	-0.721347	6.16763e-05	-1.51561	-0.829629
62906940	chr1:62906940:C:T	9.36236e-07	-1.10894e-10	-0.62891	0.000386735	-1.10894e-10	-0.509401
62907117	chr1:62907117:A:G	4.66162e-07	-1.10894e-10	-1.32624	0.000169048	-1.10894e-10	-1.33696
62907935	chr1:62907935:A:G	4.60324e-07	-1.10894e-10	-1.33885	0.000167555	-1.10894e-10	-1.34583
62907941	chr1:62907941:G:A	6.51111e-07	-1.10894e-10	-0.992098	0.000211888	-1.10894e-10	-1.11108
62908010	chr1:62908010:C:A	4.69692e-07	-1.10894e-10	-1.3187	0.000229106	-1.10894e-10	-1.03295
62908178	chr1:62908178:T:C	4.54592e-07	-1.10894e-10	-1.35138	0.000166016	-1.10894e-10	-1.35505
62908246	chr1:62908246:A:G	1.30579e-07	-1.56127	-1.03753	3.74149e-05	-1.51176	-1.33331
62908670	chr1:62908670:A:G	7.53885e-07	-1.10894e-10	-0.845538	0.000238942	-1.10894e-10	-0.990919
62909321	chr1:62909321:G:A	7.77181e-07	-1.10894e-10	-0.815105	0.000245344	-1.10894e-10	-0.96448
62909445	chr1:62909445:T:C	8.10581e-07	-0.190194	-0.582833	7.95717e-05	-1.29711	-0.793373
62909527	chr1:62909527:G:A	4.61683e-07	-1.10894e-10	-1.3359	0.000217379	-1.10894e-10	-1.0855
62910071	chr1:62910071:T:C	4.58188e-07	-1.10894e-10	-1.3435	0.000166731	-1.10894e-10	-1.35076
62910669	chr1:62910669:A:G	4.57569e-07	-1.10894e-10	-1.34485	0.000166546	-1.10894e-10	-1.35187
62910733	chr1:62910733:A:C	1.68439e-07	-1.56426	-0.779941	4.19354e-05	-1.49591	-1.2351
62910750	chr1:62910750:ACCTTGGCACTCTATTC:A	6.35351e-07	-0.325708	-0.690893	6.87758e-05	-1.35161	-0.884673
62911516	chr1:62911516:T:C	4.66006e-07	-1.10894e-10	-1.32658	0.000195126	-1.10894e-10	-1.19349
62911528	chr1:62911528:G:A	4.56129e-07	-1.10894e-10	-1.348	0.000166405	-1.10894e-10	-1.35271
62911616	chr1:62911616:A:G	2.05038e-06	-1.10894e-10	0.155004	0.000804115	-1.10894e-10	0.222603
62911863	chr1:62911863:G:T	7.31433e-07	-0.875773	-3.54162e-10	0.000278874	-0.836378	-3.54162e-10
62913364	chr1:62913364:G:T	5.99672e-07	-1.10894e-10	-1.07439	0.000232859	-1.10894e-10	-1.01671
62913495	chr1:62913495:C:G	3.53041e-06	-1.10894e-10	0.698392	0.00107783	-1.10894e-10	0.515568
62913499	chr1:62913499:C:T	6.38737e-07	-1.10894e-10	-1.01129	0.000268278	-1.10894e-10	-0.875115
62913557	chr1:62913557:CT:C	4.68022e-07	-1.10894e-10	-1.32226	0.000169502	-1.10894e-10	-1.33427
62914150	chr1:62914150:T:G	4.59169e-07	-1.10894e-10	-1.34136	0.00016699	-1.10894e-10	-1.34921
62915000	chr1:62915000:TA:T	9.43064e-07	-1.10894e-10	-0.621644	0.000419673	-1.10894e-10	-0.427664
62915178	chr1:62915178:G:A	4.79533e-07	-1.10894e-10	-1.29796	0.00016637	-1.10894e-10	-1.35293
62915528	chr1:62915528:C:T	1.35748e-06	-0.257392	-3.54162e-10	0.000497324	-0.257897	-3.54162e-10
62916070	chr1:62916070:A:G	2.04227e-07	-0.796856	-1.35469	0.000159714	-0.0485384	-1.34521
62916353	chr1:62916353:G:A	5.79877e-07	-0.969729	-0.138234	0.000164253	-0.960882	-0.404847
62916653	chr1:62916653:A:G	4.70589e-07	-1.10894e-10	-1.31679	0.00017914	-1.10894e-10	-1.27897
62916710	chr1:62916710:G:A	4.89243e-07	-1.10894e-10	-1.27792	0.0001758	-1.10894e-10	-1.29779
62917162	chr1:62917162:A:G	6.18221e-07	-1.10894e-10	-1.04393	0.000180459	-1.10894e-10	-1.27164
62917584	chr1:62917584:G:A	4.88531e-07	-1.27937	-3.54162e-10	0.000256664	-0.91937	-3.54162e-10
62918232	chr1:62918232:G:A	3.67163e-07	-1.56497	-3.54162e-10	0.000143779	-1.49886	-3.54162e-10
62918461	chr1:62918461:A:G	5.41165e-07	-1.10894e-10	-1.17705	0.000213091	-1.10894e-10	-1.10542
62918617	chr1:62918617:A:T	1.04604e-07	-1.48383	-1.33676	5.16757e-05	-1.16698	-1.35517
62918621	chr1:62918621:T:G	1.05853e-07	-1.47366	-1.33507	5.28014e-05	-1.14479	-1.35581
62918990	chr1:62918990:T:C	7.63437e-07	-1.10894e-10	-0.832947	0.0002677	-1.10894e-10	-0.877273
62919824	chr1:62919824:C:T	1.13865e-06	-1.10894e-10	-0.433177	0.000347547	-1.10894e-10	-0.616239
62920461	chr1:62920461:T:C	1.15377e-06	-1.10894e-10	-0.419989	0.000667007	-1.10894e-10	0.0356608
62920773	chr1:62920773:A:T	2.46097e-07	-1.56144	-0.403609	7.74885e-05	-1.53477	-0.582242
62921223	chr1:62921223:C:T	1.20699e-07	-1.55781	-1.11967	4.70855e-05	-1.3638	-1.25138
62921287	chr1:62921287:A:G	2.57815e-07	-1.55889	-0.359646	8.12449e-05	-1.52785	-0.541817
62921896	chr1:62921896:A:G	7.22644e-07	-1.10894e-10	-0.887862	0.000238941	-1.10894e-10	-0.990923
62921950	chr1:62921950:A:G	5.84921e-07	-1.10894e-10	-1.0993	0.000194266	-1.10894e-10	-1.19791
62922137	chr1:62922137:G:A	2.0731e-07	-1.53602	-0.600547	7.17998e-05	-1.25731	-0.93595
62922546	chr1:62922546:G:A	4.69432e-07	-1.10894e-10	-1.31925	0.000166524	-1.10894e-10	-1.352
62922610	chr1:62922610:C:A	1.01385e-06	-1.10894e-10	-0.549272	0.000313471	-1.10894e-10	-0.719431
62922777	chr1:62922777:G:A	3.12607e-07	-1.56403	-0.161804	9.46465e-05	-1.55858	-0.35841
62923072	chr1:62923072:C:T	7.078e-07	-1.10894e-10	-0.908616	0.000244372	-1.10894e-10	-0.968447
62923073	chr1:62923073:G:A	3.72051e-07	-1.02891	-0.522833	0.00011709	-0.903194	-0.800998
62923164	chr1:62923164:G:A	3.86896e-07	-1.51262	-3.54162e-10	0.00014485	-1.49144	-3.54162e-10
62923385	chr1:62923385:G:A	1.312e-07	-1.54006	-1.05399	5.28316e-05	-1.29334	-1.20669
62923722	chr1:62923722:C:T	4.52295e-07	-1.10894e-10	-1.35644	0.000165758	-1.10894e-10	-1.35661
62923939	chr1:62923939:A:G	1.01703e-07	-1.5124	-1.33632	3.8341e-05	-1.51041	-1.31021
62924111	chr1:62924111:G:A	7.30861e-07	-1.10894e-10	-0.876555	0.000252403	-1.10894e-10	-0.936111
62924229	chr1:62924229:G:A	1.77627e-07	-1.43301	-0.858086	6.01188e-05	-1.28465	-1.08616
62924528	chr1:62924528:T:C	7.6727e-07	-1.54872	0.72078	0.000181907	-1.50161	0.237964
62924712	chr1:62924712:T:G	7.67251e-07	-1.10894e-10	-0.827964	0.000459745	-1.10894e-10	-0.336469
62925190	chr1:62925190:T:C	7.61587e-07	-1.10894e-10	-0.835373	0.000267565	-1.10894e-10	-0.877777
62925551	chr1:62925551:G:A	9.49918e-07	-1.10894e-10	-0.614402	0.000295438	-1.10894e-10	-0.77868
62925843	chr1:62925843:T:C	1.14126e-07	-1.54027	-1.1932	4.81971e-05	-1.2783	-1.31354
62925933	chr1:62925933:T:C	6.12844e-07	-1.10894e-10	-1.05267	0.000225567	-1.10894e-10	-1.04852
62926125	chr1:62926125:C:T	8.75469e-07	-1.10894e-10	-0.696018	0.000265675	-1.10894e-10	-0.884866
62926458	chr1:62926458:G:C	4.66469e-07	-1.10894e-10	-1.32559	0.000183326	-1.10894e-10	-1.25587
62926512	chr1:62926512:T:G	1.02861e-07	-1.55044	-1.28696	4.42498e-05	-1.3325	-1.34479
62926547	chr1:62926547:C:T	5.2554e-07	-1.10894e-10	-1.20635	0.000168863	-1.10894e-10	-1.33805
62926553	chr1:62926553:G:A	5.35644e-07	-1.10894e-10	-1.18731	0.0001817	-1.10894e-10	-1.26478
62926617	chr1:62926617:G:A	5.1233e-07	-1.10894e-10	-1.23181	0.000169722	-1.10894e-10	-1.33297
62926727	chr1:62926727:T:A	1.10347e-06	-0.464562	-3.54162e-10	0.000203991	-1.14906	-3.54162e-10
62926795	chr1:62926795:G:A	1.40477e-07	-1.55932	-0.966418	5.22355e-05	-1.37251	-1.13887
62926994	chr1:62926994:G:A	9.74461e-08	-1.56427	-1.32721	3.52844e-05	-1.56293	-1.34076
62927047	chr1:62927047:T:A	1.3228e-07	-1.5647	-1.02116	4.66127e-05	-1.44692	-1.17835
62927162	chr1:62927162:A:AG	5.01902e-07	-1.10894e-10	-1.25237	0.000173488	-1.10894e-10	-1.31103
62927184	chr1:62927184:A:G	4.52868e-07	-1.10894e-10	-1.35518	0.000165668	-1.10894e-10	-1.35715
62927582	chr1:62927582:C:T	9.63145e-07	-1.10894e-10	-0.600574	0.000392035	-1.10894e-10	-0.495789
62927704	chr1:62927704:G:A	1.36671e-06	-1.10894e-10	-0.250613	0.000580824	-1.10894e-10	-0.102691
62927739	chr1:62927739:C:T	1.28082e-06	-1.10894e-10	-0.315522	0.000541961	-1.10894e-10	-0.171946
62927825	chr1:62927825:G:A	3.21023e-06	1.14021	-0.536894	0.000557769	0.680331	-0.823526
62927899	chr1:62927899:G:C	1.64465e-06	-1.10894e-10	-0.0654971	0.000730305	-1.10894e-10	0.126323
62928013	chr1:62928013:C:A	1.26549e-06	-1.10894e-10	-0.327567	0.000535331	-1.10894e-10	-0.184254
62928102	chr1:62928102:C:T	1.30432e-06	-1.10894e-10	-0.297343	0.000552935	-1.10894e-10	-0.151898
62928683	chr1:62928683:C:T	4.44052e-07	-1.37484	-3.54162e-10	0.00015564	-1.41959	-3.54162e-10
62928739	chr1:62928739:G:A	5.77162e-07	-1.10894e-10	-1.11265	0.000222494	-1.10894e-10	-1.06224
62928913	chr1:62928913:A:G	5.15913e-07	-1.10894e-10	-1.22484	0.000197044	-1.10894e-10	-1.18371
62929604	chr1:62929604:G:A	4.29055e-06	-1.10894e-10	0.893392	0.00176846	-1.10894e-10	1.01073
62929619	chr1:62929619:C:T	5.80733e-07	-1.10649	-3.54162e-10	0.000234831	-1.00827	-3.54162e-10
62929638	chr1:62929638:G:C	2.69301e-07	-0.884181	-0.990766	0.000106837	-0.687665	-1.10817
62929676	chr1:62929676:G:A	4.52092e-07	-1.10894e-10	-1.35689	0.000175258	-1.10894e-10	-1.30088
62929730	chr1:62929730:C:T	4.54347e-07	-1.10894e-10	-1.35192	0.000165964	-1.10894e-10	-1.35537
62929838	chr1:62929838:C:G	4.59731e-07	-1.10894e-10	-1.34014	0.000171298	-1.10894e-10	-1.32373
62929860	chr1:62929860:C:G	1.50336e-06	-1.10894e-10	-0.155321	0.000628553	-1.10894e-10	-0.0237191
62929969	chr1:62929969:C:A	1.2009e-07	-1.35561	-1.32693	4.09696e-05	-1.41799	-1.33632
62930083	chr1:62930083:TCTA:T	6.53163e-07	-1.56055	0.571599	0.000247886	-1.52654	0.57237
62930171	chr1:62930171:T:G	4.53593e-07	-1.10894e-10	-1.35358	0.000167318	-1.10894e-10	-1.34724
62930431	chr1:62930431:AGAG:A	4.91124e-07	-1.10894e-10	-1.27408	0.000187307	-1.10894e-10	-1.23439
62930445	chr1:62930445:T:C	1.18081e-06	-1.10894e-10	-0.396822	0.000489452	-1.10894e-10	-0.273853
62930550	chr1:62930550:G:A	1.72444e-06	0.563966	-0.582085	0.000314147	0.198132	-0.915412
62930566	chr1:62930566:C:T	5.67841e-07	-1.12894	-3.54162e-10	0.000228878	-1.03395	-3.54162e-10
62930619	chr1:62930619:G:A	1.9031e-06	0.701156	-0.620692	0.000345285	0.322104	-0.944873
62930671	chr1:62930671:C:T	1.0691e-07	-1.55368	-1.24511	3.83851e-05	-1.56292	-1.25655
62930891	chr1:62930891:A:G	7.36055e-07	-1.10894e-10	-0.869473	0.000286159	-1.10894e-10	-0.810593
62930961	chr1:62930961:G:A	4.63451e-07	-1.10894e-10	-1.33208	0.000180455	-1.10894e-10	-1.27166
62931133	chr1:62931133:G:A	3.69641e-07	-1.55824	-3.54162e-10	0.000189552	-1.22248	-3.54162e-10
62931276	chr1:62931276:G:C	1.42784e-06	-1.10894e-10	-0.206861	0.000500984	-1.10894e-10	-0.250566
62931487	chr1:62931487:TTAGAGA:T	1.68195e-06	-1.10894e-10	-0.0430662	0.000585801	-1.10894e-10	-0.0941598
62931959	chr1:62931959:T:G	4.51853e-07	-1.10894e-10	-1.35742	0.00016575	-1.10894e-10	-1.35666
62932153	chr1:62932153:G:A	1.70504e-06	-1.10894e-10	-0.0294334	0.000593758	-1.10894e-10	-0.080667
62932590	chr1:62932590:C:A	1.27188e-06	0.741455	-1.06398	0.000264522	0.400709	-1.28992
62932635	chr1:62932635:C:A	9.66273e-08	-1.54139	-1.35852	3.49181e-05	-1.56501	-1.34912
62932800	chr1:62932800:G:A	5.07806e-07	-1.10894e-10	-1.24068	0.000168688	-1.10894e-10	-1.33909
62932833	chr1:62932833:G:A	1.26201e-06	0.593435	-0.923752	0.000246712	0.269604	-1.22852
62933112	chr1:62933112:T:C	5.38195e-07	-1.10894e-10	-1.18256	0.000204406	-1.10894e-10	-1.14703
62933114	chr1:62933114:A:G	5.29684e-07	-1.10894e-10	-1.1985	0.000188174	-1.10894e-10	-1.22977
62933266	chr1:62933266:G:A	5.5863e-07	-1.10894e-10	-1.14529	0.000190946	-1.10894e-10	-1.21515
62933270	chr1:62933270:A:G	1.72063e-06	-1.10894e-10	-0.0203336	0.00107029	-1.10894e-10	0.508549
62933737	chr1:62933737:G:A	7.52498e-07	-1.10894e-10	-0.847379	0.000240732	-1.10894e-10	-0.983454
62933754	chr1:62933754:G:A	3.36903e-07	-0.793252	-0.857732	0.000107966	-0.710078	-1.07525
62933829	chr1:62933829:C:G	9.64652e-07	-0.59901	-3.54162e-10	0.000359116	-0.583495	-3.54162e-10
62934014	chr1:62934014:G:T	1.15105e-07	-1.45252	-1.27241	4.37604e-05	-1.48348	-1.20493
62934167	chr1:62934167:G:T	1.17663e-07	-1.46457	-1.23838	4.52678e-05	-1.4937	-1.16084
62934258	chr1:62934258:G:C	2.86795e-07	-0.524509	-1.2875	0.000104017	-0.46443	-1.35815
62934426	chr1:62934426:T:C	1.10661e-06	-1.10894e-10	-0.461725	0.00051935	-1.10894e-10	-0.214562
62934775	chr1:62934775:T:C	1.72302e-06	-1.10894e-10	-0.0189463	0.00103924	-1.10894e-10	0.47911
62935235	chr1:62935235:A:G	7.54046e-07	-1.10894e-10	-0.845325	0.000315485	-1.10894e-10	-0.713027
62935578	chr1:62935578:T:C	7.30506e-07	0.40215	-1.27919	0.000235503	0.0461311	-1.05155
62935583	chr1:62935583:A:T	2.3744e-07	-0.699164	-1.3017	8.68474e-05	-0.645083	-1.3579
62935679	chr1:62935679:A:G	1.0526e-06	-1.10894e-10	-0.511759	0.000485488	-1.10894e-10	-0.281985
62935961	chr1:62935961:T:C	2.24704e-07	-0.918065	-1.13793	0.000105658	-0.768731	-1.0382
62936079	chr1:62936079:A:G	3.85576e-06	-1.10894e-10	0.786546	0.00200885	-1.10894e-10	1.13818
62936274	chr1:62936274:T:C	2.36487e-07	-0.750995	-1.25389	8.33539e-05	-0.698311	-1.34573
62936495	chr1:62936495:ATG:A	6.64074e-07	-0.727185	-0.245198	0.000194087	-0.693636	-0.505199
62936807	chr1:62936807:A:G	1.21479e-06	0.677768	-1.04622	0.000260097	-0.0809984	-0.825086
62937035	chr1:62937035:G:C	1.15945e-06	-1.10894e-10	-0.415076	0.000407584	-1.10894e-10	-0.456892
62937293	chr1:62937293:A:G	4.65235e-07	-1.10894e-10	-1.32824	0.000171306	-1.10894e-10	-1.32369
62937349	chr1:62937349:A:G	2.82147e-06	1.30658	-0.83234	0.000297646	0.109795	-0.881031
62937453	chr1:62937453:C:G	4.74043e-07	-1.10894e-10	-1.30948	0.000174586	-1.10894e-10	-1.30472
62937455	chr1:62937455:G:A	3.67347e-07	-1.56447	-3.54162e-10	0.000134608	-1.56477	-3.54162e-10
62938216	chr1:62938216:T:G	1.19783e-06	-1.10894e-10	-0.382512	0.000527423	-1.10894e-10	-0.199136
62938246	chr1:62938246:T:C	2.68327e-06	-1.10894e-10	0.424014	0.00104731	-1.10894e-10	0.486841
62938448	chr1:62938448:A:T	7.38271e-07	-1.10894e-10	-0.866467	0.000279976	-1.10894e-10	-0.832436
62939018	chr1:62939018:A:G	3.7442e-07	-0.597956	-0.947443	8.45493e-05	-1.04718	-0.982628
62939031	chr1:62939031:A:G	2.08524e-07	-1.2541	-0.87663	7.49042e-05	-1.25883	-0.892103
62939195	chr1:62939195:T:C	4.65856e-07	-1.10894e-10	-1.3269	0.000173743	-1.10894e-10	-1.30956
62939377	chr1:62939377:A:G	8.04169e-07	-1.10894e-10	-0.780969	0.000266228	-1.10894e-10	-0.882787
62939523	chr1:62939523:C:A	3.8001e-07	-1.53058	-3.54162e-10	0.000134739	-1.5638	-3.54162e-10
62940036	chr1:62940036:A:G	7.11054e-07	-1.10894e-10	-0.904029	0.000282762	-1.10894e-10	-0.822534
62940053	chr1:62940053:C:G	4.5807e-07	-1.10894e-10	-1.34375	0.000172915	-1.10894e-10	-1.31434
62940080	chr1:62940080:C:T	6.57346e-07	-1.10894e-10	-0.982567	0.000248844	-1.10894e-10	-0.950314
62940159	chr1:62940159:A:C	6.56355e-07	-1.10894e-10	-0.984076	0.000248466	-1.10894e-10	-0.951835
62940214	chr1:62940214:C:T	1.26626e-07	-1.32287	-1.30667	3.69317e-05	-1.536	-1.32207
62940297	chr1:62940297:T:C	4.633e-07	-1.10894e-10	-1.3324	0.000168788	-1.10894e-10	-1.3385
62940391	chr1:62940391:C:T	8.48638e-07	-1.10894e-10	-0.727145	0.000310128	-1.10894e-10	-0.730153
62940928	chr1:62940928:C:A	6.01578e-07	-1.10894e-10	-1.07122	0.000225719	-1.10894e-10	-1.04785
62940986	chr1:62940986:T:G	1.7374e-06	0.969762	-0.980393	0.000191901	-0.194724	-1.01544
62941216	chr1:62941216:C:T	8.33642e-07	-1.10894e-10	-0.744974	0.000290549	-1.10894e-10	-0.795368
62941307	chr1:62941307:G:A	1.59167e-06	0.942104	-1.04034	0.000177977	-0.212461	-1.07302
62941787	chr1:62941787:A:G	5.22756e-07	-1.10894e-10	-1.21166	0.000172312	-1.10894e-10	-1.31783
62941870	chr1:62941870:G:A	8.00806e-07	-1.10894e-10	-0.785159	0.00030662	-1.10894e-10	-0.741531
62942721	chr1:62942721:T:G	7.29062e-07	-1.10894e-10	-0.879019	0.000264072	-1.10894e-10	-0.890917
62942731	chr1:62942731:G:A	6.98044e-07	-1.10894e-10	-0.922495	0.000252425	-1.10894e-10	-0.936025
62943827	chr1:62943827:T:C	5.75968e-07	-1.10894e-10	-1.11473	0.000207342	-1.10894e-10	-1.13277
62943960	chr1:62943960:A:G	1.40441e-06	-1.10894e-10	-0.223407	0.000520603	-1.10894e-10	-0.212152
62944136	chr1:62944136:T:C	1.49614e-07	-1.15099	-1.31173	3.95435e-05	-1.46013	-1.32961
62944232	chr1:62944232:A:AC	1.15945e-07	-1.41818	-1.29949	4.42221e-05	-1.3682	-1.30972
62944304	chr1:62944304:TA:T	1.3581e-06	1.09437	-1.3513	0.000152235	-0.0990316	-1.34268
62944357	chr1:62944357:C:T	4.58194e-07	-1.10894e-10	-1.34348	0.00016599	-1.10894e-10	-1.35521
62944534	chr1:62944534:A:G	7.56459e-07	-1.10894e-10	-0.842129	0.000273521	-1.10894e-10	-0.855763
62944587	chr1:62944587:G:A	1.30596e-06	-1.10894e-10	-0.296083	0.000541455	-1.10894e-10	-0.17288
62944733	chr1:62944733:GT:G	1.55894e-07	-1.10177	-1.31984	4.02893e-05	-1.43685	-1.3342
62944840	chr1:62944840:A:T	1.30559e-06	-1.10894e-10	-0.296368	0.0005413	-1.10894e-10	-0.173166
62944946	chr1:62944946:C:T	4.70263e-07	-1.10894e-10	-1.31749	0.000175063	-1.10894e-10	-1.302
62944948	chr1:62944948:A:G	1.12423e-07	-1.43312	-1.31539	4.2855e-05	-1.38566	-1.32365
62945207	chr1:62945207:TTC:T	1.20239e-06	0.9419	-1.32061	0.000138871	-0.199765	-1.33383
62945210	chr1:62945210:C:A	1.239e-06	0.972118	-1.32084	0.000141957	-0.177579	-1.33404
62945637	chr1:62945637:A:G	4.6647e-06	2.2393	-1.2623	0.000365401	0.719315	-1.28546
62945640	chr1:62945640:A:T	9.03334e-07	-1.10894e-10	-0.664686	0.000341014	-1.10894e-10	-0.635217
62945944	chr1:62945944:A:G	9.08144e-07	-1.10894e-10	-0.659375	0.000342787	-1.10894e-10	-0.630031
62946073	chr1:62946073:T:C	1.89739e-06	-1.10894e-10	0.0774584	0.000730082	-1.10894e-10	0.126017
62946268	chr1:62946268:T:C	3.90187e-06	2.01919	-1.22075	0.000338116	0.496811	-1.14056
62946488	chr1:62946488:C:T	1.96905e-06	-1.10894e-10	0.114527	0.000757473	-1.10894e-10	0.162849
62946766	chr1:62946766:G:T	4.23893e-06	2.03836	-1.15707	0.000345718	0.569285	-1.1908
62946777	chr1:62946777:G:A	1.9927e-06	-1.10894e-10	0.126468	0.000765715	-1.10894e-10	0.17367
62946803	chr1:62946803:C:T	4.54997e-07	-1.10894e-10	-1.35049	0.000165461	-1.10894e-10	-1.3584
62946927	chr1:62946927:C:T	3.96447e-06	1.9224	-1.10805	0.00033138	0.482176	-1.14605
62947132	chr1:62947132:C:T	4.29205e-06	2.25063	-1.35689	0.000346625	0.73051	-1.34941
62947208	chr1:62947208:C:A	4.60845e-07	-1.10894e-10	-1.33772	0.000170508	-1.10894e-10	-1.32835
62947366	chr1:62947366:T:G	4.7346e-07	-1.10894e-10	-1.31071	0.000175888	-1.10894e-10	-1.29729
62947391	chr1:62947391:C:G	4.28758e-06	2.03305	-1.14035	0.000349613	0.566448	-1.17676
62948274	chr1:62948274:A:T	4.10413e-06	2.20744	-1.35847	0.00033318	0.696313	-1.35477
62948350	chr1:62948350:G:A	4.85973e-07	-1.10894e-10	-1.28463	0.000195256	-1.10894e-10	-1.19283
62948397	chr1:62948397:C:A	4.75137e-07	-1.10894e-10	-1.30717	0.000165764	-1.10894e-10	-1.35658
62948473	chr1:62948473:G:T	3.98149e-06	2.17664	-1.358	0.000324124	0.672327	-1.35834
62948533	chr1:62948533:C:T	3.89949e-06	1.93258	-1.13476	0.000325261	0.488567	-1.17108
62948535	chr1:62948535:C:T	3.85773e-06	1.92147	-1.13441	0.000322605	0.48022	-1.17093
62948574	chr1:62948574:TG:T	3.97273e-06	2.17439	-1.35796	0.000323576	0.67065	-1.35836
62948668	chr1:62948668:T:C	2.25303e-06	-1.10894e-10	0.249253	0.000866104	-1.10894e-10	0.296865
62948730	chr1:62948730:G:A	3.7731e-06	1.90354	-1.13866	0.000317042	0.466468	-1.17457
62949025	chr1:62949025:A:G	1.33752e-06	-1.10894e-10	-0.272203	0.000544741	-1.10894e-10	-0.166829
62949099	chr1:62949099:G:A	3.97483e-06	2.17569	-1.35873	0.000324514	0.671594	-1.35641
62949262	chr1:62949262:C:T	4.13532e-06	2.02415	-1.1676	0.000338463	0.5587	-1.20143
62949358	chr1:62949358:A:C	6.4412e-07	0.355463	-1.35836	0.00014608	-0.125184	-1.3578
62949590	chr1:62949590:G:A	1.54819e-06	-1.10894e-10	-0.125938	0.000635206	-1.10894e-10	-0.0131903
62949670	chr1:62949670:TG:T	4.78448e-07	-1.30023	-3.54162e-10	0.000144004	-1.4973	-3.54162e-10
62949738	chr1:62949738:G:A	3.77284e-06	1.87767	-1.11287	0.000317392	0.445465	-1.15247
62949998	chr1:62949998:C:CT	4.5584e-07	-1.34864	-3.54162e-10	0.000136073	-1.55395	-3.54162e-10
62950014	chr1:62950014:G:A	7.2649e-07	-0.882553	-3.54162e-10	0.000211677	-1.11208	-3.54162e-10
62950291	chr1:62950291:A:G	9.94188e-08	-1.56494	-1.3065	3.83865e-05	-1.48793	-1.3315
62950300	chr1:62950300:C:G	7.14421e-07	-1.10894e-10	-0.899306	0.000272794	-1.10894e-10	-0.858423
62950393	chr1:62950393:TA:T	5.8454e-07	-1.10894e-10	-1.09995	0.000189817	-1.10894e-10	-1.22108
62950403	chr1:62950403:A:G	1.25053e-06	-1.10894e-10	-0.339454	0.000461373	-1.10894e-10	-0.332933
62950554	chr1:62950554:T:G	4.57988e-07	-1.10894e-10	-1.34394	0.000167794	-1.10894e-10	-1.3444
62950558	chr1:62950558:CAA:C	1.75786e-07	-0.950987	-1.35053	6.92698e-05	-0.881719	-1.34741
62950757	chr1:62950757:A:G	6.72642e-07	-1.10894e-10	-0.959565	0.000282818	-1.10894e-10	-0.822336
62950766	chr1:62950766:T:C	5.1848e-07	-1.21988	-3.54162e-10	0.00015375	-1.43181	-3.54162e-10
62950907	chr1:62950907:T:G	4.5411e-07	-1.10894e-10	-1.35244	0.000167173	-1.10894e-10	-1.34811
62950911	chr1:62950911:A:G	4.52958e-07	-1.10894e-10	-1.35498	0.0001666	-1.10894e-10	-1.35154
62951139	chr1:62951139:C:A	4.85857e-07	-1.10894e-10	-1.28486	0.000171988	-1.10894e-10	-1.31972
62951409	chr1:62951409:A:C	6.86621e-07	-1.10894e-10	-0.938996	0.000289392	-1.10894e-10	-0.799358
62951439	chr1:62951439:G:A	5.85608e-07	-0.309207	-0.788919	0.000108705	-0.867622	-0.910884
62951896	chr1:62951896:T:C	3.77611e-07	-0.347635	-1.18928	7.35898e-05	-0.909237	-1.2594
62952041	chr1:62952041:A:G	4.54837e-07	-1.10894e-10	-1.35084	0.000165432	-1.10894e-10	-1.35858
62952179	chr1:62952179:G:A	3.99851e-07	-0.352562	-1.12713	0.000174439	-0.283832	-1.02173
62952230	chr1:62952230:A:G	4.1848e-07	-0.269752	-1.1644	7.94866e-05	-0.851475	-1.24008
62952299	chr1:62952299:G:T	4.52322e-07	-1.10894e-10	-1.35638	0.000165786	-1.10894e-10	-1.35644
62952467	chr1:62952467:G:T	4.6234e-07	-1.10894e-10	-1.33448	0.000165918	-1.10894e-10	-1.35565
62952679	chr1:62952679:T:A	5.1495e-07	-0.105272	-1.12144	8.83581e-05	-0.732131	-1.25361
62952709	chr1:62952709:G:C	4.52577e-07	-1.10894e-10	-1.35582	0.000165878	-1.10894e-10	-1.35589
62953189	chr1:62953189:C:G	5.76026e-07	-1.10894e-10	-1.11463	0.000225469	-1.10894e-10	-1.04896
62953353	chr1:62953353:A:G	3.54157e-07	-0.502999	-1.09804	7.73872e-05	-0.888739	-1.22958
62953419	chr1:62953419:C:T	2.66732e-07	-0.778861	-1.10567	6.54318e-05	-1.10067	-1.18546
62953579	chr1:62953579:T:C	4.74793e-07	-1.10894e-10	-1.3079	0.000176694	-1.10894e-10	-1.29272
62954005	chr1:62954005:C:A	4.60872e-07	-1.10894e-10	-1.33766	0.000169046	-1.10894e-10	-1.33697
62954086	chr1:62954086:T:C	8.73755e-07	-0.697977	-3.54162e-10	0.000348183	-0.614411	-3.54162e-10
62954476	chr1:62954476:G:A	7.67135e-07	-1.10894e-10	-0.828114	0.00023926	-1.10894e-10	-0.98959
62954901	chr1:62954901:G:A	4.52243e-07	-1.10894e-10	-1.35656	0.000165676	-1.10894e-10	-1.35711
62955416	chr1:62955416:A:G	6.24302e-07	-1.10894e-10	-1.03414	0.000233258	-1.10894e-10	-1.01499
62955437	chr1:62955437:T:C	4.93009e-07	-1.10894e-10	-1.27025	0.000185061	-1.10894e-10	-1.24645
62955464	chr1:62955464:G:A	4.94682e-07	-1.10894e-10	-1.26686	0.000185768	-1.10894e-10	-1.24264
62955642	chr1:62955642:TA:T	4.89151e-07	-1.10894e-10	-1.27811	0.000183441	-1.10894e-10	-1.25525
62955953	chr1:62955953:A:G	4.51271e-07	-1.10894e-10	-1.35871	0.000166338	-1.10894e-10	-1.35312
62955989	chr1:62955989:A:G	4.52628e-07	-1.10894e-10	-1.35571	0.000165477	-1.10894e-10	-1.35831
62956043	chr1:62956043:T:TA	4.66564e-07	-1.10894e-10	-1.32538	0.000165415	-1.10894e-10	-1.35868
62956276	chr1:62956276:T:TC	4.52019e-07	-1.10894e-10	-1.35705	0.000167188	-1.10894e-10	-1.34802
62956414	chr1:62956414:A:G	4.95961e-07	-1.10894e-10	-1.26428	0.000176952	-1.10894e-10	-1.29126
62956489	chr1:62956489:G:A	6.34187e-07	-1.10894e-10	-1.01843	0.000236404	-1.10894e-10	-1.0016
62956611	chr1:62956611:A:G	9.42435e-07	-1.10894e-10	-0.622311	0.000337972	-1.10894e-10	-0.644175
62956792	chr1:62956792:C:T	5.18665e-07	-1.10894e-10	-1.21952	0.00018925	-1.10894e-10	-1.22407
62957193	chr1:62957193:A:G	4.60865e-07	-1.10894e-10	-1.33767	0.000165494	-1.10894e-10	-1.3582
62957239	chr1:62957239:T:C	4.63113e-07	-0.770326	-0.562481	0.000109097	-1.10186	-0.673036
62957501	chr1:62957501:T:A	5.92519e-07	-1.10894e-10	-1.0864	0.000199074	-1.10894e-10	-1.17346
62957740	chr1:62957740:A:G	4.51669e-07	-1.10894e-10	-1.35783	0.000170679	-1.10894e-10	-1.32736
62958071	chr1:62958071:C:T	4.5513e-07	-1.10894e-10	-1.3502	0.000169332	-1.10894e-10	-1.33528
62958420	chr1:62958420:T:C	4.60236e-07	-1.10894e-10	-1.33904	0.000165431	-1.10894e-10	-1.35859
62958980	chr1:62958980:TC:T	5.50555e-07	-1.10894e-10	-1.15985	0.000187663	-1.10894e-10	-1.23249
62959024	chr1:62959024:G:A	1.16183e-07	-1.5146	-1.20101	4.63268e-05	-1.33516	-1.29626
62959048	chr1:62959048:A:G	5.00039e-07	-1.10894e-10	-1.25609	0.000187019	-1.10894e-10	-1.23593
62959229	chr1:62959229:G:A	7.08095e-07	-1.10894e-10	-0.9082	0.000274399	-1.10894e-10	-0.852556
62959244	chr1:62959244:A:C	1.59236e-06	-0.0978025	-3.54162e-10	0.00039154	-0.497051	-3.54162e-10
62959452	chr1:62959452:A:G	4.57443e-07	-1.10894e-10	-1.34513	0.000169125	-1.10894e-10	-1.3365
62960315	chr1:62960315:T:C	1.09646e-07	-1.52597	-1.24756	4.14975e-05	-1.4998	-1.24171
62960774	chr1:62960774:T:C	5.93152e-07	-1.10894e-10	-1.08533	0.000223552	-1.10894e-10	-1.05749
62960959	chr1:62960959:G:A	5.84098e-07	-1.10894e-10	-1.10071	0.000196823	-1.10894e-10	-1.18483
62961089	chr1:62961089:C:A	4.59437e-07	-1.10894e-10	-1.34078	0.00016589	-1.10894e-10	-1.35582
62961127	chr1:62961127:T:A	4.52751e-07	-1.10894e-10	-1.35544	0.000167674	-1.10894e-10	-1.34512
62961309	chr1:62961309:G:A	6.0052e-07	-1.10894e-10	-1.07298	0.000227767	-1.10894e-10	-1.03882
62961604	chr1:62961604:A:G	2.7133e-07	-0.567108	-1.30033	0.000126826	-0.372707	-1.25162
62961694	chr1:62961694:A:G	5.1036e-07	-1.10894e-10	-1.23566	0.000179279	-1.10894e-10	-1.27819
62961997	chr1:62961997:G:A	4.52122e-07	-1.10894e-10	-1.35682	0.000165647	-1.10894e-10	-1.35728
62962292	chr1:62962292:T:C	6.29643e-07	-1.10894e-10	-1.02562	0.000247068	-1.10894e-10	-0.957476
62962332	chr1:62962332:T:C	4.69186e-07	-1.10894e-10	-1.31978	0.000172109	-1.10894e-10	-1.31901
62962559	chr1:62962559:C:G	6.17483e-07	-1.10894e-10	-1.04513	0.000257237	-1.10894e-10	-0.917143
62962703	chr1:62962703:T:C	4.5126e-07	-1.10894e-10	-1.35873	0.000165416	-1.10894e-10	-1.35868
62962712	chr1:62962712:G:C	4.99347e-07	-1.10894e-10	-1.25748	0.000176305	-1.10894e-10	-1.29492
62962771	chr1:62962771:G:C	4.52961e-07	-1.10894e-10	-1.35497	0.000167966	-1.10894e-10	-1.34338
62962911	chr1:62962911:A:G	4.85079e-07	-1.10894e-10	-1.28647	0.000198586	-1.10894e-10	-1.17592
62963039	chr1:62963039:T:C	5.17977e-07	-1.10894e-10	-1.22085	0.000199329	-1.10894e-10	-1.17219
62963157	chr1:62963157:T:C	4.51392e-07	-1.10894e-10	-1.35844	0.000168724	-1.10894e-10	-1.33888
62963317	chr1:62963317:C:T	4.65402e-07	-1.10894e-10	-1.32788	0.000165458	-1.10894e-10	-1.35842
62963615	chr1:62963615:T:C	7.9444e-07	-1.10894e-10	-0.79314	0.000304631	-1.10894e-10	-0.748039
62964256	chr1:62964256:C:G	1.20291e-07	-1.54259	-1.13828	4.44356e-05	-1.5456	-1.1275
62964279	chr1:62964279:G:A	6.08147e-07	-1.10894e-10	-1.06036	0.000207728	-1.10894e-10	-1.13091
62964566	chr1:62964566:A:G	4.51261e-07	-1.10894e-10	-1.35873	0.000165437	-1.10894e-10	-1.35855
62964670	chr1:62964670:A:G	1.40009e-07	-1.25725	-1.27182	6.09991e-05	-1.05231	-1.30397
62964865	chr1:62964865:C:T	1.47435e-07	-1.25622	-1.22117	6.30081e-05	-1.05226	-1.27162
62964976	chr1:62964976:G:A	1.88249e-07	-1.53189	-0.701126	6.44267e-05	-1.52673	-0.774883
62965538	chr1:62965538:G:T	2.27899e-07	-1.56187	-0.480009	7.3467e-05	-1.56345	-0.606849
62965602	chr1:62965602:C:T	5.93886e-07	-1.10894e-10	-1.08409	0.000209343	-1.10894e-10	-1.12317
62965899	chr1:62965899:T:C	1.82587e-07	-1.05731	-1.20624	7.50602e-05	-0.885038	-1.26381
62966058	chr1:62966058:C:T	4.86145e-07	-1.10894e-10	-1.28427	0.000180762	-1.10894e-10	-1.26996
62966188	chr1:62966188:G:A	2.40623e-07	-1.10584	-0.881706	0.000109315	-0.931628	-0.841276
62966333	chr1:62966333:C:T	6.0151e-07	-1.10894e-10	-1.07133	0.000208068	-1.10894e-10	-1.12927
62966383	chr1:62966383:C:T	5.30662e-07	-1.10894e-10	-1.19665	0.000175237	-1.10894e-10	-1.301
62966820	chr1:62966820:G:A	6.64472e-07	-0.971786	-3.54162e-10	0.000223235	-1.05891	-3.54162e-10
62966918	chr1:62966918:T:C	4.96409e-07	-1.10894e-10	-1.26338	0.000169121	-1.10894e-10	-1.33653
62966935	chr1:62966935:G:C	5.02972e-07	-1.10894e-10	-1.25024	0.000170264	-1.10894e-10	-1.32979
62967025	chr1:62967025:A:G	3.06375e-07	-1.56489	-0.181082	9.66705e-05	-1.56512	-0.330707
62967045	chr1:62967045:T:C	2.79911e-07	-0.876159	-0.960147	0.000108093	-0.684617	-1.09953
62967210	chr1:62967210:C:T	5.14744e-07	-1.10894e-10	-1.22711	0.000182409	-1.10894e-10	-1.26089
62967343	chr1:62967343:T:A	2.20713e-07	-0.737307	-1.33661	0.000104977	-0.511272	-1.30213
62967366	chr1:62967366:C:T	2.26539e-07	-0.709918	-1.33794	0.000108001	-0.480687	-1.30431
62967375	chr1:62967375:C:T	3.87531e-07	-1.51098	-3.54162e-10	0.000173397	-1.31156	-3.54162e-10
62967764	chr1:62967764:C:T	2.181e-07	-0.749289	-1.33654	0.000103476	-0.525764	-1.30204
62967928	chr1:62967928:C:T	3.68869e-07	-1.56034	-3.54162e-10	0.000134633	-1.56459	-3.54162e-10
62968168	chr1:62968168:T:TA	4.52464e-07	-1.10894e-10	-1.35607	0.000166931	-1.10894e-10	-1.34956
62968219	chr1:62968219:G:A	5.82246e-07	-1.10894e-10	-1.10389	0.000225833	-1.10894e-10	-1.04734
62968358	chr1:62968358:C:G	1.5435e-06	-1.10894e-10	-0.128968	0.000785727	-1.10894e-10	0.19947
62968795	chr1:62968795:A:G	9.24172e-07	-0.64188	-3.54162e-10	0.000221624	-1.06616	-3.54162e-10
62969255	chr1:62969255:G:A	5.60878e-07	-1.10894e-10	-1.14127	0.000206347	-1.10894e-10	-1.13758
62969471	chr1:62969471:C:T	5.78712e-07	-1.10894e-10	-1.10997	0.000185028	-1.10894e-10	-1.24663
62970006	chr1:62970006:T:C	5.61509e-07	-1.10894e-10	-1.14015	0.000206576	-1.10894e-10	-1.13647
62970124	chr1:62970124:A:G	5.11894e-07	-1.10894e-10	-1.23266	0.00018232	-1.10894e-10	-1.26138
62970167	chr1:62970167:G:A	5.4146e-07	-1.10894e-10	-1.17651	0.000177252	-1.10894e-10	-1.28957
62970540	chr1:62970540:C:T	5.4146e-07	-1.10894e-10	-1.17651	0.000177252	-1.10894e-10	-1.28957
62971096	chr1:62971096:C:T	4.75997e-07	-1.10894e-10	-1.30537	0.000183067	-1.10894e-10	-1.25729
62971143	chr1:62971143:T:A	4.42207e-07	-1.379	-3.54162e-10	0.000146965	-1.47695	-3.54162e-10
62971179	chr1:62971179:G:A	1.44226e-07	-1.18017	-1.31923	6.93871e-05	-0.946887	-1.28055
62971266	chr1:62971266:T:G	4.9082e-07	-1.10894e-10	-1.2747	0.000187016	-1.10894e-10	-1.23594
62971711	chr1:62971711:C:A	1.59215e-07	-1.11186	-1.28866	7.85316e-05	-0.864086	-1.23955
62971949	chr1:62971949:C:T	7.60306e-07	-1.10894e-10	-0.837056	0.000240435	-1.10894e-10	-0.984692
62972842	chr1:62972842:A:G	1.79767e-07	-0.955102	-1.32401	8.9673e-05	-0.68456	-1.28641
62973141	chr1:62973141:G:T	5.89282e-07	-1.10894e-10	-1.09187	0.000205535	-1.10894e-10	-1.14152
62973282	chr1:62973282:T:A	5.28097e-07	-1.10894e-10	-1.2015	0.000194698	-1.10894e-10	-1.19569
62973460	chr1:62973460:T:A	4.62821e-07	-1.10894e-10	-1.33344	0.0001668	-1.10894e-10	-1.35034
62973610	chr1:62973610:T:C	6.7478e-07	-1.10894e-10	-0.956391	0.000237014	-1.10894e-10	-0.999019
62973822	chr1:62973822:C:T	7.02085e-07	-1.10894e-10	-0.916724	0.000269368	-1.10894e-10	-0.87106
62973913	chr1:62973913:C:T	1.68611e-07	-1.02371	-1.31947	7.84981e-05	-0.834111	-1.26996
62973916	chr1:62973916:T:C	1.41094e-06	-1.10894e-10	-0.218763	0.000540526	-1.10894e-10	-0.174597
62973917	chr1:62973917:T:C	1.3507e-06	-1.10894e-10	-0.262398	0.000419489	-1.10894e-10	-0.428101
62974167	chr1:62974167:G:A	2.71237e-07	-1.07102	-0.796761	7.62968e-05	-1.24196	-0.890552
62974622	chr1:62974622:C:T	4.68028e-07	-1.10894e-10	-1.32225	0.000166494	-1.10894e-10	-1.35218
62975126	chr1:62975126:G:A	1.95436e-07	-0.943087	-1.25246	7.86431e-05	-0.830034	-1.27219
62975644	chr1:62975644:C:A	1.36575e-06	-1.10894e-10	-0.25132	0.000422462	-1.10894e-10	-0.42104
62976090	chr1:62976090:A:G	1.7467e-07	-1.08603	-1.22185	7.25361e-05	-0.938577	-1.24448
62977798	chr1:62977798:A:G	1.30996e-07	-1.24446	-1.35115	6.05608e-05	-1.03703	-1.32646
62978149	chr1:62978149:G:GT	5.7692e-07	-1.10894e-10	-1.11307	0.000185543	-1.10894e-10	-1.24385
62979066	chr1:62979066:G:A	2.27015e-07	-0.699458	-1.3463	9.0279e-05	-0.606381	-1.35785
62979426	chr1:62979426:C:G	6.31367e-06	1.73805	-0.458352	0.000494055	0.45566	-0.720152
62979682	chr1:62979682:C:T	1.67684e-07	-1.0382	-1.3105	7.09601e-05	-0.855265	-1.34976
62979808	chr1:62979808:C:T	5.68527e-07	-1.10894e-10	-1.12773	0.000196509	-1.10894e-10	-1.18643
62980686	chr1:62980686:A:G	3.67199e-07	-1.56487	-3.54162e-10	0.000136242	-1.55271	-3.54162e-10
62980840	chr1:62980840:A:G	2.33593e-07	-1.55488	-0.462322	7.77232e-05	-1.52221	-0.59178
62980952	chr1:62980952:G:A	4.51419e-07	-1.10894e-10	-1.35838	0.000166878	-1.10894e-10	-1.34987
62981083	chr1:62981083:T:G	1.73907e-07	-0.968813	-1.34345	7.285e-05	-0.822495	-1.35624
62981186	chr1:62981186:A:G	7.14355e-06	2.46108	-1.0579	0.000603056	1.12739	-1.19252
62982292	chr1:62982292:C:T	3.78602e-07	-1.53429	-3.54162e-10	0.000134564	-1.5651	-3.54162e-10
62982655	chr1:62982655:C:T	8.65354e-07	-1.10894e-10	-0.707639	0.000306666	-1.10894e-10	-0.741381
62982845	chr1:62982845:AC:GC	4.57516e-07	-1.10894e-10	-1.34497	0.000165834	-1.10894e-10	-1.35615
62983146	chr1:62983146:T:C	1.18455e-07	-1.33767	-1.35857	5.24324e-05	-1.14988	-1.35774
62983329	chr1:62983329:T:C	1.17808e-07	-1.34566	-1.35606	5.16688e-05	-1.16471	-1.35758
62983692	chr1:62983692:T:C	1.4105e-07	-1.2425	-1.27916	6.33343e-05	-1.03293	-1.28578
62983831	chr1:62983831:T:A	5.57434e-07	-1.10894e-10	-1.14743	0.000213177	-1.10894e-10	-1.10502
62983943	chr1:62983943:C:A	3.67853e-07	-1.5631	-3.54162e-10	0.000137264	-1.54523	-3.54162e-10
62984144	chr1:62984144:G:A	1.04222e-07	-1.48551	-1.33875	3.7775e-05	-1.5032	-1.33229
62984629	chr1:62984629:C:T	5.05777e-07	-1.10894e-10	-1.24468	0.000174955	-1.10894e-10	-1.30261
62984682	chr1:62984682:T:C	1.76496e-07	-1.2654	-1.03208	7.79847e-05	-1.06134	-1.04929
62984871	chr1:62984871:C:T	3.67157e-07	-1.56499	-3.54162e-10	0.00013479	-1.56342	-3.54162e-10
62985448	chr1:62985448:C:T	8.4275e-07	-1.10894e-10	-0.734107	0.000325549	-1.10894e-10	-0.681627
62985495	chr1:62985495:T:C	9.71027e-07	-1.10894e-10	-0.592424	0.00034431	-1.10894e-10	-0.625596
62985993	chr1:62985993:A:C	6.67055e-06	1.33468	-3.54162e-10	0.00155165	0.879933	-3.54162e-10
62986405	chr1:62986405:G:A	2.06495e-07	-0.794291	-1.34621	9.60067e-05	-0.589184	-1.31354
62986692	chr1:62986692:C:T	2.26503e-07	-0.936244	-1.11178	0.000100544	-0.733513	-1.12303
62986742	chr1:62986742:A:G	3.90108e-07	-1.50435	-3.54162e-10	0.000148027	-1.46975	-3.54162e-10
62986748	chr1:62986748:T:C	9.76353e-08	-1.53514	-1.3544	3.50156e-05	-1.55938	-1.35196
62987061	chr1:62987061:G:A	2.0635e-07	-0.887877	-1.25333	9.25283e-05	-0.679579	-1.26005
62987118	chr1:62987118:T:C	2.12189e-07	-1.4409	-0.672404	6.59288e-05	-1.55003	-0.728536
62987657	chr1:62987657:G:A	8.79333e-07	-1.10894e-10	-0.691615	0.000339847	-1.10894e-10	-0.638643
62987725	chr1:62987725:C:T	1.83172e-07	-1.1925	-1.06785	8.4757e-05	-0.940454	-1.0869
62987758	chr1:62987758:C:T	4.51823e-07	-1.10894e-10	-1.35749	0.000166089	-1.10894e-10	-1.35461
62987835	chr1:62987835:T:C	1.31631e-07	-1.42872	-1.16205	5.62491e-05	-1.25541	-1.18194
62987907	chr1:62987907:C:T	1.04036e-07	-1.47254	-1.35351	3.76961e-05	-1.48806	-1.34952
62987931	chr1:62987931:C:T	1.85267e-07	-1.25668	-0.992299	9.26554e-05	-1.03238	-0.905871
62987963	chr1:62987963:G:T	1.77338e-07	-1.23136	-1.06137	8.11743e-05	-0.990046	-1.0805
62988006	chr1:62988006:T:C	2.09756e-07	-1.21381	-0.911022	9.58178e-05	-0.967406	-0.937285
62988491	chr1:62988491:A:G	1.41913e-07	-1.4363	-1.07926	4.71691e-05	-1.46185	-1.15155
62988538	chr1:62988538:A:G	4.7578e-07	-1.10894e-10	-1.30582	0.00017697	-1.10894e-10	-1.29116
62988539	chr1:62988539:A:G	1.35396e-07	-1.46008	-1.1025	4.52796e-05	-1.4825	-1.17178
62988926	chr1:62988926:C:T	2.33966e-07	-1.56498	-0.450622	8.75621e-05	-1.53724	-0.457547
62989060	chr1:62989060:G:A	1.1278e-07	-1.56365	-1.1817	4.62857e-05	-1.41309	-1.21922
62989300	chr1:62989300:C:T	4.55347e-07	-1.10894e-10	-1.34972	0.000165754	-1.10894e-10	-1.35663
62989418	chr1:62989418:G:C	1.10628e-07	-1.43393	-1.33067	3.63399e-05	-1.5529	-1.32132
62989622	chr1:62989622:A:G	4.51535e-07	-1.10894e-10	-1.35813	0.000171223	-1.10894e-10	-1.32417
62989642	chr1:62989642:T:C	4.14278e-07	-1.44424	-3.54162e-10	0.000153954	-1.43049	-3.54162e-10
62989667	chr1:62989667:A:G	4.78925e-07	-1.10894e-10	-1.29923	0.000177723	-1.10894e-10	-1.28691
62989742	chr1:62989742:T:C	1.45385e-06	0.00932664	-0.198133	0.000482314	0.189483	-0.478027
62989763	chr1:62989763:T:C	1.89684e-06	0.0771672	-3.54162e-10	0.000762626	0.169629	-3.54162e-10
62989918	chr1:62989918:A:C	1.01925e-07	-1.56337	-1.28317	3.60485e-05	-1.56171	-1.32057
62990016	chr1:62990016:AT:A	4.63777e-07	-1.10894e-10	-1.33137	0.000166175	-1.10894e-10	-1.3541
62990155	chr1:62990155:G:A	1.52789e-06	1.0608	-1.19994	0.000608509	1.19393	-1.25005
62990454	chr1:62990454:G:A	4.77425e-07	-1.10894e-10	-1.30237	0.000171189	-1.10894e-10	-1.32437
62990504	chr1:62990504:G:A	5.00352e-07	-1.10894e-10	-1.25547	0.000181094	-1.10894e-10	-1.26812
62990562	chr1:62990562:G:A	1.32824e-06	0.222639	-0.501806	0.00061971	0.500346	-0.538233
62990859	chr1:62990859:T:C	1.84459e-06	-0.0980789	0.147314	0.000629142	0.134159	-0.156941
62990947	chr1:62990947:T:G	6.0195e-07	-1.10894e-10	-1.0706	0.000246702	-1.10894e-10	-0.958957
62990999	chr1:62990999:T:C	4.97685e-07	-1.10894e-10	-1.26081	0.000179832	-1.10894e-10	-1.27512
62991300	chr1:62991300:G:A	5.20344e-07	-1.10894e-10	-1.21629	0.000217834	-1.10894e-10	-1.08341
62991588	chr1:62991588:C:T	1.85477e-06	-0.142973	0.197713	0.000628056	0.0858019	-0.110311
62991613	chr1:62991613:G:A	4.63372e-07	-1.10894e-10	-1.33225	0.000168366	-1.10894e-10	-1.341
62991670	chr1:62991670:C:G	2.04151e-06	-0.00934795	0.160013	0.000701725	0.229695	-0.143293
62991789	chr1:62991789:T:A	1.06559e-07	-1.49594	-1.30614	4.30092e-05	-1.47976	-1.22596
62991790	chr1:62991790:A:T	1.0679e-07	-1.49648	-1.30344	4.317e-05	-1.48037	-1.22163
62991919	chr1:62991919:A:G	2.26904e-07	-0.821588	-1.22466	9.20185e-05	-0.907587	-1.03756
62991981	chr1:62991981:G:A	4.80702e-07	-1.10894e-10	-1.29553	0.000179532	-1.10894e-10	-1.27678
62992195	chr1:62992195:C:A	1.24273e-07	-1.36808	-1.28021	4.47785e-05	-1.34163	-1.32378
62992403	chr1:62992403:C:T	1.00519e-06	-0.844568	0.286723	0.000437234	-0.653831	0.267159
62992478	chr1:62992478:A:G	3.78479e-07	-1.53462	-3.54162e-10	0.00013476	-1.56364	-3.54162e-10
62992814	chr1:62992814:T:C	2.34727e-06	-1.10894e-10	0.290229	0.000828304	-1.10894e-10	0.252241
62993090	chr1:62993090:A:G	4.51263e-07	-1.10894e-10	-1.35873	0.000167541	-1.10894e-10	-1.34591
62993174	chr1:62993174:C:T	1.26186e-07	-1.56248	-1.07054	4.18828e-05	-1.55443	-1.17784
62993205	chr1:62993205:T:C	4.622e-07	-1.10894e-10	-1.33478	0.000166724	-1.10894e-10	-1.3508
62993290	chr1:62993290:C:A	5.71184e-07	-1.10894e-10	-1.12307	0.00023111	-1.10894e-10	-1.02425
62993577	chr1:62993577:A:G	1.36943e-07	-1.33002	-1.2212	4.86978e-05	-1.30134	-1.28016
62993681	chr1:62993681:A:G	7.75655e-07	0.197913	-1.01498	0.000282862	0.320173	-1.14235
62993815	chr1:62993815:G:A	1.42493e-07	-1.23075	-1.28073	5.14621e-05	-1.20346	-1.32283
62994090	chr1:62994090:T:C	5.5448e-07	-1.15275	-3.54162e-10	0.000208581	-1.12681	-3.54162e-10
62994143	chr1:62994143:G:A	1.21214e-06	0.718141	-1.08878	0.000398403	0.686727	-1.1664
62994180	chr1:62994180:G:T	5.45385e-07	-1.16929	-3.54162e-10	0.000205	-1.14413	-3.54162e-10
62994356	chr1:62994356:T:C	7.84703e-07	-0.542108	-0.263364	0.000345559	-0.356651	-0.265325
62994424	chr1:62994424:G:T	7.58189e-07	0.391784	-1.23163	0.000294073	0.499856	-1.28317
62994974	chr1:62994974:CA:C	1.36622e-06	-1.10894e-10	-0.250974	0.000576889	-1.10894e-10	-0.109489
62994981	chr1:62994981:A:T	1.1113e-07	-1.41459	-1.34549	3.69577e-05	-1.50543	-1.35194
62995150	chr1:62995150:T:C	7.8154e-07	-1.10894e-10	-0.809511	0.000254954	-1.10894e-10	-0.926057
62995228	chr1:62995228:C:T	5.4573e-07	-1.16865	-3.54162e-10	0.000210266	-1.11877	-3.54162e-10
62995710	chr1:62995710:G:A	1.12287e-06	-1.34915	0.902009	0.000358515	-1.34961	0.764444
62995779	chr1:62995779:A:T	4.51666e-07	-1.10894e-10	-1.35784	0.000166817	-1.10894e-10	-1.35024
62995957	chr1:62995957:G:T	4.83829e-07	-1.10894e-10	-1.28905	0.00017621	-1.10894e-10	-1.29546
62996151	chr1:62996151:C:T	9.67742e-08	-1.56051	-1.33789	3.69358e-05	-1.54306	-1.3149
62996280	chr1:62996280:C:T	6.84992e-07	-1.10894e-10	-0.941371	0.000261718	-1.10894e-10	-0.899873
62996661	chr1:62996661:A:G	1.24369e-07	-1.33495	-1.31258	5.48478e-05	-1.1245	-1.33808
62996704	chr1:62996704:C:G	3.69644e-07	-1.55824	-3.54162e-10	0.000142819	-1.50556	-3.54162e-10
62997308	chr1:62997308:A:C	6.05907e-07	-1.10894e-10	-1.06405	0.00024961	-1.10894e-10	-0.947241
62998086	chr1:62998086:C:T	4.55454e-07	-1.10894e-10	-1.34948	0.000170825	-1.10894e-10	-1.3265
62998494	chr1:62998494:C:T	5.44962e-07	-1.10894e-10	-1.17006	0.000194025	-1.10894e-10	-1.19915
62998687	chr1:62998687:A:AT	6.44981e-07	-1.10894e-10	-1.00156	0.000237752	-1.10894e-10	-0.99591
62998690	chr1:62998690:C:A	6.44981e-07	-1.10894e-10	-1.00156	0.000237752	-1.10894e-10	-0.99591
62998994	chr1:62998994:C:T	5.5454e-07	-1.10894e-10	-1.15264	0.000200753	-1.10894e-10	-1.16507
62999816	chr1:62999816:C:T	1.6535e-07	-1.25035	-1.11237	5.46895e-05	-1.30112	-1.16435
62999912	chr1:62999912:T:C	3.68845e-07	-1.5604	-3.54162e-10	0.000137318	-1.54484	-3.54162e-10
63000032	chr1:63000032:G:A	1.65045e-07	-1.32558	-1.03898	5.44008e-05	-1.36966	-1.1011
63000037	chr1:63000037:C:T	1.69141e-07	-1.55432	-0.785727	5.75185e-05	-1.53247	-0.882561
63000092	chr1:63000092:G:A	1.34781e-07	-1.37492	-1.19221	4.5557e-05	-1.41264	-1.23553
63000321	chr1:63000321:G:A	1.71089e-07	-1.30071	-1.02788	5.62913e-05	-1.34715	-1.08945
63000751	chr1:63000751:C:G	2.92285e-07	-1.56083	-0.232219	0.000107585	-1.55353	-0.235331
63000984	chr1:63000984:A:G	1.94679e-07	-1.55792	-0.641506	6.5962e-05	-1.52484	-0.753216
63001059	chr1:63001059:C:T	5.12529e-07	-1.10894e-10	-1.23142	0.00019284	-1.10894e-10	-1.20528
63001210	chr1:63001210:G:A	1.86823e-07	-1.18882	-1.05179	6.14269e-05	-1.24154	-1.10775
63001485	chr1:63001485:C:T	5.02551e-07	-1.10894e-10	-1.25108	0.000193318	-1.10894e-10	-1.2028
63001637	chr1:63001637:G:T	3.10416e-07	-1.38926	-0.34361	0.000104629	-1.37577	-0.440951
63001717	chr1:63001717:T:C	1.08527e-07	-1.42555	-1.35823	3.67769e-05	-1.50736	-1.35491
63001924	chr1:63001924:G:T	2.32698e-07	-1.4349	-0.586133	7.33105e-05	-1.5589	-0.613534
63002363	chr1:63002363:C:T	3.71336e-07	-1.55367	-3.54162e-10	0.000135042	-1.56156	-3.54162e-10
63002467	chr1:63002467:A:G	4.99252e-07	-1.10894e-10	-1.25767	0.00018408	-1.10894e-10	-1.25177
63002500	chr1:63002500:C:T	5.90184e-07	-1.10894e-10	-1.09034	0.000242068	-1.10894e-10	-0.977922
63002503	chr1:63002503:C:T	7.08779e-07	-1.10894e-10	-0.907234	0.000277045	-1.10894e-10	-0.842959
63002947	chr1:63002947:T:C	4.7984e-07	-1.10894e-10	-1.29732	0.000173116	-1.10894e-10	-1.31318
63003318	chr1:63003318:G:T	5.95853e-07	-1.10894e-10	-1.08078	0.00024483	-1.10894e-10	-0.966576
63003322	chr1:63003322:T:C	2.59731e-07	-1.42855	-0.48258	8.84646e-05	-1.41596	-0.568578
63003341	chr1:63003341:A:G	4.56862e-07	-1.10894e-10	-1.3464	0.000167472	-1.10894e-10	-1.34632
63003440	chr1:63003440:A:G	1.73448e-07	-0.990243	-1.32466	6.51927e-05	-0.947064	-1.34273
63003503	chr1:63003503:A:G	5.88848e-07	-1.10894e-10	-1.09261	0.000241427	-1.10894e-10	-0.980574
63003708	chr1:63003708:C:T	4.52415e-07	-1.10894e-10	-1.35618	0.000165626	-1.10894e-10	-1.35741
63003772	chr1:63003772:T:C	1.21256e-07	-1.54976	-1.12312	4.0389e-05	-1.5621	-1.20648
63003905	chr1:63003905:C:G	5.13227e-07	-1.10894e-10	-1.23006	0.00019827	-1.10894e-10	-1.17751
63004384	chr1:63004384:A:G	5.22995e-07	-1.10894e-10	-1.21121	0.000202716	-1.10894e-10	-1.15534
63004385	chr1:63004385:T:C	7.2059e-07	-1.10894e-10	-0.890708	0.00027081	-1.10894e-10	-0.865723
63004483	chr1:63004483:G:T	2.01776e-07	-0.804957	-1.35866	6.23144e-05	-0.980121	-1.35483
63004618	chr1:63004618:A:G	1.47297e-07	-1.56315	-0.915182	4.89977e-05	-1.54734	-1.02803
63004625	chr1:63004625:G:T	1.06125e-07	-1.56495	-1.24121	3.76908e-05	-1.55984	-1.27789
63004827	chr1:63004827:T:C	5.30154e-07	-1.10894e-10	-1.19761	0.000205971	-1.10894e-10	-1.13941
63004848	chr1:63004848:T:C	1.03548e-07	-1.55714	-1.2736	3.96074e-05	-1.54267	-1.24545
63004944	chr1:63004944:GAA:G	5.55928e-07	-1.10894e-10	-1.15014	0.000202278	-1.10894e-10	-1.1575
63004972	chr1:63004972:A:C	7.86577e-07	-1.10894e-10	-0.803088	0.00032814	-1.10894e-10	-0.6737
63004994	chr1:63004994:T:C	5.8682e-07	-1.09606	-3.54162e-10	0.000185425	-1.24449	-3.54162e-10
63005086	chr1:63005086:C:T	5.72587e-07	-1.10894e-10	-1.12061	0.000221905	-1.10894e-10	-1.06489
63005090	chr1:63005090:T:C	1.22514e-07	-1.54303	-1.11952	4.45847e-05	-1.52332	-1.14642
63005157	chr1:63005157:A:G	1.01571e-07	-1.5614	-1.28862	3.64399e-05	-1.55267	-1.3188
63005235	chr1:63005235:T:C	4.66838e-07	-1.10894e-10	-1.3248	0.000172711	-1.10894e-10	-1.31552
63005288	chr1:63005288:T:G	5.48664e-07	-1.10894e-10	-1.16329	0.000211228	-1.10894e-10	-1.1142
63005558	chr1:63005558:G:A	5.61246e-07	-1.10894e-10	-1.14062	0.000203265	-1.10894e-10	-1.15263
63005565	chr1:63005565:G:A	6.4357e-06	-1.10894e-10	1.29884	0.00193725	-1.10894e-10	1.10189
63005584	chr1:63005584:C:T	9.99057e-08	-1.55754	-1.30901	3.96101e-05	-1.48457	-1.30348
63005614	chr1:63005614:A:G	4.61788e-07	-1.10894e-10	-1.33567	0.000166754	-1.10894e-10	-1.35062
63005727	chr1:63005727:A:G	1.01375e-07	-1.5651	-1.28685	3.87673e-05	-1.53979	-1.26977
63005733	chr1:63005733:C:T	5.40727e-07	-1.10894e-10	-1.17786	0.000192025	-1.10894e-10	-1.20951
63005786	chr1:63005786:A:G	3.69296e-07	-1.55918	-3.54162e-10	0.00014281	-1.50563	-3.54162e-10
63005909	chr1:63005909:T:C	4.51529e-07	-1.10894e-10	-1.35814	0.00017004	-1.10894e-10	-1.3311
63005952	chr1:63005952:A:T	4.99486e-07	-1.10894e-10	-1.2572	0.000187574	-1.10894e-10	-1.23297
63005957	chr1:63005957:A:G	9.9944e-08	-1.56512	-1.30104	3.82581e-05	-1.53791	-1.28487
63006092	chr1:63006092:A:G	1.33711e-07	-1.37573	-1.19936	4.52183e-05	-1.41349	-1.24215
63006287	chr1:63006287:C:T	1.96239e-06	-1.10894e-10	0.111142	0.000711773	-1.10894e-10	0.100619
63006392	chr1:63006392:A:C	4.56599e-07	-1.10894e-10	-1.34697	0.000167378	-1.10894e-10	-1.34688
63006418	chr1:63006418:C:T	5.9083e-07	-1.10894e-10	-1.08925	0.000242385	-1.10894e-10	-0.976611
63006432	chr1:63006432:T:C	9.52071e-08	-1.55956	-1.35516	3.7384e-05	-1.49223	-1.35367
63006452	chr1:63006452:T:C	4.51613e-07	-1.10894e-10	-1.35795	0.000165905	-1.10894e-10	-1.35572
63006705	chr1:63006705:C:T	1.00694e-07	-1.56412	-1.29457	3.92245e-05	-1.52685	-1.27098
63006835	chr1:63006835:A:T	1.01467e-07	-1.5563	-1.29475	3.56319e-05	-1.55833	-1.33557
63006873	chr1:63006873:A:G	1.00868e-07	-1.55943	-1.29753	4.13154e-05	-1.48805	-1.25785
63006950	chr1:63006950:T:C	9.96924e-08	-1.55755	-1.31113	4.08682e-05	-1.48147	-1.27531
63006964	chr1:63006964:G:A	5.83525e-07	-1.10169	-3.54162e-10	0.00021649	-1.08959	-3.54162e-10
63007014	chr1:63007014:T:A	4.61286e-07	-1.10894e-10	-1.33676	0.000169182	-1.10894e-10	-1.33616
63007031	chr1:63007031:A:C	2.66914e-06	-1.10894e-10	0.418735	0.000999294	-1.10894e-10	0.439909
63007176	chr1:63007176:T:C	1.01306e-07	-1.56452	-1.28811	3.72752e-05	-1.54337	-1.30544
63007197	chr1:63007197:G:A	1.00926e-07	-1.56508	-1.29131	3.7526e-05	-1.53313	-1.30898
63007213	chr1:63007213:T:C	4.99377e-07	-1.10894e-10	-1.25742	0.000187527	-1.10894e-10	-1.23322
63007286	chr1:63007286:G:A	1.01849e-07	-1.56374	-1.28354	3.72857e-05	-1.54694	-1.30159
63007303	chr1:63007303:C:T	3.5491e-06	-1.10894e-10	0.703673	0.001558	-1.10894e-10	0.884019
63007360	chr1:63007360:C:T	1.75014e-06	-1.10894e-10	-0.0033287	0.00059549	-1.10894e-10	-0.0777541
63007401	chr1:63007401:C:T	1.00546e-07	-1.5647	-1.29546	3.70791e-05	-1.54221	-1.31187
63007576	chr1:63007576:C:T	1.09331e-07	-1.53028	-1.24611	3.66167e-05	-1.56507	-1.30157
63007702	chr1:63007702:G:T	1.70335e-07	-1.54633	-0.786677	5.6516e-05	-1.54392	-0.8887
63007892	chr1:63007892:T:C	4.31629e-07	-1.40321	-3.54162e-10	0.00015332	-1.43461	-3.54162e-10
63008029	chr1:63008029:T:C	4.76816e-07	-1.10894e-10	-1.30365	0.000169064	-1.10894e-10	-1.33686
63008271	chr1:63008271:G:A	1.86975e-07	-1.5485	-0.691302	6.00874e-05	-1.54096	-0.830377
63008405	chr1:63008405:T:C	4.51264e-07	-1.10894e-10	-1.35873	0.000168902	-1.10894e-10	-1.33782
63008457	chr1:63008457:A:T	5.55254e-07	-1.10894e-10	-1.15135	0.000214861	-1.10894e-10	-1.09715
63008516	chr1:63008516:G:A	4.97831e-07	-1.10894e-10	-1.26052	0.00018696	-1.10894e-10	-1.23625
63008565	chr1:63008565:G:A	2.25447e-07	-0.694171	-1.35852	6.8945e-05	-0.882273	-1.35156
63009569	chr1:63009569:A:G	4.5237e-07	-1.10894e-10	-1.35628	0.00016559	-1.10894e-10	-1.35763
63009604	chr1:63009604:C:T	4.64108e-07	-1.10894e-10	-1.33066	0.00016836	-1.10894e-10	-1.34103
63009605	chr1:63009605:G:A	4.79405e-07	-1.10894e-10	-1.29823	0.000173975	-1.10894e-10	-1.30823
63009959	chr1:63009959:T:C	4.57593e-07	-1.10894e-10	-1.3448	0.000167641	-1.10894e-10	-1.34531
63010008	chr1:63010008:A:G	1.09598e-07	-1.53462	-1.23934	3.67752e-05	-1.56511	-1.29721
63010158	chr1:63010158:C:T	1.15408e-07	-1.56365	-1.15866	4.12411e-05	-1.54729	-1.20042
63010339	chr1:63010339:C:T	1.16595e-07	-1.56169	-1.15039	4.13459e-05	-1.55226	-1.1929
63010342	chr1:63010342:A:G	4.90131e-07	-1.10894e-10	-1.27611	0.000176798	-1.10894e-10	-1.29213
63010457	chr1:63010457:C:T	5.32479e-07	-1.10894e-10	-1.19324	0.000192901	-1.10894e-10	-1.20496
63010674	chr1:63010674:A:G	9.29241e-07	-1.10894e-10	-0.63641	0.000377629	-1.10894e-10	-0.533226
63010773	chr1:63010773:A:C	1.13678e-07	-1.56474	-1.17266	4.21219e-05	-1.54276	-1.18381
63010836	chr1:63010836:T:C	4.51314e-07	-1.10894e-10	-1.35862	0.000167084	-1.10894e-10	-1.34865
63010880	chr1:63010880:C:T	5.44855e-07	-1.10894e-10	-1.17026	0.000193421	-1.10894e-10	-1.20227
63010892	chr1:63010892:G:A	4.86106e-07	-1.10894e-10	-1.28435	0.000177326	-1.10894e-10	-1.28915
63011114	chr1:63011114:T:C	5.27206e-07	-1.10894e-10	-1.20319	0.000191131	-1.10894e-10	-1.21418
63011116	chr1:63011116:G:T	1.12152e-07	-1.56502	-1.1859	4.17232e-05	-1.5398	-1.19628
63011125	chr1:63011125:T:C	1.13691e-07	-1.52551	-1.21178	3.90139e-05	-1.56466	-1.23856
63011343	chr1:63011343:C:T	4.68385e-07	-1.10894e-10	-1.32149	0.000173475	-1.10894e-10	-1.31111
63011752	chr1:63011752:G:A	4.7954e-07	-1.10894e-10	-1.29795	0.000173025	-1.10894e-10	-1.3137
63011874	chr1:63011874:T:G	5.13049e-07	-1.10894e-10	-1.23041	0.000186985	-1.10894e-10	-1.23611
63011881	chr1:63011881:T:C	1.30629e-07	-1.52865	-1.06976	4.55125e-05	-1.56478	-1.08437
63012229	chr1:63012229:T:C	1.32495e-07	-1.53829	-1.04594	4.65493e-05	-1.56505	-1.06157
63012230	chr1:63012230:G:T	1.3387e-07	-1.53436	-1.03955	4.68376e-05	-1.56512	-1.05534
63012267	chr1:63012267:C:T	1.34815e-07	-1.53498	-1.0319	4.72003e-05	-1.56512	-1.04762
63012335	chr1:63012335:T:G	4.80352e-07	-1.10894e-10	-1.29626	0.000170785	-1.10894e-10	-1.32674
63012398	chr1:63012398:T:C	1.19642e-07	-1.55468	-1.13159	4.01864e-05	-1.55928	-1.21433
63012654	chr1:63012654:T:A	5.33614e-07	-1.10894e-10	-1.1911	0.000193256	-1.10894e-10	-1.20312
63012681	chr1:63012681:T:G	4.51871e-07	-1.10894e-10	-1.35738	0.000165859	-1.10894e-10	-1.356
63012687	chr1:63012687:G:A	1.08197e-07	-1.56068	-1.22615	3.85036e-05	-1.56486	-1.25153
63012866	chr1:63012866:A:C	1.10034e-07	-1.56245	-1.20753	3.9142e-05	-1.56512	-1.23482
63012930	chr1:63012930:CTT:C	4.78912e-07	-1.10894e-10	-1.29926	0.000172968	-1.10894e-10	-1.31403
63012957	chr1:63012957:A:G	4.52865e-07	-1.10894e-10	-1.35518	0.000170413	-1.10894e-10	-1.32891
63013011	chr1:63013011:C:T	5.50982e-07	-1.10894e-10	-1.15908	0.000222761	-1.10894e-10	-1.06104
63013243	chr1:63013243:C:G	1.25092e-07	-1.55951	-1.08222	4.45205e-05	-1.55012	-1.12107
63013491	chr1:63013491:G:A	1.21544e-07	-1.55805	-1.11245	4.09486e-05	-1.55641	-1.19842
63013497	chr1:63013497:G:A	1.13564e-07	-1.5561	-1.18232	4.09449e-05	-1.55883	-1.19609
63013512	chr1:63013512:C:T	4.62667e-07	-1.10894e-10	-1.33377	0.00016983	-1.10894e-10	-1.33234
63014009	chr1:63014009:C:T	1.28308e-07	-1.53276	-1.08359	4.3499e-05	-1.56119	-1.13321
63014042	chr1:63014042:G:GCTA	1.0152e-07	-1.53808	-1.31244	3.70714e-05	-1.55377	-1.30053
63014057	chr1:63014057:C:T	6.89797e-07	-0.93438	-3.54162e-10	0.000257426	-0.916409	-3.54162e-10
63014281	chr1:63014281:TC:T	9.44315e-08	-1.56475	-1.35815	3.46303e-05	-1.56378	-1.35863
63014333	chr1:63014333:T:C	4.35574e-07	-1.34477	-0.0493396	0.000138249	-1.33084	-0.207245
63014569	chr1:63014569:G:A	5.74476e-07	-1.10894e-10	-1.11732	0.000205514	-1.10894e-10	-1.14162
63014775	chr1:63014775:G:A	1.09605e-07	-1.54773	-1.22617	3.90828e-05	-1.5633	-1.23816
63014841	chr1:63014841:T:C	1.68494e-07	-1.09805	-1.24583	5.67164e-05	-1.17783	-1.25125
63014941	chr1:63014941:C:T	2.04556e-07	-1.47179	-0.678145	6.05632e-05	-1.56314	-0.800315
63015144	chr1:63015144:C:T	1.62491e-07	-1.55926	-0.820898	5.7468e-05	-1.56502	-0.850888
63015147	chr1:63015147:A:G	9.78168e-08	-1.565	-1.32268	3.64174e-05	-1.56083	-1.31126
63015234	chr1:63015234:G:A	5.3172e-07	-1.10894e-10	-1.19466	0.000192588	-1.10894e-10	-1.20659
63015346	chr1:63015346:A:T	3.82504e-07	-1.52404	-3.54162e-10	0.000150793	-1.45123	-3.54162e-10
63015390	chr1:63015390:T:C	7.69993e-07	-1.10894e-10	-0.824396	0.000297716	-1.10894e-10	-0.771001
63015391	chr1:63015391:A:G	7.69521e-07	-1.10894e-10	-0.82501	0.000297557	-1.10894e-10	-0.771534
63015508	chr1:63015508:T:C	7.75219e-07	-1.10894e-10	-0.817633	0.000299798	-1.10894e-10	-0.764031
63015664	chr1:63015664:G:C	7.58867e-07	-1.10894e-10	-0.838951	0.000293236	-1.10894e-10	-0.786161
63015693	chr1:63015693:G:A	1.95323e-06	-1.10894e-10	0.106464	0.000823444	-1.10894e-10	0.246357
63015720	chr1:63015720:T:C	5.44743e-07	-1.10894e-10	-1.17046	0.00020903	-1.10894e-10	-1.12466
63015757	chr1:63015757:T:C	1.25349e-07	-1.44189	-1.19779	4.81665e-05	-1.41978	-1.1727
63015770	chr1:63015770:G:A	7.74391e-07	-1.10894e-10	-0.818701	0.000299508	-1.10894e-10	-0.765
63016182	chr1:63016182:A:G	4.62182e-07	-1.10894e-10	-1.33482	0.000172112	-1.10894e-10	-1.319
63016207	chr1:63016207:C:T	1.87312e-07	-1.53139	-0.706615	5.92288e-05	-1.55986	-0.825869
63016268	chr1:63016268:C:T	4.5144e-07	-1.10894e-10	-1.35834	0.000166282	-1.10894e-10	-1.35345
63016354	chr1:63016354:G:A	1.27143e-07	-1.45535	-1.17012	4.76089e-05	-1.34983	-1.25429
63016431	chr1:63016431:G:A	4.51741e-07	-1.10894e-10	-1.35767	0.000165516	-1.10894e-10	-1.35807
63016449	chr1:63016449:C:T	5.16088e-07	-1.10894e-10	-1.2245	0.000186964	-1.10894e-10	-1.23622
63016500	chr1:63016500:T:G	8.49837e-07	-1.10894e-10	-0.725733	0.000329427	-1.10894e-10	-0.669784
63016912	chr1:63016912:G:A	1.77442e-07	-1.31657	-0.975564	7.3116e-05	-1.32569	-0.849404
63017080	chr1:63017080:T:C	9.47079e-08	-1.56509	-1.35489	3.60543e-05	-1.53132	-1.35079
63017159	chr1:63017159:G:A	4.64971e-07	-1.10894e-10	-1.3288	0.0001665	-1.10894e-10	-1.35214
63017274	chr1:63017274:T:A	4.41371e-07	-1.23363	-0.147262	0.000157219	-1.21772	-0.191778
63017338	chr1:63017338:C:T	4.53486e-07	-1.10894e-10	-1.35381	0.000168835	-1.10894e-10	-1.33822
63017362	chr1:63017362:C:T	1.02999e-07	-1.56475	-1.27131	3.73221e-05	-1.52776	-1.31979
63017364	chr1:63017364:C:T	1.02221e-07	-1.56432	-1.27931	3.72548e-05	-1.52434	-1.32502
63017379	chr1:63017379:G:A	4.05601e-07	-1.46541	-3.54162e-10	0.000139314	-1.53041	-3.54162e-10
63017470	chr1:63017470:T:C	4.6227e-07	-1.10894e-10	-1.33463	0.000166104	-1.10894e-10	-1.35452
63017498	chr1:63017498:C:T	4.96815e-07	-1.25904	-0.00351959	0.000157483	-1.24451	-0.163309
63017501	chr1:63017501:C:T	1.51742e-07	-1.11894	-1.32966	5.30779e-05	-1.18624	-1.30914
63017624	chr1:63017624:T:C	6.89075e-07	0.30864	-1.24407	0.000214443	0.177923	-1.27702
63017657	chr1:63017657:C:G	8.16389e-07	-1.10894e-10	-0.765886	0.000316017	-1.10894e-10	-0.711345
63017670	chr1:63017670:G:C	8.21809e-07	-1.10894e-10	-0.75927	0.000318214	-1.10894e-10	-0.704416
63017766	chr1:63017766:A:G	4.36502e-07	-1.26583	-0.126151	0.000157652	-1.23773	-0.16902
63017885	chr1:63017885:G:T	4.2235e-07	-1.21691	-0.208031	0.000150943	-1.20038	-0.249861
63017961	chr1:63017961:C:T	4.97246e-07	-1.10894e-10	-1.26169	0.000177909	-1.10894e-10	-1.28587
63018089	chr1:63018089:ACCTCAC:A	9.16792e-06	1.65269	-3.54162e-10	0.00282945	1.4807	-3.54162e-10
63018347	chr1:63018347:C:A	4.59285e-07	-1.10894e-10	-1.34111	0.000175929	-1.10894e-10	-1.29706
63018478	chr1:63018478:C:T	1.01647e-07	-1.51294	-1.33633	3.69439e-05	-1.54626	-1.31147
63018483	chr1:63018483:A:G	4.21311e-07	-1.25895	-0.168457	0.000150163	-1.24288	-0.212539
63018511	chr1:63018511:G:A	1.47897e-07	-1.38428	-1.08998	6.0887e-05	-1.39363	-0.964493
63018532	chr1:63018532:A:G	4.47887e-07	-1.25661	-0.109631	0.000159457	-1.24057	-0.154799
63018545	chr1:63018545:T:G	2.50635e-07	-0.592023	-1.35476	6.13613e-05	-0.995508	-1.35485
63018651	chr1:63018651:C:T	3.83414e-07	-1.24442	-0.277244	0.000137878	-1.22775	-0.313019
63018736	chr1:63018736:G:A	4.23172e-07	-1.26505	-0.157947	0.000150791	-1.24916	-0.202087
63018766	chr1:63018766:C:T	9.82721e-08	-1.56088	-1.32216	3.48658e-05	-1.56511	-1.35052
63018849	chr1:63018849:G:A	4.23604e-07	-1.25204	-0.16994	0.000151017	-1.23575	-0.213993
63019088	chr1:63019088:C:T	1.36121e-06	-1.10894e-10	-0.254648	0.000493143	-1.10894e-10	-0.26634
63019096	chr1:63019096:G:A	8.23459e-07	-1.10894e-10	-0.757264	0.000318779	-1.10894e-10	-0.702641
63019231	chr1:63019231:C:T	4.91699e-07	-1.10894e-10	-1.27291	0.000180518	-1.10894e-10	-1.27131
63019355	chr1:63019355:T:A	1.53715e-07	-1.52711	-0.908565	4.92487e-05	-1.56039	-1.00987
63019442	chr1:63019442:A:G	1.25963e-07	-1.55612	-1.07867	4.18236e-05	-1.55807	-1.1756
63019587	chr1:63019587:T:A	1.16932e-06	-1.10894e-10	-0.406603	0.000525626	-1.10894e-10	-0.20255
63019599	chr1:63019599:T:A	4.37762e-07	-1.24534	-0.143764	0.00015604	-1.22902	-0.18801
63019622	chr1:63019622:G:A	1.51804e-07	-1.54256	-0.905623	4.70242e-05	-1.56429	-1.05219
63019754	chr1:63019754:T:C	1.1979e-07	-1.55288	-1.13216	3.94244e-05	-1.56032	-1.23243
63019930	chr1:63019930:G:T	4.78838e-07	-1.10894e-10	-1.29942	0.000177583	-1.10894e-10	-1.2877
63020052	chr1:63020052:C:T	5.17708e-07	-1.10894e-10	-1.22137	0.000187283	-1.10894e-10	-1.23452
63020091	chr1:63020091:A:G	4.37619e-07	-1.26059	-0.12884	0.000155844	-1.24477	-0.173514
63020156	chr1:63020156:C:T	1.31432e-07	-1.29638	-1.29591	5.0963e-05	-1.30685	-1.22919
63020220	chr1:63020220:A:G	1.17791e-06	-1.10894e-10	-0.399285	0.000529838	-1.10894e-10	-0.194568
63020282	chr1:63020282:G:C	4.32669e-07	-1.24928	-0.151527	0.000154222	-1.2331	-0.195642
63020590	chr1:63020590:A:G	5.00559e-07	-1.10894e-10	-1.25505	0.000181619	-1.10894e-10	-1.26523
63020615	chr1:63020615:C:T	4.53706e-07	-1.35333	-3.54162e-10	0.000142965	-1.50454	-3.54162e-10
63020750	chr1:63020750:T:C	4.26952e-07	-1.21963	-0.194472	0.000152872	-1.20102	-0.236517
63020797	chr1:63020797:C:A	4.52488e-07	-1.10894e-10	-1.35602	0.000166096	-1.10894e-10	-1.35457
63021021	chr1:63021021:C:T	1.65631e-07	-1.56388	-0.797139	5.65318e-05	-1.53004	-0.902292
63021397	chr1:63021397:C:T	4.81585e-07	-1.10894e-10	-1.29369	0.000174981	-1.10894e-10	-1.30246
63021488	chr1:63021488:AC:A	5.37841e-07	-1.24642	0.0632042	0.000189237	-1.22743	0.00329047
63021779	chr1:63021779:C:A	4.61943e-07	-1.30216	-0.0331813	0.000162878	-1.28516	-0.0889759
63021802	chr1:63021802:C:T	2.92045e-07	-1.41605	-0.377824	8.29853e-05	-1.49281	-0.555661
63021821	chr1:63021821:T:C	5.32739e-07	-1.10894e-10	-1.19275	0.000195375	-1.10894e-10	-1.19222
63022403	chr1:63022403:T:C	9.028e-07	-1.10894e-10	-0.665277	0.000354761	-1.10894e-10	-0.595696
63022605	chr1:63022605:G:T	5.25515e-07	-1.10894e-10	-1.2064	0.000190896	-1.10894e-10	-1.21541
63022621	chr1:63022621:A:T	4.63844e-07	-1.29652	-0.0347135	0.000163761	-1.27913	-0.0895973
63022991	chr1:63022991:C:G	2.33788e-07	-1.19977	-0.816587	7.83065e-05	-1.18185	-0.924664
63023703	chr1:63023703:G:A	4.52457e-07	-1.10894e-10	-1.35609	0.000166334	-1.10894e-10	-1.35314
63023717	chr1:63023717:AAG:A	9.73977e-07	-1.10894e-10	-0.58939	0.000399602	-1.10894e-10	-0.476671
63023861	chr1:63023861:CTCTT:C	4.54036e-07	-1.10894e-10	-1.3526	0.000167183	-1.10894e-10	-1.34805
63023903	chr1:63023903:C:T	1.04067e-06	0.818008	-1.34117	0.000319514	0.65089	-1.35123
63024188	chr1:63024188:T:TA	1.13242e-06	-0.438665	-3.54162e-10	0.000488178	-0.276459	-3.54162e-10
63024312	chr1:63024312:C:T	2.3306e-07	-1.22324	-0.796243	6.01346e-05	-1.46081	-0.909745
63024510	chr1:63024510:C:T	9.91088e-08	-1.53954	-1.33502	3.65006e-05	-1.55983	-1.30998
63024643	chr1:63024643:C:T	4.68354e-07	-1.10894e-10	-1.32155	0.00017981	-1.10894e-10	-1.27524
63024773	chr1:63024773:T:A	1.23628e-07	-1.43618	-1.21732	3.83488e-05	-1.55131	-1.26911
63024809	chr1:63024809:T:A	8.86677e-07	-1.10894e-10	-0.683297	0.000343727	-1.10894e-10	-0.627291
63024849	chr1:63024849:T:C	9.68284e-08	-1.55649	-1.34135	3.51148e-05	-1.55348	-1.35503
63025007	chr1:63025007:T:C	5.07414e-06	-1.10894e-10	1.06113	0.00151666	-1.10894e-10	0.85713
63025095	chr1:63025095:G:A	1.44806e-07	-1.56335	-0.932038	4.82015e-05	-1.5643	-1.02745
63025524	chr1:63025524:G:A	3.75502e-07	-1.54251	-3.54162e-10	0.000135017	-1.56174	-3.54162e-10
63025569	chr1:63025569:T:C	1.63996e-07	-1.11533	-1.25561	5.40268e-05	-1.16695	-1.3107
63025623	chr1:63025623:A:T	7.39755e-07	-1.10894e-10	-0.864459	0.000292499	-1.10894e-10	-0.788679
63025748	chr1:63025748:G:T	1.51397e-07	-1.49045	-0.960418	4.65794e-05	-1.55589	-1.07009
63025750	chr1:63025750:C:T	7.97954e-07	-0.788727	-3.54162e-10	0.000177429	-1.28857	-3.54162e-10
63026068	chr1:63026068:A:G	2.11619e-07	-0.855042	-1.26095	6.1944e-05	-1.04322	-1.29768
63026138	chr1:63026138:T:C	4.5158e-07	-1.10894e-10	-1.35803	0.000165923	-1.10894e-10	-1.35561
63026143	chr1:63026143:A:G	2.88082e-07	-0.452839	-1.3547	9.412e-05	-0.564055	-1.35851
63026175	chr1:63026175:T:G	1.61115e-07	-1.12769	-1.26097	4.90952e-05	-1.31512	-1.25825
63026327	chr1:63026327:C:T	1.09255e-06	-1.10894e-10	-0.47451	0.000475094	-1.10894e-10	-0.303627
63026691	chr1:63026691:A:T	1.03612e-07	-1.5287	-1.30143	3.61957e-05	-1.56278	-1.31542
63026876	chr1:63026876:C:T	3.80664e-07	-1.52886	-3.54162e-10	0.000137021	-1.547	-3.54162e-10
63026943	chr1:63026943:A:G	5.08205e-07	-1.10894e-10	-1.23989	0.000183039	-1.10894e-10	-1.25744
63027177	chr1:63027177:A:G	3.86184e-07	-1.51446	-3.54162e-10	0.000138525	-1.53609	-3.54162e-10
63027256	chr1:63027256:G:A	4.57864e-07	-1.10894e-10	-1.34421	0.000168952	-1.10894e-10	-1.33753
63027330	chr1:63027330:C:T	2.91588e-07	-0.439397	-1.35604	9.53347e-05	-0.551015	-1.35873
63027493	chr1:63027493:T:G	1.71546e-07	-1.04116	-1.28477	5.1276e-05	-1.24951	-1.28041
63027572	chr1:63027572:A:G	5.42052e-07	-1.10894e-10	-1.17542	0.000190407	-1.10894e-10	-1.21797
63027693	chr1:63027693:G:A	1.34312e-07	-1.55244	-1.01818	5.02486e-05	-1.56221	-0.987951
63027792	chr1:63027792:T:C	5.00528e-07	-1.10894e-10	-1.25511	0.000181071	-1.10894e-10	-1.26825
63027808	chr1:63027808:A:C	1.07547e-06	-1.10894e-10	-0.490263	0.000467433	-1.10894e-10	-0.319882
63027828	chr1:63027828:G:A	7.54614e-07	-1.10894e-10	-0.844572	0.000298765	-1.10894e-10	-0.767483
63027959	chr1:63027959:AC:A	1.51955e-07	-1.08892	-1.35827	5.34169e-05	-1.13276	-1.35625
63028226	chr1:63028226:A:G	9.53723e-08	-1.56483	-1.34816	3.57484e-05	-1.55962	-1.33101
63028840	chr1:63028840:TC:T	3.24005e-07	-0.370423	-1.3196	0.000108268	-0.485682	-1.29685
63028902	chr1:63028902:GGAGGT:G	1.09222e-07	-1.54784	-1.22956	3.81684e-05	-1.56004	-1.26509
63029092	chr1:63029092:C:T	4.60034e-07	-1.10894e-10	-1.33948	0.000170264	-1.10894e-10	-1.32979
63029280	chr1:63029280:C:T	4.51715e-07	-1.10894e-10	-1.35773	0.00016602	-1.10894e-10	-1.35503
63029327	chr1:63029327:T:A	1.06627e-07	-1.52222	-1.27922	3.73114e-05	-1.56124	-1.2866
63029530	chr1:63029530:T:C	8.01626e-07	-0.784136	-3.54162e-10	0.000238416	-0.993124	-3.54162e-10
63029605	chr1:63029605:C:G	1.06457e-07	-1.51448	-1.28856	3.70773e-05	-1.55872	-1.29541
63029940	chr1:63029940:T:C	1.6271e-07	-1.05125	-1.32756	5.59921e-05	-1.10635	-1.33558
63030095	chr1:63030095:A:T	6.09245e-07	-1.10894e-10	-1.05856	0.000226548	-1.10894e-10	-1.04418
63030142	chr1:63030142:C:T	1.42235e-07	-1.15765	-1.35564	5.02917e-05	-1.19762	-1.35168
63030304	chr1:63030304:T:C	1.07993e-07	-1.51734	-1.27137	3.76359e-05	-1.55982	-1.27936
63030310	chr1:63030310:C:T	5.01262e-07	-1.10894e-10	-1.25365	0.000176324	-1.10894e-10	-1.29482
63030536	chr1:63030536:G:A	1.65032e-07	-1.02143	-1.34321	5.68602e-05	-1.07803	-1.34851
63030634	chr1:63030634:T:C	4.55883e-07	-1.10894e-10	-1.34854	0.000167907	-1.10894e-10	-1.34373
63030725	chr1:63030725:T:A	4.91368e-07	-1.10894e-10	-1.27358	0.000173668	-1.10894e-10	-1.30999
63031043	chr1:63031043:C:T	1.51839e-07	-1.48221	-0.965751	4.64464e-05	-1.55304	-1.0758
63031120	chr1:63031120:C:T	1.69539e-07	-0.987539	-1.35016	5.83666e-05	-1.04644	-1.35395
63031156	chr1:63031156:C:T	1.7343e-07	-0.983337	-1.33167	5.95147e-05	-1.04214	-1.33878
63031157	chr1:63031157:T:A	1.73933e-07	-0.975513	-1.33659	5.97041e-05	-1.03475	-1.34299
63031214	chr1:63031214:C:T	1.02887e-07	-1.51977	-1.31737	3.60107e-05	-1.56065	-1.32267
63031321	chr1:63031321:A:G	6.01251e-07	-1.10894e-10	-1.07177	0.000223451	-1.10894e-10	-1.05795
63031693	chr1:63031693:G:A	6.06337e-07	-1.10894e-10	-1.06334	0.000225402	-1.10894e-10	-1.04926
63031932	chr1:63031932:A:G	1.28777e-07	-1.43512	-1.17757	3.92071e-05	-1.53224	-1.26605
63031944	chr1:63031944:G:A	2.41002e-07	-0.635717	-1.35026	7.54713e-05	-0.792071	-1.35132
63032069	chr1:63032069:G:A	5.87092e-07	-1.10894e-10	-1.0956	0.000218077	-1.10894e-10	-1.08229
63032269	chr1:63032269:G:C	4.6718e-07	-1.10894e-10	-1.32406	0.000167499	-1.10894e-10	-1.34616
63032320	chr1:63032320:C:T	3.72869e-07	-1.51628	-0.03327	0.000109977	-1.52289	-0.24398
63032802	chr1:63032802:A:G	1.18024e-07	-1.43512	-1.26477	3.7e-05	-1.53192	-1.3243
63032837	chr1:63032837:G:A	8.79034e-07	-1.10894e-10	-0.691955	0.000345364	-1.10894e-10	-0.622541
63032951	chr1:63032951:G:A	8.18388e-07	-1.10894e-10	-0.763442	0.000323112	-1.10894e-10	-0.689141
63033031	chr1:63033031:C:T	3.94276e-07	-1.52568	0.0319559	0.000115683	-1.53161	-0.184676
63033043	chr1:63033043:G:A	6.23777e-07	-1.10894e-10	-1.03498	0.000217294	-1.10894e-10	-1.08589
63033066	chr1:63033066:T:A	4.66188e-07	-1.10894e-10	-1.32619	0.000172312	-1.10894e-10	-1.31783
63033114	chr1:63033114:G:C	6.2284e-07	-1.10894e-10	-1.03649	0.000217001	-1.10894e-10	-1.08724
63033136	chr1:63033136:T:G	5.76541e-07	-1.10894e-10	-1.11373	0.0002142	-1.10894e-10	-1.10023
63033182	chr1:63033182:T:C	1.38255e-07	-1.28759	-1.25408	4.38562e-05	-1.39614	-1.29008
63033244	chr1:63033244:G:A	1.26738e-06	-1.10894e-10	-0.326072	0.000468294	-1.10894e-10	-0.318042
63033255	chr1:63033255:C:T	1.11004e-07	-1.45153	-1.30969	3.74819e-05	-1.52775	-1.31553
63033737	chr1:63033737:T:C	4.65741e-07	-1.10894e-10	-1.32715	0.000172126	-1.10894e-10	-1.31891
63033864	chr1:63033864:A:G	4.94443e-07	-1.10894e-10	-1.26735	0.000179334	-1.10894e-10	-1.27789
63033917	chr1:63033917:G:A	4.53301e-07	-1.10894e-10	-1.35422	0.00016572	-1.10894e-10	-1.35684
63033972	chr1:63033972:A:C	4.63521e-07	-1.10894e-10	-1.33193	0.000169803	-1.10894e-10	-1.3325
63034140	chr1:63034140:G:C	1.24246e-06	-1.10894e-10	-0.34593	0.00045624	-1.10894e-10	-0.344121
63034178	chr1:63034178:G:A	1.25357e-07	-1.54667	-1.09294	4.165e-05	-1.5492	-1.18864
63034395	chr1:63034395:G:A	1.56356e-07	-1.44913	-0.969519	4.68615e-05	-1.53851	-1.08143
63034565	chr1:63034565:A:T	1.39743e-07	-1.22597	-1.305	4.92677e-05	-1.25763	-1.31224
63034826	chr1:63034826:A:T	1.47676e-07	-1.24429	-1.23146	4.95859e-05	-1.28084	-1.28259
63034931	chr1:63034931:A:G	1.73422e-07	-1.54232	-0.772723	5.72446e-05	-1.54608	-0.873731
63035406	chr1:63035406:T:C	2.05239e-07	-1.33224	-0.814368	6.05011e-05	-1.43626	-0.928216
63035463	chr1:63035463:G:A	5.02369e-07	-1.10894e-10	-1.25144	0.000181228	-1.10894e-10	-1.26738
63035573	chr1:63035573:T:C	2.00554e-07	-1.53173	-0.637957	7.00224e-05	-1.49744	-0.720887
63036003	chr1:63036003:A:G	4.51754e-07	-1.10894e-10	-1.35764	0.000165458	-1.10894e-10	-1.35842
63036008	chr1:63036008:A:G	4.51269e-07	-1.10894e-10	-1.35871	0.000165762	-1.10894e-10	-1.35659
63036403	chr1:63036403:T:C	1.65439e-07	-1.03613	-1.32604	4.94232e-05	-1.23267	-1.33405
63036998	chr1:63036998:C:T	2.71957e-07	-1.51205	-0.353086	0.000122159	-1.55971	-0.102106
63037018	chr1:63037018:T:G	2.59359e-07	-0.844412	-1.06815	6.95757e-05	-1.23081	-0.993912
63037048	chr1:63037048:C:T	4.54949e-07	-1.10894e-10	-1.35059	0.000167708	-1.10894e-10	-1.34492
63037279	chr1:63037279:A:T	3.14894e-06	-1.10894e-10	0.584044	0.00117915	-1.10894e-10	0.60541
63037534	chr1:63037534:C:T	2.71041e-07	-0.810038	-1.05847	7.19895e-05	-1.20744	-0.983182
63037668	chr1:63037668:A:C	1.66202e-07	-1.11555	-1.24203	4.76035e-05	-1.39961	-1.20462
63037729	chr1:63037729:T:C	1.64034e-07	-1.15543	-1.21527	4.79217e-05	-1.42329	-1.17428
63037762	chr1:63037762:T:C	6.7099e-07	-1.10894e-10	-0.962023	0.00025121	-1.10894e-10	-0.940852
63037889	chr1:63037889:A:G	6.3347e-07	-1.01957	-3.54162e-10	0.000269581	-0.870271	-3.54162e-10
63037935	chr1:63037935:A:G	1.67665e-07	-1.14975	-1.19906	4.90182e-05	-1.41962	-1.15533
63038171	chr1:63038171:C:T	5.71036e-07	-1.10894e-10	-1.12333	0.00020638	-1.10894e-10	-1.13742
63038315	chr1:63038315:G:A	5.2291e-07	-1.10894e-10	-1.21137	0.000202079	-1.10894e-10	-1.15848
63038406	chr1:63038406:C:T	6.75437e-07	-1.07036	0.114943	0.000294609	-1.27242	0.490926
63038419	chr1:63038419:G:A	2.11617e-07	-1.33732	-0.778679	7.88908e-05	-1.48482	-0.614255
63038836	chr1:63038836:G:A	4.514e-07	-1.10894e-10	-1.35842	0.000165512	-1.10894e-10	-1.35809
63038904	chr1:63038904:A:G	7.08835e-07	-1.10894e-10	-0.907156	0.000262722	-1.10894e-10	-0.896043
63038990	chr1:63038990:A:C	1.33928e-07	-1.37192	-1.20156	4.50037e-05	-1.51706	-1.14334
63039068	chr1:63039068:A:T	1.37964e-07	-1.23589	-1.30789	4.2996e-05	-1.4405	-1.26554
63039171	chr1:63039171:A:G	1.49762e-07	-1.16527	-1.29646	4.45885e-05	-1.4234	-1.24626
63039178	chr1:63039178:A:G	1.11735e-07	-1.51501	-1.23964	4.2064e-05	-1.51853	-1.20941
63039241	chr1:63039241:A:C	1.25943e-07	-1.29767	-1.33727	3.96664e-05	-1.47819	-1.30844
63039289	chr1:63039289:G:A	1.28652e-07	-1.28241	-1.33125	4.03675e-05	-1.46986	-1.29925
63039414	chr1:63039414:C:T	4.51266e-07	-1.10894e-10	-1.35872	0.000165655	-1.10894e-10	-1.35723
63039658	chr1:63039658:A:C	1.3192e-07	-1.24802	-1.34056	4.06861e-05	-1.4476	-1.31365
63039805	chr1:63039805:G:T	1.32494e-07	-1.24738	-1.33686	4.09343e-05	-1.44728	-1.30789
63039837	chr1:63039837:A:AG	1.32722e-07	-1.2452	-1.33732	4.09583e-05	-1.44598	-1.30861
63039899	chr1:63039899:T:C	2.05951e-06	-1.10894e-10	0.159444	0.000870721	-1.10894e-10	0.302183
63040024	chr1:63040024:A:G	9.61117e-08	-1.56512	-1.34015	3.5534e-05	-1.56485	-1.3318
63040092	chr1:63040092:G:A	1.79165e-07	-1.12543	-1.15704	5.55993e-05	-1.41051	-1.03846
63040398	chr1:63040398:G:A	1.33056e-07	-1.24412	-1.33589	4.10796e-05	-1.44493	-1.3067
63040569	chr1:63040569:C:T	8.35879e-07	-1.10894e-10	-0.742294	0.000317939	-1.10894e-10	-0.705281
63040643	chr1:63040643:G:A	5.75598e-07	-1.10894e-10	-1.11537	0.000208784	-1.10894e-10	-1.12584
63040653	chr1:63040653:T:G	4.57622e-07	-1.10894e-10	-1.34473	0.000170877	-1.10894e-10	-1.3262
63040751	chr1:63040751:G:C	5.60998e-07	-1.10894e-10	-1.14106	0.000214739	-1.10894e-10	-1.09772
63040810	chr1:63040810:C:T	1.7262e-07	-1.09379	-1.22589	5.1762e-05	-1.39126	-1.12922
63040939	chr1:63040939:A:G	9.63077e-08	-1.56288	-1.34035	3.47922e-05	-1.56037	-1.35738
63040945	chr1:63040945:T:C	1.37354e-07	-1.21494	-1.33327	4.19885e-05	-1.42783	-1.30191
63040994	chr1:63040994:A:C	1.31601e-07	-1.25861	-1.3324	4.09183e-05	-1.45385	-1.30171
63041013	chr1:63041013:T:C	1.33143e-07	-1.25023	-1.32912	4.13287e-05	-1.44877	-1.29681
63041046	chr1:63041046:G:A	1.41631e-07	-1.39234	-1.12521	4.78509e-05	-1.46033	-1.13872
63041118	chr1:63041118:T:G	1.32567e-07	-1.2523	-1.33139	4.1139e-05	-1.45008	-1.3001
63041172	chr1:63041172:T:A	5.56902e-07	-1.10894e-10	-1.14839	0.000211388	-1.10894e-10	-1.11344
63041211	chr1:63041211:CA:C	1.36145e-07	-1.26389	-1.29317	4.25586e-05	-1.46147	-1.25479
63041487	chr1:63041487:T:C	4.70822e-07	-1.3163	-3.54162e-10	0.000168125	-1.34243	-3.54162e-10
63041643	chr1:63041643:A:G	5.58567e-07	-1.10894e-10	-1.1454	0.00021193	-1.10894e-10	-1.11088
63041724	chr1:63041724:A:C	1.29546e-07	-1.27139	-1.33535	4.04334e-05	-1.4615	-1.30598
63041922	chr1:63041922:T:C	1.30756e-07	-1.27106	-1.32638	4.09781e-05	-1.46122	-1.29288
63041963	chr1:63041963:T:C	1.31288e-07	-1.26741	-1.32598	4.10881e-05	-1.45911	-1.29231
63042103	chr1:63042103:C:T	1.32478e-07	-1.25851	-1.32584	4.13125e-05	-1.45388	-1.2921
63042204	chr1:63042204:A:G	4.5294e-07	-1.10894e-10	-1.35502	0.000166224	-1.10894e-10	-1.3538
63042523	chr1:63042523:G:A	2.32319e-06	-1.10894e-10	0.279918	0.000942523	-1.10894e-10	0.38142
63042622	chr1:63042622:C:T	7.44533e-07	-1.10894e-10	-0.858021	0.000285745	-1.10894e-10	-0.81204
63042629	chr1:63042629:A:G	1.31752e-07	-1.26649	-1.32337	4.12629e-05	-1.45846	-1.28872
63042729	chr1:63042729:G:A	1.1999e-07	-1.42846	-1.25491	4.25329e-05	-1.47766	-1.23921
63042851	chr1:63042851:T:C	4.54968e-07	-1.10894e-10	-1.35055	0.0001683	-1.10894e-10	-1.34139
63042886	chr1:63042886:C:T	1.3241e-07	-1.25574	-1.32913	4.11983e-05	-1.45207	-1.29667
63042888	chr1:63042888:A:T	1.29787e-07	-1.27229	-1.33259	4.05832e-05	-1.46186	-1.30192
63043132	chr1:63043132:T:C	1.3229e-07	-1.25817	-1.32761	4.12219e-05	-1.4536	-1.29457
63043282	chr1:63043282:GTTCTT:G	5.91549e-07	-1.10894e-10	-1.08803	0.000212795	-1.10894e-10	-1.10681
63043315	chr1:63043315:G:A	1.32258e-07	-1.26207	-1.32396	4.13393e-05	-1.4558	-1.28953
63043446	chr1:63043446:A:G	1.32531e-07	-1.26868	-1.31529	4.16772e-05	-1.45974	-1.27745
63043472	chr1:63043472:A:G	5.28821e-07	-1.10894e-10	-1.20013	0.000199776	-1.10894e-10	-1.16994
63043666	chr1:63043666:T:C	1.38018e-07	-1.29268	-1.25071	4.45806e-05	-1.47368	-1.19616
63043801	chr1:63043801:T:TGC	1.40271e-07	-1.26655	-1.26065	4.47021e-05	-1.45835	-1.20877
63044224	chr1:63044224:A:C	1.44472e-07	-1.241	-1.25669	4.58113e-05	-1.44288	-1.19973
63044296	chr1:63044296:T:C	1.37976e-07	-1.25662	-1.28708	4.35244e-05	-1.45231	-1.24151
63044500	chr1:63044500:A:T	1.39358e-07	-1.26103	-1.2727	4.41869e-05	-1.45499	-1.22372
63044838	chr1:63044838:G:A	5.82321e-07	-1.10894e-10	-1.10376	0.000225342	-1.10894e-10	-1.04952
63044839	chr1:63044839:C:T	1.76655e-06	0.00600809	-3.54162e-10	0.000658459	0.0227625	-3.54162e-10
63044893	chr1:63044893:A:G	1.51011e-07	-1.21362	-1.2398	4.73941e-05	-1.42578	-1.18286
63044901	chr1:63044901:G:C	1.48864e-07	-1.21954	-1.2482	4.66977e-05	-1.42965	-1.1938
63044912	chr1:63044912:CA:C	1.4934e-07	-1.21237	-1.25218	4.66794e-05	-1.42512	-1.19871
63044990	chr1:63044990:G:A	4.62006e-07	-1.10894e-10	-1.3352	0.000169434	-1.10894e-10	-1.33468
63045395	chr1:63045395:C:T	1.36e-07	-1.55755	-1.00058	4.52308e-05	-1.56466	-1.0907
63045712	chr1:63045712:C:T	7.44532e-07	-1.10894e-10	-0.858023	0.000283161	-1.10894e-10	-0.821122
63045764	chr1:63045764:A:T	1.388e-07	-1.26203	-1.27571	4.40369e-05	-1.45523	-1.22688
63046129	chr1:63046129:A:G	1.32264e-07	-1.272	-1.31398	4.1629e-05	-1.4613	-1.27704
63046352	chr1:63046352:T:C	1.24115e-07	-1.30866	-1.3409	4.01233e-05	-1.48328	-1.2919
63046633	chr1:63046633:C:T	1.36455e-07	-1.31556	-1.23923	4.64036e-05	-1.49157	-1.13819
63046880	chr1:63046880:GACAGCAAA:G	1.2716e-07	-1.28502	-1.34031	4.07145e-05	-1.46985	-1.29071
63046974	chr1:63046974:A:T	1.26014e-07	-1.29473	-1.33966	4.05357e-05	-1.47538	-1.28958
63047106	chr1:63047106:C:A	1.26801e-07	-1.30226	-1.3259	4.14103e-05	-1.47978	-1.26383
63047137	chr1:63047137:G:A	1.78492e-07	-1.56467	-0.721565	6.46723e-05	-1.56347	-0.734336
63047223	chr1:63047223:A:T	4.54583e-07	-1.3514	-3.54162e-10	0.000175239	-1.30099	-3.54162e-10
63047257	chr1:63047257:C:T	8.00151e-07	-0.785977	-3.54162e-10	0.000191455	-1.21249	-3.54162e-10
63047445	chr1:63047445:A:G	1.2568e-07	-1.30992	-1.32712	4.11482e-05	-1.48414	-1.26582
63047561	chr1:63047561:C:T	1.0578e-07	-1.55805	-1.25137	4.05146e-05	-1.56127	-1.20421
63047620	chr1:63047620:C:T	1.27474e-07	-1.29843	-1.32443	4.16129e-05	-1.47749	-1.26124
63047650	chr1:63047650:A:C	1.75802e-07	-1.56493	-0.736494	6.3762e-05	-1.56282	-0.749164
63047789	chr1:63047789:TAC:T	1.277e-07	-1.29701	-1.32409	4.16684e-05	-1.47673	-1.26067
63047870	chr1:63047870:G:A	1.26354e-07	-1.30671	-1.32498	4.13776e-05	-1.48221	-1.26219
63048023	chr1:63048023:G:T	1.29678e-07	-1.34865	-1.25707	4.50349e-05	-1.5055	-1.1542
63048297	chr1:63048297:T:A	2.25654e-06	-1.10894e-10	0.25081	0.00091519	-1.10894e-10	0.351992
63048619	chr1:63048619:G:A	2.35268e-06	-1.10894e-10	0.292531	0.000956013	-1.10894e-10	0.395632
63048801	chr1:63048801:C:T	1.49777e-07	-1.42864	-1.03299	5.09421e-05	-1.48895	-1.0475
63048802	chr1:63048802:C:T	1.26991e-07	-1.30195	-1.32472	4.15169e-05	-1.47931	-1.26173
63048881	chr1:63048881:C:T	1.5856e-07	-1.33701	-1.06763	5.81664e-05	-1.48334	-0.92049
63048939	chr1:63048939:G:A	1.32579e-07	-1.26299	-1.32061	4.27463e-05	-1.45656	-1.2553
63049137	chr1:63049137:T:A	5.45128e-07	-1.10894e-10	-1.16976	0.000205875	-1.10894e-10	-1.13987
63049148	chr1:63049148:G:T	1.27894e-07	-1.35673	-1.26285	4.44777e-05	-1.50956	-1.16259
63049470	chr1:63049470:C:G	2.38958e-06	-1.10894e-10	0.308096	0.000970802	-1.10894e-10	0.410983
63049489	chr1:63049489:C:T	3.70333e-07	-1.55637	-3.54162e-10	0.000137717	-1.54194	-3.54162e-10
63049624	chr1:63049624:C:T	1.28544e-07	-1.28972	-1.32479	4.18218e-05	-1.47233	-1.26139
63049717	chr1:63049717:C:T	4.61947e-07	-1.10894e-10	-1.33533	0.000171768	-1.10894e-10	-1.321
63049840	chr1:63049840:C:T	1.29604e-07	-1.27822	-1.32807	4.18608e-05	-1.46559	-1.2672
63049965	chr1:63049965:T:A	2.37372e-06	-1.10894e-10	0.301435	0.000947689	-1.10894e-10	0.386887
63049969	chr1:63049969:T:A	3.15031e-06	-1.10894e-10	0.584479	0.00139805	-1.10894e-10	0.775692
63050068	chr1:63050068:G:A	4.68473e-07	-1.10894e-10	-1.3213	0.000175319	-1.10894e-10	-1.30053
63051268	chr1:63051268:C:T	5.86099e-07	-1.10894e-10	-1.09729	0.000222504	-1.10894e-10	-1.0622
63051270	chr1:63051270:G:A	1.30566e-07	-1.33476	-1.26414	4.49688e-05	-1.49815	-1.16302
63051280	chr1:63051280:A:G	5.98964e-07	-1.10894e-10	-1.07558	0.000228806	-1.10894e-10	-1.03426
63051559	chr1:63051559:T:C	1.11667e-07	-1.56241	-1.19285	4.30864e-05	-1.56427	-1.13966
63051634	chr1:63051634:G:T	6.00838e-07	-1.10894e-10	-1.07245	0.000210657	-1.10894e-10	-1.11691
63051910	chr1:63051910:A:G	1.07771e-07	-1.50771	-1.28306	3.57549e-05	-1.56056	-1.32989
63052049	chr1:63052049:C:A	8.76307e-07	-1.10894e-10	-0.695061	0.000305977	-1.10894e-10	-0.74363
63052051	chr1:63052051:A:G	5.99319e-07	-1.10894e-10	-1.07498	0.000228952	-1.10894e-10	-1.03363
63052070	chr1:63052070:A:G	5.99973e-07	-1.10894e-10	-1.07389	0.000225416	-1.10894e-10	-1.04919
63052156	chr1:63052156:A:G	1.16154e-07	-1.39146	-1.3244	3.60774e-05	-1.52711	-1.35436
63052160	chr1:63052160:C:T	1.2828e-07	-1.28305	-1.33351	4.1342e-05	-1.46818	-1.27708
63052181	chr1:63052181:C:T	2.44748e-06	-1.10894e-10	0.332038	0.000994982	-1.10894e-10	0.435585
63052272	chr1:63052272:GCT:G	3.82553e-06	-1.10894e-10	0.778673	0.00171335	-1.10894e-10	0.979065
63052810	chr1:63052810:C:T	1.28712e-07	-1.35051	-1.26269	4.468e-05	-1.50639	-1.16122
63053017	chr1:63053017:G:A	4.63915e-07	-1.10894e-10	-1.33108	0.000167327	-1.10894e-10	-1.34719
63053472	chr1:63053472:C:T	4.63582e-07	-1.10894e-10	-1.33179	0.000170444	-1.10894e-10	-1.32873
63053515	chr1:63053515:C:G	4.58787e-07	-1.10894e-10	-1.34219	0.000168559	-1.10894e-10	-1.33985
63053577	chr1:63053577:T:A	5.95095e-07	-1.10894e-10	-1.08206	0.000227225	-1.10894e-10	-1.0412
63053622	chr1:63053622:T:G	4.60167e-07	-1.10894e-10	-1.33919	0.00016971	-1.10894e-10	-1.33305
63053632	chr1:63053632:C:T	4.64535e-07	-1.10894e-10	-1.32974	0.000170757	-1.10894e-10	-1.3269
63053705	chr1:63053705:C:G	4.58085e-07	-1.10894e-10	-1.34372	0.000168271	-1.10894e-10	-1.34156
63053750	chr1:63053750:G:T	1.44714e-07	-1.26492	-1.2311	4.98991e-05	-1.34199	-1.21514
63054070	chr1:63054070:C:T	8.35616e-07	-1.10894e-10	-0.742608	0.000308705	-1.10894e-10	-0.734754
63054172	chr1:63054172:G:A	4.51267e-07	-1.10894e-10	-1.35872	0.000165409	-1.10894e-10	-1.35872
63054192	chr1:63054192:G:A	6.38653e-07	-1.10894e-10	-1.01142	0.00024385	-1.10894e-10	-0.970587
63054233	chr1:63054233:T:C	1.4314e-06	-1.10894e-10	-0.204373	0.00058655	-1.10894e-10	-0.0928812
63054372	chr1:63054372:C:T	1.52586e-06	-1.10894e-10	-0.140466	0.00061447	-1.10894e-10	-0.0463788
63054444	chr1:63054444:G:A	1.19148e-07	-1.33836	-1.35205	3.88976e-05	-1.48438	-1.32182
63055032	chr1:63055032:C:T	5.16269e-07	-1.10894e-10	-1.22415	0.000188238	-1.10894e-10	-1.22943
63055034	chr1:63055034:C:A	1.38919e-07	-1.28358	-1.25331	3.97716e-05	-1.47022	-1.31377
63055308	chr1:63055308:A:C	1.21117e-06	-1.10894e-10	-0.371439	0.000484191	-1.10894e-10	-0.284659
63055365	chr1:63055365:A:G	1.35615e-07	-1.31548	-1.24548	4.7053e-05	-1.38578	-1.23009
63055498	chr1:63055498:G:T	1.31988e-07	-1.33239	-1.25568	3.86336e-05	-1.49741	-1.31561
63055578	chr1:63055578:C:T	6.07957e-07	-1.10894e-10	-1.06067	0.000231451	-1.10894e-10	-1.02277
63055839	chr1:63055839:A:G	6.90596e-07	-1.10894e-10	-0.933222	0.000262585	-1.10894e-10	-0.896565
63055899	chr1:63055899:T:G	1.19621e-07	-1.34896	-1.33749	4.00284e-05	-1.48749	-1.29007
63056038	chr1:63056038:T:C	1.33267e-07	-1.25639	-1.32203	3.87969e-05	-1.45494	-1.35386
63056084	chr1:63056084:T:C	1.25219e-07	-1.2982	-1.34251	4.02816e-05	-1.48008	-1.29116
63056141	chr1:63056141:T:G	8.34542e-07	-1.10894e-10	-0.743894	0.000308195	-1.10894e-10	-0.736406
63056220	chr1:63056220:G:A	9.58852e-08	-1.55603	-1.3516	3.47407e-05	-1.56298	-1.35625
63056314	chr1:63056314:G:C	3.21911e-07	-0.831263	-0.865241	0.00010977	-0.853961	-0.914788
63056685	chr1:63056685:G:A	1.44086e-07	-1.21321	-1.28715	4.05263e-05	-1.42862	-1.33657
63056731	chr1:63056731:A:G	3.69407e-07	-1.55888	-3.54162e-10	0.000135159	-1.56069	-3.54162e-10
63056785	chr1:63056785:C:T	1.48252e-07	-1.27101	-1.20085	4.15107e-05	-1.46767	-1.27352
63057044	chr1:63057044:C:G	7.30832e-07	-1.10894e-10	-0.876595	0.00027062	-1.10894e-10	-0.866423
63057220	chr1:63057220:G:A	1.17661e-07	-1.46882	-1.23415	3.69459e-05	-1.55405	-1.30363
63058048	chr1:63058048:A:G	1.73793e-07	-1.44831	-0.864602	5.9336e-05	-1.5016	-0.882322
63058225	chr1:63058225:T:C	6.03874e-07	-1.10894e-10	-1.06741	0.000229978	-1.10894e-10	-1.02916
63058472	chr1:63058472:T:A	1.54284e-06	-1.10894e-10	-0.129397	0.000635402	-1.10894e-10	-0.0128817
63058580	chr1:63058580:G:T	1.09922e-07	-1.48843	-1.28257	3.59278e-05	-1.55356	-1.33207
63058864	chr1:63058864:G:C	7.29805e-07	-1.10894e-10	-0.878001	0.000257187	-1.10894e-10	-0.917337
63059020	chr1:63059020:C:T	2.68294e-06	-1.10894e-10	0.42389	0.00109021	-1.10894e-10	0.526983
63059058	chr1:63059058:A:G	3.57246e-06	-1.10894e-10	0.710231	0.0014473	-1.10894e-10	0.810319
63059098	chr1:63059098:C:T	6.00649e-07	-1.10894e-10	-1.07277	0.000225143	-1.10894e-10	-1.05041
63059200	chr1:63059200:A:G	4.79199e-07	-1.10894e-10	-1.29866	0.000171511	-1.10894e-10	-1.32249
63059259	chr1:63059259:A:T	1.97576e-07	-1.05918	-1.12547	6.69299e-05	-1.15578	-1.10771
63059294	chr1:63059294:G:A	2.37503e-06	-1.10894e-10	0.301986	0.000961627	-1.10894e-10	0.401487
63059856	chr1:63059856:C:T	1.67639e-07	-1.45899	-0.889975	5.7456e-05	-1.50866	-0.907466
63059983	chr1:63059983:C:T	4.51385e-07	-1.10894e-10	-1.35846	0.000166339	-1.10894e-10	-1.35311
63060228	chr1:63060228:T:A	4.56491e-07	-1.10894e-10	-1.34721	0.000165462	-1.10894e-10	-1.3584
63060301	chr1:63060301:G:A	1.04061e-07	-1.47139	-1.35441	3.67575e-05	-1.54575	-1.31705
63060392	chr1:63060392:A:G	1.2655e-07	-1.29312	-1.33702	4.90081e-05	-1.25583	-1.31933
63060582	chr1:63060582:A:G	8.53493e-07	-1.10894e-10	-0.72144	0.000326254	-1.10894e-10	-0.679462
63061115	chr1:63061115:T:A	1.159e-07	-1.56508	-1.15298	4.19409e-05	-1.56071	-1.17017
63061149	chr1:63061149:A:G	4.51526e-07	-1.10894e-10	-1.35814	0.000165451	-1.10894e-10	-1.35846
63061286	chr1:63061286:C:T	1.43463e-07	-1.14909	-1.35561	3.98079e-05	-1.4265	-1.35657
63061867	chr1:63061867:G:A	1.70303e-07	-1.47085	-0.862348	5.85074e-05	-1.51727	-0.880712
63062199	chr1:63062199:C:A	6.1413e-07	-1.10894e-10	-1.05057	0.000228782	-1.10894e-10	-1.03437
63062828	chr1:63062828:A:G	9.13246e-07	-1.10894e-10	-0.653772	0.000322757	-1.10894e-10	-0.69024
63062891	chr1:63062891:A:T	1.24278e-07	-1.29807	-1.35018	4.26814e-05	-1.36514	-1.34824
63062897	chr1:63062897:A:G	6.72583e-07	-1.10894e-10	-0.959652	0.000258813	-1.10894e-10	-0.911032
63062906	chr1:63062906:T:C	1.12512e-07	-1.5615	-1.18622	4.29877e-05	-1.56505	-1.14117
63063402	chr1:63063402:A:G	1.17158e-07	-1.54774	-1.15952	3.88963e-05	-1.56501	-1.24123
63063422	chr1:63063422:A:G	1.09218e-07	-1.41873	-1.3587	3.87099e-05	-1.45631	-1.35473
63063607	chr1:63063607:C:A	5.89081e-07	-1.10894e-10	-1.09221	0.000250707	-1.10894e-10	-0.942853
63063636	chr1:63063636:GACAA:G	1.34025e-07	-1.22184	-1.35091	4.54063e-05	-1.30293	-1.34856
63063849	chr1:63063849:G:A	3.81873e-07	-1.52569	-3.54162e-10	0.000136273	-1.55248	-3.54162e-10
63063961	chr1:63063961:A:G	5.85978e-07	-1.10894e-10	-1.0975	0.000207668	-1.10894e-10	-1.1312
63064165	chr1:63064165:G:A	1.39326e-07	-1.56394	-0.97002	4.85503e-05	-1.56456	-1.01997
63064318	chr1:63064318:T:C	6.87759e-07	-1.10894e-10	-0.93734	0.000235042	-1.10894e-10	-1.00738
63064740	chr1:63064740:G:A	4.78183e-07	-1.10894e-10	-1.30079	0.000174654	-1.10894e-10	-1.30433
63064764	chr1:63064764:T:C	3.96436e-07	-1.48826	-3.54162e-10	0.00013784	-1.54104	-3.54162e-10
63065273	chr1:63065273:G:A	4.53956e-07	-1.2592	-0.0935815	0.000202255	-1.37578	0.218166
63065309	chr1:63065309:A:T	3.96759e-07	-1.48745	-3.54162e-10	0.000159256	-1.39662	-3.54162e-10
63065465	chr1:63065465:C:A	9.89964e-08	-1.53129	-1.34441	3.47968e-05	-1.56442	-1.35319
63065518	chr1:63065518:A:G	9.95305e-07	-1.10894e-10	-0.567729	0.000372523	-1.10894e-10	-0.54684
63065676	chr1:63065676:C:T	8.65983e-07	-1.10894e-10	-0.706913	0.000342233	-1.10894e-10	-0.631647
63065693	chr1:63065693:A:T	5.84568e-07	-1.10894e-10	-1.0999	0.000215098	-1.10894e-10	-1.09605
63065859	chr1:63065859:G:C	5.09031e-07	-1.10894e-10	-1.23827	0.000183207	-1.10894e-10	-1.25652
63065969	chr1:63065969:A:C	5.38388e-07	-1.10894e-10	-1.1822	0.000203944	-1.10894e-10	-1.14929
63066418	chr1:63066418:A:G	8.94523e-07	-1.10894e-10	-0.674487	0.00035388	-1.10894e-10	-0.598183
63066551	chr1:63066551:G:T	1.76663e-07	-1.50335	-0.793187	5.93446e-05	-1.53935	-0.844426
63066602	chr1:63066602:C:G	3.72266e-07	-1.55117	-3.54162e-10	0.000134655	-1.56442	-3.54162e-10
63066636	chr1:63066636:A:C	1.39995e-07	-1.19523	-1.33394	3.88467e-05	-1.44968	-1.35783
63066783	chr1:63066783:G:A	5.99362e-07	-1.10894e-10	-1.07491	0.000220476	-1.10894e-10	-1.07135
63066868	chr1:63066868:G:A	5.06768e-07	-1.10894e-10	-1.24272	0.000180007	-1.10894e-10	-1.27414
63067004	chr1:63067004:A:T	1.27678e-07	-1.42239	-1.19887	4.22799e-05	-1.47015	-1.25268
63067381	chr1:63067381:A:C	7.44579e-07	-1.10894e-10	-0.857959	0.000281613	-1.10894e-10	-0.826606
63068264	chr1:63068264:T:C	1.35708e-07	-1.25413	-1.30614	4.6246e-05	-1.34265	-1.29052
63068550	chr1:63068550:G:C	1.27719e-06	-1.10894e-10	-0.318364	0.000478748	-1.10894e-10	-0.295966
63068772	chr1:63068772:G:A	5.44644e-07	-1.10894e-10	-1.17065	0.000200735	-1.10894e-10	-1.16515
63069415	chr1:63069415:T:C	1.2043e-07	-1.32266	-1.35705	4.10902e-05	-1.39276	-1.35861
63069542	chr1:63069542:G:A	1.08687e-06	-1.10894e-10	-0.479723	0.000406525	-1.10894e-10	-0.459494
63069749	chr1:63069749:G:T	5.41447e-07	-1.10894e-10	-1.17653	0.000199542	-1.10894e-10	-1.17111
63069770	chr1:63069770:A:G	5.49092e-07	-1.2086	0.0460917	0.000245076	-1.33717	0.371599
63069912	chr1:63069912:T:C	1.01579e-06	-1.10894e-10	-0.547355	0.00038066	-1.10894e-10	-0.525232
63069922	chr1:63069922:C:A	5.69685e-07	-1.10894e-10	-1.12569	0.000219591	-1.10894e-10	-1.07537
63069946	chr1:63069946:A:G	7.53306e-07	-1.10894e-10	-0.846306	0.000240362	-1.10894e-10	-0.984992
63069973	chr1:63069973:C:T	1.39527e-07	-1.20556	-1.32696	3.86976e-05	-1.45607	-1.35529
63070406	chr1:63070406:C:T	1.487e-07	-1.23943	-1.22942	4.88045e-05	-1.36557	-1.21375
63070603	chr1:63070603:G:C	5.62809e-07	-1.10894e-10	-1.13784	0.000216537	-1.10894e-10	-1.08938
63071089	chr1:63071089:C:T	1.26962e-06	-1.10894e-10	-0.324307	0.000477559	-1.10894e-10	-0.298452
63071179	chr1:63071179:C:T	4.58155e-07	-1.10894e-10	-1.34357	0.00016994	-1.10894e-10	-1.33169
63071187	chr1:63071187:T:C	1.26179e-06	-1.10894e-10	-0.330489	0.000494467	-1.10894e-10	-0.263659
63071614	chr1:63071614:T:C	1.03872e-06	-1.10894e-10	-0.525034	0.000411115	-1.10894e-10	-0.448267
63071727	chr1:63071727:T:C	4.82389e-07	-1.10894e-10	-1.29203	0.000171489	-1.10894e-10	-1.32262
63072258	chr1:63072258:C:G	1.27724e-06	-1.10894e-10	-0.31832	0.000479659	-1.10894e-10	-0.294063
63072379	chr1:63072379:A:G	1.53918e-07	-1.07582	-1.35854	5.10811e-05	-1.17523	-1.3585
63072739	chr1:63072739:C:T	1.08078e-07	-1.44784	-1.34008	3.8773e-05	-1.49505	-1.31437
63072937	chr1:63072937:C:T	1.66655e-07	-1.00018	-1.35467	5.50662e-05	-1.10336	-1.35524
63073051	chr1:63073051:G:C	1.47606e-07	-1.18907	-1.28715	5.21731e-05	-1.24253	-1.27005
63073260	chr1:63073260:T:C	8.53671e-07	-1.10894e-10	-0.721232	0.000304771	-1.10894e-10	-0.747578
63073411	chr1:63073411:A:G	2.13508e-07	-1.47979	-0.62731	7.10951e-05	-1.45789	-0.745229
63073936	chr1:63073936:C:A	3.38898e-07	-0.744381	-0.900698	0.000133012	-0.711484	-0.865214
63074610	chr1:63074610:C:T	9.96225e-08	-1.53309	-1.3363	3.79579e-05	-1.49475	-1.33591
63074996	chr1:63074996:C:A	1.39108e-07	-1.20526	-1.33026	6.3839e-05	-0.991946	-1.31883
63075009	chr1:63075009:A:G	4.66919e-07	-1.10894e-10	-1.32462	0.000171158	-1.10894e-10	-1.32455
63075192	chr1:63075192:C:T	7.32383e-07	-0.874474	-3.54162e-10	0.000182017	-1.26304	-3.54162e-10
63075208	chr1:63075208:T:C	1.31048e-06	0.628617	-0.921247	0.000343606	0.246625	-0.87427
63075364	chr1:63075364:C:T	3.71174e-07	-0.579942	-0.974166	0.000144468	-0.517941	-0.976139
63075447	chr1:63075447:A:G	2.7227e-07	-0.819858	-1.04412	7.39138e-05	-1.21644	-0.947796
63075484	chr1:63075484:A:G	4.86145e-07	-1.10894e-10	-1.28427	0.000175431	-1.10894e-10	-1.2999
63075582	chr1:63075582:C:T	3.29795e-07	-0.447455	-1.22485	0.000153276	-0.172256	-1.26264
63075950	chr1:63075950:C:T	5.64739e-07	-1.10894e-10	-1.13441	0.000194637	-1.10894e-10	-1.196
63076027	chr1:63076027:G:GAGAA	1.99762e-07	-0.878931	-1.29472	5.29109e-05	-1.26121	-1.23732
63076130	chr1:63076130:C:T	1.00033e-07	-1.55985	-1.30543	3.64885e-05	-1.53631	-1.33383
63076300	chr1:63076300:G:A	1.51218e-07	-1.54036	-0.911694	6.18171e-05	-1.51855	-0.824406
63076304	chr1:63076304:G:GGATT	9.80439e-08	-1.54601	-1.33936	3.82403e-05	-1.5227	-1.30055
63076657	chr1:63076657:TAC:T	9.86891e-08	-1.54208	-1.33672	3.82831e-05	-1.52785	-1.29428
63076879	chr1:63076879:G:A	1.36983e-06	-0.248333	-3.54162e-10	0.000504379	-0.243812	-3.54162e-10
63078086	chr1:63078086:G:A	5.24492e-07	-1.10894e-10	-1.20835	0.000181469	-1.10894e-10	-1.26605
63078432	chr1:63078432:C:G	5.02034e-07	-1.10894e-10	-1.25211	0.000177974	-1.10894e-10	-1.2855
63078499	chr1:63078499:C:G	1.90136e-06	-1.10894e-10	0.0795447	0.000668444	-1.10894e-10	0.0378134
63078600	chr1:63078600:C:G	4.52573e-07	-1.10894e-10	-1.35583	0.000165618	-1.10894e-10	-1.35745
63078616	chr1:63078616:G:A	4.6621e-07	-1.10894e-10	-1.32614	0.000169999	-1.10894e-10	-1.33134
63078738	chr1:63078738:T:C	5.39642e-07	-1.10894e-10	-1.17987	0.000205931	-1.10894e-10	-1.1396
63078964	chr1:63078964:C:T	4.7105e-07	-1.10894e-10	-1.31581	0.000171891	-1.10894e-10	-1.32028
63079115	chr1:63079115:A:T	4.65898e-07	-1.10894e-10	-1.32681	0.00016971	-1.10894e-10	-1.33305
63079179	chr1:63079179:T:C	2.90366e-07	-1.44094	-0.358695	0.00013122	-1.33552	-0.254742
63079308	chr1:63079308:T:C	7.80036e-07	-1.10894e-10	-0.811438	0.00029526	-1.10894e-10	-0.779283
63079319	chr1:63079319:C:A	1.04596e-07	-1.50428	-1.31639	4.03346e-05	-1.47954	-1.29039
63079340	chr1:63079340:G:A	1.37251e-06	-1.10894e-10	-0.246382	0.000540475	-1.10894e-10	-0.174691
63079507	chr1:63079507:A:G	1.04717e-07	-1.46772	-1.3518	3.48723e-05	-1.55733	-1.35812
63079578	chr1:63079578:C:T	2.3271e-07	-1.44813	-0.572853	0.000111574	-1.33973	-0.412718
63079694	chr1:63079694:G:A	2.6777e-07	-0.875294	-1.00536	0.000117963	-0.736515	-0.96025
63079906	chr1:63079906:A:C	1.22344e-07	-1.3115	-1.35245	4.15665e-05	-1.38958	-1.35026
63080019	chr1:63080019:G:A	5.04194e-07	-1.10894e-10	-1.24782	0.000185963	-1.10894e-10	-1.24159
63080039	chr1:63080039:T:C	5.89412e-07	-1.10894e-10	-1.09165	0.000200376	-1.10894e-10	-1.16694
63080064	chr1:63080064:A:G	1.13713e-06	-1.10894e-10	-0.434516	0.00044561	-1.10894e-10	-0.367696
63080303	chr1:63080303:AC:A	1.04984e-07	-1.56328	-1.25369	3.7218e-05	-1.55862	-1.29173
63080485	chr1:63080485:G:C	7.55781e-07	-0.843026	-3.54162e-10	0.000234614	-1.0092	-3.54162e-10
63080644	chr1:63080644:C:G	1.1038e-06	-1.55421	1.08995	0.000578545	-1.56512	1.4585
63081044	chr1:63081044:G:A	1.50835e-07	-1.43405	-1.02054	5.01281e-05	-1.49468	-1.05787
63081078	chr1:63081078:G:A	4.61325e-07	-1.10894e-10	-1.33667	0.000170127	-1.10894e-10	-1.33059
63081273	chr1:63081273:T:C	7.26492e-07	-1.10894e-10	-0.88255	0.000282144	-1.10894e-10	-0.824724
63082002	chr1:63082002:C:T	2.63889e-07	-0.563864	-1.33139	9.117e-05	-0.619315	-1.3351
63082097	chr1:63082097:A:G	2.82856e-06	-1.10894e-10	0.476744	0.00115798	-1.10894e-10	0.587295
63082179	chr1:63082179:A:G	2.72902e-06	-1.10894e-10	0.440921	0.00111697	-1.10894e-10	0.551235
63082231	chr1:63082231:A:G	6.94935e-07	-0.614184	-0.312775	0.000228676	-0.680556	-0.354279
63082258	chr1:63082258:G:A	2.46604e-06	-1.10894e-10	0.339592	0.00100659	-1.10894e-10	0.447187
63082271	chr1:63082271:T:C	4.5386e-07	-0.382198	-0.970791	0.000225558	-0.107725	-0.940838
63082281	chr1:63082281:T:C	4.36297e-07	-0.408541	-0.983912	0.00021653	-0.134617	-0.954794
63082321	chr1:63082321:C:T	4.64246e-07	-1.10894e-10	-1.33036	0.00017118	-1.10894e-10	-1.32442
63082685	chr1:63082685:A:G	2.32855e-07	-0.768296	-1.25206	0.000104248	-0.56674	-1.25362
63082812	chr1:63082812:A:G	4.51327e-07	-1.10894e-10	-1.35859	0.000165413	-1.10894e-10	-1.35869
63083001	chr1:63083001:G:T	1.17833e-06	-1.10894e-10	-0.398927	0.000444931	-1.10894e-10	-0.36922
63083199	chr1:63083199:G:A	4.75014e-07	-1.10894e-10	-1.30743	0.000172855	-1.10894e-10	-1.31469
63083262	chr1:63083262:A:G	1.21188e-06	-0.360003	-0.0108497	0.00048188	-0.460437	0.170993
63083281	chr1:63083281:T:C	4.51326e-07	-1.10894e-10	-1.35859	0.000166004	-1.10894e-10	-1.35513
63083285	chr1:63083285:C:T	3.61162e-06	-1.10894e-10	0.721133	0.0014326	-1.10894e-10	0.800103
63083478	chr1:63083478:A:G	4.69614e-07	-1.51922	0.200353	0.000143119	-1.50773	0.00426344
63083547	chr1:63083547:C:T	4.58621e-07	-1.10894e-10	-1.34255	0.000169338	-1.10894e-10	-1.33524
63083559	chr1:63083559:C:T	9.89963e-08	-1.52244	-1.35325	3.58871e-05	-1.53076	-1.356
63083611	chr1:63083611:C:T	1.62435e-06	0.0348926	-0.112809	0.000483726	-0.130434	-0.155186
63083639	chr1:63083639:C:T	3.6074e-07	-0.563988	-1.01863	0.000175765	-0.309502	-0.98849
63083843	chr1:63083843:T:C	1.92833e-06	1.14574	-1.05211	0.000569468	0.934256	-1.05669
63083854	chr1:63083854:C:T	4.7015e-07	-1.10894e-10	-1.31773	0.000171184	-1.10894e-10	-1.3244
63084008	chr1:63084008:A:G	6.00665e-07	0.169435	-1.24218	0.000186063	-0.00577907	-1.23527
63084126	chr1:63084126:C:T	5.85474e-07	-0.653325	-0.445032	0.000182752	-0.777829	-0.481182
63084219	chr1:63084219:C:T	8.06615e-07	-1.10894e-10	-0.777932	0.000295787	-1.10894e-10	-0.777501
63084237	chr1:63084237:C:T	1.21129e-06	-0.473545	0.102209	0.000488513	-0.568903	0.293129
63084247	chr1:63084247:G:A	8.16044e-07	-1.10894e-10	-0.76631	0.000298656	-1.10894e-10	-0.767846
63084542	chr1:63084542:G:A	4.80438e-07	-1.10894e-10	-1.29608	0.000181588	-1.10894e-10	-1.2654
63084544	chr1:63084544:T:C	4.8335e-07	-1.10894e-10	-1.29004	0.000173436	-1.10894e-10	-1.31133
63084829	chr1:63084829:T:G	4.45028e-07	-0.484809	-0.887833	0.000150076	-0.627426	-0.828575
63084933	chr1:63084933:C:T	5.0203e-07	-0.119887	-1.13223	0.000152175	-0.28834	-1.15377
63085020	chr1:63085020:G:C	4.8871e-07	-1.10894e-10	-1.27901	0.000175037	-1.10894e-10	-1.30214
63085204	chr1:63085204:G:A	3.69037e-07	-0.208269	-1.35161	0.000111797	-0.394605	-1.35585
63085423	chr1:63085423:C:T	2.31609e-07	-0.772458	-1.25327	7.82784e-05	-0.882132	-1.22474
63085523	chr1:63085523:G:C	5.88775e-07	-1.10894e-10	-1.09273	0.000207293	-1.10894e-10	-1.13301
63085554	chr1:63085554:T:C	4.70223e-07	-1.31757	-3.54162e-10	0.000170973	-1.32563	-3.54162e-10
63085809	chr1:63085809:T:C	4.83401e-07	-1.10894e-10	-1.28993	0.000175191	-1.10894e-10	-1.30126
63086005	chr1:63086005:C:T	5.91367e-07	-1.10894e-10	-1.08834	0.000208029	-1.10894e-10	-1.12946
63086091	chr1:63086091:C:T	2.48959e-07	-0.685843	-1.26764	0.00011423	-0.456799	-1.27213
63086230	chr1:63086230:A:G	2.54755e-06	-1.10894e-10	0.372111	0.00103259	-1.10894e-10	0.47269
63086251	chr1:63086251:G:A	9.24608e-07	-1.10894e-10	-0.641408	0.000348204	-1.10894e-10	-0.614352
63086282	chr1:63086282:T:C	3.69615e-07	-1.55832	-3.54162e-10	0.000136032	-1.55425	-3.54162e-10
63086418	chr1:63086418:A:G	4.5591e-07	-1.10894e-10	-1.34848	0.000169757	-1.10894e-10	-1.33277
63086441	chr1:63086441:G:A	1.0624e-07	-1.47724	-1.32784	3.81261e-05	-1.48903	-1.33721
63086516	chr1:63086516:G:A	1.59461e-06	-1.10894e-10	-0.0963912	0.000666063	-1.10894e-10	0.0342452
63086568	chr1:63086568:C:T	4.5463e-07	-1.10894e-10	-1.35129	0.000165475	-1.10894e-10	-1.35832
63086593	chr1:63086593:T:G	7.55224e-07	-1.10894e-10	-0.843764	0.000302507	-1.10894e-10	-0.755036
63086714	chr1:63086714:C:A	5.00556e-07	-1.10894e-10	-1.25506	0.000180958	-1.10894e-10	-1.26888
63086765	chr1:63086765:T:C	4.96418e-07	-1.10894e-10	-1.26336	0.000186297	-1.10894e-10	-1.2398
63087010	chr1:63087010:G:T	8.5216e-07	0.351115	-1.07412	0.000242996	0.0534261	-1.02752
63087117	chr1:63087117:G:A	8.15893e-07	-1.10894e-10	-0.766495	0.000299255	-1.10894e-10	-0.765844
63087151	chr1:63087151:G:A	2.62583e-06	-1.10894e-10	0.402374	0.00106759	-1.10894e-10	0.506016
63087162	chr1:63087162:G:T	4.52792e-07	-1.10894e-10	-1.35535	0.000166457	-1.10894e-10	-1.3524
63087353	chr1:63087353:G:A	9.50482e-07	-0.613809	-3.54162e-10	0.000374183	-0.542394	-3.54162e-10
63087558	chr1:63087558:C:T	5.19888e-07	-1.10894e-10	-1.21716	0.000185056	-1.10894e-10	-1.24648
63087635	chr1:63087635:T:C	7.44762e-07	-0.857714	-3.54162e-10	0.000295195	-0.779505	-3.54162e-10
63088139	chr1:63088139:C:T	2.60909e-07	-0.768049	-1.13856	8.96593e-05	-0.82744	-1.14368
63088228	chr1:63088228:G:C	9.60253e-08	-1.56023	-1.34594	3.47274e-05	-1.56388	-1.35573
63088569	chr1:63088569:G:A	6.11692e-07	-1.10894e-10	-1.05455	0.000229668	-1.10894e-10	-1.03051
63088624	chr1:63088624:C:T	2.20468e-07	-0.920249	-1.15477	7.36416e-05	-1.02914	-1.13879
63088818	chr1:63088818:A:G	4.84028e-07	-1.10894e-10	-1.28863	0.000177722	-1.10894e-10	-1.28692
63088828	chr1:63088828:G:A	9.85627e-08	-1.52148	-1.35861	3.47022e-05	-1.5627	-1.35764
63088849	chr1:63088849:A:G	4.51266e-07	-1.10894e-10	-1.35872	0.000165418	-1.10894e-10	-1.35866
63089517	chr1:63089517:G:A	1.15797e-07	-1.56367	-1.15527	4.08228e-05	-1.55937	-1.19853
63089579	chr1:63089579:CTGTT:C	1.56802e-06	-1.10894e-10	-0.113212	0.000560167	-1.10894e-10	-0.138905
63089830	chr1:63089830:G:A	4.57015e-07	-1.10894e-10	-1.34606	0.000170165	-1.10894e-10	-1.33037
63090201	chr1:63090201:T:G	1.80543e-07	-1.37225	-0.902553	7.17591e-05	-1.3576	-0.836227
63090355	chr1:63090355:G:A	1.07625e-07	-1.47491	-1.31721	3.64226e-05	-1.5317	-1.34025
63090641	chr1:63090641:G:A	1.3473e-06	-1.10894e-10	-0.264921	0.000495796	-1.10894e-10	-0.260975
63090827	chr1:63090827:T:A	9.03323e-07	-1.10894e-10	-0.664697	0.000313697	-1.10894e-10	-0.718712
63090858	chr1:63090858:C:G	1.07211e-07	-1.48432	-1.31166	3.62574e-05	-1.53577	-1.34073
63090927	chr1:63090927:T:C	5.22488e-07	-1.10894e-10	-1.21218	0.000194347	-1.10894e-10	-1.19749
63091128	chr1:63091128:A:G	1.05401e-07	-1.47318	-1.33983	3.639e-05	-1.52016	-1.35268
63091514	chr1:63091514:G:A	3.82672e-07	-1.5236	-3.54162e-10	0.000137475	-1.5437	-3.54162e-10
63091911	chr1:63091911:T:A	5.12181e-07	-1.10894e-10	-1.2321	0.000184009	-1.10894e-10	-1.25215
63091947	chr1:63091947:A:G	1.27129e-06	-1.10894e-10	-0.322987	0.000518639	-1.10894e-10	-0.215931
63092513	chr1:63092513:A:G	4.8055e-07	-1.10894e-10	-1.29585	0.000178221	-1.10894e-10	-1.28412
63092830	chr1:63092830:T:C	4.26773e-06	-1.10894e-10	0.888058	0.00178333	-1.10894e-10	1.0191
63092872	chr1:63092872:C:T	4.54471e-07	-1.10894e-10	-1.35164	0.000168574	-1.10894e-10	-1.33977
63092908	chr1:63092908:A:G	4.99086e-06	1.04459	-3.54162e-10	0.00206651	1.16648	-3.54162e-10
63093052	chr1:63093052:T:C	1.13393e-07	-1.45913	-1.28079	4.5367e-05	-1.41928	-1.23307
63093056	chr1:63093056:T:G	6.96441e-07	-1.10894e-10	-0.924795	0.000261439	-1.10894e-10	-0.900937
63093284	chr1:63093284:G:A	4.55892e-07	-1.10894e-10	-1.34852	0.000167167	-1.10894e-10	-1.34814
63093949	chr1:63093949:G:C	4.16892e-06	-1.10894e-10	0.864635	0.00174046	-1.10894e-10	0.994766
63094181	chr1:63094181:A:G	4.52481e-07	-1.10894e-10	-1.35603	0.000167283	-1.10894e-10	-1.34745
63094193	chr1:63094193:T:A	4.52586e-07	-1.10894e-10	-1.3558	0.000167361	-1.10894e-10	-1.34699
63094640	chr1:63094640:G:C	3.6717e-07	-1.56495	-3.54162e-10	0.000134988	-1.56195	-3.54162e-10
63094738	chr1:63094738:G:C	2.96476e-07	-0.899743	-0.879069	0.000119927	-0.911904	-0.768356
63095027	chr1:63095027:T:C	4.53627e-07	-1.10894e-10	-1.3535	0.00016818	-1.10894e-10	-1.34211
63095261	chr1:63095261:CA:C	5.19055e-07	-1.10894e-10	-1.21877	0.000191004	-1.10894e-10	-1.21485
63095386	chr1:63095386:T:C	1.01014e-06	-1.10894e-10	-0.552929	0.000388323	-1.10894e-10	-0.505301
63095490	chr1:63095490:C:T	3.68768e-07	-1.56061	-3.54162e-10	0.000137739	-1.54178	-3.54162e-10
63095713	chr1:63095713:A:G	4.21233e-06	-1.10894e-10	0.874993	0.00175665	-1.10894e-10	1.00403
63095774	chr1:63095774:C:T	1.54441e-07	-1.54272	-0.888244	5.39019e-05	-1.51246	-0.967516
63096142	chr1:63096142:A:G	1.20874e-07	-1.36881	-1.30722	3.96172e-05	-1.45555	-1.33233
63096247	chr1:63096247:T:G	2.15535e-07	-1.16111	-0.936549	8.4196e-05	-1.1832	-0.850789
63096279	chr1:63096279:T:C	2.14833e-07	-1.16586	-0.935057	8.39356e-05	-1.18792	-0.849167
63096312	chr1:63096312:T:A	1.21736e-07	-1.36479	-1.30413	3.9823e-05	-1.45259	-1.3301
63096433	chr1:63096433:C:T	2.14946e-07	-1.20917	-0.891223	8.42269e-05	-1.22633	-0.807296
63096545	chr1:63096545:C:T	4.52461e-07	-1.10894e-10	-1.35608	0.000167268	-1.10894e-10	-1.34754
63096728	chr1:63096728:T:C	3.79618e-06	-1.10894e-10	0.770972	0.00158121	-1.10894e-10	0.898808
63096826	chr1:63096826:T:A	1.19281e-07	-1.37867	-1.31063	3.92379e-05	-1.46282	-1.33468
63097016	chr1:63097016:A:G	4.76121e-07	-1.10894e-10	-1.30511	0.00017643	-1.10894e-10	-1.29421
63097091	chr1:63097091:C:T	1.17338e-07	-1.37665	-1.32908	3.87293e-05	-1.4632	-1.34734
63097347	chr1:63097347:G:C	3.67605e-07	-1.56377	-3.54162e-10	0.000136583	-1.55021	-3.54162e-10
63097450	chr1:63097450:T:C	1.23862e-07	-1.3536	-1.29801	4.02479e-05	-1.44643	-1.32565
63098081	chr1:63098081:A:G	5.03187e-07	-1.10894e-10	-1.24982	0.000189635	-1.10894e-10	-1.22204
63098182	chr1:63098182:C:T	3.00949e-06	-1.10894e-10	0.538749	0.00111438	-1.10894e-10	0.548914
63098336	chr1:63098336:A:T	5.12823e-07	-1.10894e-10	-1.23085	0.000188939	-1.10894e-10	-1.22571
63098339	chr1:63098339:T:C	1.18419e-07	-1.38654	-1.31001	3.89422e-05	-1.47117	-1.33389
63098901	chr1:63098901:A:G	4.78885e-07	-1.10894e-10	-1.29932	0.000180863	-1.10894e-10	-1.2694
63098921	chr1:63098921:A:G	1.14329e-07	-1.41591	-1.31579	3.79723e-05	-1.49214	-1.33814
63099225	chr1:63099225:A:T	5.07402e-07	-1.10894e-10	-1.24147	0.000182424	-1.10894e-10	-1.26081
63099480	chr1:63099480:G:T	4.5471e-07	-1.10894e-10	-1.35112	0.000167388	-1.10894e-10	-1.34683
63099482	chr1:63099482:T:C	4.29101e-07	-1.40909	-3.54162e-10	0.000165373	-1.35894	-3.54162e-10
63099704	chr1:63099704:T:C	1.04273e-07	-1.50603	-1.31774	3.56618e-05	-1.55495	-1.33811
63100169	chr1:63100169:T:A	6.33617e-07	-1.10894e-10	-1.01933	0.000237042	-1.10894e-10	-0.998902
63100656	chr1:63100656:AT:A	4.93029e-07	-1.10894e-10	-1.27021	0.000190702	-1.10894e-10	-1.21643
63100953	chr1:63100953:G:A	1.12937e-06	-1.10894e-10	-0.441363	0.000426264	-1.10894e-10	-0.41208
63101244	chr1:63101244:C:T	1.40469e-07	-1.27267	-1.25312	5.27845e-05	-1.26629	-1.23463
63101382	chr1:63101382:A:G	1.09028e-07	-1.55567	-1.2235	3.7816e-05	-1.56303	-1.27138
63101546	chr1:63101546:A:G	1.053e-07	-1.54628	-1.26768	3.64636e-05	-1.56502	-1.3058
63101911	chr1:63101911:G:A	5.73563e-07	-1.10894e-10	-1.11891	0.000213878	-1.10894e-10	-1.10174
63101985	chr1:63101985:G:A	1.10499e-07	-1.48397	-1.2818	4.34497e-05	-1.3815	-1.31403
63102204	chr1:63102204:G:A	5.6976e-07	-1.12556	-3.54162e-10	0.0002141	-1.1007	-3.54162e-10
63102546	chr1:63102546:C:G	4.58265e-07	-1.10894e-10	-1.34333	0.000168379	-1.10894e-10	-1.34092
63102576	chr1:63102576:A:T	1.29804e-06	-1.10894e-10	-0.302168	0.000499805	-1.10894e-10	-0.252922
63102869	chr1:63102869:C:A	1.17029e-07	-1.46086	-1.2475	4.35148e-05	-1.44795	-1.24609
63103365	chr1:63103365:T:C	1.47693e-07	-1.23775	-1.23789	5.56248e-05	-1.23012	-1.21839
63103686	chr1:63103686:A:G	7.28377e-07	-1.10894e-10	-0.87996	0.000260497	-1.10894e-10	-0.904548
63103762	chr1:63103762:C:T	1.49309e-07	-1.23869	-1.22607	5.63037e-05	-1.23061	-1.20577
63103938	chr1:63103938:T:C	4.60009e-07	-1.10894e-10	-1.33953	0.000169033	-1.10894e-10	-1.33705
63103960	chr1:63103960:C:T	2.61544e-07	-0.571424	-1.33275	9.62969e-05	-0.559834	-1.33987
63104708	chr1:63104708:T:C	1.06892e-06	-1.10894e-10	-0.496375	0.000388196	-1.10894e-10	-0.505629
63104732	chr1:63104732:A:G	4.60213e-07	-1.10894e-10	-1.33909	0.000169125	-1.10894e-10	-1.3365
63104764	chr1:63104764:T:C	6.22082e-07	-1.10894e-10	-1.03771	0.000224893	-1.10894e-10	-1.05152
63104880	chr1:63104880:G:A	1.48226e-07	-1.23725	-1.23479	5.64966e-05	-1.23068	-1.20228
63105073	chr1:63105073:A:G	1.51348e-07	-1.24554	-1.20565	5.72857e-05	-1.23655	-1.18254
63105259	chr1:63105259:TA:T	5.18703e-07	-1.21945	-3.54162e-10	0.000218464	-1.08052	-3.54162e-10
63105262	chr1:63105262:TGGGATTCTAGGATG:T	5.23103e-07	-1.211	-3.54162e-10	0.000220661	-1.07051	-3.54162e-10
63105432	chr1:63105432:A:G	9.92746e-07	-1.10894e-10	-0.570303	0.000367769	-1.10894e-10	-0.559685
63105739	chr1:63105739:A:C	5.72453e-07	-1.10894e-10	-1.12085	0.000212703	-1.10894e-10	-1.10724
63106465	chr1:63106465:G:A	1.1968e-07	-1.56153	-1.12442	4.56627e-05	-1.56436	-1.0815
63106868	chr1:63106868:C:T	4.51284e-07	-1.10894e-10	-1.35868	0.000165761	-1.10894e-10	-1.35659
63106954	chr1:63106954:C:T	1.57373e-07	-1.14323	-1.26893	5.90416e-05	-1.13619	-1.25271
63106993	chr1:63106993:A:G	4.51614e-07	-1.10894e-10	-1.35795	0.000165633	-1.10894e-10	-1.35737
63107191	chr1:63107191:C:T	4.53585e-07	-1.10894e-10	-1.35359	0.000167943	-1.10894e-10	-1.34352
63107223	chr1:63107223:T:C	1.00636e-07	-1.51091	-1.34835	3.99105e-05	-1.45006	-1.33044
63107549	chr1:63107549:A:AGAGTTTTCTGTGAAATTC	7.62953e-07	-0.833581	-3.54162e-10	0.000332152	-0.661548	-3.54162e-10
63107790	chr1:63107790:C:T	1.29317e-07	-1.27208	-1.33643	4.76158e-05	-1.26698	-1.337
63107839	chr1:63107839:T:C	3.91032e-07	-1.50199	-3.54162e-10	0.000147667	-1.47218	-3.54162e-10
63107851	chr1:63107851:G:A	4.58933e-07	-1.10894e-10	-1.34187	0.000167929	-1.10894e-10	-1.3436
63108087	chr1:63108087:C:T	6.53513e-07	-0.988415	-3.54162e-10	0.000246227	-0.960884	-3.54162e-10
63108444	chr1:63108444:T:C	4.8351e-07	-1.10894e-10	-1.28971	0.000178082	-1.10894e-10	-1.2849
63108451	chr1:63108451:C:G	5.06635e-07	-1.24299	-3.54162e-10	0.000212672	-1.10739	-3.54162e-10
63109394	chr1:63109394:C:G	1.83796e-07	-1.47702	-0.779934	6.90069e-05	-1.486	-0.746935
63109584	chr1:63109584:C:T	1.34217e-07	-1.38148	-1.18984	4.41938e-05	-1.46159	-1.21697
63109616	chr1:63109616:T:C	2.72981e-07	-1.13602	-0.725351	9.99467e-05	-1.21383	-0.648668
63109650	chr1:63109650:A:G	3.79329e-07	-1.53237	-3.54162e-10	0.000142042	-1.51102	-3.54162e-10
63109744	chr1:63109744:G:A	1.25955e-07	-1.31989	-1.31496	5.07251e-05	-1.26759	-1.27313
63109888	chr1:63109888:C:A	1.84746e-06	1.14059	-1.0898	0.000568041	1.02752	-1.15246
63110190	chr1:63110190:A:T	1.45243e-07	-1.22467	-1.26769	5.37293e-05	-1.24527	-1.23791
63110532	chr1:63110532:C:T	8.56498e-07	-1.10894e-10	-0.717926	0.000308155	-1.10894e-10	-0.736536
63110692	chr1:63110692:AACAG:A	6.8749e-07	-0.937731	-3.54162e-10	0.000259197	-0.909552	-3.54162e-10
63110757	chr1:63110757:G:T	5.49227e-07	-1.10894e-10	-1.16227	0.000199111	-1.10894e-10	-1.17328
63111016	chr1:63111016:G:A	1.05676e-07	-1.47134	-1.33906	3.77801e-05	-1.52148	-1.31388
63111111	chr1:63111111:A:G	6.97947e-07	-0.922634	-3.54162e-10	0.000263297	-0.893856	-3.54162e-10
63111424	chr1:63111424:G:A	1.37203e-07	-1.26852	-1.28079	4.65646e-05	-1.37762	-1.24868
63111455	chr1:63111455:A:T	1.05553e-07	-1.47037	-1.3412	3.70087e-05	-1.52029	-1.33569
63111542	chr1:63111542:C:T	1.42054e-07	-1.54659	-0.967982	5.20932e-05	-1.56226	-0.951845
63112162	chr1:63112162:G:A	4.54607e-07	-1.10894e-10	-1.35135	0.000166276	-1.10894e-10	-1.35349
63112258	chr1:63112258:T:C	5.11541e-07	-1.10894e-10	-1.23335	0.000181075	-1.10894e-10	-1.26823
63112496	chr1:63112496:C:T	3.45993e-06	-1.10894e-10	0.678225	0.00139058	-1.10894e-10	0.770338
63112497	chr1:63112497:A:G	4.52607e-07	-1.10894e-10	-1.35575	0.000165409	-1.10894e-10	-1.35872
63112583	chr1:63112583:C:T	1.8375e-07	-1.53533	-0.721877	6.92454e-05	-1.53862	-0.690865
63112600	chr1:63112600:A:G	4.53581e-07	-1.10894e-10	-1.3536	0.00016646	-1.10894e-10	-1.35238
63113040	chr1:63113040:T:A	1.10876e-07	-1.43398	-1.32839	4.39375e-05	-1.35981	-1.32456
63113841	chr1:63113841:C:T	5.04263e-07	-1.10894e-10	-1.24768	0.000185891	-1.10894e-10	-1.24198
63114122	chr1:63114122:G:A	4.52198e-07	-1.10894e-10	-1.35666	0.000166743	-1.10894e-10	-1.35069
63114354	chr1:63114354:G:A	1.0398e-07	-1.55499	-1.27159	3.6428e-05	-1.5619	-1.30991
63114376	chr1:63114376:C:T	4.48037e-07	-1.3659	-3.54162e-10	0.000180704	-1.27028	-3.54162e-10
63115107	chr1:63115107:G:A	1.26294e-07	-1.3037	-1.32846	4.31969e-05	-1.39316	-1.30821
63115211	chr1:63115211:AC:A	6.55272e-07	-1.50085	0.515126	0.000279495	-1.4903	0.656144
63115532	chr1:63115532:A:C	1.59792e-07	-1.13674	-1.26016	5.40783e-05	-1.25677	-1.21993
63115543	chr1:63115543:A:AG	4.86937e-07	-1.10894e-10	-1.28264	0.000175102	-1.10894e-10	-1.30177
63115826	chr1:63115826:A:G	5.99647e-07	-1.10894e-10	-1.07444	0.000229879	-1.10894e-10	-1.02959
63116045	chr1:63116045:G:T	4.52948e-07	-1.10894e-10	-1.355	0.000166435	-1.10894e-10	-1.35254
63116473	chr1:63116473:A:C	9.52221e-07	-1.10894e-10	-0.611981	0.000344843	-1.10894e-10	-0.62405
63117001	chr1:63117001:C:T	4.16622e-07	-1.56449	0.12589	0.000143366	-1.54536	0.0436147
63117027	chr1:63117027:C:A	4.52449e-07	-1.10894e-10	-1.3561	0.000166439	-1.10894e-10	-1.35251
63117066	chr1:63117066:G:A	6.11139e-07	-1.56425	0.508793	0.000258302	-1.54955	0.63654
63117287	chr1:63117287:C:T	7.45151e-07	-1.39469	0.537504	0.000345569	-1.37526	0.753313
63117296	chr1:63117296:G:A	1.0443e-07	-1.48575	-1.33651	3.74014e-05	-1.53309	-1.31234
63117623	chr1:63117623:G:A	4.51293e-07	-1.10894e-10	-1.35866	0.000165484	-1.10894e-10	-1.35827
63117987	chr1:63117987:C:T	1.15356e-06	-1.10894e-10	-0.420173	0.000481415	-1.10894e-10	-0.290411
63118245	chr1:63118245:G:A	1.07384e-07	-1.55257	-1.2418	3.76912e-05	-1.56497	-1.27274
63118647	chr1:63118647:G:A	6.15894e-07	-1.10894e-10	-1.0477	0.00023105	-1.10894e-10	-1.02451
63118672	chr1:63118672:C:T	4.95481e-07	-1.10894e-10	-1.26525	0.000181941	-1.10894e-10	-1.26346
63118781	chr1:63118781:G:A	4.51276e-07	-1.10894e-10	-1.3587	0.00016558	-1.10894e-10	-1.35768
63119306	chr1:63119306:A:G	1.19098e-07	-1.38394	-1.3069	4.77039e-05	-1.28494	-1.31718
63119454	chr1:63119454:C:T	4.51298e-07	-1.10894e-10	-1.35865	0.00016555	-1.10894e-10	-1.35786
63119514	chr1:63119514:A:C	1.00452e-05	-1.10894e-10	1.74407	0.00486664	-1.10894e-10	2.02302
63119933	chr1:63119933:G:A	6.80626e-07	-1.10894e-10	-0.947765	0.000252462	-1.10894e-10	-0.935878
63120068	chr1:63120068:A:G	9.24978e-07	-1.10894e-10	-0.641008	0.00031364	-1.10894e-10	-0.718893
```
