## Supplementary material for "Characterization of shared and ancestry-specific signals driving complex traits using multi-ancestry fine-mapping": s1.afreq

```
#CHROM	ID	REF	ALT	ALT_FREQS	OBS_CT
1	rs35329755	A	G	0.0457256	1006
1	rs7541003	A	T	0.0805169	1006
1	rs115553331	C	T	0.0208748	1006
1	rs9436717	C	A	0.0805169	1006
1	rs12027261	G	A	0.0318091	1006
1	rs9326063	T	C	0.586481	1006
1	rs9326064	T	C	0.0457256	1006
1	rs10158872	T	C	0.585487	1006
1	rs10158873	T	C	0.585487	1006
1	rs11208637	C	T	0.585487	1006
1	rs9436276	A	G	0.932406	1006
1	rs8179492	A	G	0.585487	1006
1	rs6588136	C	G	0.585487	1006
1	rs6588137	A	G	0.585487	1006
1	rs72679482	G	A	0.0178926	1006
1	rs6693498	T	C	0.586481	1006
1	rs7537733	G	A	0.587475	1006
1	rs6588138	A	G	0.588469	1006
1	rs6659883	A	G	0.588469	1006
1	rs6684351	C	G	0.0805169	1006
1	rs6684620	G	C	0.0805169	1006
1	rs6660140	A	C	0.0805169	1006
1	rs11208638	A	G	0.0457256	1006
1	rs6588139	C	T	0.0805169	1006
1	rs6588140	A	G	0.0805169	1006
1	rs7540891	G	A	0.0805169	1006
1	rs7540895	G	T	0.0805169	1006
1	rs7541088	G	T	0.0188867	1006
1	rs2477785	T	A	0.0805169	1006
1	rs9436280	C	T	0.0805169	1006
1	rs10889545	C	G	0.0815109	1006
1	rs9436720	G	A	0.0805169	1006
1	rs115277317	C	A	0.0636183	1006
1	rs2484168	T	C	0.0805169	1006
1	rs6688876	T	G	0.0805169	1006
1	rs6689005	T	C	0.860835	1006
1	rs6676279	C	T	0.0805169	1006
1	rs6700614	A	G	0.0805169	1006
1	rs137950057	C	T	0.0208748	1006
1	rs1591364	T	G	0.588469	1006
1	rs4916047	A	G	0.507952	1006
1	rs1591363	T	C	0.0805169	1006
1	rs1832017	T	C	0.0805169	1006
1	rs11806845	C	T	0.0159046	1006
1	rs9436723	A	G	0.0805169	1006
1	rs9326065	T	G	0.0457256	1006
1	rs7534332	G	C	0.0805169	1006
1	rs7548844	T	C	0.0805169	1006
1	rs716592	A	G	0.588469	1006
1	rs9326066	G	A	0.0805169	1006
1	rs9436724	T	A	0.0805169	1006
1	rs10493375	T	G	0.0805169	1006
1	rs3818449	A	G	0.588469	1006
1	rs2296480	A	T	0.0805169	1006
1	rs2296481	C	T	0.0805169	1006
1	rs1408994	A	C	0.0775348	1006
1	rs1334879	A	G	0.580517	1006
1	rs1334878	A	G	0.580517	1006
1	rs1334877	C	T	0.579523	1006
1	rs11208640	T	C	0.579523	1006
1	rs114490404	C	T	0.0198807	1006
1	rs9728544	A	G	0.579523	1006
1	rs12733953	G	A	0.0159046	1006
1	rs9725541	C	T	0.557654	1006
1	rs12403430	T	G	0.0298211	1006
1	rs77639003	C	G	0.0367793	1006
1	rs6672992	A	C	0.185885	1006
1	rs6697416	C	T	0.573559	1006
1	rs11208642	A	G	0.573559	1006
1	rs115494331	T	C	0.0168986	1006
1	rs67509066	G	A	0.0218688	1006
1	rs61753391	G	A	0.0347913	1006
1	rs4593866	G	C	0.579523	1006
1	rs10889546	G	A	0.578529	1006
1	rs71647483	A	G	0.0159046	1006
1	rs6700226	A	T	0.572565	1006
1	rs11208643	A	G	0.502982	1006
1	rs9436725	A	G	0.578529	1006
1	rs9436726	T	C	0.578529	1006
1	rs6588142	C	T	0.572565	1006
1	rs6588143	T	G	0.572565	1006
1	rs28429763	G	A	0.527833	1006
1	rs7545397	C	A	0.579523	1006
1	rs7545720	G	T	0.579523	1006
1	rs10789183	G	C	0.581511	1006
1	rs12759155	A	C	0.0149105	1006
1	rs71647484	T	C	0.0149105	1006
1	rs4554758	A	G	0.549702	1006
1	rs4575118	A	C	0.548708	1006
1	rs4512686	C	G	0.548708	1006
1	rs6588144	T	C	0.549702	1006
1	rs4325172	G	A	0.533797	1006
1	rs11208644	C	T	0.0318091	1006
1	rs7529945	A	G	0.100398	1006
1	rs4332387	G	C	0.549702	1006
1	rs7532967	A	C	0.0318091	1006
1	rs7555604	C	G	0.0318091	1006
1	rs12077111	T	C	0.0318091	1006
1	rs4582839	A	C	0.592445	1006
1	rs3930551	T	G	0.0318091	1006
1	rs4329545	T	C	0.592445	1006
1	rs112200619	T	C	0.0168986	1006
1	rs7556443	T	C	0.0318091	1006
1	rs10218548	A	C	0.0318091	1006
1	rs9326067	T	C	0.0318091	1006
1	rs11208645	A	G	0.534791	1006
1	rs4915689	C	G	0.0318091	1006
1	rs4916048	C	G	0.0318091	1006
1	rs4916049	G	A	0.0318091	1006
1	rs4916050	C	A	0.0318091	1006
1	rs146629130	C	T	0.00795229	1006
1	rs4916051	C	A	0.0318091	1006
1	rs9436287	G	A	0.533797	1006
1	rs12753976	A	T	0.0149105	1006
1	rs12087420	A	G	0.0318091	1006
1	rs10889547	A	G	0.0318091	1006
1	rs10889548	G	T	0.0318091	1006
1	rs146219244	C	T	0.0149105	1006
1	rs78521871	C	T	0.0119284	1006
1	rs36067635	T	C	0.533797	1006
1	rs35782988	G	A	0.533797	1006
1	rs12726933	G	A	0.533797	1006
1	rs7415248	A	G	0.0318091	1006
1	rs4916052	C	T	0.559642	1006
1	rs7524932	T	C	0.533797	1006
1	rs7515643	G	A	0.533797	1006
1	rs12136950	T	C	0.533797	1006
1	rs4915690	T	G	0.0318091	1006
1	rs4592284	C	G	0.581511	1006
1	rs4915691	G	A	0.0477137	1006
1	rs4915692	C	T	0.0318091	1006
1	rs72679497	G	A	0.0377734	1006
1	rs61781405	G	A	0.0248509	1006
1	rs1033997	T	C	0.567594	1006
1	rs4655762	C	T	0.33499	1006
1	rs2148682	T	C	0.349901	1006
1	rs2148683	A	G	0.466203	1006
1	rs7540807	T	G	0.0884692	1006
1	rs913199	G	T	0.45328	1006
1	rs913200	G	A	0.45328	1006
1	rs60807413	A	G	0.0884692	1006
1	rs9436729	A	C	0.464215	1006
1	rs78008163	A	C	0.028827	1006
1	rs75449394	A	C	0.0178926	1006
1	rs61781408	A	G	0.117296	1006
1	rs11208646	A	T	0.342942	1006
1	rs11208647	G	A	0.464215	1006
1	rs17127601	A	G	0.117296	1006
1	rs138629956	G	T	0.0149105	1006
1	rs3818513	T	C	0.465209	1006
1	rs2274437	T	A	0.463221	1006
1	rs7546924	A	G	0.447316	1006
1	rs7536558	T	A	0.475149	1006
1	rs79624796	A	G	0.0705765	1006
1	rs975309	C	G	0.0208748	1006
1	rs77241227	A	T	0.0715706	1006
1	rs3790436	G	C	0.429423	1006
1	rs10493377	A	G	0.441352	1006
1	rs12093960	A	C	0.135189	1006
1	rs41301082	G	A	0.0357853	1006
1	rs75148473	T	C	0.0248509	1006
1	rs3806318	A	G	0.22664	1006
1	rs1327118	G	C	0.44334	1006
1	rs1327119	G	T	0.445328	1006
1	rs3790435	T	C	0.445328	1006
1	rs3790434	T	C	0.445328	1006
1	rs12145690	A	C	0.444334	1006
1	rs9436737	C	G	0.135189	1006
1	rs74081641	G	A	0.135189	1006
1	rs10889549	C	A	0.44334	1006
1	rs4655802	G	A	0.578529	1006
1	rs9436738	G	A	0.136183	1006
1	rs9436297	T	C	0.137177	1006
1	rs55730790	A	G	0.15507	1006
1	rs9436739	T	A	0.135189	1006
1	rs9436740	A	T	0.267396	1006
1	rs149083666	G	A	0.0109344	1006
1	rs12094974	G	A	0.0437376	1006
1	rs57792498	G	A	0.0377734	1006
1	rs9436299	C	A	0.668986	1006
1	rs4468199	A	G	0.0874751	1006
1	rs7551385	C	G	0.432406	1006
1	rs12077210	C	T	0.0397614	1006
1	rs3790433	C	T	0.232604	1006
1	rs17127618	C	G	0.131213	1006
1	rs142014788	C	T	0.0188867	1006
1	rs146303495	T	G	0.0188867	1006
1	rs77848204	G	A	0.0586481	1006
1	rs75465244	A	G	0.0884692	1006
1	rs7534511	A	G	0.66998	1006
1	rs9436300	A	G	0.66998	1006
1	rs9436301	T	C	0.22664	1006
1	rs12065099	T	C	0.0417495	1006
1	rs9436741	A	G	0.266402	1006
1	rs9436302	G	A	0.186879	1006
1	rs11208648	A	G	0.0417495	1006
1	rs9436303	A	G	0.224652	1006
1	rs9436304	G	C	0.224652	1006
1	rs1887285	A	G	0.0874751	1006
1	rs7883	G	A	0.0417495	1006
1	rs7602	G	A	0.189861	1006
1	rs1045895	G	A	0.400596	1006
1	rs114328096	A	T	0.0139165	1006
1	rs17750	G	C	0.409543	1006
1	rs1046011	C	T	0.314115	1006
1	rs7661	T	G	0.0417495	1006
1	rs55889533	G	T	0.402584	1006
1	rs55655800	G	T	0.0576541	1006
1	rs114881303	T	C	0.0188867	1006
1	rs6658922	G	A	0.422465	1006
1	rs113256767	C	T	0.0159046	1006
1	rs17127643	T	C	0.0417495	1006
1	rs17097182	A	T	0.0427435	1006
1	rs79160459	C	G	0.0427435	1006
1	rs11804091	A	G	0.129225	1006
1	rs3934256	C	G	0.431412	1006
1	rs6669785	G	T	0.0417495	1006
1	rs6669873	G	A	0.0427435	1006
1	rs75417229	G	A	0.0149105	1006
1	rs142935509	C	T	0.0357853	1006
1	rs17412175	T	A	0.459245	1006
1	rs9436745	A	G	0.162028	1006
1	rs10889550	A	G	0.0427435	1006
1	rs67129560	A	G	0.602386	1006
1	rs10889551	A	G	0.664016	1006
1	rs10889552	C	T	0.0427435	1006
1	rs10889553	G	A	0.0427435	1006
1	rs970468	C	A	0.619284	1006
1	rs970467	C	T	0.102386	1006
1	rs142090774	G	A	0.0258449	1006
1	rs143950079	T	G	0.0188867	1006
1	rs7534350	G	C	0.434394	1006
1	rs9436746	A	C	0.587475	1006
1	rs145295328	G	A	0.0149105	1006
1	rs61779772	T	A	0.408549	1006
1	rs3902062	T	G	0.106362	1006
1	rs141518748	G	A	0.0188867	1006
1	rs77223187	A	G	0.0864811	1006
1	rs77451629	G	A	0.0298211	1006
1	rs9436747	T	C	0.62326	1006
1	rs9436748	G	T	0.436382	1006
1	rs6657868	A	G	0.624254	1006
1	rs11582592	T	C	0.0477137	1006
1	rs115966259	A	T	0.0188867	1006
1	rs11588579	C	T	0.0477137	1006
1	rs75336190	G	A	0.0477137	1006
1	rs114280901	G	A	0.0258449	1006
1	rs188679257	T	C	0.00397614	1006
1	rs77980027	T	C	0.100398	1006
1	rs148200993	G	C	0.0188867	1006
1	rs72681327	A	T	0.430417	1006
1	rs61779779	G	C	0.431412	1006
1	rs116498241	A	G	0.0198807	1006
1	rs150709025	G	A	0.0188867	1006
1	rs76997537	T	A	0.0596421	1006
1	rs4655811	C	G	0.66501	1006
1	rs72681330	G	A	0.430417	1006
1	rs114403972	A	G	0.16998	1006
1	rs6669354	T	G	0.116302	1006
1	rs74522047	A	G	0.0188867	1006
1	rs113793307	T	C	0.0576541	1006
1	rs72921454	G	A	0.111332	1006
1	rs116330886	G	A	0.0188867	1006
1	rs2209707	G	A	0.653082	1006
1	rs143397435	G	T	0.0188867	1006
1	rs2209706	T	C	0.654076	1006
1	rs61779780	G	C	0.426441	1006
1	rs4655598	T	A	0.54175	1006
1	rs12086650	T	C	0.0337972	1006
1	rs114551222	C	T	0.0576541	1006
1	rs111815433	A	G	0.0775348	1006
1	rs7520723	G	A	0.426441	1006
1	rs7520568	C	T	0.429423	1006
1	rs7520742	G	A	0.426441	1006
1	rs116729383	C	T	0.0337972	1006
1	rs139972382	C	T	0.0188867	1006
1	rs114377291	A	G	0.0188867	1006
1	rs142579433	C	G	0.0188867	1006
1	rs77605029	T	G	0.0188867	1006
1	rs61779781	T	C	0.432406	1006
1	rs61779782	A	G	0.432406	1006
1	rs115235383	A	T	0.0188867	1006
1	rs78774785	G	T	0.0188867	1006
1	rs17127652	A	G	0.0188867	1006
1	rs6588147	G	A	0.653082	1006
1	rs72921463	G	A	0.115308	1006
1	rs75169973	T	C	0.0765408	1006
1	rs78661848	A	G	0.05666	1006
1	rs78263541	C	T	0.05666	1006
1	rs7531110	G	T	0.59841	1006
1	rs7555955	A	G	0.661034	1006
1	rs6704167	A	T	0.437376	1006
1	rs17412347	C	T	0.026839	1006
1	rs72681334	C	T	0.0119284	1006
1	rs17412368	A	G	0.470179	1006
1	rs61779814	C	G	0.599404	1006
1	rs61090190	G	A	0.0337972	1006
1	rs76341778	C	G	0.0576541	1006
1	rs7529650	G	A	0.594433	1006
1	rs17412403	T	C	0.470179	1006
1	rs61779815	G	A	0.469185	1006
1	rs17127656	C	T	0.0616302	1006
1	rs12409877	A	G	0.60338	1006
1	rs6698653	T	C	0.475149	1006
1	rs149009379	G	T	0.00497018	1006
1	rs7554485	T	C	0.60338	1006
1	rs7542824	G	A	0.469185	1006
1	rs2025804	G	A	0.66501	1006
1	rs2025803	A	G	0.469185	1006
1	rs7523344	A	C	0.66501	1006
1	rs138861391	G	A	0.0139165	1006
1	rs7518849	T	C	0.0616302	1006
1	rs6678718	A	G	0.66501	1006
1	rs2025805	G	A	0.469185	1006
1	rs10158579	T	C	0.128231	1006
1	rs7524834	T	C	0.475149	1006
1	rs7513047	G	A	0.475149	1006
1	rs10158592	T	C	0.128231	1006
1	rs10159112	A	G	0.128231	1006
1	rs11590603	A	G	0.475149	1006
1	rs17412682	T	C	0.475149	1006
1	rs11811946	A	G	0.60338	1006
1	rs17412723	A	G	0.475149	1006
1	rs11808888	G	A	0.128231	1006
1	rs10127890	G	A	0.128231	1006
1	rs17127673	A	G	0.129225	1006
1	rs10127731	G	A	0.60338	1006
1	rs10128072	A	C	0.128231	1006
1	rs11579567	C	A	0.0616302	1006
1	rs1327121	G	A	0.66501	1006
1	rs12408851	G	A	0.602386	1006
1	rs17127677	G	T	0.127237	1006
1	rs17127680	T	C	0.602386	1006
1	rs1327120	T	C	0.602386	1006
1	rs148041272	C	T	0.00596421	1006
1	rs6702545	G	T	0.602386	1006
1	rs1590640	G	A	0.602386	1006
1	rs1575986	T	C	0.664016	1006
1	rs61218937	C	T	0.127237	1006
1	rs11800909	A	G	0.0725646	1006
1	rs11804481	C	T	0.602386	1006
1	rs17127690	A	G	0.128231	1006
1	rs6694528	C	T	0.128231	1006
1	rs11800275	T	A	0.128231	1006
1	rs112488289	T	C	0.0198807	1006
1	rs11208654	C	T	0.664016	1006
1	rs7534177	A	G	0.0616302	1006
1	rs10157275	C	T	0.129225	1006
1	rs78650744	T	C	0.0198807	1006
1	rs7537093	A	G	0.473161	1006
1	rs1327115	T	G	0.602386	1006
1	rs72921490	A	T	0.128231	1006
1	rs2104563	C	T	0.722664	1006
1	rs2104564	C	T	0.722664	1006
1	rs10889556	G	A	0.722664	1006
1	rs74082071	G	T	0.0596421	1006
1	rs12062820	T	C	0.163022	1006
1	rs11208655	T	A	0.723658	1006
1	rs11208656	A	G	0.163022	1006
1	rs74082072	T	C	0.0805169	1006
1	rs12079231	C	G	0.163022	1006
1	rs7536110	A	C	0.723658	1006
1	rs7516904	G	A	0.723658	1006
1	rs7516763	C	A	0.483101	1006
1	rs7516840	C	G	0.723658	1006
1	rs112314233	C	G	0.483101	1006
1	rs11208657	G	A	0.723658	1006
1	rs11208658	C	T	0.724652	1006
1	rs12082485	C	T	0.723658	1006
1	rs12068561	T	C	0.723658	1006
1	rs79083021	T	G	0.0705765	1006
1	rs6672331	G	C	0.0328032	1006
1	rs1327116	A	C	0.723658	1006
1	rs77273543	C	G	0.0616302	1006
1	rs78947634	C	T	0.0258449	1006
1	rs10889558	A	G	0.723658	1006
1	rs12065503	T	C	0.163022	1006
1	rs7533108	C	G	0.724652	1006
1	rs143269572	C	A	0.0149105	1006
1	rs2767485	T	C	0.162028	1006
1	rs2148684	T	C	0.723658	1006
1	rs11208659	T	C	0.0815109	1006
1	rs1171273	G	C	0.723658	1006
1	rs1171274	C	T	0.723658	1006
1	rs10889559	A	G	0.723658	1006
1	rs35660507	G	A	0.0248509	1006
1	rs1171275	C	T	0.164016	1006
1	rs113407624	G	A	0.0198807	1006
1	rs111291360	A	C	0.0198807	1006
1	rs115160659	A	G	0.00894632	1006
1	rs113424381	A	T	0.0198807	1006
1	rs1180445	T	C	0.164016	1006
1	rs1475397	C	T	0.243539	1006
1	rs1475398	C	G	0.725646	1006
1	rs11208660	C	T	0.0785288	1006
1	rs75331601	C	T	0.0337972	1006
1	rs116756838	C	T	0.0198807	1006
1	rs12141591	C	G	0.0596421	1006
1	rs2490323	C	T	0.16501	1006
1	rs1627238	G	A	0.16501	1006
1	rs1623037	C	G	0.16501	1006
1	rs1782755	C	A	0.16501	1006
1	rs139569596	G	A	0.00894632	1006
1	rs11208662	G	C	0.0795229	1006
1	rs11587159	C	G	0.480119	1006
1	rs1171276	A	G	0.16501	1006
1	rs11581702	T	C	0.480119	1006
1	rs1171277	G	A	0.164016	1006
1	rs1011527	G	A	0.0596421	1006
1	rs1171278	C	T	0.16501	1006
1	rs1536467	A	G	0.0536779	1006
1	rs12073622	T	A	0.0198807	1006
1	rs1171279	C	T	0.244533	1006
1	rs1571151	A	G	0.0795229	1006
1	rs111581981	C	A	0.0198807	1006
1	rs12079616	A	G	0.0198807	1006
1	rs12089884	C	T	0.0198807	1006
1	rs1619754	G	A	0.724652	1006
1	rs1621286	G	T	0.16501	1006
1	rs1171280	C	T	0.724652	1006
1	rs10889560	C	A	0.0795229	1006
1	rs1171281	T	C	0.16501	1006
1	rs6656451	C	T	0.560636	1006
1	rs1171282	G	A	0.16501	1006
1	rs2767486	A	G	0.188867	1006
1	rs12135802	A	G	0.0596421	1006
1	rs1751492	C	T	0.699801	1006
1	rs1782754	G	A	0.720676	1006
1	rs6697315	C	T	0.641153	1006
1	rs145437666	T	G	0.0188867	1006
1	rs192843358	T	A	0.0198807	1006
1	rs7553258	G	T	0.26839	1006
1	rs140654719	C	T	0.0198807	1006
1	rs2154381	G	A	0.699801	1006
1	rs74704065	C	T	0.0198807	1006
1	rs1171268	G	T	0.699801	1006
1	rs1171269	T	C	0.719682	1006
1	rs6662904	G	A	0.476143	1006
1	rs1171270	G	A	0.719682	1006
1	rs10749753	A	G	0.477137	1006
1	rs74084010	G	A	0.0198807	1006
1	rs1171271	C	T	0.719682	1006
1	rs1177681	G	A	0.719682	1006
1	rs74084014	G	A	0.0198807	1006
1	rs1171272	G	T	0.719682	1006
1	rs1022981	G	A	0.719682	1006
1	rs1186075	T	C	0.719682	1006
1	rs1186403	C	T	0.699801	1006
1	rs1185692	C	G	0.719682	1006
1	rs143288541	A	G	0.0149105	1006
1	rs1171261	T	C	0.719682	1006
1	rs1171262	A	T	0.719682	1006
1	rs111573261	A	G	0.0198807	1006
1	rs1171263	T	C	0.719682	1006
1	rs12140910	A	G	0.0586481	1006
1	rs79549563	A	G	0.0656064	1006
1	rs1171264	C	G	0.720676	1006
1	rs80323738	A	G	0.0308151	1006
1	rs1171265	A	G	0.641153	1006
1	rs17413610	C	A	0.0586481	1006
1	rs12138493	T	A	0.0586481	1006
1	rs1171266	T	C	0.700795	1006
1	rs1171267	T	G	0.642147	1006
1	rs74986928	T	G	0.0188867	1006
1	rs12403114	C	G	0.0328032	1006
1	rs145770123	A	G	0.0228628	1006
1	rs76467619	G	A	0.0198807	1006
1	rs78639398	A	G	0.0586481	1006
1	rs1751490	C	T	0.357853	1006
1	rs1782763	C	T	0.661034	1006
1	rs75083258	G	A	0.0198807	1006
1	rs12137973	T	A	0.0596421	1006
1	rs10889561	T	C	0.720676	1006
1	rs12087382	T	A	0.323062	1006
1	rs12082008	G	T	0.323062	1006
1	rs1751491	T	G	0.661034	1006
1	rs182595869	C	T	0.0198807	1006
1	rs55964802	G	A	0.323062	1006
1	rs9662547	T	C	0.477137	1006
1	rs1751481	G	A	0.661034	1006
1	rs2211654	T	C	0.0586481	1006
1	rs1782758	C	T	0.720676	1006
1	rs2802469	C	T	0.640159	1006
1	rs1782759	C	T	0.662028	1006
1	rs116508643	C	T	0.0586481	1006
1	rs138517453	C	T	0.0427435	1006
1	rs1751482	C	T	0.662028	1006
1	rs1782760	A	T	0.720676	1006
1	rs2767482	T	C	0.661034	1006
1	rs2802470	G	A	0.641153	1006
1	rs1782761	A	G	0.720676	1006
1	rs1782762	C	G	0.720676	1006
1	rs1751483	T	C	0.641153	1006
1	rs1751484	C	T	0.720676	1006
1	rs75326085	C	A	0.0198807	1006
1	rs1751485	C	A	0.641153	1006
1	rs1751486	A	G	0.720676	1006
1	rs1409802	A	G	0.72664	1006
1	rs7418057	G	A	0.475149	1006
1	rs7413823	A	G	0.708748	1006
1	rs76695989	T	A	0.0119284	1006
1	rs10889562	G	A	0.232604	1006
1	rs6673324	G	A	0.524851	1006
1	rs72681384	G	A	0.232604	1006
1	rs11208673	T	C	0.232604	1006
1	rs7519977	G	A	0.271372	1006
1	rs10158279	T	G	0.523857	1006
1	rs2376016	C	T	0.232604	1006
1	rs6671495	G	A	0.232604	1006
1	rs6671498	G	C	0.681909	1006
1	rs3790432	T	A	0.232604	1006
1	rs3790431	A	G	0.232604	1006
1	rs1137100	A	G	0.270378	1006
1	rs35971550	G	C	0.0198807	1006
1	rs3790429	T	A	0.157058	1006
1	rs10789184	G	A	0.270378	1006
1	rs6678948	G	T	0.232604	1006
1	rs12033452	C	A	0.290258	1006
1	rs6657632	A	G	0.290258	1006
1	rs76227390	C	T	0.0377734	1006
1	rs6588152	T	A	0.232604	1006
1	rs11208674	T	C	0.290258	1006
1	rs4655517	C	T	0.522863	1006
1	rs4655518	T	G	0.290258	1006
1	rs4655519	A	G	0.290258	1006
1	rs138866310	A	T	0.0149105	1006
1	rs76912411	T	A	0.0695825	1006
1	rs78862345	G	A	0.0198807	1006
1	rs4655680	G	T	0.290258	1006
1	rs3790428	G	T	0.285288	1006
1	rs3790427	T	C	0.269384	1006
1	rs3790426	C	A	0.232604	1006
1	rs3790425	A	G	0.285288	1006
1	rs9659701	G	A	0.67495	1006
1	rs3790424	A	G	0.285288	1006
1	rs35228056	G	T	0.0397614	1006
1	rs1343982	C	T	0.285288	1006
1	rs1343981	A	G	0.285288	1006
1	rs10789185	G	C	0.517893	1006
1	rs10493379	G	A	0.285288	1006
1	rs12239395	T	C	0.285288	1006
1	rs10493380	A	C	0.16998	1006
1	rs6691346	G	A	0.285288	1006
1	rs6691282	C	T	0.285288	1006
1	rs12059300	G	A	0.232604	1006
1	rs1938487	T	C	0.285288	1006
1	rs2105462	G	A	0.285288	1006
1	rs7413467	A	G	0.285288	1006
1	rs11208676	A	G	0.285288	1006
1	rs6673591	A	G	0.517893	1006
1	rs11208677	A	G	0.286282	1006
1	rs1938489	A	G	0.232604	1006
1	rs12067730	T	C	0.232604	1006
1	rs12038998	C	A	0.286282	1006
1	rs10889563	A	G	0.517893	1006
1	rs4655528	A	G	0.285288	1006
1	rs11208678	A	C	0.285288	1006
1	rs11208679	G	A	0.285288	1006
1	rs138149540	T	C	0.00994036	1006
1	rs10789186	G	A	0.517893	1006
1	rs116424768	C	A	0.0149105	1006
1	rs7524458	T	C	0.232604	1006
1	rs7535099	A	G	0.232604	1006
1	rs7539528	T	C	0.517893	1006
1	rs10443259	G	A	0.285288	1006
1	rs6676495	G	A	0.285288	1006
1	rs4370791	A	G	0.287276	1006
1	rs11208680	A	G	0.232604	1006
1	rs12028951	G	A	0.285288	1006
1	rs12042877	C	T	0.286282	1006
1	rs12042884	C	G	0.285288	1006
1	rs10889564	C	A	0.285288	1006
1	rs10889565	A	G	0.285288	1006
1	rs3828039	A	G	0.285288	1006
1	rs3828038	A	G	0.285288	1006
1	rs10789188	A	G	0.685885	1006
1	rs3828037	T	C	0.451292	1006
1	rs3828035	T	C	0.26839	1006
1	rs61781283	G	A	0.171968	1006
1	rs61781284	G	A	0.170974	1006
1	rs10749754	G	A	0.472167	1006
1	rs6696658	T	C	0.472167	1006
1	rs6696954	T	G	0.66998	1006
1	rs6662244	A	G	0.469185	1006
1	rs72683113	T	C	0.182903	1006
1	rs12035604	T	C	0.261431	1006
1	rs12564626	G	A	0.468191	1006
1	rs11208682	G	A	0.469185	1006
1	rs10889566	A	C	0.469185	1006
1	rs10889567	T	C	0.469185	1006
1	rs10449758	A	G	0.469185	1006
1	rs2186243	T	G	0.469185	1006
1	rs2154380	T	C	0.469185	1006
1	rs4655696	T	C	0.469185	1006
1	rs10736402	C	T	0.469185	1006
1	rs1137101	A	G	0.469185	1006
1	rs4655537	A	G	0.636183	1006
1	rs12069188	G	T	0.206759	1006
1	rs10889568	T	C	0.261431	1006
1	rs10732836	C	T	0.469185	1006
1	rs55966874	G	C	0.468191	1006
1	rs4655539	A	T	0.469185	1006
1	rs6669117	T	C	0.469185	1006
1	rs6689191	C	T	0.469185	1006
1	rs10789189	G	A	0.469185	1006
1	rs3828034	A	G	0.154076	1006
1	rs12405556	G	T	0.261431	1006
1	rs11208683	T	C	0.472167	1006
1	rs10789190	G	A	0.469185	1006
1	rs3762274	T	C	0.421471	1006
1	rs3762273	A	C	0.421471	1006
1	rs3828033	C	T	0.408549	1006
1	rs6700201	C	T	0.222664	1006
1	rs3790423	C	T	0.421471	1006
1	rs3790422	C	T	0.421471	1006
1	rs35755072	A	T	0.0159046	1006
1	rs3790421	C	T	0.421471	1006
1	rs3790420	C	T	0.421471	1006
1	rs1805134	T	C	0.222664	1006
1	rs13306522	G	A	0.0129225	1006
1	rs17097193	T	C	0.0318091	1006
1	rs6688776	A	G	0.423459	1006
1	rs6665672	G	A	0.153082	1006
1	rs7545475	A	G	0.176938	1006
1	rs72683129	A	G	0.162028	1006
1	rs12077336	G	T	0.151093	1006
1	rs12087511	A	T	0.153082	1006
1	rs11208685	A	T	0.207753	1006
1	rs12097855	C	T	0.151093	1006
1	rs11208686	G	A	0.200795	1006
1	rs79035087	T	A	0.150099	1006
1	rs17127767	C	A	0.152087	1006
1	rs6661050	G	C	0.151093	1006
1	rs79843967	A	G	0.0208748	1006
1	rs4606347	G	A	0.151093	1006
1	rs6676598	T	C	0.151093	1006
1	rs181619048	A	G	0.00795229	1006
1	rs11585329	G	T	0.152087	1006
1	rs10399687	C	T	0.151093	1006
1	rs2376018	A	G	0.151093	1006
1	rs77248581	A	G	0.0208748	1006
1	rs72641129	A	G	0.198807	1006
1	rs11801408	C	T	0.171968	1006
1	rs74733149	A	G	0.0854871	1006
1	rs1805094	G	C	0.151093	1006
1	rs11208687	C	T	0.198807	1006
1	rs72923286	T	A	0.0208748	1006
1	rs6690625	T	G	0.219682	1006
1	rs6678033	G	A	0.372763	1006
1	rs17127776	A	G	0.153082	1006
1	rs75634621	T	C	0.0198807	1006
1	rs12040007	G	A	0.198807	1006
1	rs61781308	T	C	0.153082	1006
1	rs4655555	T	A	0.198807	1006
1	rs4655556	G	A	0.198807	1006
1	rs4655723	C	T	0.198807	1006
1	rs4655557	T	C	0.372763	1006
1	rs1938484	C	A	0.198807	1006
1	rs11208688	T	C	0.198807	1006
1	rs13306520	A	G	0.0208748	1006
1	rs1938485	A	G	0.372763	1006
1	rs6700421	A	G	0.198807	1006
1	rs4655729	A	G	0.372763	1006
1	rs61781309	G	A	0.153082	1006
1	rs17414638	G	A	0.0198807	1006
1	rs11208689	G	A	0.372763	1006
1	rs4655564	G	A	0.198807	1006
1	rs4655739	A	T	0.171968	1006
1	rs4655740	C	T	0.198807	1006
1	rs78754335	A	G	0.0208748	1006
1	rs57669574	C	T	0.0208748	1006
1	rs7540268	G	A	0.198807	1006
1	rs3790437	A	G	0.153082	1006
1	rs3790438	T	A	0.153082	1006
1	rs3790439	T	A	0.372763	1006
1	rs10889569	A	T	0.372763	1006
1	rs61781310	T	A	0.153082	1006
1	rs4655743	G	C	0.372763	1006
1	rs61781311	G	T	0.153082	1006
1	rs57941031	G	T	0.198807	1006
1	rs6658330	T	A	0.173956	1006
1	rs10889570	C	G	0.372763	1006
1	rs61781312	T	C	0.153082	1006
1	rs7516341	T	C	0.372763	1006
1	rs7549647	G	A	0.198807	1006
1	rs17127807	A	G	0.0208748	1006
1	rs12067936	C	A	0.373757	1006
1	rs4655566	A	G	0.198807	1006
1	rs17406366	A	G	0.0208748	1006
1	rs4567312	C	T	0.0208748	1006
1	rs17406429	A	G	0.152087	1006
1	rs6700896	C	T	0.38171	1006
1	rs115563900	T	C	0.0198807	1006
1	rs34075504	C	A	0.182903	1006
1	rs17127815	T	C	0.172962	1006
1	rs7542446	G	A	0.371769	1006
1	rs78933610	A	T	0.0129225	1006
1	rs11811985	T	C	0.172962	1006
1	rs6588153	T	A	0.374751	1006
1	rs11208690	A	G	0.201789	1006
1	rs61781313	G	T	0.152087	1006
1	rs57412330	C	T	0.172962	1006
1	rs11208691	A	G	0.374751	1006
1	rs74081964	C	T	0.0208748	1006
1	rs7546242	C	T	0.374751	1006
1	rs17127825	C	T	0.172962	1006
1	rs17127826	A	G	0.0208748	1006
1	rs1938499	A	T	0.15507	1006
1	rs61781314	T	A	0.176938	1006
1	rs17127828	A	G	0.0208748	1006
1	rs142740539	A	C	0.00894632	1006
1	rs17127832	T	C	0.176938	1006
1	rs76257047	C	T	0.156064	1006
1	rs1892535	G	A	0.202783	1006
1	rs61781315	A	G	0.176938	1006
1	rs79896327	C	T	0.0129225	1006
1	rs1938498	T	C	0.379722	1006
1	rs17415296	C	A	0.156064	1006
1	rs3206172	C	G	0.176938	1006
1	rs12034502	C	T	0.379722	1006
1	rs41286708	A	T	0.0178926	1006
1	rs72925327	G	T	0.0208748	1006
1	rs1938497	G	A	0.379722	1006
1	rs1938496	C	T	0.202783	1006
1	rs17127838	G	T	0.176938	1006
1	rs12025906	T	C	0.202783	1006
1	rs1805096	G	A	0.379722	1006
1	rs12024269	G	T	0.202783	1006
1	rs72925333	C	T	0.0208748	1006
1	rs17127849	A	G	0.380716	1006
1	rs72925335	A	G	0.177932	1006
1	rs142832105	A	G	0.0109344	1006
1	rs72925337	C	T	0.177932	1006
1	rs61781317	T	C	0.157058	1006
1	rs61781318	A	G	0.156064	1006
1	rs61781319	G	A	0.156064	1006
1	rs1892534	C	T	0.383698	1006
1	rs41459646	T	G	0.156064	1006
1	rs112170610	C	T	0.0208748	1006
1	rs12736154	T	G	0.05666	1006
1	rs112744618	T	C	0.0129225	1006
1	rs7531867	G	A	0.379722	1006
1	rs60466849	A	G	0.202783	1006
1	rs59508186	C	A	0.392644	1006
1	rs11208692	A	C	0.202783	1006
1	rs11208693	C	T	0.379722	1006
1	rs2186247	T	C	0.176938	1006
1	rs2154384	C	T	0.379722	1006
1	rs2154383	A	G	0.156064	1006
1	rs143886023	T	C	0.00795229	1006
1	rs61781320	C	A	0.176938	1006
1	rs112291788	G	A	0.176938	1006
1	rs140168415	G	A	0.0208748	1006
1	rs376059132	A	G	0.00795229	1006
1	rs61783276	A	T	0.156064	1006
1	rs12130672	A	G	0.378728	1006
1	rs61783277	A	C	0.156064	1006
1	rs58546752	C	T	0.0218688	1006
1	rs72925350	T	C	0.0208748	1006
1	rs4655754	T	C	0.202783	1006
1	rs67051863	G	A	0.202783	1006
1	rs112247468	T	C	0.202783	1006
1	rs11809906	C	T	0.379722	1006
1	rs78252998	A	G	0.0208748	1006
1	rs12044840	C	G	0.379722	1006
1	rs12030956	G	T	0.379722	1006
1	rs191466087	T	A	0.00994036	1006
1	rs12035753	T	G	0.379722	1006
1	rs77521504	G	A	0.0109344	1006
1	rs111313184	A	G	0.17992	1006
1	rs1938494	G	T	0.379722	1006
1	rs1938493	G	T	0.157058	1006
1	rs1938492	A	C	0.379722	1006
1	rs2186246	A	G	0.202783	1006
1	rs2186245	C	T	0.202783	1006
1	rs1938491	C	T	0.156064	1006
1	rs61779661	A	G	0.156064	1006
1	rs2096443	G	T	0.176938	1006
1	rs2096442	G	A	0.176938	1006
1	rs4311928	T	C	0.379722	1006
1	rs143012400	G	A	0.176938	1006
1	rs141088928	C	A	0.0208748	1006
1	rs146828109	A	T	0.0208748	1006
1	rs113267119	A	G	0.0208748	1006
1	rs4655761	T	C	0.379722	1006
1	rs79050868	G	A	0.379722	1006
1	rs2226281	G	T	0.202783	1006
1	rs113705268	A	T	0.0208748	1006
1	rs114803677	A	T	0.028827	1006
1	rs11208695	A	G	0.379722	1006
1	rs11208696	T	G	0.379722	1006
1	rs61779662	C	T	0.156064	1006
1	rs78138427	G	T	0.202783	1006
1	rs66767543	G	A	0.202783	1006
1	rs28480230	C	T	0.380716	1006
1	rs61779664	G	T	0.156064	1006
1	rs72925370	T	C	0.0208748	1006
1	rs12130476	G	C	0.202783	1006
1	rs12145237	C	T	0.202783	1006
1	rs11812068	C	A	0.177932	1006
1	rs74083729	A	C	0.176938	1006
1	rs10789192	G	A	0.379722	1006
1	rs4655764	C	T	0.392644	1006
1	rs61779665	A	C	0.176938	1006
1	rs28797536	C	T	0.176938	1006
1	rs28814303	C	A	0.176938	1006
1	rs28881215	C	T	0.176938	1006
1	rs28766321	A	G	0.176938	1006
1	rs28788308	C	T	0.176938	1006
1	rs28794911	G	C	0.176938	1006
1	rs28849079	C	T	0.176938	1006
1	rs28844384	A	G	0.176938	1006
1	rs75022029	C	T	0.176938	1006
1	rs72925384	A	G	0.176938	1006
1	rs72925388	T	C	0.176938	1006
1	rs11804277	G	C	0.176938	1006
1	rs66728245	C	T	0.202783	1006
1	rs34749903	T	G	0.156064	1006
1	rs6664626	G	T	0.159046	1006
1	rs61779667	A	G	0.176938	1006
1	rs61779668	T	C	0.176938	1006
1	rs61779669	T	C	0.156064	1006
1	rs56274111	A	C	0.379722	1006
1	rs72925391	C	T	0.176938	1006
1	rs72925393	G	A	0.176938	1006
1	rs72925394	A	G	0.176938	1006
1	rs10443260	A	G	0.202783	1006
1	rs72925396	A	G	0.176938	1006
1	rs11808262	A	C	0.176938	1006
1	rs10443261	T	C	0.379722	1006
1	rs11806790	T	C	0.176938	1006
1	rs11806794	T	C	0.176938	1006
1	rs10889573	C	T	0.202783	1006
1	rs11805108	G	A	0.176938	1006
1	rs11805121	G	A	0.176938	1006
1	rs11811528	C	T	0.176938	1006
1	rs10749755	C	T	0.379722	1006
1	rs10789193	A	T	0.379722	1006
1	rs1938503	C	T	0.027833	1006
1	rs61779671	A	C	0.176938	1006
1	rs61779672	C	T	0.177932	1006
1	rs61779673	C	T	0.176938	1006
1	rs4655772	A	G	0.570577	1006
1	rs61779710	C	T	0.176938	1006
1	rs61779711	A	G	0.176938	1006
1	rs66470832	T	A	0.202783	1006
1	rs61779712	C	T	0.176938	1006
1	rs61779713	A	G	0.176938	1006
1	rs61779714	T	C	0.176938	1006
1	rs61779715	T	C	0.156064	1006
1	rs11208698	G	A	0.202783	1006
1	rs11208699	A	G	0.202783	1006
1	rs57547036	G	A	0.176938	1006
1	rs2186244	G	A	0.176938	1006
1	rs2154382	C	T	0.379722	1006
1	rs78076347	G	A	0.00994036	1006
1	rs12043254	A	G	0.202783	1006
1	rs1938490	T	A	0.379722	1006
1	rs59677396	T	G	0.176938	1006
1	rs61095579	G	A	0.176938	1006
1	rs59431947	C	T	0.176938	1006
1	rs57019700	A	G	0.176938	1006
1	rs76637555	G	A	0.156064	1006
1	rs60397347	G	A	0.176938	1006
1	rs58547206	A	C	0.176938	1006
1	rs11208700	A	T	0.571571	1006
1	rs61779721	G	C	0.156064	1006
1	rs56185479	A	G	0.176938	1006
1	rs55749540	A	G	0.176938	1006
1	rs60630616	T	C	0.176938	1006
1	rs55831770	G	C	0.176938	1006
1	rs57465478	G	A	0.176938	1006
1	rs60845315	C	A	0.177932	1006
1	rs12042779	T	C	0.380716	1006
1	rs12042807	T	C	0.379722	1006
1	rs72927238	A	C	0.176938	1006
1	rs74083770	G	C	0.176938	1006
1	rs11208701	C	T	0.379722	1006
1	rs75093445	A	G	0.177932	1006
1	rs61779725	A	G	0.177932	1006
1	rs61779726	A	C	0.177932	1006
1	rs12043772	T	A	0.202783	1006
1	rs72927245	T	C	0.0208748	1006
1	rs72927249	A	C	0.176938	1006
1	rs4655574	T	A	0.379722	1006
1	rs4655575	C	T	0.202783	1006
1	rs79211391	C	G	0.176938	1006
1	rs72927256	C	T	0.176938	1006
1	rs72927258	C	G	0.176938	1006
1	rs61779728	C	A	0.176938	1006
1	rs72927259	C	A	0.0208748	1006
1	rs11208705	G	A	0.202783	1006
1	rs7339965	G	A	0.177932	1006
1	rs11807752	A	G	0.156064	1006
1	rs61779734	T	C	0.156064	1006
1	rs11208707	C	T	0.202783	1006
1	rs61779735	T	G	0.156064	1006
1	rs10736403	A	G	0.223658	1006
1	rs10749756	C	T	0.223658	1006
1	rs12239571	G	A	0.0218688	1006
1	rs1938500	G	T	0.223658	1006
1	rs1938501	G	T	0.223658	1006
1	rs1938502	G	A	0.223658	1006
1	rs12567606	A	G	0.223658	1006
1	rs12117858	C	T	0.223658	1006
1	rs4655778	G	A	0.202783	1006
1	rs4655779	A	G	0.223658	1006
1	rs11208708	T	C	0.223658	1006
1	rs72927285	C	G	0.0208748	1006
1	rs4655780	C	A	0.223658	1006
1	rs4655781	A	C	0.223658	1006
1	rs4655782	A	G	0.223658	1006
1	rs4655783	T	C	0.571571	1006
1	rs4655784	A	G	0.223658	1006
1	rs12023864	C	G	0.223658	1006
1	rs12038180	G	C	0.223658	1006
1	rs55737039	A	G	0.223658	1006
1	rs55973636	C	G	0.223658	1006
1	rs61779737	G	A	0.156064	1006
1	rs59258332	C	G	0.202783	1006
1	rs56964262	G	A	0.224652	1006
1	rs12141410	A	G	0.223658	1006
1	rs56257327	C	T	0.0208748	1006
1	rs10158937	A	C	0.223658	1006
1	rs112652890	C	T	0.0129225	1006
1	rs67787610	G	A	0.223658	1006
1	rs11807723	G	A	0.156064	1006
1	rs2386	G	A	0.224652	1006
1	rs11208709	G	A	0.203777	1006
1	rs11208710	A	G	0.224652	1006
1	rs61469778	A	G	0.0208748	1006
1	rs12026918	C	G	0.223658	1006
1	rs56036732	C	T	0.0208748	1006
1	rs11809917	T	C	0.156064	1006
1	rs11809410	A	G	0.156064	1006
1	rs12043644	A	G	0.379722	1006
1	rs72929407	T	C	0.0208748	1006
1	rs74082208	A	T	0.0208748	1006
1	rs11208711	G	T	0.379722	1006
1	rs74530707	T	C	0.0208748	1006
1	rs10889574	G	A	0.358847	1006
1	rs112153466	T	G	0.202783	1006
1	rs55953331	G	A	0.16004	1006
1	rs79624184	A	G	0.0208748	1006
1	rs2375803	T	C	0.156064	1006
1	rs2375804	A	G	0.156064	1006
1	rs148876862	A	G	0.0188867	1006
1	rs4655582	C	G	0.358847	1006
1	rs12021623	A	C	0.358847	1006
1	rs74082211	C	T	0.0208748	1006
1	rs12022410	A	G	0.575547	1006
1	rs116488551	G	A	0.00695825	1006
1	rs58846684	G	A	0.0208748	1006
1	rs11208715	G	T	0.358847	1006
1	rs144779325	A	G	0.00497018	1006
1	rs112585178	G	T	0.0337972	1006
1	rs6683101	G	A	0.0208748	1006
1	rs12030543	C	T	0.202783	1006
1	rs4655583	C	A	0.203777	1006
1	rs4655584	T	G	0.379722	1006
1	rs4655585	T	C	0.380716	1006
1	rs17127882	C	T	0.0208748	1006
1	rs17407229	A	C	0.15507	1006
1	rs2211651	G	T	0.379722	1006
1	rs140951490	A	G	0.027833	1006
1	rs17127892	A	G	0.0208748	1006
1	rs2375805	C	T	0.379722	1006
1	rs2889195	C	T	0.379722	1006
1	rs10493378	T	C	0.0208748	1006
1	rs17127905	T	C	0.224652	1006
1	rs67620752	T	C	0.224652	1006
1	rs12042379	G	T	0.224652	1006
1	rs17407322	C	T	0.15507	1006
1	rs11208716	C	T	0.379722	1006
1	rs11208717	T	C	0.379722	1006
1	rs11208718	G	A	0.379722	1006
1	rs11208719	A	G	0.224652	1006
1	rs77312858	C	T	0.0129225	1006
1	rs11208720	A	G	0.224652	1006
1	rs139110137	G	A	0.00695825	1006
1	rs4655792	T	G	0.224652	1006
1	rs4655793	C	A	0.224652	1006
1	rs4655794	T	C	0.571571	1006
1	rs4655795	G	T	0.224652	1006
1	rs6699885	C	A	0.775348	1006
1	rs6664534	T	A	0.775348	1006
1	rs79994905	T	A	0.15507	1006
1	rs61779751	A	G	0.15507	1006
1	rs61779752	C	T	0.15507	1006
1	rs6588156	A	G	0.775348	1006
1	rs6588157	C	T	0.0487078	1006
1	rs6588158	T	C	0.620278	1006
1	rs61779753	T	C	0.15507	1006
1	rs144892721	G	C	0.0129225	1006
1	rs75561700	T	C	0.15507	1006
1	rs61779754	A	G	0.15507	1006
1	rs61779755	T	A	0.15507	1006
1	rs572535975	G	A	0.00795229	1006
1	rs4420065	T	C	0.620278	1006
1	rs61779756	C	T	0.15507	1006
1	rs61779757	G	A	0.15507	1006
1	rs6688625	C	T	0.195825	1006
1	rs35351477	G	T	0.15507	1006
1	rs61779759	G	A	0.157058	1006
1	rs61780860	C	T	0.156064	1006
1	rs61780861	G	A	0.148111	1006
1	rs61780862	G	A	0.148111	1006
1	rs61780863	C	T	0.157058	1006
1	rs61780864	C	T	0.148111	1006
1	rs61780865	T	C	0.148111	1006
1	rs6667615	A	G	0.799205	1006
1	rs6667616	A	C	0.799205	1006
1	rs77074159	C	G	0.148111	1006
1	rs61780866	A	G	0.148111	1006
1	rs61780867	A	G	0.144135	1006
1	rs61780868	C	G	0.144135	1006
1	rs61780869	T	C	0.149105	1006
1	rs112695172	G	A	0.0159046	1006
1	rs77837631	A	G	0.148111	1006
1	rs61780870	C	G	0.148111	1006
1	rs113467192	C	T	0.0159046	1006
1	rs4459081	G	C	0.649105	1006
1	rs115474159	T	A	0.0347913	1006
1	rs61780871	G	A	0.148111	1006
1	rs61780872	A	C	0.148111	1006
1	rs111558223	C	A	0.148111	1006
1	rs61780873	G	A	0.146123	1006
1	rs6698842	C	T	0.630219	1006
1	rs6663226	T	A	0.651093	1006
1	rs61780874	A	T	0.148111	1006
1	rs61780875	C	A	0.148111	1006
1	rs11805519	C	T	0.0208748	1006
1	rs61780876	C	A	0.148111	1006
1	rs10157664	T	C	0.798211	1006
1	rs79471423	G	T	0.148111	1006
1	rs78711727	A	T	0.148111	1006
1	rs76303603	T	C	0.0168986	1006
1	rs75286096	A	G	0.0208748	1006
1	rs61780877	C	A	0.150099	1006
1	rs4394621	G	A	0.797217	1006
1	rs10789194	T	C	0.797217	1006
1	rs12058173	G	A	0.0208748	1006
1	rs61780878	T	C	0.149105	1006
1	rs10789195	A	C	0.797217	1006
1	rs61780879	C	T	0.148111	1006
1	rs17415879	A	G	0.148111	1006
1	rs7524581	T	C	0.649105	1006
1	rs80314161	C	T	0.148111	1006
1	rs141850335	G	A	0.0159046	1006
1	rs61780880	C	T	0.148111	1006
1	rs17407384	A	G	0.148111	1006
1	rs7515766	G	A	0.628231	1006
1	rs17407426	A	G	0.148111	1006
1	rs61780881	C	T	0.148111	1006
1	rs4425959	G	A	0.797217	1006
1	rs61780882	G	A	0.148111	1006
1	rs4579727	T	C	0.168986	1006
1	rs4456071	T	G	0.797217	1006
1	rs7518710	G	A	0.628231	1006
1	rs7541434	A	C	0.627237	1006
1	rs10889576	T	C	0.777336	1006
1	rs7541455	A	C	0.798211	1006
1	rs77011771	T	A	0.149105	1006
1	rs17127920	C	T	0.0208748	1006
1	rs12753193	G	A	0.627237	1006
1	rs17127924	C	T	0.0208748	1006
1	rs17127925	T	A	0.0208748	1006
1	rs17416145	C	A	0.147117	1006
1	rs17407594	G	A	0.145129	1006
1	rs11208722	C	A	0.666998	1006
1	rs12116840	G	C	0.132207	1006
1	rs17416194	G	A	0.315109	1006
1	rs10789196	T	C	0.861829	1006
1	rs12121677	T	C	0.132207	1006
1	rs17407727	C	A	0.315109	1006
1	rs10493381	C	T	0.315109	1006
1	rs75683475	A	G	0.084493	1006
1	rs12741948	C	T	0.315109	1006
1	rs79750084	T	C	0.0218688	1006
1	rs4278348	T	C	0.545726	1006
1	rs34972158	T	C	0.315109	1006
1	rs4394616	T	A	0.137177	1006
1	rs34651246	G	T	0.315109	1006
1	rs4491039	T	C	0.137177	1006
1	rs145344298	T	C	0.0328032	1006
1	rs34330838	G	A	0.315109	1006
1	rs11801805	G	A	0.315109	1006
1	rs34386455	C	T	0.315109	1006
1	rs144215737	G	A	0.0119284	1006
1	rs80131247	C	T	0.137177	1006
1	rs7511672	A	G	0.544732	1006
1	rs17416384	A	G	0.545726	1006
1	rs12739064	C	G	0.315109	1006
1	rs11208724	G	A	0.860835	1006
1	rs12740203	C	G	0.315109	1006
1	rs12744934	C	T	0.314115	1006
1	rs7526322	C	T	0.315109	1006
1	rs12737370	T	C	0.315109	1006
1	rs12738650	T	A	0.315109	1006
1	rs7532805	G	A	0.544732	1006
1	rs56155214	A	G	0.315109	1006
1	rs34036823	T	C	0.315109	1006
1	rs7539471	G	A	0.315109	1006
1	rs12734159	G	A	0.137177	1006
1	rs35200110	C	G	0.132207	1006
1	rs17407887	C	T	0.0228628	1006
1	rs6692420	C	G	0.138171	1006
1	rs4655586	G	A	0.534791	1006
1	rs12726854	A	C	0.136183	1006
1	rs10493384	C	T	0.136183	1006
1	rs4291477	G	A	0.536779	1006
1	rs7416472	G	A	0.54672	1006
1	rs6695479	C	G	0.309145	1006
1	rs76962533	C	T	0.027833	1006
1	rs147223456	C	G	0.0168986	1006
1	rs12144813	C	G	0.141153	1006
1	rs12035209	G	A	0.54672	1006
1	rs4128544	T	C	0.446322	1006
1	rs17448335	A	G	0.313121	1006
1	rs4655587	G	A	0.723658	1006
1	rs6664047	G	A	0.72664	1006
1	rs5010905	C	T	0.725646	1006
1	rs10789197	A	C	0.72664	1006
1	rs10493385	G	T	0.72664	1006
1	rs4281303	G	A	0.72664	1006
1	rs34514612	C	T	0.0328032	1006
1	rs4288572	G	A	0.594433	1006
1	rs4655797	A	G	0.72664	1006
1	rs4655798	C	G	0.72664	1006
1	rs12729385	C	G	0.129225	1006
1	rs10889578	A	G	0.594433	1006
1	rs10789198	G	A	0.594433	1006
1	rs11808912	T	G	0.129225	1006
1	rs111610527	C	T	0.0337972	1006
1	rs149869746	G	A	0.00894632	1006
1	rs4300192	A	G	0.132207	1006
1	rs4335351	T	C	0.72664	1006
1	rs11208726	T	C	0.72664	1006
1	rs7365526	C	T	0.72664	1006
1	rs7365534	C	T	0.593439	1006
1	rs7367621	A	G	0.593439	1006
1	rs10889579	T	C	0.72664	1006
1	rs4614233	T	C	0.72664	1006
1	rs4330897	G	A	0.72664	1006
1	rs147732540	A	G	0.0159046	1006
1	rs10789199	A	C	0.72664	1006
1	rs11808786	T	C	0.129225	1006
1	rs115523492	A	G	0.00795229	1006
1	rs4478785	G	C	0.72664	1006
1	rs4285671	T	C	0.72664	1006
1	rs4655588	C	G	0.72664	1006
1	rs4655799	C	T	0.72664	1006
1	rs4655800	A	G	0.593439	1006
1	rs11809779	T	C	0.132207	1006
1	rs35228458	C	T	0.129225	1006
1	rs11208728	A	G	0.594433	1006
1	rs115742017	G	C	0.0228628	1006
1	rs11208729	T	C	0.72664	1006
1	rs11208730	T	C	0.72664	1006
1	rs10889580	C	T	0.595427	1006
1	rs35649369	C	T	0.132207	1006
1	rs6686173	C	G	0.72664	1006
1	rs7542680	G	A	0.720676	1006
1	rs6588165	C	T	0.732604	1006
1	rs6689640	C	T	0.72167	1006
1	rs6656519	T	G	0.219682	1006
1	rs17448446	G	A	0.134195	1006
1	rs12086495	G	A	0.193837	1006
1	rs77477863	T	C	0.0795229	1006
1	rs61780936	C	T	0.117296	1006
1	rs17408235	C	G	0.117296	1006
1	rs10789200	T	C	0.422465	1006
1	rs12087604	G	A	0.0765408	1006
1	rs61780937	G	A	0.117296	1006
1	rs11579738	C	T	0.0854871	1006
1	rs61780938	T	C	0.117296	1006
1	rs17408270	C	T	0.117296	1006
1	rs10749757	T	C	0.326044	1006
1	rs12563607	C	T	0.117296	1006
1	rs12567429	G	A	0.117296	1006
1	rs12568648	T	C	0.117296	1006
1	rs57382951	C	T	0.00795229	1006
1	rs4483377	A	G	0.117296	1006
1	rs4593795	G	C	0.117296	1006
1	rs11208731	G	A	0.0954274	1006
1	rs34684284	C	A	0.117296	1006
1	rs34276334	C	T	0.117296	1006
1	rs35843837	G	A	0.117296	1006
1	rs4593796	G	A	0.00795229	1006
1	rs17408361	T	C	0.117296	1006
1	rs6703003	G	T	0.00795229	1006
1	rs17448640	G	C	0.117296	1006
1	rs114769710	G	A	0.117296	1006
1	rs146963145	G	A	0.117296	1006
1	rs78454890	C	T	0.117296	1006
1	rs149466985	C	T	0.117296	1006
1	rs12732710	C	A	0.117296	1006
1	rs72641133	A	G	0.21173	1006
1	rs6703503	C	T	0.0924453	1006
1	rs6663827	A	G	0.21173	1006
1	rs4633264	C	T	0.0924453	1006
1	rs17408464	G	T	0.117296	1006
1	rs35195883	C	T	0.117296	1006
1	rs10493386	A	C	0.00795229	1006
1	rs10493387	T	C	0.117296	1006
1	rs12742722	G	A	0.117296	1006
1	rs12742800	C	T	0.117296	1006
1	rs12724984	T	A	0.117296	1006
1	rs35773382	G	A	0.117296	1006
1	rs35411235	A	G	0.117296	1006
1	rs34007221	A	G	0.117296	1006
1	rs12143692	G	A	0.21173	1006
1	rs4481826	G	A	0.117296	1006
1	rs4601556	G	T	0.117296	1006
1	rs4428857	T	G	0.117296	1006
1	rs4498779	T	A	0.0924453	1006
1	rs11208732	A	T	0.21173	1006
1	rs4492587	A	T	0.429423	1006
1	rs6698197	G	A	0.569583	1006
1	rs12753455	A	G	0.117296	1006
1	rs12754001	G	A	0.117296	1006
1	rs12753890	C	T	0.117296	1006
1	rs35739593	T	C	0.117296	1006
1	rs55783487	A	T	0.21173	1006
1	rs61796982	T	C	0.117296	1006
1	rs55675587	C	T	0.21173	1006
1	rs55696232	C	T	0.21173	1006
1	rs66716765	A	G	0.117296	1006
1	rs79807701	A	G	0.117296	1006
1	rs71647494	C	T	0.117296	1006
1	rs12758867	A	G	0.117296	1006
1	rs6666105	T	G	0.21173	1006
1	rs12759168	C	T	0.117296	1006
1	rs34459980	G	T	0.117296	1006
1	rs72683201	C	T	0.027833	1006
1	rs10889581	T	C	0.0924453	1006
1	rs35101068	T	C	0.117296	1006
1	rs61796986	T	C	0.117296	1006
1	rs17127985	G	A	0.00795229	1006
1	rs11208733	T	C	0.329026	1006
1	rs17448834	T	A	0.117296	1006
1	rs10889582	T	G	0.429423	1006
1	rs74085326	A	T	0.00795229	1006
1	rs12143459	G	A	0.429423	1006
1	rs17408644	T	C	0.329026	1006
1	rs17408658	A	C	0.329026	1006
1	rs11208735	A	G	0.429423	1006
1	rs61796987	G	A	0.329026	1006
1	rs12751974	A	G	0.329026	1006
1	rs9970005	C	T	0.429423	1006
1	rs12401401	G	A	0.329026	1006
1	rs74887644	C	G	0.00795229	1006
1	rs4350183	G	A	0.329026	1006
1	rs12131840	C	T	0.146123	1006
1	rs77025475	A	G	0.00795229	1006
1	rs11208736	T	C	0.0924453	1006
1	rs11208737	G	A	0.0924453	1006
1	rs35804585	G	C	0.117296	1006
1	rs11208738	C	T	0.429423	1006
1	rs4313369	A	G	0.100398	1006
1	rs55905734	T	C	0.0924453	1006
1	rs11208739	G	T	0.21173	1006
1	rs76997515	G	A	0.00497018	1006
1	rs55926589	C	T	0.0924453	1006
1	rs67013326	T	C	0.0924453	1006
1	rs11208740	G	A	0.429423	1006
1	rs11808116	C	T	0.429423	1006
1	rs34081414	G	A	0.117296	1006
1	rs75259812	A	C	0.00795229	1006
1	rs12404962	C	T	0.21173	1006
1	rs7531141	G	A	0.429423	1006
1	rs12046844	G	A	0.21173	1006
1	rs4468139	C	T	0.00795229	1006
1	rs55776383	C	A	0.0924453	1006
1	rs11208742	C	T	0.213718	1006
1	rs74085334	G	C	0.00795229	1006
1	rs6696294	T	C	0.329026	1006
1	rs74085336	T	C	0.00795229	1006
1	rs6659197	A	C	0.429423	1006
1	rs4655801	T	G	0.33002	1006
1	rs4557937	T	C	0.429423	1006
1	rs11805714	C	T	0.0924453	1006
1	rs116699695	C	A	0.0248509	1006
1	rs11208743	C	T	0.329026	1006
1	rs34962519	T	C	0.117296	1006
1	rs115173244	G	C	0.00795229	1006
1	rs36063941	C	T	0.117296	1006
1	rs116397165	A	C	0.00795229	1006
1	rs11208745	G	T	0.0924453	1006
1	rs77120325	T	G	0.0149105	1006
1	rs59280212	T	C	0.0924453	1006
1	rs7532641	A	G	0.0924453	1006
1	rs76934186	T	C	0.0248509	1006
1	rs12033355	A	C	0.0924453	1006
1	rs12121489	G	T	0.21173	1006
1	rs10399926	A	C	0.100398	1006
1	rs10889583	A	G	0.212724	1006
1	rs10789201	T	C	0.0924453	1006
1	rs11208747	A	G	0.329026	1006
1	rs17127999	G	A	0.00795229	1006
1	rs114451718	T	C	0.0159046	1006
1	rs4385675	C	T	0.429423	1006
1	rs17449084	A	T	0.33002	1006
1	rs11208748	G	T	0.421471	1006
1	rs11208749	C	T	0.421471	1006
1	rs56903400	A	G	0.00795229	1006
1	rs12034009	T	C	0.329026	1006
1	rs116643857	T	C	0.0258449	1006
1	rs9326069	G	A	0.429423	1006
1	rs151228642	G	T	0.0208748	1006
1	rs11208750	C	A	0.2167	1006
1	rs11208751	G	A	0.214712	1006
1	rs34227754	T	C	0.117296	1006
1	rs4454519	T	G	0.214712	1006
1	rs4341342	T	G	0.4334	1006
1	rs4551569	T	G	0.308151	1006
1	rs12736317	A	G	0.117296	1006
1	rs61797024	A	T	0.214712	1006
1	rs6663176	A	G	0.308151	1006
1	rs34778236	A	G	0.117296	1006
1	rs6703532	T	A	0.307157	1006
1	rs11804553	G	T	0.306163	1006
1	rs6701146	G	C	0.431412	1006
1	rs34875040	A	G	0.117296	1006
1	rs61797035	T	C	0.116302	1006
1	rs12142070	C	T	0.567594	1006
1	rs12744733	A	T	0.117296	1006
1	rs11208755	T	G	0.0924453	1006
1	rs11208756	T	C	0.0934394	1006
1	rs11208757	C	T	0.213718	1006
1	rs72685026	T	C	0.0188867	1006
1	rs112021757	C	T	0.0924453	1006
1	rs12038590	T	C	0.304175	1006
1	rs4655589	G	A	0.21173	1006
1	rs4147194	C	A	0.304175	1006
1	rs61797036	C	T	0.135189	1006
1	rs4542192	G	C	0.135189	1006
1	rs10889584	C	T	0.21173	1006
1	rs11807220	G	T	0.0924453	1006
1	rs10889585	T	A	0.304175	1006
1	rs4288570	T	C	0.304175	1006
1	rs6675417	C	A	0.447316	1006
1	rs115350425	G	A	0.00994036	1006
1	rs75281619	A	G	0.0149105	1006
1	rs4384209	A	G	0.792247	1006
1	rs12562507	C	G	0.114314	1006
1	rs6685939	G	A	0.809145	1006
1	rs10889587	T	C	0.815109	1006
1	rs72641136	A	G	0.0367793	1006
1	rs78494072	G	A	0.027833	1006
1	rs17097219	A	G	0.054672	1006
1	rs6675119	G	A	0.814115	1006
1	rs4259616	C	T	0.812127	1006
1	rs114405179	G	C	0.0129225	1006
1	rs4310419	A	G	0.812127	1006
1	rs4314863	A	T	0.945328	1006
1	rs11208758	A	G	0.812127	1006
1	rs75227303	C	T	0.028827	1006
1	rs34692920	T	C	0.121272	1006
1	rs34061534	C	T	0.0119284	1006
1	rs17128024	G	C	0.121272	1006
1	rs7553999	G	C	0.813121	1006
1	rs72685035	T	C	0.0367793	1006
1	rs72685036	T	C	0.0347913	1006
1	rs12024848	A	G	0.054672	1006
1	rs11576180	T	G	0.121272	1006
1	rs34347295	A	T	0.121272	1006
1	rs34476153	C	T	0.121272	1006
1	rs12563191	A	T	0.121272	1006
1	rs12563451	A	G	0.121272	1006
1	rs12758390	C	T	0.121272	1006
1	rs34103804	C	A	0.121272	1006
1	rs150914546	A	G	0.00994036	1006
1	rs72641137	C	T	0.0308151	1006
1	rs7514810	C	T	0.945328	1006
1	rs143699354	C	T	0.0159046	1006
1	rs7517475	G	A	0.813121	1006
1	rs80244191	C	T	0.00695825	1006
1	rs79826559	A	G	0.0178926	1006
1	rs141989857	C	T	0.121272	1006
1	rs7521325	C	T	0.812127	1006
1	rs146342974	C	T	0.0178926	1006
1	rs12734395	A	G	0.125249	1006
1	rs6664699	C	T	0.581511	1006
1	rs12739892	G	T	0.23161	1006
1	rs12760107	T	A	0.23161	1006
1	rs34280859	T	G	0.232604	1006
1	rs10789203	C	T	0.580517	1006
1	rs12128190	A	T	0.122266	1006
1	rs74690510	C	T	0.0705765	1006
1	rs72685039	T	C	0.0347913	1006
1	rs114213120	A	G	0.0178926	1006
1	rs4272595	T	G	0.709742	1006
1	rs12133189	C	T	0.12326	1006
1	rs10493388	G	A	0.0526839	1006
1	rs10789204	C	A	0.580517	1006
1	rs4077429	A	G	0.0526839	1006
1	rs4077430	G	A	0.0526839	1006
1	rs11208759	T	G	0.12326	1006
1	rs4077431	A	C	0.580517	1006
1	rs10127957	A	C	0.580517	1006
1	rs10493389	T	C	0.12326	1006
1	rs6694927	A	T	0.580517	1006
1	rs79352316	G	A	0.0357853	1006
1	rs12125534	T	C	0.126243	1006
1	rs4133072	A	G	0.580517	1006
1	rs75817237	C	A	0.0387674	1006
1	rs12127678	T	A	0.129225	1006
1	rs12128395	T	G	0.12326	1006
1	rs4347184	G	T	0.576541	1006
1	rs6681607	G	A	0.940358	1006
1	rs6681523	C	T	0.709742	1006
1	rs10493391	G	A	0.12326	1006
1	rs6684621	C	T	0.580517	1006
1	rs4405117	T	A	0.12326	1006
1	rs12129539	A	C	0.12326	1006
1	rs66460461	T	C	0.0526839	1006
1	rs12065338	G	T	0.580517	1006
1	rs6704418	T	A	0.580517	1006
1	rs4609402	G	A	0.580517	1006
1	rs12130802	A	C	0.124254	1006
1	rs11208760	A	G	0.129225	1006
1	rs12124334	G	A	0.12326	1006
1	rs6698162	C	A	0.580517	1006
1	rs7518112	T	G	0.709742	1006
1	rs10889588	A	G	0.12326	1006
1	rs72685041	T	C	0.0149105	1006
1	rs11208761	C	A	0.12326	1006
1	rs72685042	G	A	0.0357853	1006
1	rs12081185	A	G	0.580517	1006
1	rs35478578	G	A	0.129225	1006
1	rs12141435	C	T	0.126243	1006
1	rs11208762	G	A	0.12326	1006
1	rs12131591	T	C	0.126243	1006
1	rs71647497	A	G	0.0228628	1006
1	rs6588168	C	T	0.580517	1006
1	rs4310420	T	C	0.126243	1006
1	rs12751825	A	G	0.232604	1006
1	rs12129719	G	A	0.563618	1006
1	rs10493392	C	G	0.126243	1006
1	rs2801580	G	C	0.581511	1006
1	rs12566670	T	C	0.126243	1006
1	rs2801581	A	G	0.706759	1006
1	rs12036455	T	A	0.0526839	1006
1	rs61797059	C	T	0.230616	1006
1	rs147138325	T	C	0.026839	1006
1	rs2801576	T	G	0.579523	1006
1	rs12134350	T	C	0.125249	1006
1	rs2840676	C	T	0.579523	1006
1	rs2801577	T	G	0.710736	1006
1	rs12722982	G	T	0.128231	1006
1	rs1892346	T	A	0.580517	1006
1	rs17128076	G	A	0.0258449	1006
1	rs2801578	T	A	0.569583	1006
1	rs2186124	G	A	0.176938	1006
1	rs12401980	C	T	0.0258449	1006
1	rs12023622	C	G	0.0506958	1006
1	rs2840677	A	T	0.5666	1006
1	rs35825384	C	T	0.178926	1006
1	rs1937460	A	G	0.469185	1006
1	rs1937461	T	C	0.305169	1006
1	rs6588169	T	C	0.175944	1006
1	rs12749548	G	A	0.192843	1006
1	rs111928305	G	T	0.0248509	1006
1	rs12121598	C	T	0.00695825	1006
1	rs35293862	A	G	0.193837	1006
1	rs3924049	A	G	0.625249	1006
1	rs11581577	G	A	0.191849	1006
1	rs72685046	G	A	0.0208748	1006
1	rs1937462	A	G	0.626243	1006
1	rs1937463	C	G	0.191849	1006
1	rs1316906	T	A	0.191849	1006
1	rs1316871	C	T	0.510934	1006
1	rs74339590	T	C	0.0367793	1006
1	rs12760605	C	T	0.182903	1006
1	rs12731486	A	G	0.181909	1006
1	rs79014169	G	A	0.191849	1006
1	rs6588170	G	A	0.626243	1006
1	rs142045452	G	A	0.0397614	1006
1	rs12737568	G	A	0.191849	1006
1	rs34303786	T	C	0.191849	1006
1	rs12748664	C	T	0.191849	1006
1	rs11589980	A	G	0.0954274	1006
1	rs2310880	G	C	0.191849	1006
1	rs34868502	G	T	0.181909	1006
1	rs2310881	T	C	0.510934	1006
1	rs4071565	C	T	0.181909	1006
1	rs7547294	A	G	0.511928	1006
1	rs11586247	G	T	0.190855	1006
1	rs11586637	G	A	0.0934394	1006
1	rs4655804	T	C	0.191849	1006
1	rs12411066	A	C	0.115308	1006
1	rs4388681	C	T	0.702783	1006
1	rs3009868	G	A	0.50994	1006
1	rs12730529	G	A	0.191849	1006
1	rs35354251	G	A	0.175944	1006
1	rs116143944	C	T	0.0208748	1006
1	rs115273594	G	T	0.0387674	1006
1	rs4353064	A	C	0.192843	1006
1	rs1937447	C	G	0.280318	1006
1	rs34448654	A	G	0.194831	1006
1	rs112917817	G	A	0.0198807	1006
1	rs34904501	A	G	0.194831	1006
1	rs111891077	T	C	0.0178926	1006
1	rs115869324	A	C	0.0248509	1006
1	rs12744291	A	G	0.287276	1006
1	rs35340779	T	C	0.0785288	1006
1	rs12750939	G	T	0.282306	1006
1	rs61799372	A	G	0.287276	1006
1	rs12064884	A	G	0.483101	1006
1	rs12751173	C	T	0.483101	1006
1	rs35543467	A	G	0.194831	1006
1	rs12066442	A	C	0.483101	1006
1	rs6668241	T	G	0.194831	1006
1	rs6588174	T	G	0.482107	1006
1	rs12725660	T	A	0.194831	1006
1	rs11589566	G	C	0.194831	1006
1	rs11582520	C	A	0.194831	1006
1	rs34756497	C	T	0.28827	1006
1	rs4655806	A	G	0.0407555	1006
1	rs17417079	A	T	0.241551	1006
1	rs17450973	A	T	0.194831	1006
1	rs11578009	T	C	0.194831	1006
1	rs11208765	A	C	0.482107	1006
1	rs12563893	A	G	0.287276	1006
1	rs11208766	G	A	0.483101	1006
1	rs4592240	C	T	0.194831	1006
1	rs4348694	C	A	0.194831	1006
1	rs12752975	T	C	0.194831	1006
1	rs4329483	G	A	0.483101	1006
1	rs17128118	A	G	0.0407555	1006
1	rs78534800	C	T	0.0407555	1006
1	rs12068439	T	C	0.483101	1006
1	rs115117884	C	T	0.0248509	1006
1	rs17451216	G	C	0.194831	1006
1	rs4655808	C	T	0.194831	1006
1	rs1937445	C	T	0.287276	1006
1	rs17417374	A	G	0.0815109	1006
1	rs12757124	T	C	0.241551	1006
1	rs139610991	T	G	0.0178926	1006
1	rs17128123	C	T	0.0407555	1006
1	rs11208769	C	T	0.49503	1006
1	rs72685053	C	T	0.0188867	1006
1	rs7537390	G	C	0.483101	1006
1	rs17417507	C	T	0.0586481	1006
1	rs56064263	C	T	0.0854871	1006
1	rs17451403	C	T	0.241551	1006
1	rs17451451	A	G	0.173956	1006
1	rs4655809	C	T	0.348907	1006
1	rs7552762	C	G	0.0924453	1006
1	rs74920120	G	T	0.0695825	1006
1	rs4655591	A	T	0.354871	1006
1	rs12080701	A	G	0.0924453	1006
1	rs55824844	C	G	0.243539	1006
1	rs2310752	G	A	0.428429	1006
1	rs2997085	A	C	0.0725646	1006
1	rs146629777	G	A	0.0188867	1006
1	rs12564815	G	A	0.0188867	1006
1	rs2997084	C	G	0.431412	1006
1	rs35185259	C	T	0.243539	1006
1	rs10889589	C	G	0.354871	1006
1	rs6664366	T	C	0.0924453	1006
1	rs79985487	G	A	0.0188867	1006
1	rs75716520	C	T	0.0228628	1006
1	rs150772417	A	G	0.0178926	1006
1	rs2310753	G	A	0.0964215	1006
1	rs12737722	C	T	0.243539	1006
1	rs12141678	C	T	0.0168986	1006
1	rs72685056	G	A	0.139165	1006
1	rs61498597	G	C	0.0924453	1006
1	rs57873782	C	G	0.0924453	1006
1	rs28842268	G	A	0.243539	1006
1	rs2997091	A	G	0.961233	1006
1	rs72685057	C	A	0.0755467	1006
1	rs4255357	G	A	0.529821	1006
1	rs3969967	T	G	0.0765408	1006
1	rs35021135	G	A	0.243539	1006
1	rs138984581	C	T	0.0119284	1006
1	rs11585651	T	C	0.354871	1006
1	rs59144079	G	A	0.0188867	1006
1	rs78191445	C	T	0.0695825	1006
1	rs12058296	C	A	0.335984	1006
1	rs12565842	G	A	0.0188867	1006
1	rs2310754	G	A	0.529821	1006
1	rs12087361	T	C	0.0924453	1006
1	rs11208772	A	G	0.0924453	1006
1	rs12566621	G	A	0.0188867	1006
1	rs79161989	G	T	0.0695825	1006
1	rs4503327	T	C	0.354871	1006
1	rs7528604	G	A	0.430417	1006
1	rs7550837	A	G	0.262425	1006
1	rs12088813	A	C	0.262425	1006
1	rs61799395	G	C	0.205765	1006
1	rs4554696	C	T	0.354871	1006
1	rs4255359	G	A	0.243539	1006
1	rs12117841	C	T	0.0168986	1006
1	rs11208773	C	T	0.0924453	1006
1	rs12730848	C	T	0.263419	1006
1	rs12085612	T	C	0.0188867	1006
1	rs11208774	C	T	0.530815	1006
1	rs11208775	C	T	0.529821	1006
1	rs3009872	T	C	0.431412	1006
1	rs12568672	A	G	0.0188867	1006
1	rs11208776	A	T	0.529821	1006
1	rs11208777	C	T	0.0924453	1006
1	rs142791106	A	G	0.0119284	1006
1	rs11208778	T	C	0.0924453	1006
1	rs74084733	G	C	0.0914513	1006
1	rs7527901	C	T	0.355865	1006
1	rs7531270	G	A	0.353877	1006
1	rs7543245	T	A	0.264414	1006
1	rs6690101	T	C	0.531809	1006
1	rs117308216	A	G	0.0188867	1006
1	rs6680334	G	T	0.353877	1006
1	rs75237235	G	A	0.0188867	1006
1	rs12729364	A	G	0.271372	1006
1	rs35130999	A	T	0.356859	1006
1	rs10889590	G	A	0.356859	1006
1	rs77009506	A	C	0.0944334	1006
1	rs7537687	C	T	0.0675944	1006
1	rs1937458	C	T	0.356859	1006
1	rs115868161	C	T	0.0208748	1006
1	rs1937456	C	T	0.356859	1006
1	rs1937455	A	G	0.432406	1006
1	rs11208779	G	C	0.528827	1006
1	rs1937454	G	C	0.356859	1006
1	rs7547416	G	A	0.568588	1006
1	rs2997088	C	A	0.643141	1006
1	rs60206529	A	G	0.0666004	1006
1	rs6421482	A	G	0.568588	1006
1	rs79782282	A	G	0.0198807	1006
1	rs7553566	C	G	0.0675944	1006
1	rs7539615	G	A	0.0675944	1006
1	rs17417915	A	C	0.289264	1006
1	rs17417957	G	T	0.0675944	1006
1	rs61799396	C	T	0.247515	1006
1	rs75700729	T	A	0.247515	1006
1	rs78353223	C	A	0.247515	1006
1	rs188514075	A	G	0.00695825	1006
1	rs72685071	C	T	0.0139165	1006
1	rs78948002	G	C	0.0666004	1006
1	rs1937452	A	G	0.0417495	1006
1	rs35698460	T	C	0.247515	1006
1	rs17451842	G	A	0.0675944	1006
1	rs79668322	A	G	0.0666004	1006
1	rs7551853	C	A	0.247515	1006
1	rs116309623	A	C	0.00994036	1006
1	rs10789205	T	C	0.643141	1006
1	rs12760902	C	T	0.289264	1006
1	rs4638095	A	G	0.643141	1006
1	rs114425589	C	T	0.0258449	1006
1	rs1937464	T	A	0.0417495	1006
1	rs12743648	G	T	0.247515	1006
1	rs12062815	A	G	0.355865	1006
1	rs12062901	A	C	0.356859	1006
1	rs2186126	A	G	0.0417495	1006
1	rs1318474	G	T	0.0198807	1006
1	rs1318475	G	C	0.643141	1006
1	rs12096433	G	A	0.0675944	1006
1	rs4132812	G	C	0.0745527	1006
1	rs12562632	T	A	0.289264	1006
1	rs7554756	G	T	0.0666004	1006
1	rs111392358	A	C	0.289264	1006
1	rs7513141	G	A	0.642147	1006
1	rs145735718	A	G	0.0328032	1006
1	rs12059788	G	A	0.0675944	1006
1	rs147304914	G	A	0.0218688	1006
1	rs7519259	G	A	0.529821	1006
1	rs76516194	A	G	0.0347913	1006
1	rs2186123	G	A	0.643141	1006
1	rs6691929	A	G	0.289264	1006
1	rs17418207	C	T	0.0675944	1006
1	rs17128163	C	T	0.0198807	1006
1	rs17452121	A	G	0.0884692	1006
1	rs1937441	A	G	0.28827	1006
1	rs1937440	A	G	0.643141	1006
1	rs17452301	C	T	0.0685885	1006
1	rs17128166	T	C	0.0198807	1006
1	rs115439883	C	G	0.0228628	1006
1	rs2503207	G	A	0.643141	1006
1	rs1937439	A	C	0.28827	1006
1	rs1937438	C	T	0.643141	1006
1	rs2503206	C	T	0.0745527	1006
1	rs1937437	T	C	0.643141	1006
1	rs2310819	C	T	0.530815	1006
1	rs12040823	C	T	0.0387674	1006
1	rs12085651	C	T	0.0685885	1006
1	rs111561021	G	T	0.0685885	1006
1	rs55706383	A	T	0.246521	1006
1	rs1937436	G	A	0.28827	1006
1	rs12738832	T	C	0.246521	1006
1	rs1937435	A	T	0.0745527	1006
1	rs1937434	G	T	0.643141	1006
1	rs11208784	G	C	0.0685885	1006
1	rs71649205	C	A	0.0188867	1006
1	rs61799435	C	T	0.246521	1006
1	rs2503201	T	C	0.643141	1006
1	rs10889591	C	T	0.643141	1006
1	rs114071603	G	A	0.0149105	1006
1	rs77534329	G	A	0.0685885	1006
1	rs113436063	G	A	0.0685885	1006
1	rs2503199	C	T	0.643141	1006
1	rs1937433	C	G	0.529821	1006
1	rs2503197	G	A	0.643141	1006
1	rs12564578	G	A	0.28827	1006
1	rs6684069	G	A	0.643141	1006
1	rs1937453	T	A	0.71173	1006
1	rs1937457	C	T	0.28827	1006
1	rs6690398	G	A	0.568588	1006
1	rs2503196	T	G	0.643141	1006
1	rs79664882	C	T	0.0397614	1006
1	rs2096406	C	T	0.71173	1006
1	rs2489918	C	T	0.644135	1006
1	rs2489919	C	T	0.0745527	1006
1	rs2503194	G	A	0.71173	1006
1	rs12732753	A	C	0.246521	1006
1	rs12406977	A	G	0.0745527	1006
1	rs77164216	A	T	0.0417495	1006
1	rs35528758	T	C	0.28827	1006
1	rs4989531	C	T	0.0685885	1006
1	rs1317611	C	G	0.28827	1006
1	rs1937432	T	C	0.0685885	1006
1	rs12749570	C	T	0.28827	1006
1	rs2186121	G	C	0.0745527	1006
1	rs2186120	G	A	0.529821	1006
1	rs11585157	T	A	0.0675944	1006
1	rs59255680	T	C	0.28827	1006
1	rs5023204	T	C	0.28827	1006
1	rs1937431	T	G	0.0417495	1006
1	rs4531269	G	A	0.28827	1006
1	rs2186119	C	A	0.0417495	1006
1	rs2186118	C	A	0.28827	1006
1	rs3949210	C	T	0.0417495	1006
1	rs113123360	G	A	0.0685885	1006
1	rs2253745	A	G	0.71173	1006
1	rs140219762	T	G	0.0119284	1006
1	rs12040309	A	T	0.0387674	1006
1	rs77015234	T	C	0.00596421	1006
1	rs12565749	G	A	0.0198807	1006
1	rs12566724	T	C	0.266402	1006
1	rs12567613	A	G	0.266402	1006
1	rs6664196	T	G	0.266402	1006
1	rs6664582	T	C	0.246521	1006
1	rs2503189	A	G	0.0705765	1006
1	rs2503188	A	G	0.0964215	1006
1	rs2503187	C	T	0.733598	1006
1	rs2503185	A	G	0.470179	1006
1	rs12087205	T	C	0.0685885	1006
1	rs80247010	C	T	0.0675944	1006
1	rs2503184	A	G	0.0964215	1006
1	rs1937444	A	C	0.732604	1006
1	rs61799584	A	T	0.0467197	1006
1	rs75437398	G	T	0.0198807	1006
1	rs7548579	C	G	0.246521	1006
1	rs115873121	C	T	0.0159046	1006
1	rs10493393	A	G	0.266402	1006
1	rs114195863	G	A	0.0109344	1006
1	rs61799585	C	A	0.246521	1006
1	rs61799586	A	G	0.246521	1006
1	rs6670419	T	C	0.0298211	1006
1	rs1954618	T	G	0.0198807	1006
1	rs17128208	C	T	0.0198807	1006
1	rs1937443	C	G	0.568588	1006
1	rs2186122	A	T	0.568588	1006
1	rs7534143	T	G	0.538767	1006
1	rs11590249	A	G	0.0675944	1006
1	rs11578944	C	T	0.0685885	1006
1	rs116138976	T	A	0.0188867	1006
1	rs72667423	T	C	0.0139165	1006
1	rs7522876	G	T	0.266402	1006
1	rs2503182	A	G	0.733598	1006
1	rs12045610	T	G	0.0298211	1006
1	rs77874620	A	C	0.0685885	1006
1	rs1937442	G	A	0.0198807	1006
1	rs2489907	T	C	0.732604	1006
1	rs35297113	T	C	0.246521	1006
1	rs61796569	C	T	0.266402	1006
1	rs6588177	A	T	0.733598	1006
1	rs183483085	A	G	0.0149105	1006
1	rs77034801	G	A	0.0198807	1006
1	rs1937451	T	C	0.83499	1006
1	rs72667425	G	A	0.0298211	1006
1	rs1937450	T	G	0.539761	1006
1	rs114118303	G	A	0.0387674	1006
1	rs1937448	T	C	0.0964215	1006
1	rs1392816	C	T	0.375746	1006
1	rs2455020	T	G	0.0964215	1006
1	rs17128227	A	G	0.0586481	1006
1	rs72667426	A	G	0.0258449	1006
1	rs1500957	C	G	0.0745527	1006
1	rs1500956	A	C	0.0964215	1006
1	rs17419964	A	G	0.279324	1006
1	rs61796570	G	A	0.208748	1006
1	rs78554590	C	T	0.0198807	1006
1	rs4655810	A	C	0.0198807	1006
1	rs2503209	T	C	0.941352	1006
1	rs1937446	C	T	0.0755467	1006
1	rs12727285	C	A	0.27833	1006
1	rs6683044	G	A	0.0298211	1006
1	rs149101876	C	T	0.0387674	1006
1	rs4475719	A	G	0.941352	1006
1	rs7543153	G	A	0.0387674	1006
1	rs114887247	T	C	0.0854871	1006
1	rs2503212	G	A	0.0964215	1006
1	rs141602775	C	T	0.0198807	1006
1	rs7523323	A	G	0.0387674	1006
1	rs79415400	G	C	0.0387674	1006
1	rs17128248	G	A	0.0198807	1006
1	rs2455021	C	G	0.662028	1006
1	rs17128250	G	C	0.0198807	1006
1	rs2503215	A	T	0.941352	1006
1	rs74969060	A	G	0.0586481	1006
1	rs137937203	C	T	0.0198807	1006
1	rs72667434	G	T	0.0149105	1006
1	rs148186169	A	G	0.0159046	1006
1	rs7553522	T	A	0.0387674	1006
1	rs77781886	G	T	0.0208748	1006
1	rs2455031	C	T	0.959245	1006
1	rs7553844	T	A	0.0397614	1006
1	rs937606	T	C	0.0218688	1006
1	rs4360504	T	C	0.537773	1006
1	rs9659943	C	A	0.336978	1006
1	rs61796571	G	C	0.277336	1006
1	rs71649207	A	G	0.0258449	1006
1	rs7525758	A	G	0.336978	1006
1	rs71649208	C	G	0.0258449	1006
1	rs7525943	A	G	0.284294	1006
1	rs12734198	T	A	0.331014	1006
1	rs35833618	G	A	0.286282	1006
1	rs6674699	A	T	0.284294	1006
1	rs66523735	C	A	0.0139165	1006
1	rs12757542	A	G	0.284294	1006
1	rs2455032	T	G	0.629225	1006
1	rs12567350	C	T	0.0248509	1006
1	rs12567351	C	T	0.0248509	1006
1	rs12123415	G	T	0.535785	1006
1	rs12563550	G	A	0.0248509	1006
1	rs2489920	T	C	0.95328	1006
1	rs72667440	A	T	0.284294	1006
1	rs11577275	G	A	0.284294	1006
1	rs11581168	A	G	0.284294	1006
1	rs937607	A	G	0.0924453	1006
1	rs79110748	G	A	0.0159046	1006
1	rs6588178	T	C	0.285288	1006
1	rs6588179	C	T	0.286282	1006
1	rs6588180	C	A	0.286282	1006
1	rs6687763	A	C	0.821074	1006
1	rs2503220	A	G	0.0924453	1006
1	rs7522003	C	T	0.821074	1006
1	rs7544451	A	G	0.821074	1006
1	rs2455033	T	C	0.93837	1006
1	rs17128274	T	A	0.0248509	1006
1	rs2489905	A	T	0.95328	1006
1	rs2455034	G	A	0.93837	1006
1	rs117203090	A	G	0.0178926	1006
1	rs2489904	C	T	0.0924453	1006
1	rs2503221	T	C	0.668986	1006
1	rs12033425	T	C	0.0248509	1006
1	rs1354062	A	G	0.860835	1006
1	rs1354063	T	C	0.536779	1006
1	rs1354064	A	C	0.0924453	1006
1	rs17454251	A	T	0.0457256	1006
1	rs10889593	G	A	0.0248509	1006
1	rs7517992	C	T	0.0725646	1006
1	rs17128289	T	A	0.0139165	1006
1	rs1937430	A	G	0.536779	1006
1	rs12565528	T	G	0.0139165	1006
1	rs1354061	G	A	0.0139165	1006
1	rs1392812	G	A	0.537773	1006
1	rs12565572	A	T	0.0139165	1006
1	rs2270866	G	A	0.0248509	1006
1	rs2252780	T	G	0.0914513	1006
1	rs114165392	G	A	0.0447316	1006
1	rs2228693	A	C	0.55169	1006
1	rs2228692	A	C	0.284294	1006
1	rs72641138	C	T	0.0139165	1006
1	rs17128314	G	A	0.0248509	1006
1	rs7556303	A	G	0.284294	1006
1	rs11208787	G	A	0.55169	1006
1	rs7546256	T	C	0.284294	1006
1	rs72641139	T	A	0.0139165	1006
1	rs11208788	G	A	0.0258449	1006
1	rs1392811	T	G	0.284294	1006
1	rs1354060	A	G	0.55169	1006
1	rs7530150	G	A	0.0139165	1006
1	rs1500951	G	A	0.0139165	1006
1	rs10889594	T	A	0.537773	1006
1	rs12742079	T	C	0.284294	1006
1	rs11583733	G	A	0.284294	1006
1	rs2291980	A	G	0.0258449	1006
1	rs1392810	C	T	0.284294	1006
1	rs45566732	C	T	0.0238569	1006
1	rs2455013	A	G	0.951292	1006
1	rs114669363	G	A	0.00994036	1006
1	rs12040042	A	G	0.0258449	1006
1	rs12747154	C	T	0.0258449	1006
1	rs12040101	A	G	0.0258449	1006
1	rs1354059	A	T	0.552684	1006
1	rs12753778	G	T	0.0258449	1006
1	rs2503222	C	T	0.0914513	1006
1	rs80255322	A	G	0.0367793	1006
1	rs12759111	A	G	0.0258449	1006
1	rs72667454	A	G	0.0298211	1006
1	rs2455012	A	G	0.95328	1006
1	rs2503223	C	A	0.95328	1006
1	rs61796607	G	A	0.2833	1006
1	rs1500950	G	A	0.552684	1006
1	rs11208790	G	C	0.552684	1006
1	rs1909885	T	C	0.0904573	1006
1	rs78268977	C	A	0.0258449	1006
1	rs75178005	T	G	0.0457256	1006
1	rs6691634	G	T	0.0258449	1006
1	rs7521986	A	T	0.538767	1006
1	rs2202062	G	A	0.862823	1006
1	rs2202061	A	G	0.552684	1006
1	rs58128575	A	T	0.552684	1006
1	rs6588183	C	A	0.552684	1006
1	rs2871582	A	G	0.862823	1006
1	rs7525573	A	G	0.2833	1006
1	rs2503224	T	C	0.95328	1006
1	rs6588184	A	G	0.860835	1006
1	rs7548630	G	A	0.2833	1006
1	rs11208792	T	C	0.538767	1006
1	rs34674835	C	T	0.282306	1006
1	rs12049033	A	G	0.0258449	1006
1	rs12049129	A	G	0.0258449	1006
1	rs12037891	G	A	0.0258449	1006
1	rs116759035	G	A	0.028827	1006
1	rs12133853	G	C	0.540755	1006
1	rs1463885	T	G	0.0258449	1006
1	rs7512880	C	G	0.540755	1006
1	rs4492586	T	C	0.95328	1006
1	rs138599732	A	G	0.0119284	1006
1	rs9436757	G	A	0.95328	1006
1	rs10889595	G	A	0.864811	1006
1	rs1500963	G	A	0.0884692	1006
1	rs12043568	T	C	0.0258449	1006
1	rs1500962	C	A	0.0874751	1006
1	rs2503225	G	A	0.95328	1006
1	rs61796609	G	C	0.2833	1006
1	rs12026690	C	G	0.0258449	1006
1	rs1500961	G	A	0.554672	1006
1	rs11588564	T	G	0.2833	1006
1	rs12722858	C	T	0.2833	1006
1	rs17454773	T	C	0.0457256	1006
1	rs6588185	C	A	0.2833	1006
1	rs12028871	C	T	0.0258449	1006
1	rs1392820	G	A	0.554672	1006
1	rs1392819	C	A	0.540755	1006
1	rs1392818	T	C	0.864811	1006
1	rs35736157	A	G	0.0258449	1006
1	rs1500960	C	T	0.863817	1006
1	rs10493394	T	C	0.0248509	1006
1	rs1948730	G	A	0.0178926	1006
1	rs72667460	C	T	0.055666	1006
1	rs12041326	T	G	0.0248509	1006
1	rs1500959	G	A	0.554672	1006
1	rs35633234	G	C	0.2833	1006
1	rs7552924	A	G	0.540755	1006
1	rs12739285	G	T	0.287276	1006
1	rs12134699	G	A	0.299205	1006
1	rs12119734	C	T	0.299205	1006
1	rs1500958	A	G	0.861829	1006
1	rs1392817	A	G	0.535785	1006
1	rs35514672	T	G	0.0258449	1006
1	rs12121473	C	T	0.299205	1006
1	rs2455028	G	A	0.0884692	1006
1	rs12027416	C	T	0.0258449	1006
1	rs884712	G	T	0.510934	1006
1	rs74475585	G	A	0.0775348	1006
1	rs868321	A	G	0.535785	1006
1	rs868320	A	T	0.861829	1006
1	rs57550775	G	T	0.510934	1006
1	rs12138629	G	A	0.229622	1006
1	rs7415930	T	C	0.83499	1006
1	rs1909886	A	G	0.83499	1006
1	rs13376067	G	T	0.299205	1006
1	rs1500955	T	C	0.0894632	1006
1	rs11208793	C	T	0.299205	1006
1	rs11208794	G	A	0.83499	1006
1	rs12118541	A	G	0.299205	1006
1	rs2455018	G	C	0.949304	1006
1	rs12048400	T	C	0.0258449	1006
1	rs1392815	A	G	0.83499	1006
1	rs12049155	T	G	0.0258449	1006
1	rs12024232	A	T	0.026839	1006
1	rs1392814	C	G	0.299205	1006
1	rs7548408	T	C	0.521869	1006
1	rs147555235	A	T	0.0178926	1006
1	rs7539350	G	A	0.535785	1006
1	rs12063046	A	G	0.026839	1006
1	rs6661750	A	G	0.535785	1006
1	rs7551528	T	G	0.299205	1006
1	rs10493395	C	A	0.026839	1006
1	rs6588186	T	C	0.83499	1006
1	rs2503228	A	G	0.949304	1006
1	rs10493396	A	G	0.521869	1006
1	rs11208796	A	T	0.299205	1006
1	rs72667467	G	A	0.0149105	1006
1	rs4427379	C	A	0.83499	1006
1	rs12726241	G	A	0.299205	1006
1	rs6668688	A	C	0.83499	1006
1	rs6671380	A	C	0.83499	1006
1	rs17455267	G	A	0.0487078	1006
1	rs1463884	G	A	0.83499	1006
1	rs115691431	C	G	0.0337972	1006
1	rs114823493	G	A	0.0228628	1006
1	rs7522014	A	G	0.310139	1006
1	rs6694912	C	T	0.520875	1006
1	rs4357502	T	A	0.831014	1006
1	rs12122239	A	G	0.310139	1006
1	rs2937269	G	A	0.188867	1006
1	rs12410862	G	A	0.0228628	1006
1	rs79657260	T	C	0.0248509	1006
1	rs11208797	C	T	0.563618	1006
1	rs116466407	C	T	0.0198807	1006
1	rs12406476	C	T	0.484095	1006
1	rs78475528	A	G	0.0765408	1006
1	rs77767822	A	G	0.0387674	1006
1	rs80066081	G	A	0.0337972	1006
1	rs4655595	A	G	0.0894632	1006
1	rs10889599	T	C	0.355865	1006
1	rs2503231	T	C	0.515905	1006
1	rs10158178	A	G	0.394632	1006
1	rs116191081	T	A	0.0377734	1006
1	rs6673526	C	T	0.347913	1006
1	rs143940315	C	G	0.0139165	1006
1	rs2455026	T	G	0.884692	1006
1	rs79529753	G	A	0.0387674	1006
1	rs182290961	G	T	0.00497018	1006
1	rs78297471	T	C	0.0387674	1006
1	rs113098644	G	A	0.0139165	1006
1	rs2455025	G	T	0.527833	1006
1	rs12403149	G	T	0.0765408	1006
1	rs80272747	A	G	0.0387674	1006
1	rs56136910	G	T	0.356859	1006
1	rs2455024	T	A	0.527833	1006
1	rs35956835	C	A	0.337972	1006
1	rs111379491	A	G	0.0387674	1006
1	rs2455014	G	A	0.529821	1006
1	rs77882422	G	A	0.0765408	1006
1	rs2503161	C	T	0.527833	1006
1	rs116282200	G	T	0.0417495	1006
1	rs115430819	G	A	0.0228628	1006
1	rs147254080	G	A	0.0149105	1006
1	rs1566527	T	A	0.527833	1006
1	rs2503162	C	G	0.527833	1006
1	rs12404118	G	A	0.0765408	1006
1	rs10889602	T	G	0.0188867	1006
1	rs12406550	A	G	0.0765408	1006
1	rs143323877	T	C	0.00994036	1006
1	rs17421629	A	G	0.0765408	1006
1	rs1500952	C	A	0.514911	1006
1	rs116365725	A	C	0.0755467	1006
1	rs77837181	C	T	0.0129225	1006
1	rs76868562	T	C	0.0387674	1006
1	rs1392813	G	A	0.0188867	1006
1	rs4655597	T	C	0.0765408	1006
1	rs7519491	A	G	0.0387674	1006
1	rs2455016	A	C	0.62326	1006
1	rs10889603	A	G	0.0188867	1006
1	rs7548551	G	A	0.0387674	1006
1	rs4004	G	T	0.337972	1006
1	rs10493397	T	C	0.0159046	1006
1	rs633894	A	G	0.528827	1006
1	rs650440	A	G	0.527833	1006
1	rs803227	A	C	0.510934	1006
1	rs538497	C	T	0.513917	1006
1	rs678212	G	A	0.345924	1006
1	rs680078	C	T	0.62326	1006
1	rs680925	G	A	0.337972	1006
1	rs566005	C	T	0.337972	1006
1	rs7412571	T	C	0.513917	1006
1	rs72667480	T	A	0.135189	1006
1	rs518938	C	T	0.338966	1006
1	rs17455672	A	T	0.0785288	1006
1	rs17421832	C	T	0.135189	1006
1	rs115945158	T	G	0.0308151	1006
1	rs11584681	G	C	0.0785288	1006
1	rs10157315	C	T	0.0188867	1006
1	rs10157331	G	A	0.0188867	1006
1	rs11576970	C	T	0.0785288	1006
1	rs72667481	G	T	0.135189	1006
1	rs76165263	G	A	0.0785288	1006
1	rs10889604	C	T	0.0178926	1006
1	rs12745871	C	T	0.33996	1006
1	rs115819486	G	T	0.0785288	1006
1	rs17421942	C	T	0.213718	1006
1	rs7533441	T	C	0.33996	1006
1	rs76004715	T	C	0.0646123	1006
1	rs11811769	C	G	0.0178926	1006
1	rs17421977	G	A	0.0785288	1006
1	rs539322	G	A	0.367793	1006
1	rs144068685	T	C	0.0188867	1006
1	rs613112	G	A	0.357853	1006
1	rs12140107	A	G	0.135189	1006
1	rs614350	T	C	0.371769	1006
1	rs554310	A	G	0.360835	1006
1	rs497677	C	G	0.366799	1006
1	rs495054	A	G	0.335984	1006
1	rs34676265	G	A	0.297217	1006
1	rs143668036	A	C	0.0188867	1006
1	rs78681939	A	G	0.082505	1006
1	rs12122966	C	T	0.321074	1006
1	rs2503170	A	T	0.677932	1006
1	rs150694449	C	G	0.0228628	1006
1	rs35624449	A	G	0.176938	1006
1	rs116728098	A	G	0.0159046	1006
1	rs563573	T	C	0.321074	1006
1	rs640352	G	A	0.340954	1006
1	rs531244	G	A	0.321074	1006
1	rs2503173	G	A	0.662028	1006
1	rs2246913	C	T	0.662028	1006
1	rs551000	T	C	0.321074	1006
1	rs1337405	C	A	0.662028	1006
1	rs596662	A	C	0.341948	1006
1	rs72667490	G	A	0.145129	1006
1	rs112254828	G	T	0.0218688	1006
1	rs11801007	A	T	0.0159046	1006
1	rs2503174	G	A	0.677932	1006
1	rs1984179	G	A	0.662028	1006
1	rs1984178	G	A	0.662028	1006
1	rs524208	A	C	0.341948	1006
1	rs590426	A	T	0.341948	1006
1	rs116294812	G	A	0.0139165	1006
1	rs60791322	A	C	0.0159046	1006
1	rs75579083	A	G	0.0238569	1006
1	rs17128445	G	A	0.145129	1006
1	rs2455037	A	G	0.663022	1006
1	rs2503177	G	A	0.823062	1006
1	rs17128450	G	T	0.0159046	1006
1	rs6698080	G	A	0.0159046	1006
1	rs11590970	G	A	0.0109344	1006
1	rs1392824	T	C	0.678926	1006
1	rs59148940	G	C	0.0159046	1006
1	rs57391741	T	G	0.0159046	1006
1	rs1604269	C	T	0.66998	1006
1	rs144612875	C	G	0.00596421	1006
1	rs2455035	A	G	0.66998	1006
1	rs2485383	A	C	0.685885	1006
1	rs72679116	G	A	0.145129	1006
1	rs72679117	G	A	0.145129	1006
1	rs72679118	T	C	0.145129	1006
1	rs72679119	C	G	0.145129	1006
1	rs17128465	A	T	0.0159046	1006
1	rs114287158	T	A	0.134195	1006
1	rs115304639	T	A	0.143141	1006
1	rs2503166	G	A	0.684891	1006
1	rs673143	G	A	0.33996	1006
1	rs78640135	G	A	0.0347913	1006
1	rs495272	A	G	0.340954	1006
1	rs17128467	G	A	0.0159046	1006
1	rs582237	A	G	0.340954	1006
1	rs1546262	T	C	0.66998	1006
1	rs594094	G	T	0.329026	1006
1	rs544024	G	A	0.329026	1006
1	rs1577844	A	G	0.329026	1006
1	rs2485382	C	T	0.66998	1006
1	rs2088819	T	C	0.831014	1006
1	rs72679121	G	A	0.0994036	1006
1	rs7527119	G	A	0.143141	1006
1	rs937605	T	C	0.685885	1006
1	rs599235	G	A	0.329026	1006
1	rs2485381	G	A	0.83002	1006
1	rs6679711	C	A	0.0159046	1006
1	rs2503218	C	T	0.684891	1006
1	rs629250	T	A	0.33996	1006
1	rs953165	T	C	0.668986	1006
1	rs56033038	T	G	0.143141	1006
1	rs7540273	G	A	0.143141	1006
1	rs111261264	C	T	0.329026	1006
1	rs138268896	C	T	0.0357853	1006
1	rs3005564	A	G	0.670974	1006
1	rs2993094	A	G	0.340954	1006
1	rs536025	G	A	0.670974	1006
1	rs2133967	C	T	0.33002	1006
1	rs11805090	T	C	0.0168986	1006
1	rs11208807	C	T	0.313121	1006
1	rs2069278	T	C	0.33002	1006
1	rs556303	T	A	0.340954	1006
1	rs74998974	C	A	0.0129225	1006
1	rs809141	C	A	0.855865	1006
1	rs12756993	T	A	0.168986	1006
1	rs139391669	A	G	0.00994036	1006
1	rs61798171	G	T	0.0477137	1006
1	rs60805831	A	G	0.0168986	1006
1	rs79242549	A	G	0.0944334	1006
1	rs17128482	T	C	0.16998	1006
1	rs60131760	G	T	0.0168986	1006
1	rs693257	G	A	0.66998	1006
1	rs112994298	A	G	0.0218688	1006
1	rs496713	G	A	0.666004	1006
1	rs78990331	G	A	0.0248509	1006
1	rs6701547	G	A	0.0487078	1006
1	rs72922366	T	C	0.0129225	1006
1	rs79279009	G	A	0.0208748	1006
1	rs553862	C	A	0.215706	1006
1	rs6656638	G	A	0.055666	1006
1	rs12135034	A	G	0.217694	1006
1	rs583018	T	G	0.482107	1006
1	rs582104	A	G	0.481113	1006
1	rs581575	C	T	0.480119	1006
1	rs782329	C	A	0.481113	1006
1	rs111354704	A	C	0.0129225	1006
1	rs72679125	T	C	0.0109344	1006
1	rs570497	T	C	0.219682	1006
1	rs524897	C	T	0.232604	1006
1	rs526772	T	C	0.175944	1006
1	rs72922379	G	A	0.0129225	1006
1	rs1338719	C	T	0.517893	1006
1	rs11208808	T	C	0.0129225	1006
1	rs11208809	G	A	0.0139165	1006
1	rs4655599	A	G	0.219682	1006
1	rs4655821	A	G	0.219682	1006
1	rs11208810	C	A	0.0119284	1006
1	rs17128495	A	G	0.0218688	1006
1	rs4655822	G	A	0.480119	1006
1	rs36183827	G	C	0.219682	1006
1	rs28867801	T	G	0.2167	1006
1	rs148351757	A	G	0.519881	1006
1	rs484058	C	T	0.175944	1006
1	rs35570971	G	A	0.518887	1006
1	rs113975895	C	T	0.0894632	1006
1	rs4425960	T	C	0.519881	1006
1	rs141904708	C	T	0.0218688	1006
1	rs4526587	G	T	0.519881	1006
1	rs4425961	T	C	0.519881	1006
1	rs4440835	G	C	0.519881	1006
1	rs144466526	G	A	0.0159046	1006
1	rs4427380	T	C	0.515905	1006
1	rs111710919	C	T	0.0119284	1006
1	rs7537021	A	G	0.518887	1006
1	rs115421070	C	T	0.0318091	1006
1	rs7517265	G	A	0.518887	1006
1	rs7517125	C	T	0.518887	1006
1	rs7517390	C	T	0.519881	1006
1	rs471257	A	G	0.23161	1006
1	rs72922394	C	T	0.0119284	1006
1	rs524487	C	G	0.175944	1006
1	rs1361078	C	T	0.518887	1006
1	rs77758060	A	C	0.0298211	1006
1	rs2152810	T	C	0.519881	1006
1	rs551678	C	T	0.781312	1006
1	rs72679131	G	A	0.026839	1006
1	rs559321	T	C	0.233598	1006
1	rs78832141	A	G	0.0218688	1006
1	rs141232047	G	C	0.0159046	1006
1	rs566954	C	G	0.750497	1006
1	rs12118380	C	T	0.518887	1006
1	rs115818755	G	A	0.00994036	1006
1	rs12562513	C	G	0.519881	1006
1	rs11208815	A	G	0.519881	1006
1	rs4655824	C	T	0.0437376	1006
1	rs11208816	T	C	0.519881	1006
1	rs2225864	T	G	0.519881	1006
1	rs76734868	A	G	0.0218688	1006
1	rs11208817	T	G	0.518887	1006
1	rs149831887	T	C	0.0218688	1006
1	rs782417	A	G	0.481113	1006
1	rs1084480	T	C	0.481113	1006
1	rs146378479	C	A	0.0129225	1006
1	rs1084481	T	C	0.176938	1006
1	rs146095791	C	G	0.0218688	1006
1	rs481493	C	A	0.176938	1006
1	rs1084499	C	T	0.220676	1006
1	rs509157	T	C	0.479125	1006
1	rs148861983	C	A	0.0218688	1006
1	rs510278	T	A	0.220676	1006
1	rs7541802	G	C	0.0129225	1006
1	rs71649217	G	A	0.0457256	1006
1	rs72922402	C	T	0.0119284	1006
1	rs17128509	C	G	0.217694	1006
1	rs572144	T	C	0.480119	1006
1	rs10127671	G	A	0.519881	1006
1	rs12041116	G	A	0.247515	1006
1	rs574009	G	A	0.480119	1006
1	rs12141125	T	C	0.49006	1006
1	rs481249	A	G	0.176938	1006
1	rs483098	A	C	0.242545	1006
1	rs77041411	G	A	0.0218688	1006
1	rs12141263	T	A	0.519881	1006
1	rs507956	A	G	0.95825	1006
1	rs12757888	A	T	0.519881	1006
1	rs493098	C	G	0.43837	1006
1	rs10454452	A	G	0.519881	1006
1	rs10454453	C	A	0.519881	1006
1	rs76677448	T	C	0.0208748	1006
1	rs17128524	G	A	0.0298211	1006
1	rs558153	A	T	0.176938	1006
1	rs560936	G	T	0.175944	1006
1	rs17128527	A	G	0.0218688	1006
1	rs79176036	A	G	0.0228628	1006
1	rs12048959	T	G	0.0298211	1006
1	rs12045274	G	A	0.0308151	1006
1	rs12045279	G	A	0.0298211	1006
1	rs112635856	G	A	0.0238569	1006
1	rs144625560	C	T	0.0218688	1006
1	rs11208821	C	T	0.519881	1006
1	rs149869656	G	T	0.0119284	1006
1	rs803300	G	A	0.176938	1006
1	rs12048931	A	G	0.0298211	1006
1	rs17423605	A	G	0.2167	1006
1	rs12041964	G	A	0.0298211	1006
1	rs6697671	G	T	0.0218688	1006
1	rs34344670	G	A	0.519881	1006
1	rs563080	A	T	0.988072	1006
1	rs1110369	C	T	0.519881	1006
1	rs945801	G	A	0.519881	1006
1	rs79942473	A	G	0.0218688	1006
1	rs6700971	C	T	0.519881	1006
1	rs11799835	A	G	0.0218688	1006
1	rs79228582	G	A	0.0218688	1006
1	rs111419668	C	G	0.0238569	1006
1	rs59958021	C	T	0.0119284	1006
1	rs11581216	C	A	0.0437376	1006
1	rs116432301	G	A	0.0139165	1006
1	rs74613510	C	G	0.0218688	1006
1	rs1416312	C	T	0.527833	1006
1	rs76772786	G	A	0.0218688	1006
1	rs72924414	G	A	0.0119284	1006
1	rs544361	C	T	0.220676	1006
1	rs10889605	C	A	0.519881	1006
1	rs555764	G	C	0.22664	1006
1	rs141773441	G	T	0.00596421	1006
1	rs76623995	C	G	0.0208748	1006
1	rs538041	A	G	0.176938	1006
1	rs72679146	A	G	0.00795229	1006
1	rs1416313	C	T	0.519881	1006
1	rs78588817	A	G	0.0139165	1006
1	rs76537799	C	T	0.176938	1006
1	rs6665931	C	G	0.519881	1006
1	rs477308	C	T	0.220676	1006
1	rs189505777	G	T	0.0228628	1006
1	rs17423910	A	G	0.2167	1006
1	rs11579350	A	G	0.521869	1006
1	rs116329279	C	A	0.0228628	1006
1	rs74998009	G	A	0.0218688	1006
1	rs1338721	A	G	0.510934	1006
1	rs17128563	A	G	0.0258449	1006
1	rs75447185	C	T	0.028827	1006
1	rs952635	C	T	0.7167	1006
1	rs112833176	A	C	0.0258449	1006
1	rs7528545	T	C	0.703777	1006
1	rs150378364	T	C	0.0208748	1006
1	rs6692281	A	T	0.929423	1006
1	rs115299011	A	G	0.0228628	1006
1	rs113366417	T	C	0.0626243	1006
1	rs149515700	G	T	0.0248509	1006
1	rs113087118	A	C	0.0666004	1006
1	rs113068520	T	C	0.027833	1006
1	rs17128579	T	G	0.0626243	1006
1	rs17128585	A	G	0.0477137	1006
1	rs77980589	G	A	0.0228628	1006
1	rs75670388	T	A	0.0188867	1006
1	rs7529316	G	C	0.0636183	1006
1	rs7529249	C	T	0.0626243	1006
1	rs6588190	C	T	0.0626243	1006
1	rs12731764	A	G	0.265408	1006
1	rs12031327	A	G	0.0208748	1006
1	rs4655828	A	G	0.0616302	1006
1	rs4655829	G	A	0.0397614	1006
1	rs6685779	C	T	0.0407555	1006
1	rs6588191	G	A	0.0626243	1006
1	rs74873498	C	T	0.026839	1006
1	rs6588192	C	T	0.0626243	1006
1	rs7542394	G	A	0.0626243	1006
1	rs1578039	A	G	0.0308151	1006
1	rs189352884	A	T	0.00894632	1006
1	rs12239906	C	G	0.0626243	1006
1	rs11208822	G	A	0.0636183	1006
1	rs11583551	A	T	0.0626243	1006
1	rs6678048	G	C	0.0626243	1006
1	rs2153117	G	A	0.0626243	1006
1	rs2153116	T	C	0.0626243	1006
1	rs12239365	G	A	0.0626243	1006
1	rs61089481	T	C	0.0626243	1006
1	rs4655830	C	T	0.0626243	1006
1	rs114517276	C	G	0.0178926	1006
1	rs4655831	A	G	0.0626243	1006
1	rs77776847	G	A	0.0228628	1006
1	rs12032117	G	A	0.0626243	1006
1	rs12046056	C	A	0.0626243	1006
1	rs114084641	C	T	0.0228628	1006
1	rs4655603	A	G	0.0626243	1006
1	rs6704282	T	C	0.0626243	1006
1	rs4655604	C	G	0.0626243	1006
1	rs7367706	G	T	0.0626243	1006
1	rs4376710	A	G	0.0626243	1006
1	rs116580461	G	A	0.0228628	1006
1	rs148845913	A	C	0.00894632	1006
1	rs114835727	A	G	0.0119284	1006
1	rs75379640	G	A	0.026839	1006
1	rs148157806	G	A	0.0228628	1006
1	rs72641147	G	C	0.0626243	1006
1	rs1338718	G	A	0.0626243	1006
1	rs78822937	G	T	0.0228628	1006
1	rs4320761	C	T	0.0626243	1006
1	rs74846811	C	T	0.0208748	1006
1	rs74531536	A	G	0.0238569	1006
1	rs17424885	G	A	0.157058	1006
1	rs11208823	T	C	0.00994036	1006
1	rs11586030	A	G	0.0367793	1006
1	rs7523912	A	G	0.0337972	1006
1	rs7546796	C	G	0.00994036	1006
1	rs75398902	C	G	0.0228628	1006
1	rs6661245	T	C	0.0606362	1006
1	rs6661344	T	C	0.0606362	1006
1	rs6699831	C	T	0.0606362	1006
1	rs6675559	A	C	0.0606362	1006
1	rs6664618	T	G	0.572565	1006
1	rs72924457	T	G	0.0337972	1006
1	rs114861592	C	A	0.0387674	1006
1	rs12039595	T	G	0.0208748	1006
1	rs12036049	G	A	0.0606362	1006
1	rs12043611	A	G	0.0596421	1006
1	rs12036928	G	T	0.0208748	1006
1	rs76998100	A	T	0.0347913	1006
1	rs116590020	T	A	0.0188867	1006
1	rs57747519	T	C	0.0596421	1006
1	rs116221451	C	T	0.0228628	1006
1	rs76412988	C	T	0.0298211	1006
1	rs12041560	A	G	0.0596421	1006
1	rs58629293	T	A	0.026839	1006
1	rs150380346	A	C	0.0139165	1006
1	rs76608659	G	A	0.0228628	1006
1	rs6672372	C	T	0.0596421	1006
1	rs11208824	C	T	0.0596421	1006
1	rs12036518	G	C	0.0596421	1006
1	rs148405995	C	T	0.0228628	1006
1	rs79654760	A	G	0.0119284	1006
1	rs11208825	G	A	0.0596421	1006
1	rs1321174	T	A	0.0596421	1006
1	rs78957931	C	A	0.0208748	1006
1	rs17459055	C	T	0.0347913	1006
1	rs6667812	G	A	0.026839	1006
1	rs6667915	G	A	0.0596421	1006
1	rs6668312	G	A	0.027833	1006
1	rs12407687	G	T	0.00596421	1006
1	rs12136334	G	C	0.533797	1006
1	rs1358751	A	G	0.0228628	1006
1	rs1321173	A	C	0.0596421	1006
1	rs7529504	G	A	0.026839	1006
1	rs17128687	A	G	0.0228628	1006
1	rs11806416	G	A	0.0596421	1006
1	rs77080086	T	C	0.0218688	1006
1	rs17128694	G	C	0.00596421	1006
1	rs521557	G	A	0.0596421	1006
1	rs17128704	C	G	0.0228628	1006
1	rs539692	G	C	0.0586481	1006
1	rs519712	T	C	0.0586481	1006
1	rs116332246	G	T	0.0218688	1006
1	rs17128711	C	T	0.0228628	1006
1	rs144133385	C	T	0.0159046	1006
1	rs1569929	A	C	0.544732	1006
1	rs72641149	T	A	0.054672	1006
1	rs41332246	C	T	0.0218688	1006
1	rs1321172	C	G	0.544732	1006
1	rs502958	A	T	0.60338	1006
1	rs6588193	G	C	0.543738	1006
1	rs6588194	G	A	0.543738	1006
1	rs6701329	A	T	0.59841	1006
1	rs75762678	G	A	0.0347913	1006
1	rs17425765	C	T	0.0139165	1006
1	rs6700403	T	C	0.59841	1006
1	rs6688020	G	T	0.535785	1006
1	rs12031294	C	G	0.0198807	1006
1	rs12021574	T	C	0.0198807	1006
1	rs1572680	A	C	0.534791	1006
1	rs573942	C	T	0.751491	1006
1	rs17128715	G	A	0.00596421	1006
1	rs543589	A	C	0.620278	1006
1	rs72679155	A	G	0.084493	1006
1	rs12140250	A	G	0.62326	1006
1	rs17097232	C	T	0.0308151	1006
1	rs505237	A	G	0.626243	1006
1	rs12119040	C	T	0.560636	1006
1	rs74826148	C	T	0.0198807	1006
1	rs10493401	G	C	0.00596421	1006
1	rs554120	A	G	0.624254	1006
1	rs17128732	T	C	0.0198807	1006
1	rs622474	A	G	0.622266	1006
1	rs557736	T	C	0.622266	1006
1	rs149493478	G	A	0.0159046	1006
1	rs499320	G	A	0.619284	1006
1	rs12060491	A	G	0.166004	1006
1	rs72677252	G	C	0.0337972	1006
1	rs17128735	C	T	0.0347913	1006
1	rs12142375	G	A	0.564612	1006
1	rs17128736	C	T	0.0347913	1006
1	rs116079399	G	A	0.028827	1006
1	rs72677254	G	A	0.0337972	1006
1	rs72677255	C	T	0.083499	1006
1	rs575056	C	T	0.619284	1006
1	rs492833	A	T	0.619284	1006
1	rs522037	G	C	0.585487	1006
1	rs529601	A	G	0.789264	1006
1	rs78009479	G	C	0.0347913	1006
1	rs75314644	C	T	0.0248509	1006
1	rs571146	C	T	0.372763	1006
1	rs569986	G	C	0.557654	1006
1	rs566267	G	A	0.619284	1006
1	rs116834548	C	A	0.0636183	1006
1	rs545739	T	A	0.619284	1006
1	rs17460284	G	C	0.083499	1006
1	rs519044	C	T	0.557654	1006
1	rs72677257	A	G	0.0347913	1006
1	rs644949	T	A	0.626243	1006
1	rs12032433	C	T	0.0208748	1006
1	rs486136	A	G	0.569583	1006
1	rs630739	C	T	0.568588	1006
1	rs72677259	G	A	0.0129225	1006
1	rs782967	C	T	0.557654	1006
1	rs111886642	A	G	0.0347913	1006
1	rs6668516	G	A	0.557654	1006
1	rs17128742	T	C	0.0347913	1006
1	rs17128748	A	T	0.0347913	1006
1	rs56163035	C	T	0.083499	1006
1	rs599381	A	G	0.790258	1006
1	rs72677260	G	T	0.0347913	1006
1	rs72660603	T	C	0.026839	1006
1	rs546784	T	C	0.564612	1006
1	rs2312065	C	T	0.0228628	1006
1	rs11208829	C	A	0.0208748	1006
1	rs509363	A	G	0.626243	1006
1	rs2064707	C	T	0.0208748	1006
1	rs558325	C	G	0.0616302	1006
1	rs6683604	T	C	0.564612	1006
1	rs72660605	C	T	0.0337972	1006
1	rs12137080	C	T	0.564612	1006
1	rs524770	A	G	0.626243	1006
1	rs12137115	C	G	0.564612	1006
1	rs500541	A	C	0.790258	1006
1	rs499170	C	T	0.0626243	1006
1	rs498448	C	T	0.625249	1006
1	rs498393	A	G	0.625249	1006
1	rs495477	A	G	0.563618	1006
1	rs494735	T	C	0.563618	1006
1	rs12030788	A	G	0.0208748	1006
1	rs6683977	G	C	0.563618	1006
1	rs782686	A	G	0.625249	1006
1	rs72660610	C	G	0.0337972	1006
1	rs492589	T	C	0.625249	1006
1	rs611838	T	C	0.61829	1006
1	rs72674130	C	G	0.0149105	1006
1	rs17128782	C	T	0.0347913	1006
1	rs72674131	C	G	0.0347913	1006
1	rs538336	C	T	0.617296	1006
1	rs638111	C	T	0.578529	1006
1	rs537611	C	T	0.617296	1006
1	rs536858	G	C	0.617296	1006
1	rs532976	T	G	0.616302	1006
1	rs641262	T	C	0.557654	1006
1	rs17128784	C	T	0.0407555	1006
1	rs558550	T	A	0.385686	1006
1	rs7514592	A	T	0.0735586	1006
1	rs7514666	A	G	0.0735586	1006
1	rs6689595	C	T	0.534791	1006
1	rs6665325	A	G	0.439364	1006
1	rs72926316	C	T	0.00894632	1006
1	rs6690590	G	A	0.536779	1006
1	rs1040716	A	T	0.439364	1006
1	rs2180336	C	T	0.439364	1006
1	rs4655834	C	T	0.609344	1006
1	rs4655605	A	G	0.609344	1006
1	rs6697215	G	T	0.534791	1006
1	rs10889606	A	G	0.612326	1006
1	rs10889607	T	C	0.612326	1006
1	rs11208831	G	A	0.534791	1006
1	rs11803904	G	A	0.0735586	1006
1	rs12142015	C	G	0.0944334	1006
1	rs75258917	A	G	0.00894632	1006
1	rs7523274	A	C	0.0178926	1006
1	rs11208832	A	C	0.536779	1006
1	rs6698834	C	G	0.537773	1006
1	rs6699001	G	T	0.0745527	1006
1	rs149510095	G	A	0.0178926	1006
1	rs79326755	C	T	0.0168986	1006
1	rs1556805	T	C	0.537773	1006
1	rs72674135	C	G	0.0616302	1006
1	rs17427502	C	A	0.082505	1006
1	rs2144720	C	A	0.60835	1006
1	rs74633392	C	A	0.0198807	1006
1	rs2180335	A	G	0.537773	1006
1	rs6667596	T	C	0.0745527	1006
1	rs115190342	A	G	0.0119284	1006
1	rs7513323	C	T	0.0178926	1006
1	rs4655606	C	T	0.43837	1006
1	rs782687	A	C	0.993042	1006
1	rs7522367	C	A	0.0735586	1006
1	rs11208834	A	G	0.0745527	1006
1	rs1040715	G	T	0.619284	1006
1	rs74853008	G	A	0.0178926	1006
1	rs4655607	G	A	0.611332	1006
1	rs11208835	A	G	0.614314	1006
1	rs78951511	A	C	0.0954274	1006
1	rs6680071	T	C	0.614314	1006
1	rs6667168	C	T	0.0745527	1006
1	rs7547231	A	G	0.0745527	1006
1	rs910694	C	T	0.539761	1006
1	rs910693	A	G	0.614314	1006
1	rs634460	G	A	0.631213	1006
1	rs619959	G	C	0.609344	1006
1	rs78364122	A	G	0.0576541	1006
1	rs472952	A	G	0.609344	1006
1	rs580436	A	G	0.610338	1006
1	rs6696880	A	G	0.0705765	1006
1	rs518476	T	C	0.61829	1006
1	rs692956	T	C	0.996024	1006
1	rs114633519	A	G	0.0586481	1006
1	rs693826	T	G	0.667992	1006
1	rs1890197	C	T	0.610338	1006
1	rs1890196	C	T	0.520875	1006
1	rs7533686	G	C	0.157058	1006
1	rs181754038	T	C	0.00994036	1006
1	rs17427907	T	C	0.0765408	1006
1	rs1740417	T	G	0.611332	1006
1	rs79672732	C	T	0.0576541	1006
1	rs2039695	A	T	0.62326	1006
1	rs2788646	T	C	0.611332	1006
1	rs475826	G	A	0.62326	1006
1	rs504304	A	G	0.936382	1006
1	rs116661526	T	C	0.0775348	1006
1	rs114251118	G	A	0.0228628	1006
1	rs501997	A	G	0.611332	1006
1	rs584861	T	C	0.62326	1006
1	rs491190	C	T	0.62326	1006
1	rs75151253	C	T	0.00994036	1006
1	rs79846108	T	C	0.0178926	1006
1	rs17128818	C	T	0.0387674	1006
1	rs1321177	G	T	0.691849	1006
1	rs61796502	G	A	0.0775348	1006
1	rs598961	G	A	0.491054	1006
1	rs508098	C	T	0.532803	1006
1	rs2144719	G	T	0.610338	1006
1	rs147253160	C	T	0.0725646	1006
1	rs7522170	G	C	0.690855	1006
1	rs182237388	G	T	0.0159046	1006
1	rs7525321	C	T	0.741551	1006
1	rs783040	T	C	0.739563	1006
1	rs783039	A	G	0.741551	1006
1	rs17128839	T	C	0.0616302	1006
1	rs783038	A	G	0.741551	1006
1	rs783037	C	T	0.0596421	1006
1	rs2275644	G	A	0.0616302	1006
1	rs7538869	T	G	0.0616302	1006
1	rs783036	G	A	0.492048	1006
```
