## Supplementary material for "Characterization of shared and ancestry-specific signals driving complex traits using multi-ancestry fine-mapping": s1_snps.txt

```
rs35329755
rs7541003
rs115553331
rs9436717
rs12027261
rs9326063
rs9326064
rs10158872
rs10158873
rs11208637
rs9436276
rs8179492
rs6588136
rs6588137
rs72679482
rs6693498
rs7537733
rs6588138
rs6659883
rs6684351
rs6684620
rs6660140
rs11208638
rs6588139
rs6588140
rs7540891
rs7540895
rs7541088
rs2477785
rs9436280
rs10889545
rs9436720
rs115277317
rs2484168
rs6688876
rs6689005
rs6676279
rs6700614
rs137950057
rs1591364
rs4916047
rs1591363
rs1832017
rs11806845
rs9436723
rs9326065
rs7534332
rs7548844
rs716592
rs9326066
rs9436724
rs10493375
rs3818449
rs2296480
rs2296481
rs1408994
rs1334879
rs1334878
rs1334877
rs11208640
rs114490404
rs9728544
rs12733953
rs9725541
rs12403430
rs77639003
rs6672992
rs6697416
rs11208642
rs115494331
rs67509066
rs61753391
rs4593866
rs10889546
rs71647483
rs6700226
rs11208643
rs9436725
rs9436726
rs6588142
rs6588143
rs28429763
rs7545397
rs7545720
rs10789183
rs12759155
rs71647484
rs4554758
rs4575118
rs4512686
rs6588144
rs4325172
rs11208644
rs7529945
rs4332387
rs7532967
rs7555604
rs12077111
rs4582839
rs3930551
rs4329545
rs112200619
rs7556443
rs10218548
rs9326067
rs11208645
rs4915689
rs4916048
rs4916049
rs4916050
rs146629130
rs4916051
rs9436287
rs12753976
rs12087420
rs10889547
rs10889548
rs146219244
rs78521871
rs36067635
rs35782988
rs12726933
rs7415248
rs4916052
rs7524932
rs7515643
rs12136950
rs4915690
rs4592284
rs4915691
rs4915692
rs72679497
rs61781405
rs1033997
rs4655762
rs2148682
rs2148683
rs7540807
rs913199
rs913200
rs60807413
rs9436729
rs78008163
rs75449394
rs61781408
rs11208646
rs11208647
rs17127601
rs138629956
rs3818513
rs2274437
rs7546924
rs7536558
rs79624796
rs975309
rs77241227
rs3790436
rs10493377
rs12093960
rs41301082
rs75148473
rs3806318
rs1327118
rs1327119
rs3790435
rs3790434
rs12145690
rs9436737
rs74081641
rs10889549
rs4655802
rs9436738
rs9436297
rs55730790
rs9436739
rs9436740
rs149083666
rs12094974
rs57792498
rs9436299
rs4468199
rs7551385
rs12077210
rs3790433
rs17127618
rs142014788
rs146303495
rs77848204
rs75465244
rs7534511
rs9436300
rs9436301
rs12065099
rs9436741
rs9436302
rs11208648
rs9436303
rs9436304
rs1887285
rs7883
rs7602
rs1045895
rs114328096
rs17750
rs1046011
rs7661
rs55889533
rs55655800
rs114881303
rs6658922
rs113256767
rs17127643
rs17097182
rs79160459
rs11804091
rs3934256
rs6669785
rs6669873
rs75417229
rs142935509
rs17412175
rs9436745
rs10889550
rs67129560
rs10889551
rs10889552
rs10889553
rs970468
rs970467
rs142090774
rs143950079
rs7534350
rs9436746
rs145295328
rs61779772
rs3902062
rs141518748
rs77223187
rs77451629
rs9436747
rs9436748
rs6657868
rs11582592
rs115966259
rs11588579
rs75336190
rs114280901
rs188679257
rs77980027
rs148200993
rs72681327
rs61779779
rs116498241
rs150709025
rs76997537
rs4655811
rs72681330
rs114403972
rs6669354
rs74522047
rs113793307
rs72921454
rs116330886
rs2209707
rs143397435
rs2209706
rs61779780
rs4655598
rs12086650
rs114551222
rs111815433
rs7520723
rs7520568
rs7520742
rs116729383
rs139972382
rs114377291
rs142579433
rs77605029
rs61779781
rs61779782
rs115235383
rs78774785
rs17127652
rs6588147
rs72921463
rs75169973
rs78661848
rs78263541
rs7531110
rs7555955
rs6704167
rs17412347
rs72681334
rs17412368
rs61779814
rs61090190
rs76341778
rs7529650
rs17412403
rs61779815
rs17127656
rs12409877
rs6698653
rs149009379
rs7554485
rs7542824
rs2025804
rs2025803
rs7523344
rs138861391
rs7518849
rs6678718
rs2025805
rs10158579
rs7524834
rs7513047
rs10158592
rs10159112
rs11590603
rs17412682
rs11811946
rs17412723
rs11808888
rs10127890
rs17127673
rs10127731
rs10128072
rs11579567
rs1327121
rs12408851
rs17127677
rs17127680
rs1327120
rs148041272
rs6702545
rs1590640
rs1575986
rs61218937
rs11800909
rs11804481
rs17127690
rs6694528
rs11800275
rs112488289
rs11208654
rs7534177
rs10157275
rs78650744
rs7537093
rs1327115
rs72921490
rs2104563
rs2104564
rs10889556
rs74082071
rs12062820
rs11208655
rs11208656
rs74082072
rs12079231
rs7536110
rs7516904
rs7516763
rs7516840
rs112314233
rs11208657
rs11208658
rs12082485
rs12068561
rs79083021
rs6672331
rs1327116
rs77273543
rs78947634
rs10889558
rs12065503
rs7533108
rs143269572
rs2767485
rs2148684
rs11208659
rs1171273
rs1171274
rs10889559
rs35660507
rs1171275
rs113407624
rs111291360
rs115160659
rs113424381
rs1180445
rs1475397
rs1475398
rs11208660
rs75331601
rs116756838
rs12141591
rs2490323
rs1627238
rs1623037
rs1782755
rs139569596
rs11208662
rs11587159
rs1171276
rs11581702
rs1171277
rs1011527
rs1171278
rs1536467
rs12073622
rs1171279
rs1571151
rs111581981
rs12079616
rs12089884
rs1619754
rs1621286
rs1171280
rs10889560
rs1171281
rs6656451
rs1171282
rs2767486
rs12135802
rs1751492
rs1782754
rs6697315
rs145437666
rs192843358
rs7553258
rs140654719
rs2154381
rs74704065
rs1171268
rs1171269
rs6662904
rs1171270
rs10749753
rs74084010
rs1171271
rs1177681
rs74084014
rs1171272
rs1022981
rs1186075
rs1186403
rs1185692
rs143288541
rs1171261
rs1171262
rs111573261
rs1171263
rs12140910
rs79549563
rs1171264
rs80323738
rs1171265
rs17413610
rs12138493
rs1171266
rs1171267
rs74986928
rs12403114
rs145770123
rs76467619
rs78639398
rs1751490
rs1782763
rs75083258
rs12137973
rs10889561
rs12087382
rs12082008
rs1751491
rs182595869
rs55964802
rs9662547
rs1751481
rs2211654
rs1782758
rs2802469
rs1782759
rs116508643
rs138517453
rs1751482
rs1782760
rs2767482
rs2802470
rs1782761
rs1782762
rs1751483
rs1751484
rs75326085
rs1751485
rs1751486
rs1409802
rs7418057
rs7413823
rs76695989
rs10889562
rs6673324
rs72681384
rs11208673
rs7519977
rs10158279
rs2376016
rs6671495
rs6671498
rs3790432
rs3790431
rs1137100
rs35971550
rs3790429
rs10789184
rs6678948
rs12033452
rs6657632
rs76227390
rs6588152
rs11208674
rs4655517
rs4655518
rs4655519
rs138866310
rs76912411
rs78862345
rs4655680
rs3790428
rs3790427
rs3790426
rs3790425
rs9659701
rs3790424
rs35228056
rs1343982
rs1343981
rs10789185
rs10493379
rs12239395
rs10493380
rs6691346
rs6691282
rs12059300
rs1938487
rs2105462
rs7413467
rs11208676
rs6673591
rs11208677
rs1938489
rs12067730
rs12038998
rs10889563
rs4655528
rs11208678
rs11208679
rs138149540
rs10789186
rs116424768
rs7524458
rs7535099
rs7539528
rs10443259
rs6676495
rs4370791
rs11208680
rs12028951
rs12042877
rs12042884
rs10889564
rs10889565
rs3828039
rs3828038
rs10789188
rs3828037
rs3828035
rs61781283
rs61781284
rs10749754
rs6696658
rs6696954
rs6662244
rs72683113
rs12035604
rs12564626
rs11208682
rs10889566
rs10889567
rs10449758
rs2186243
rs2154380
rs4655696
rs10736402
rs1137101
rs4655537
rs12069188
rs10889568
rs10732836
rs55966874
rs4655539
rs6669117
rs6689191
rs10789189
rs3828034
rs12405556
rs11208683
rs10789190
rs3762274
rs3762273
rs3828033
rs6700201
rs3790423
rs3790422
rs35755072
rs3790421
rs3790420
rs1805134
rs13306522
rs17097193
rs6688776
rs6665672
rs7545475
rs72683129
rs12077336
rs12087511
rs11208685
rs12097855
rs11208686
rs79035087
rs17127767
rs6661050
rs79843967
rs4606347
rs6676598
rs181619048
rs11585329
rs10399687
rs2376018
rs77248581
rs72641129
rs11801408
rs74733149
rs1805094
rs11208687
rs72923286
rs6690625
rs6678033
rs17127776
rs75634621
rs12040007
rs61781308
rs4655555
rs4655556
rs4655723
rs4655557
rs1938484
rs11208688
rs13306520
rs1938485
rs6700421
rs4655729
rs61781309
rs17414638
rs11208689
rs4655564
rs4655739
rs4655740
rs78754335
rs57669574
rs7540268
rs3790437
rs3790438
rs3790439
rs10889569
rs61781310
rs4655743
rs61781311
rs57941031
rs6658330
rs10889570
rs61781312
rs7516341
rs7549647
rs17127807
rs12067936
rs4655566
rs17406366
rs4567312
rs17406429
rs6700896
rs115563900
rs34075504
rs17127815
rs7542446
rs78933610
rs11811985
rs6588153
rs11208690
rs61781313
rs57412330
rs11208691
rs74081964
rs7546242
rs17127825
rs17127826
rs1938499
rs61781314
rs17127828
rs142740539
rs17127832
rs76257047
rs1892535
rs61781315
rs79896327
rs1938498
rs17415296
rs3206172
rs12034502
rs41286708
rs72925327
rs1938497
rs1938496
rs17127838
rs12025906
rs1805096
rs12024269
rs72925333
rs17127849
rs72925335
rs142832105
rs72925337
rs61781317
rs61781318
rs61781319
rs1892534
rs41459646
rs112170610
rs12736154
rs112744618
rs7531867
rs60466849
rs59508186
rs11208692
rs11208693
rs2186247
rs2154384
rs2154383
rs143886023
rs61781320
rs112291788
rs140168415
rs376059132
rs61783276
rs12130672
rs61783277
rs58546752
rs72925350
rs4655754
rs67051863
rs112247468
rs11809906
rs78252998
rs12044840
rs12030956
rs191466087
rs12035753
rs77521504
rs111313184
rs1938494
rs1938493
rs1938492
rs2186246
rs2186245
rs1938491
rs61779661
rs2096443
rs2096442
rs4311928
rs143012400
rs141088928
rs146828109
rs113267119
rs4655761
rs79050868
rs2226281
rs113705268
rs114803677
rs11208695
rs11208696
rs61779662
rs78138427
rs66767543
rs28480230
rs61779664
rs72925370
rs12130476
rs12145237
rs11812068
rs74083729
rs10789192
rs4655764
rs61779665
rs28797536
rs28814303
rs28881215
rs28766321
rs28788308
rs28794911
rs28849079
rs28844384
rs75022029
rs72925384
rs72925388
rs11804277
rs66728245
rs34749903
rs6664626
rs61779667
rs61779668
rs61779669
rs56274111
rs72925391
rs72925393
rs72925394
rs10443260
rs72925396
rs11808262
rs10443261
rs11806790
rs11806794
rs10889573
rs11805108
rs11805121
rs11811528
rs10749755
rs10789193
rs1938503
rs61779671
rs61779672
rs61779673
rs4655772
rs61779710
rs61779711
rs66470832
rs61779712
rs61779713
rs61779714
rs61779715
rs11208698
rs11208699
rs57547036
rs2186244
rs2154382
rs78076347
rs12043254
rs1938490
rs59677396
rs61095579
rs59431947
rs57019700
rs76637555
rs60397347
rs58547206
rs11208700
rs61779721
rs56185479
rs55749540
rs60630616
rs55831770
rs57465478
rs60845315
rs12042779
rs12042807
rs72927238
rs74083770
rs11208701
rs75093445
rs61779725
rs61779726
rs12043772
rs72927245
rs72927249
rs4655574
rs4655575
rs79211391
rs72927256
rs72927258
rs61779728
rs72927259
rs11208705
rs7339965
rs11807752
rs61779734
rs11208707
rs61779735
rs10736403
rs10749756
rs12239571
rs1938500
rs1938501
rs1938502
rs12567606
rs12117858
rs4655778
rs4655779
rs11208708
rs72927285
rs4655780
rs4655781
rs4655782
rs4655783
rs4655784
rs12023864
rs12038180
rs55737039
rs55973636
rs61779737
rs59258332
rs56964262
rs12141410
rs56257327
rs10158937
rs112652890
rs67787610
rs11807723
rs2386
rs11208709
rs11208710
rs61469778
rs12026918
rs56036732
rs11809917
rs11809410
rs12043644
rs72929407
rs74082208
rs11208711
rs74530707
rs10889574
rs112153466
rs55953331
rs79624184
rs2375803
rs2375804
rs148876862
rs4655582
rs12021623
rs74082211
rs12022410
rs116488551
rs58846684
rs11208715
rs144779325
rs112585178
rs6683101
rs12030543
rs4655583
rs4655584
rs4655585
rs17127882
rs17407229
rs2211651
rs140951490
rs17127892
rs2375805
rs2889195
rs10493378
rs17127905
rs67620752
rs12042379
rs17407322
rs11208716
rs11208717
rs11208718
rs11208719
rs77312858
rs11208720
rs139110137
rs4655792
rs4655793
rs4655794
rs4655795
rs6699885
rs6664534
rs79994905
rs61779751
rs61779752
rs6588156
rs6588157
rs6588158
rs61779753
rs144892721
rs75561700
rs61779754
rs61779755
rs572535975
rs4420065
rs61779756
rs61779757
rs6688625
rs35351477
rs61779759
rs61780860
rs61780861
rs61780862
rs61780863
rs61780864
rs61780865
rs6667615
rs6667616
rs77074159
rs61780866
rs61780867
rs61780868
rs61780869
rs112695172
rs77837631
rs61780870
rs113467192
rs4459081
rs115474159
rs61780871
rs61780872
rs111558223
rs61780873
rs6698842
rs6663226
rs61780874
rs61780875
rs11805519
rs61780876
rs10157664
rs79471423
rs78711727
rs76303603
rs75286096
rs61780877
rs4394621
rs10789194
rs12058173
rs61780878
rs10789195
rs61780879
rs17415879
rs7524581
rs80314161
rs141850335
rs61780880
rs17407384
rs7515766
rs17407426
rs61780881
rs4425959
rs61780882
rs4579727
rs4456071
rs7518710
rs7541434
rs10889576
rs7541455
rs77011771
rs17127920
rs12753193
rs17127924
rs17127925
rs17416145
rs17407594
rs11208722
rs12116840
rs17416194
rs10789196
rs12121677
rs17407727
rs10493381
rs75683475
rs12741948
rs79750084
rs4278348
rs34972158
rs4394616
rs34651246
rs4491039
rs145344298
rs34330838
rs11801805
rs34386455
rs144215737
rs80131247
rs7511672
rs17416384
rs12739064
rs11208724
rs12740203
rs12744934
rs7526322
rs12737370
rs12738650
rs7532805
rs56155214
rs34036823
rs7539471
rs12734159
rs35200110
rs17407887
rs6692420
rs4655586
rs12726854
rs10493384
rs4291477
rs7416472
rs6695479
rs76962533
rs147223456
rs12144813
rs12035209
rs4128544
rs17448335
rs4655587
rs6664047
rs5010905
rs10789197
rs10493385
rs4281303
rs34514612
rs4288572
rs4655797
rs4655798
rs12729385
rs10889578
rs10789198
rs11808912
rs111610527
rs149869746
rs4300192
rs4335351
rs11208726
rs7365526
rs7365534
rs7367621
rs10889579
rs4614233
rs4330897
rs147732540
rs10789199
rs11808786
rs115523492
rs4478785
rs4285671
rs4655588
rs4655799
rs4655800
rs11809779
rs35228458
rs11208728
rs115742017
rs11208729
rs11208730
rs10889580
rs35649369
rs6686173
rs7542680
rs6588165
rs6689640
rs6656519
rs17448446
rs12086495
rs77477863
rs61780936
rs17408235
rs10789200
rs12087604
rs61780937
rs11579738
rs61780938
rs17408270
rs10749757
rs12563607
rs12567429
rs12568648
rs57382951
rs4483377
rs4593795
rs11208731
rs34684284
rs34276334
rs35843837
rs4593796
rs17408361
rs6703003
rs17448640
rs114769710
rs146963145
rs78454890
rs149466985
rs12732710
rs72641133
rs6703503
rs6663827
rs4633264
rs17408464
rs35195883
rs10493386
rs10493387
rs12742722
rs12742800
rs12724984
rs35773382
rs35411235
rs34007221
rs12143692
rs4481826
rs4601556
rs4428857
rs4498779
rs11208732
rs4492587
rs6698197
rs12753455
rs12754001
rs12753890
rs35739593
rs55783487
rs61796982
rs55675587
rs55696232
rs66716765
rs79807701
rs71647494
rs12758867
rs6666105
rs12759168
rs34459980
rs72683201
rs10889581
rs35101068
rs61796986
rs17127985
rs11208733
rs17448834
rs10889582
rs74085326
rs12143459
rs17408644
rs17408658
rs11208735
rs61796987
rs12751974
rs9970005
rs12401401
rs74887644
rs4350183
rs12131840
rs77025475
rs11208736
rs11208737
rs35804585
rs11208738
rs4313369
rs55905734
rs11208739
rs76997515
rs55926589
rs67013326
rs11208740
rs11808116
rs34081414
rs75259812
rs12404962
rs7531141
rs12046844
rs4468139
rs55776383
rs11208742
rs74085334
rs6696294
rs74085336
rs6659197
rs4655801
rs4557937
rs11805714
rs116699695
rs11208743
rs34962519
rs115173244
rs36063941
rs116397165
rs11208745
rs77120325
rs59280212
rs7532641
rs76934186
rs12033355
rs12121489
rs10399926
rs10889583
rs10789201
rs11208747
rs17127999
rs114451718
rs4385675
rs17449084
rs11208748
rs11208749
rs56903400
rs12034009
rs116643857
rs9326069
rs151228642
rs11208750
rs11208751
rs34227754
rs4454519
rs4341342
rs4551569
rs12736317
rs61797024
rs6663176
rs34778236
rs6703532
rs11804553
rs6701146
rs34875040
rs61797035
rs12142070
rs12744733
rs11208755
rs11208756
rs11208757
rs72685026
rs112021757
rs12038590
rs4655589
rs4147194
rs61797036
rs4542192
rs10889584
rs11807220
rs10889585
rs4288570
rs6675417
rs115350425
rs75281619
rs4384209
rs12562507
rs6685939
rs10889587
rs72641136
rs78494072
rs17097219
rs6675119
rs4259616
rs114405179
rs4310419
rs4314863
rs11208758
rs75227303
rs34692920
rs34061534
rs17128024
rs7553999
rs72685035
rs72685036
rs12024848
rs11576180
rs34347295
rs34476153
rs12563191
rs12563451
rs12758390
rs34103804
rs150914546
rs72641137
rs7514810
rs143699354
rs7517475
rs80244191
rs79826559
rs141989857
rs7521325
rs146342974
rs12734395
rs6664699
rs12739892
rs12760107
rs34280859
rs10789203
rs12128190
rs74690510
rs72685039
rs114213120
rs4272595
rs12133189
rs10493388
rs10789204
rs4077429
rs4077430
rs11208759
rs4077431
rs10127957
rs10493389
rs6694927
rs79352316
rs12125534
rs4133072
rs75817237
rs12127678
rs12128395
rs4347184
rs6681607
rs6681523
rs10493391
rs6684621
rs4405117
rs12129539
rs66460461
rs12065338
rs6704418
rs4609402
rs12130802
rs11208760
rs12124334
rs6698162
rs7518112
rs10889588
rs72685041
rs11208761
rs72685042
rs12081185
rs35478578
rs12141435
rs11208762
rs12131591
rs71647497
rs6588168
rs4310420
rs12751825
rs12129719
rs10493392
rs2801580
rs12566670
rs2801581
rs12036455
rs61797059
rs147138325
rs2801576
rs12134350
rs2840676
rs2801577
rs12722982
rs1892346
rs17128076
rs2801578
rs2186124
rs12401980
rs12023622
rs2840677
rs35825384
rs1937460
rs1937461
rs6588169
rs12749548
rs111928305
rs12121598
rs35293862
rs3924049
rs11581577
rs72685046
rs1937462
rs1937463
rs1316906
rs1316871
rs74339590
rs12760605
rs12731486
rs79014169
rs6588170
rs142045452
rs12737568
rs34303786
rs12748664
rs11589980
rs2310880
rs34868502
rs2310881
rs4071565
rs7547294
rs11586247
rs11586637
rs4655804
rs12411066
rs4388681
rs3009868
rs12730529
rs35354251
rs116143944
rs115273594
rs4353064
rs1937447
rs34448654
rs112917817
rs34904501
rs111891077
rs115869324
rs12744291
rs35340779
rs12750939
rs61799372
rs12064884
rs12751173
rs35543467
rs12066442
rs6668241
rs6588174
rs12725660
rs11589566
rs11582520
rs34756497
rs4655806
rs17417079
rs17450973
rs11578009
rs11208765
rs12563893
rs11208766
rs4592240
rs4348694
rs12752975
rs4329483
rs17128118
rs78534800
rs12068439
rs115117884
rs17451216
rs4655808
rs1937445
rs17417374
rs12757124
rs139610991
rs17128123
rs11208769
rs72685053
rs7537390
rs17417507
rs56064263
rs17451403
rs17451451
rs4655809
rs7552762
rs74920120
rs4655591
rs12080701
rs55824844
rs2310752
rs2997085
rs146629777
rs12564815
rs2997084
rs35185259
rs10889589
rs6664366
rs79985487
rs75716520
rs150772417
rs2310753
rs12737722
rs12141678
rs72685056
rs61498597
rs57873782
rs28842268
rs2997091
rs72685057
rs4255357
rs3969967
rs35021135
rs138984581
rs11585651
rs59144079
rs78191445
rs12058296
rs12565842
rs2310754
rs12087361
rs11208772
rs12566621
rs79161989
rs4503327
rs7528604
rs7550837
rs12088813
rs61799395
rs4554696
rs4255359
rs12117841
rs11208773
rs12730848
rs12085612
rs11208774
rs11208775
rs3009872
rs12568672
rs11208776
rs11208777
rs142791106
rs11208778
rs74084733
rs7527901
rs7531270
rs7543245
rs6690101
rs117308216
rs6680334
rs75237235
rs12729364
rs35130999
rs10889590
rs77009506
rs7537687
rs1937458
rs115868161
rs1937456
rs1937455
rs11208779
rs1937454
rs7547416
rs2997088
rs60206529
rs6421482
rs79782282
rs7553566
rs7539615
rs17417915
rs17417957
rs61799396
rs75700729
rs78353223
rs188514075
rs72685071
rs78948002
rs1937452
rs35698460
rs17451842
rs79668322
rs7551853
rs116309623
rs10789205
rs12760902
rs4638095
rs114425589
rs1937464
rs12743648
rs12062815
rs12062901
rs2186126
rs1318474
rs1318475
rs12096433
rs4132812
rs12562632
rs7554756
rs111392358
rs7513141
rs145735718
rs12059788
rs147304914
rs7519259
rs76516194
rs2186123
rs6691929
rs17418207
rs17128163
rs17452121
rs1937441
rs1937440
rs17452301
rs17128166
rs115439883
rs2503207
rs1937439
rs1937438
rs2503206
rs1937437
rs2310819
rs12040823
rs12085651
rs111561021
rs55706383
rs1937436
rs12738832
rs1937435
rs1937434
rs11208784
rs71649205
rs61799435
rs2503201
rs10889591
rs114071603
rs77534329
rs113436063
rs2503199
rs1937433
rs2503197
rs12564578
rs6684069
rs1937453
rs1937457
rs6690398
rs2503196
rs79664882
rs2096406
rs2489918
rs2489919
rs2503194
rs12732753
rs12406977
rs77164216
rs35528758
rs4989531
rs1317611
rs1937432
rs12749570
rs2186121
rs2186120
rs11585157
rs59255680
rs5023204
rs1937431
rs4531269
rs2186119
rs2186118
rs3949210
rs113123360
rs2253745
rs140219762
rs12040309
rs77015234
rs12565749
rs12566724
rs12567613
rs6664196
rs6664582
rs2503189
rs2503188
rs2503187
rs2503185
rs12087205
rs80247010
rs2503184
rs1937444
rs61799584
rs75437398
rs7548579
rs115873121
rs10493393
rs114195863
rs61799585
rs61799586
rs6670419
rs1954618
rs17128208
rs1937443
rs2186122
rs7534143
rs11590249
rs11578944
rs116138976
rs72667423
rs7522876
rs2503182
rs12045610
rs77874620
rs1937442
rs2489907
rs35297113
rs61796569
rs6588177
rs183483085
rs77034801
rs1937451
rs72667425
rs1937450
rs114118303
rs1937448
rs1392816
rs2455020
rs17128227
rs72667426
rs1500957
rs1500956
rs17419964
rs61796570
rs78554590
rs4655810
rs2503209
rs1937446
rs12727285
rs6683044
rs149101876
rs4475719
rs7543153
rs114887247
rs2503212
rs141602775
rs7523323
rs79415400
rs17128248
rs2455021
rs17128250
rs2503215
rs74969060
rs137937203
rs72667434
rs148186169
rs7553522
rs77781886
rs2455031
rs7553844
rs937606
rs4360504
rs9659943
rs61796571
rs71649207
rs7525758
rs71649208
rs7525943
rs12734198
rs35833618
rs6674699
rs66523735
rs12757542
rs2455032
rs12567350
rs12567351
rs12123415
rs12563550
rs2489920
rs72667440
rs11577275
rs11581168
rs937607
rs79110748
rs6588178
rs6588179
rs6588180
rs6687763
rs2503220
rs7522003
rs7544451
rs2455033
rs17128274
rs2489905
rs2455034
rs117203090
rs2489904
rs2503221
rs12033425
rs1354062
rs1354063
rs1354064
rs17454251
rs10889593
rs7517992
rs17128289
rs1937430
rs12565528
rs1354061
rs1392812
rs12565572
rs2270866
rs2252780
rs114165392
rs2228693
rs2228692
rs72641138
rs17128314
rs7556303
rs11208787
rs7546256
rs72641139
rs11208788
rs1392811
rs1354060
rs7530150
rs1500951
rs10889594
rs12742079
rs11583733
rs2291980
rs1392810
rs45566732
rs2455013
rs114669363
rs12040042
rs12747154
rs12040101
rs1354059
rs12753778
rs2503222
rs80255322
rs12759111
rs72667454
rs2455012
rs2503223
rs61796607
rs1500950
rs11208790
rs1909885
rs78268977
rs75178005
rs6691634
rs7521986
rs2202062
rs2202061
rs58128575
rs6588183
rs2871582
rs7525573
rs2503224
rs6588184
rs7548630
rs11208792
rs34674835
rs12049033
rs12049129
rs12037891
rs116759035
rs12133853
rs1463885
rs7512880
rs4492586
rs138599732
rs9436757
rs10889595
rs1500963
rs12043568
rs1500962
rs2503225
rs61796609
rs12026690
rs1500961
rs11588564
rs12722858
rs17454773
rs6588185
rs12028871
rs1392820
rs1392819
rs1392818
rs35736157
rs1500960
rs10493394
rs1948730
rs72667460
rs12041326
rs1500959
rs35633234
rs7552924
rs12739285
rs12134699
rs12119734
rs1500958
rs1392817
rs35514672
rs12121473
rs2455028
rs12027416
rs884712
rs74475585
rs868321
rs868320
rs57550775
rs12138629
rs7415930
rs1909886
rs13376067
rs1500955
rs11208793
rs11208794
rs12118541
rs2455018
rs12048400
rs1392815
rs12049155
rs12024232
rs1392814
rs7548408
rs147555235
rs7539350
rs12063046
rs6661750
rs7551528
rs10493395
rs6588186
rs2503228
rs10493396
rs11208796
rs72667467
rs4427379
rs12726241
rs6668688
rs6671380
rs17455267
rs1463884
rs115691431
rs114823493
rs7522014
rs6694912
rs4357502
rs12122239
rs2937269
rs12410862
rs79657260
rs11208797
rs116466407
rs12406476
rs78475528
rs77767822
rs80066081
rs4655595
rs10889599
rs2503231
rs10158178
rs116191081
rs6673526
rs143940315
rs2455026
rs79529753
rs182290961
rs78297471
rs113098644
rs2455025
rs12403149
rs80272747
rs56136910
rs2455024
rs35956835
rs111379491
rs2455014
rs77882422
rs2503161
rs116282200
rs115430819
rs147254080
rs1566527
rs2503162
rs12404118
rs10889602
rs12406550
rs143323877
rs17421629
rs1500952
rs116365725
rs77837181
rs76868562
rs1392813
rs4655597
rs7519491
rs2455016
rs10889603
rs7548551
rs4004
rs10493397
rs633894
rs650440
rs803227
rs538497
rs678212
rs680078
rs680925
rs566005
rs7412571
rs72667480
rs518938
rs17455672
rs17421832
rs115945158
rs11584681
rs10157315
rs10157331
rs11576970
rs72667481
rs76165263
rs10889604
rs12745871
rs115819486
rs17421942
rs7533441
rs76004715
rs11811769
rs17421977
rs539322
rs144068685
rs613112
rs12140107
rs614350
rs554310
rs497677
rs495054
rs34676265
rs143668036
rs78681939
rs12122966
rs2503170
rs150694449
rs35624449
rs116728098
rs563573
rs640352
rs531244
rs2503173
rs2246913
rs551000
rs1337405
rs596662
rs72667490
rs112254828
rs11801007
rs2503174
rs1984179
rs1984178
rs524208
rs590426
rs116294812
rs60791322
rs75579083
rs17128445
rs2455037
rs2503177
rs17128450
rs6698080
rs11590970
rs1392824
rs59148940
rs57391741
rs1604269
rs144612875
rs2455035
rs2485383
rs72679116
rs72679117
rs72679118
rs72679119
rs17128465
rs114287158
rs115304639
rs2503166
rs673143
rs78640135
rs495272
rs17128467
rs582237
rs1546262
rs594094
rs544024
rs1577844
rs2485382
rs2088819
rs72679121
rs7527119
rs937605
rs599235
rs2485381
rs6679711
rs2503218
rs629250
rs953165
rs56033038
rs7540273
rs111261264
rs138268896
rs3005564
rs2993094
rs536025
rs2133967
rs11805090
rs11208807
rs2069278
rs556303
rs74998974
rs809141
rs12756993
rs139391669
rs61798171
rs60805831
rs79242549
rs17128482
rs60131760
rs693257
rs112994298
rs496713
rs78990331
rs6701547
rs72922366
rs79279009
rs553862
rs6656638
rs12135034
rs583018
rs582104
rs581575
rs782329
rs111354704
rs72679125
rs570497
rs524897
rs526772
rs72922379
rs1338719
rs11208808
rs11208809
rs4655599
rs4655821
rs11208810
rs17128495
rs4655822
rs36183827
rs28867801
rs148351757
rs484058
rs35570971
rs113975895
rs4425960
rs141904708
rs4526587
rs4425961
rs4440835
rs144466526
rs4427380
rs111710919
rs7537021
rs115421070
rs7517265
rs7517125
rs7517390
rs471257
rs72922394
rs524487
rs1361078
rs77758060
rs2152810
rs551678
rs72679131
rs559321
rs78832141
rs141232047
rs566954
rs12118380
rs115818755
rs12562513
rs11208815
rs4655824
rs11208816
rs2225864
rs76734868
rs11208817
rs149831887
rs782417
rs1084480
rs146378479
rs1084481
rs146095791
rs481493
rs1084499
rs509157
rs148861983
rs510278
rs7541802
rs71649217
rs72922402
rs17128509
rs572144
rs10127671
rs12041116
rs574009
rs12141125
rs481249
rs483098
rs77041411
rs12141263
rs507956
rs12757888
rs493098
rs10454452
rs10454453
rs76677448
rs17128524
rs558153
rs560936
rs17128527
rs79176036
rs12048959
rs12045274
rs12045279
rs112635856
rs144625560
rs11208821
rs149869656
rs803300
rs12048931
rs17423605
rs12041964
rs6697671
rs34344670
rs563080
rs1110369
rs945801
rs79942473
rs6700971
rs11799835
rs79228582
rs111419668
rs59958021
rs11581216
rs116432301
rs74613510
rs1416312
rs76772786
rs72924414
rs544361
rs10889605
rs555764
rs141773441
rs76623995
rs538041
rs72679146
rs1416313
rs78588817
rs76537799
rs6665931
rs477308
rs189505777
rs17423910
rs11579350
rs116329279
rs74998009
rs1338721
rs17128563
rs75447185
rs952635
rs112833176
rs7528545
rs150378364
rs6692281
rs115299011
rs113366417
rs149515700
rs113087118
rs113068520
rs17128579
rs17128585
rs77980589
rs75670388
rs7529316
rs7529249
rs6588190
rs12731764
rs12031327
rs4655828
rs4655829
rs6685779
rs6588191
rs74873498
rs6588192
rs7542394
rs1578039
rs189352884
rs12239906
rs11208822
rs11583551
rs6678048
rs2153117
rs2153116
rs12239365
rs61089481
rs4655830
rs114517276
rs4655831
rs77776847
rs12032117
rs12046056
rs114084641
rs4655603
rs6704282
rs4655604
rs7367706
rs4376710
rs116580461
rs148845913
rs114835727
rs75379640
rs148157806
rs72641147
rs1338718
rs78822937
rs4320761
rs74846811
rs74531536
rs17424885
rs11208823
rs11586030
rs7523912
rs7546796
rs75398902
rs6661245
rs6661344
rs6699831
rs6675559
rs6664618
rs72924457
rs114861592
rs12039595
rs12036049
rs12043611
rs12036928
rs76998100
rs116590020
rs57747519
rs116221451
rs76412988
rs12041560
rs58629293
rs150380346
rs76608659
rs6672372
rs11208824
rs12036518
rs148405995
rs79654760
rs11208825
rs1321174
rs78957931
rs17459055
rs6667812
rs6667915
rs6668312
rs12407687
rs12136334
rs1358751
rs1321173
rs7529504
rs17128687
rs11806416
rs77080086
rs17128694
rs521557
rs17128704
rs539692
rs519712
rs116332246
rs17128711
rs144133385
rs1569929
rs72641149
rs41332246
rs1321172
rs502958
rs6588193
rs6588194
rs6701329
rs75762678
rs17425765
rs6700403
rs6688020
rs12031294
rs12021574
rs1572680
rs573942
rs17128715
rs543589
rs72679155
rs12140250
rs17097232
rs505237
rs12119040
rs74826148
rs10493401
rs554120
rs17128732
rs622474
rs557736
rs149493478
rs499320
rs12060491
rs72677252
rs17128735
rs12142375
rs17128736
rs116079399
rs72677254
rs72677255
rs575056
rs492833
rs522037
rs529601
rs78009479
rs75314644
rs571146
rs569986
rs566267
rs116834548
rs545739
rs17460284
rs519044
rs72677257
rs644949
rs12032433
rs486136
rs630739
rs72677259
rs782967
rs111886642
rs6668516
rs17128742
rs17128748
rs56163035
rs599381
rs72677260
rs72660603
rs546784
rs2312065
rs11208829
rs509363
rs2064707
rs558325
rs6683604
rs72660605
rs12137080
rs524770
rs12137115
rs500541
rs499170
rs498448
rs498393
rs495477
rs494735
rs12030788
rs6683977
rs782686
rs72660610
rs492589
rs611838
rs72674130
rs17128782
rs72674131
rs538336
rs638111
rs537611
rs536858
rs532976
rs641262
rs17128784
rs558550
rs7514592
rs7514666
rs6689595
rs6665325
rs72926316
rs6690590
rs1040716
rs2180336
rs4655834
rs4655605
rs6697215
rs10889606
rs10889607
rs11208831
rs11803904
rs12142015
rs75258917
rs7523274
rs11208832
rs6698834
rs6699001
rs149510095
rs79326755
rs1556805
rs72674135
rs17427502
rs2144720
rs74633392
rs2180335
rs6667596
rs115190342
rs7513323
rs4655606
rs782687
rs7522367
rs11208834
rs1040715
rs74853008
rs4655607
rs11208835
rs78951511
rs6680071
rs6667168
rs7547231
rs910694
rs910693
rs634460
rs619959
rs78364122
rs472952
rs580436
rs6696880
rs518476
rs692956
rs114633519
rs693826
rs1890197
rs1890196
rs7533686
rs181754038
rs17427907
rs1740417
rs79672732
rs2039695
rs2788646
rs475826
rs504304
rs116661526
rs114251118
rs501997
rs584861
rs491190
rs75151253
rs79846108
rs17128818
rs1321177
rs61796502
rs598961
rs508098
rs2144719
rs147253160
rs7522170
rs182237388
rs7525321
rs783040
rs783039
rs17128839
rs783038
rs783037
rs2275644
rs7538869
rs783036
```
