## Supplementary material for "Characterization of shared and ancestry-specific signals driving complex traits using multi-ancestry fine-mapping": s2.afreq

```
#CHROM	ID	REF	ALT	ALT_FREQS	OBS_CT
1	rs35329755	A	G	0.58631	1008
1	rs7541003	A	T	0.605159	1008
1	rs140425847	C	T	0.0198413	1008
1	rs9436717	C	A	0.605159	1008
1	rs12027261	G	A	0.24504	1008
1	rs9326063	T	C	0.810516	1008
1	rs9326064	T	C	0.604167	1008
1	rs10158872	T	C	0.811508	1008
1	rs10158873	T	C	0.811508	1008
1	rs11208637	C	T	0.811508	1008
1	rs8179492	A	G	0.811508	1008
1	rs6588136	C	G	0.811508	1008
1	rs6588137	A	G	0.811508	1008
1	rs6693498	T	C	0.811508	1008
1	rs7537733	G	A	0.810516	1008
1	rs6588138	A	G	0.811508	1008
1	rs6659883	A	G	0.809524	1008
1	rs6684351	C	G	0.609127	1008
1	rs6684620	G	C	0.610119	1008
1	rs117284224	A	T	0.0853175	1008
1	rs6660140	A	C	0.610119	1008
1	rs11208638	A	G	0.607143	1008
1	rs6588139	C	T	0.625992	1008
1	rs6588140	A	G	0.625	1008
1	rs7540891	G	A	0.625992	1008
1	rs7540895	G	T	0.625992	1008
1	rs2477785	T	A	0.625992	1008
1	rs9436280	C	T	0.625992	1008
1	rs117467508	T	C	0.046627	1008
1	rs10889545	C	G	0.625992	1008
1	rs9436720	G	A	0.625992	1008
1	rs2484168	T	C	0.625992	1008
1	rs6688876	T	G	0.625992	1008
1	rs6676279	C	T	0.625992	1008
1	rs6700614	A	G	0.625992	1008
1	rs1591364	T	G	0.808532	1008
1	rs4916047	A	G	0.183532	1008
1	rs1591363	T	C	0.625	1008
1	rs1832017	T	C	0.625	1008
1	rs11806845	C	T	0.0178571	1008
1	rs9436723	A	G	0.625	1008
1	rs9326065	T	G	0.607143	1008
1	rs7534332	G	C	0.625	1008
1	rs7548844	T	C	0.625	1008
1	rs716592	A	G	0.809524	1008
1	rs9326066	G	A	0.625992	1008
1	rs9436724	T	A	0.625992	1008
1	rs10493375	T	G	0.625992	1008
1	rs3818449	A	G	0.808532	1008
1	rs2296480	A	T	0.625	1008
1	rs2296481	C	T	0.624008	1008
1	rs1408994	A	C	0.621032	1008
1	rs1334879	A	G	0.793651	1008
1	rs1334878	A	G	0.793651	1008
1	rs1334877	C	T	0.793651	1008
1	rs11208640	T	C	0.793651	1008
1	rs9728544	A	G	0.793651	1008
1	rs12733953	G	A	0.0168651	1008
1	rs9725541	C	T	0.776786	1008
1	rs6697416	C	T	0.793651	1008
1	rs11208642	A	G	0.793651	1008
1	rs4593866	G	C	0.793651	1008
1	rs116927649	A	G	0.0188492	1008
1	rs10889546	G	A	0.793651	1008
1	rs71647483	A	G	0.0168651	1008
1	rs6700226	A	T	0.793651	1008
1	rs11208643	A	G	0.186508	1008
1	rs9436725	A	G	0.793651	1008
1	rs9436726	T	C	0.793651	1008
1	rs6588142	C	T	0.793651	1008
1	rs6588143	T	G	0.793651	1008
1	rs28429763	G	A	0.189484	1008
1	rs7545397	C	A	0.793651	1008
1	rs7545720	G	T	0.792659	1008
1	rs10789183	G	C	0.792659	1008
1	rs12759155	A	C	0.0168651	1008
1	rs71647484	T	C	0.0168651	1008
1	rs4554758	A	G	0.204365	1008
1	rs4575118	A	C	0.204365	1008
1	rs4512686	C	G	0.204365	1008
1	rs6588144	T	C	0.205357	1008
1	rs4325172	G	A	0.188492	1008
1	rs11208644	C	T	0.587302	1008
1	rs4332387	G	C	0.205357	1008
1	rs188128800	C	A	0.0248016	1008
1	rs7532967	A	C	0.588294	1008
1	rs7555604	C	G	0.587302	1008
1	rs12077111	T	C	0.588294	1008
1	rs4582839	A	C	0.792659	1008
1	rs3930551	T	G	0.587302	1008
1	rs4329545	T	C	0.792659	1008
1	rs7556443	T	C	0.587302	1008
1	rs10218548	A	C	0.587302	1008
1	rs9326067	T	C	0.588294	1008
1	rs11208645	A	G	0.188492	1008
1	rs4915689	C	G	0.587302	1008
1	rs4916048	C	G	0.587302	1008
1	rs4916049	G	A	0.587302	1008
1	rs4916050	C	A	0.587302	1008
1	rs4916051	C	A	0.587302	1008
1	rs9436287	G	A	0.188492	1008
1	rs12753976	A	T	0.0168651	1008
1	rs12087420	A	G	0.587302	1008
1	rs10889547	A	G	0.587302	1008
1	rs10889548	G	T	0.587302	1008
1	rs36067635	T	C	0.188492	1008
1	rs35782988	G	A	0.188492	1008
1	rs12726933	G	A	0.188492	1008
1	rs7415248	A	G	0.587302	1008
1	rs4916052	C	T	0.775794	1008
1	rs7524932	T	C	0.188492	1008
1	rs7515643	G	A	0.188492	1008
1	rs12136950	T	C	0.188492	1008
1	rs4915690	T	G	0.587302	1008
1	rs4592284	C	G	0.792659	1008
1	rs4915691	G	A	0.604167	1008
1	rs4915692	C	T	0.587302	1008
1	rs1033997	T	C	0.774802	1008
1	rs4655762	C	T	0.738095	1008
1	rs2148682	T	C	0.768849	1008
1	rs2148683	A	G	0.269841	1008
1	rs7540807	T	G	0.0763889	1008
1	rs913199	G	T	0.823413	1008
1	rs913200	G	A	0.823413	1008
1	rs74514113	G	A	0.0486111	1008
1	rs60807413	A	G	0.0763889	1008
1	rs9436729	A	C	0.837302	1008
1	rs78965864	T	G	0.0138889	1008
1	rs61781408	A	G	0.0803571	1008
1	rs11208646	A	T	0.743056	1008
1	rs11208647	G	A	0.837302	1008
1	rs17127601	A	G	0.0803571	1008
1	rs3818513	T	C	0.837302	1008
1	rs2274437	T	A	0.837302	1008
1	rs58308432	G	A	0.0337302	1008
1	rs7546924	A	G	0.843254	1008
1	rs7536558	T	A	0.820437	1008
1	rs79624796	A	G	0.0188492	1008
1	rs975309	C	G	0.078373	1008
1	rs77241227	A	T	0.0188492	1008
1	rs3790436	G	C	0.752976	1008
1	rs10493377	A	G	0.869048	1008
1	rs12093960	A	C	0.00198413	1008
1	rs3806318	A	G	0.138889	1008
1	rs1327118	G	C	0.865079	1008
1	rs1327119	G	T	0.865079	1008
1	rs3790435	T	C	0.868056	1008
1	rs3790434	T	C	0.868056	1008
1	rs12145690	A	C	0.868056	1008
1	rs10889549	C	A	0.869048	1008
1	rs4655802	G	A	0.868056	1008
1	rs55730790	A	G	0.00198413	1008
1	rs13306523	C	T	0.0664683	1008
1	rs9436740	A	T	0.170635	1008
1	rs12094974	G	A	0.0327381	1008
1	rs57792498	G	A	0.0357143	1008
1	rs9436299	C	A	0.210317	1008
1	rs140610013	T	C	0.0704365	1008
1	rs7551385	C	G	0.0267857	1008
1	rs12077210	C	T	0.0376984	1008
1	rs3790433	C	T	0.15873	1008
1	rs17127618	C	G	0.119048	1008
1	rs7534511	A	G	0.186508	1008
1	rs9436300	A	G	0.185516	1008
1	rs9436301	T	C	0.122024	1008
1	rs12065099	T	C	0.0386905	1008
1	rs9436741	A	G	0.161706	1008
1	rs9436302	G	A	0.122024	1008
1	rs11208648	A	G	0.0416667	1008
1	rs9436303	A	G	0.123016	1008
1	rs9436304	G	C	0.123016	1008
1	rs7883	G	A	0.0376984	1008
1	rs7602	G	A	0.123016	1008
1	rs1045895	G	A	0.0238095	1008
1	rs17750	G	C	0.0238095	1008
1	rs1046011	C	T	0.809524	1008
1	rs7661	T	G	0.0416667	1008
1	rs55889533	G	T	0.0238095	1008
1	rs183589068	T	G	0.0257937	1008
1	rs6658922	G	A	0.0248016	1008
1	rs17127643	T	C	0.0386905	1008
1	rs117605302	T	C	0.0496032	1008
1	rs17097182	A	T	0.0367063	1008
1	rs79160459	C	G	0.0376984	1008
1	rs11804091	A	G	0.119048	1008
1	rs3934256	C	G	0.0267857	1008
1	rs6669785	G	T	0.0357143	1008
1	rs6669873	G	A	0.0357143	1008
1	rs17412175	T	A	0.0267857	1008
1	rs9436745	A	G	0.121032	1008
1	rs10889550	A	G	0.0357143	1008
1	rs67129560	A	G	0.146825	1008
1	rs10889551	A	G	0.183532	1008
1	rs10889552	C	T	0.0357143	1008
1	rs10889553	G	A	0.0357143	1008
1	rs970468	C	A	0.146825	1008
1	rs970467	C	T	0.118056	1008
1	rs7534350	G	C	0.0257937	1008
1	rs9436746	A	C	0.136905	1008
1	rs61779772	T	A	0.0257937	1008
1	rs3902062	T	G	0.109127	1008
1	rs118158677	G	A	0.0238095	1008
1	rs9436747	T	C	0.136905	1008
1	rs9436748	G	T	0.0277778	1008
1	rs60948573	C	T	0.0238095	1008
1	rs6657868	A	G	0.134921	1008
1	rs200520131	C	T	0.0714286	1008
1	rs145476430	C	G	0.0238095	1008
1	rs77980027	T	C	0.0525794	1008
1	rs72681327	A	T	0.0267857	1008
1	rs61779779	G	C	0.0257937	1008
1	rs4655811	C	G	0.170635	1008
1	rs72681330	G	A	0.0257937	1008
1	rs6669354	T	G	0.107143	1008
1	rs146499969	C	T	0.0277778	1008
1	rs138473950	C	T	0.0595238	1008
1	rs72921454	G	A	0.104167	1008
1	rs2209707	G	A	0.166667	1008
1	rs144164186	T	G	0.00992063	1008
1	rs2209706	T	C	0.166667	1008
1	rs61779780	G	C	0.0267857	1008
1	rs4655598	T	A	0.12996	1008
1	rs12086650	T	C	0.0347222	1008
1	rs7520723	G	A	0.0267857	1008
1	rs7520568	C	T	0.0267857	1008
1	rs7520742	G	A	0.0267857	1008
1	rs61779781	T	C	0.0267857	1008
1	rs61779782	A	G	0.0267857	1008
1	rs6588147	G	A	0.160714	1008
1	rs72921463	G	A	0.0972222	1008
1	rs7531110	G	T	0.125	1008
1	rs7555955	A	G	0.196429	1008
1	rs6704167	A	T	0.0823413	1008
1	rs17412347	C	T	0.0347222	1008
1	rs12410666	C	T	0.0595238	1008
1	rs17412368	A	G	0.0267857	1008
1	rs61779814	C	G	0.125992	1008
1	rs61090190	G	A	0.0347222	1008
1	rs115874638	C	T	0.0168651	1008
1	rs7529650	G	A	0.125	1008
1	rs17412403	T	C	0.0297619	1008
1	rs12037879	G	A	0.220238	1008
1	rs61779815	G	A	0.0297619	1008
1	rs17127656	C	T	0.0674603	1008
1	rs12409877	A	G	0.0882937	1008
1	rs6698653	T	C	0.0297619	1008
1	rs7554485	T	C	0.0873016	1008
1	rs7542824	G	A	0.0297619	1008
1	rs2025804	G	A	0.155754	1008
1	rs2025803	A	G	0.0297619	1008
1	rs75414713	C	T	0.0168651	1008
1	rs7523344	A	C	0.156746	1008
1	rs7518849	T	C	0.0684524	1008
1	rs6678718	A	G	0.155754	1008
1	rs2025805	G	A	0.0297619	1008
1	rs10158579	T	C	0.0575397	1008
1	rs7524834	T	C	0.0297619	1008
1	rs7513047	G	A	0.0297619	1008
1	rs10158592	T	C	0.0575397	1008
1	rs10159112	A	G	0.0575397	1008
1	rs11590603	A	G	0.0297619	1008
1	rs17412682	T	C	0.0297619	1008
1	rs11811946	A	G	0.0873016	1008
1	rs148958240	G	A	0.0109127	1008
1	rs17412723	A	G	0.0297619	1008
1	rs11808888	G	A	0.0575397	1008
1	rs10127890	G	A	0.0565476	1008
1	rs17127673	A	G	0.0565476	1008
1	rs10127731	G	A	0.0863095	1008
1	rs10128072	A	C	0.0565476	1008
1	rs11579567	C	A	0.0694444	1008
1	rs1327121	G	A	0.155754	1008
1	rs12408851	G	A	0.0863095	1008
1	rs17127677	G	T	0.0565476	1008
1	rs17127680	T	C	0.0863095	1008
1	rs1327120	T	C	0.0863095	1008
1	rs6702545	G	T	0.0863095	1008
1	rs1590640	G	A	0.0882937	1008
1	rs1575986	T	C	0.154762	1008
1	rs61218937	C	T	0.0565476	1008
1	rs4655610	T	C	0.0615079	1008
1	rs11800909	A	G	0.0555556	1008
1	rs11804481	C	T	0.0863095	1008
1	rs17127690	A	G	0.0565476	1008
1	rs6694528	C	T	0.0565476	1008
1	rs11800275	T	A	0.0565476	1008
1	rs192793074	A	T	0.0277778	1008
1	rs11208654	C	T	0.154762	1008
1	rs7534177	A	G	0.0684524	1008
1	rs10157275	C	T	0.0565476	1008
1	rs7537093	A	G	0.0297619	1008
1	rs1327115	T	G	0.0863095	1008
1	rs72921490	A	T	0.0555556	1008
1	rs2104563	C	T	0.154762	1008
1	rs2104564	C	T	0.154762	1008
1	rs10889556	G	A	0.154762	1008
1	rs74082071	G	T	0.0714286	1008
1	rs12062820	T	C	0.0575397	1008
1	rs11208655	T	A	0.154762	1008
1	rs11208656	A	G	0.0575397	1008
1	rs74082072	T	C	0.0714286	1008
1	rs12079231	C	G	0.0575397	1008
1	rs7536110	A	C	0.155754	1008
1	rs7516904	G	A	0.152778	1008
1	rs7516763	C	A	0.0257937	1008
1	rs7516840	C	G	0.152778	1008
1	rs181562241	C	T	0.0178571	1008
1	rs112314233	C	G	0.0257937	1008
1	rs11208657	G	A	0.152778	1008
1	rs11208658	C	T	0.152778	1008
1	rs12082485	C	T	0.152778	1008
1	rs12068561	T	C	0.152778	1008
1	rs1327116	A	C	0.152778	1008
1	rs78947634	C	T	0.0357143	1008
1	rs77411387	T	C	0.0198413	1008
1	rs10889558	A	G	0.152778	1008
1	rs12065503	T	C	0.0575397	1008
1	rs7533108	C	G	0.152778	1008
1	rs2767485	T	C	0.0575397	1008
1	rs2148684	T	C	0.152778	1008
1	rs11208659	T	C	0.0694444	1008
1	rs1171273	G	C	0.152778	1008
1	rs1171274	C	T	0.152778	1008
1	rs10889559	A	G	0.152778	1008
1	rs1171275	C	T	0.0575397	1008
1	rs1180445	T	C	0.0575397	1008
1	rs1475397	C	T	0.125992	1008
1	rs1475398	C	G	0.151786	1008
1	rs12029311	G	A	0.215278	1008
1	rs11208660	C	T	0.0684524	1008
1	rs75331601	C	T	0.0327381	1008
1	rs12141591	C	G	0.0684524	1008
1	rs2490323	C	T	0.0575397	1008
1	rs1627238	G	A	0.0575397	1008
1	rs77445006	A	G	0.0337302	1008
1	rs1623037	C	G	0.0575397	1008
1	rs1782755	C	A	0.0575397	1008
1	rs74495483	A	C	0.0188492	1008
1	rs11208662	G	C	0.0684524	1008
1	rs11587159	C	G	0.0267857	1008
1	rs1171276	A	G	0.0575397	1008
1	rs11581702	T	C	0.0257937	1008
1	rs1171277	G	A	0.0575397	1008
1	rs1011527	G	A	0.0684524	1008
1	rs1171278	C	T	0.0575397	1008
1	rs1171279	C	T	0.125992	1008
1	rs1571151	A	G	0.0684524	1008
1	rs1619754	G	A	0.151786	1008
1	rs1621286	G	T	0.0575397	1008
1	rs1171280	C	T	0.151786	1008
1	rs10889560	C	A	0.0694444	1008
1	rs1171281	T	C	0.0575397	1008
1	rs6656451	C	T	0.0952381	1008
1	rs1171282	G	A	0.0575397	1008
1	rs576369718	G	C	0.00496032	1008
1	rs2767486	A	G	0.0555556	1008
1	rs12135802	A	G	0.0694444	1008
1	rs1751492	C	T	0.176587	1008
1	rs1782754	G	A	0.184524	1008
1	rs6697315	C	T	0.118056	1008
1	rs76500887	C	T	0.0188492	1008
1	rs7553258	G	T	0.796627	1008
1	rs2154381	G	A	0.177579	1008
1	rs1171268	G	T	0.176587	1008
1	rs1171269	T	C	0.183532	1008
1	rs6662904	G	A	0.0486111	1008
1	rs1171270	G	A	0.183532	1008
1	rs10749753	A	G	0.0486111	1008
1	rs1171271	C	T	0.184524	1008
1	rs1177681	G	A	0.184524	1008
1	rs1171272	G	T	0.183532	1008
1	rs1022981	G	A	0.184524	1008
1	rs1186075	T	C	0.184524	1008
1	rs1186403	C	T	0.177579	1008
1	rs1185692	C	G	0.184524	1008
1	rs12043410	A	G	0.0198413	1008
1	rs1171261	T	C	0.184524	1008
1	rs1171262	A	T	0.184524	1008
1	rs1171263	T	C	0.184524	1008
1	rs117597400	C	T	0.0575397	1008
1	rs12140910	A	G	0.0595238	1008
1	rs1171264	C	G	0.184524	1008
1	rs1171265	A	G	0.118056	1008
1	rs17413610	C	A	0.0595238	1008
1	rs12138493	T	A	0.0595238	1008
1	rs1171266	T	C	0.177579	1008
1	rs1171267	T	G	0.118056	1008
1	rs139762968	G	C	0.0238095	1008
1	rs117291834	A	G	0.0496032	1008
1	rs12403114	C	G	0.513889	1008
1	rs78639398	A	G	0.0595238	1008
1	rs1751490	C	T	0.881944	1008
1	rs1782763	C	T	0.125	1008
1	rs12137973	T	A	0.0595238	1008
1	rs10889561	T	C	0.184524	1008
1	rs12087382	T	A	0.0486111	1008
1	rs12082008	G	T	0.0486111	1008
1	rs1751491	T	G	0.125	1008
1	rs55964802	G	A	0.0486111	1008
1	rs9662547	T	C	0.0486111	1008
1	rs575112453	T	A	0.0367063	1008
1	rs140785226	G	A	0.0178571	1008
1	rs1751481	G	A	0.125	1008
1	rs2211654	T	C	0.0595238	1008
1	rs140992451	G	A	0.0357143	1008
1	rs1782758	C	T	0.184524	1008
1	rs2802469	C	T	0.118056	1008
1	rs1782759	C	T	0.125	1008
1	rs116508643	C	T	0.0595238	1008
1	rs1751482	C	T	0.125	1008
1	rs1782760	A	T	0.184524	1008
1	rs2767482	T	C	0.125	1008
1	rs117264313	A	G	0.0416667	1008
1	rs2802470	G	A	0.118056	1008
1	rs1782761	A	G	0.184524	1008
1	rs1782762	C	G	0.184524	1008
1	rs1751483	T	C	0.118056	1008
1	rs1751484	C	T	0.184524	1008
1	rs1751485	C	A	0.117063	1008
1	rs1751486	A	G	0.184524	1008
1	rs1409802	A	G	0.210317	1008
1	rs7418057	G	A	0.116071	1008
1	rs7413823	A	G	0.184524	1008
1	rs370197650	G	C	0.0446429	1008
1	rs10889562	G	A	0.0684524	1008
1	rs6673324	G	A	0.883929	1008
1	rs72681384	G	A	0.0684524	1008
1	rs11208673	T	C	0.0684524	1008
1	rs7519977	G	A	0.800595	1008
1	rs10158279	T	G	0.883929	1008
1	rs2376016	C	T	0.0694444	1008
1	rs6671495	G	A	0.0684524	1008
1	rs6671498	G	C	0.929563	1008
1	rs183587207	A	T	0.0208333	1008
1	rs3790432	T	A	0.0684524	1008
1	rs3790431	A	G	0.0684524	1008
1	rs1137100	A	G	0.804563	1008
1	rs35971550	G	C	0.014881	1008
1	rs3790429	T	A	0.0416667	1008
1	rs10789184	G	A	0.801587	1008
1	rs6678948	G	T	0.0684524	1008
1	rs13306519	C	G	0.186508	1008
1	rs12033452	C	A	0.820437	1008
1	rs6657632	A	G	0.820437	1008
1	rs149017909	A	G	0.0386905	1008
1	rs6588152	T	A	0.0684524	1008
1	rs11208674	T	C	0.819444	1008
1	rs4655517	C	T	0.888889	1008
1	rs4655518	T	G	0.820437	1008
1	rs4655519	A	G	0.820437	1008
1	rs140570956	C	T	0.0575397	1008
1	rs78862345	G	A	0.014881	1008
1	rs4655680	G	T	0.820437	1008
1	rs142816868	G	A	0.0128968	1008
1	rs3790428	G	T	0.816468	1008
1	rs3790427	T	C	0.805556	1008
1	rs3790426	C	A	0.0684524	1008
1	rs3790425	A	G	0.821429	1008
1	rs9659701	G	A	0.930556	1008
1	rs3790424	A	G	0.820437	1008
1	rs1343982	C	T	0.820437	1008
1	rs1343981	A	G	0.820437	1008
1	rs10789185	G	C	0.888889	1008
1	rs10493379	G	A	0.820437	1008
1	rs12239395	T	C	0.820437	1008
1	rs10493380	A	C	0.0416667	1008
1	rs6691346	G	A	0.820437	1008
1	rs6691282	C	T	0.820437	1008
1	rs12059300	G	A	0.0684524	1008
1	rs1938487	T	C	0.820437	1008
1	rs2105462	G	A	0.820437	1008
1	rs7413467	A	G	0.820437	1008
1	rs11208676	A	G	0.820437	1008
1	rs6673591	A	G	0.888889	1008
1	rs11208677	A	G	0.820437	1008
1	rs77715828	A	G	0.0376984	1008
1	rs1938489	A	G	0.0684524	1008
1	rs12067730	T	C	0.0684524	1008
1	rs12038998	C	A	0.820437	1008
1	rs10889563	A	G	0.888889	1008
1	rs4655528	A	G	0.820437	1008
1	rs11208678	A	C	0.819444	1008
1	rs11208679	G	A	0.819444	1008
1	rs10789186	G	A	0.888889	1008
1	rs7524458	T	C	0.0684524	1008
1	rs7535099	A	G	0.0684524	1008
1	rs7539528	T	C	0.888889	1008
1	rs10443259	G	A	0.820437	1008
1	rs6676495	G	A	0.816468	1008
1	rs4370791	A	G	0.820437	1008
1	rs11208680	A	G	0.0684524	1008
1	rs12028951	G	A	0.816468	1008
1	rs12042877	C	T	0.820437	1008
1	rs12042884	C	G	0.820437	1008
1	rs10889564	C	A	0.820437	1008
1	rs10889565	A	G	0.820437	1008
1	rs3828039	A	G	0.820437	1008
1	rs3828038	A	G	0.821429	1008
1	rs10789188	A	G	0.931548	1008
1	rs3828037	T	C	0.863095	1008
1	rs3828035	T	C	0.805556	1008
1	rs61781283	G	A	0.0416667	1008
1	rs61781284	G	A	0.0406746	1008
1	rs10749754	G	A	0.863095	1008
1	rs6696658	T	C	0.874008	1008
1	rs117341129	G	A	0.0178571	1008
1	rs6696954	T	G	0.918651	1008
1	rs6662244	A	G	0.869048	1008
1	rs72683113	T	C	0.0228175	1008
1	rs12035604	T	C	0.806548	1008
1	rs12564626	G	A	0.865079	1008
1	rs11208682	G	A	0.865079	1008
1	rs10889566	A	C	0.865079	1008
1	rs10889567	T	C	0.865079	1008
1	rs10449758	A	G	0.865079	1008
1	rs2186243	T	G	0.865079	1008
1	rs80139988	T	A	0.0327381	1008
1	rs2154380	T	C	0.869048	1008
1	rs4655696	T	C	0.865079	1008
1	rs10736402	C	T	0.869048	1008
1	rs1137101	A	G	0.869048	1008
1	rs4655537	A	G	0.918651	1008
1	rs12069188	G	T	0.0585317	1008
1	rs10889568	T	C	0.810516	1008
1	rs10732836	C	T	0.869048	1008
1	rs55966874	G	C	0.868056	1008
1	rs4655539	A	T	0.869048	1008
1	rs142371773	C	T	0.0267857	1008
1	rs6669117	T	C	0.869048	1008
1	rs6689191	C	T	0.869048	1008
1	rs10789189	G	A	0.869048	1008
1	rs3828034	A	G	0.0446429	1008
1	rs145403352	A	C	0.0208333	1008
1	rs1344015	A	G	0.0386905	1008
1	rs12405556	G	T	0.810516	1008
1	rs11208683	T	C	0.869048	1008
1	rs10789190	G	A	0.869048	1008
1	rs3762274	T	C	0.875	1008
1	rs3762273	A	C	0.873016	1008
1	rs3828033	C	T	0.862103	1008
1	rs6700201	C	T	0.0674603	1008
1	rs3790423	C	T	0.867063	1008
1	rs3790422	C	T	0.867063	1008
1	rs3790421	C	T	0.867063	1008
1	rs3790420	C	T	0.867063	1008
1	rs1805134	T	C	0.0674603	1008
1	rs6688776	A	G	0.867063	1008
1	rs6665672	G	A	0.0505952	1008
1	rs7545475	A	G	0.100198	1008
1	rs12077336	G	T	0.0585317	1008
1	rs12087511	A	T	0.0644841	1008
1	rs11208685	A	T	0.77381	1008
1	rs12097855	C	T	0.0595238	1008
1	rs11208686	G	A	0.768849	1008
1	rs79035087	T	A	0.0585317	1008
1	rs17127767	C	A	0.0585317	1008
1	rs6661050	G	C	0.0585317	1008
1	rs79843967	A	G	0.0376984	1008
1	rs4606347	G	A	0.0585317	1008
1	rs6676598	T	C	0.0585317	1008
1	rs11585329	G	T	0.0109127	1008
1	rs10399687	C	T	0.0585317	1008
1	rs2376018	A	G	0.0625	1008
1	rs77248581	A	G	0.0376984	1008
1	rs72641129	A	G	0.770833	1008
1	rs11801408	C	T	0.0962302	1008
1	rs1805094	G	C	0.0585317	1008
1	rs11208687	C	T	0.766865	1008
1	rs72923286	T	A	0.0376984	1008
1	rs6690625	T	G	0.806548	1008
1	rs6678033	G	A	0.869048	1008
1	rs17127776	A	G	0.0625	1008
1	rs75634621	T	C	0.0376984	1008
1	rs12040007	G	A	0.768849	1008
1	rs61781308	T	C	0.0625	1008
1	rs4655555	T	A	0.768849	1008
1	rs4655556	G	A	0.768849	1008
1	rs4655723	C	T	0.768849	1008
1	rs4655557	T	C	0.856151	1008
1	rs1938484	C	A	0.768849	1008
1	rs11208688	T	C	0.768849	1008
1	rs13306520	A	G	0.0376984	1008
1	rs1938485	A	G	0.869048	1008
1	rs6700421	A	G	0.768849	1008
1	rs4655729	A	G	0.869048	1008
1	rs61781309	G	A	0.0625	1008
1	rs17414638	G	A	0.0376984	1008
1	rs11208689	G	A	0.869048	1008
1	rs4655564	G	A	0.768849	1008
1	rs4655739	A	T	0.49504	1008
1	rs4655740	C	T	0.768849	1008
1	rs78754335	A	G	0.0376984	1008
1	rs57669574	C	T	0.0376984	1008
1	rs7540268	G	A	0.768849	1008
1	rs3790437	A	G	0.0625	1008
1	rs3790438	T	A	0.0625	1008
1	rs3790439	T	A	0.869048	1008
1	rs10889569	A	T	0.869048	1008
1	rs61781310	T	A	0.0625	1008
1	rs4655743	G	C	0.869048	1008
1	rs61781311	G	T	0.0625	1008
1	rs57941031	G	T	0.768849	1008
1	rs6658330	T	A	0.100198	1008
1	rs10889570	C	G	0.869048	1008
1	rs61781312	T	C	0.0625	1008
1	rs7516341	T	C	0.869048	1008
1	rs7549647	G	A	0.768849	1008
1	rs17127807	A	G	0.0376984	1008
1	rs12067936	C	A	0.869048	1008
1	rs4655566	A	G	0.768849	1008
1	rs17406366	A	G	0.0376984	1008
1	rs4567312	C	T	0.0376984	1008
1	rs17406429	A	G	0.0625	1008
1	rs6700896	C	T	0.869048	1008
1	rs34075504	C	A	0.100198	1008
1	rs17127815	T	C	0.100198	1008
1	rs7542446	G	A	0.869048	1008
1	rs77838365	G	A	0.046627	1008
1	rs11811985	T	C	0.100198	1008
1	rs6588153	T	A	0.869048	1008
1	rs11208690	A	G	0.768849	1008
1	rs61781313	G	T	0.0625	1008
1	rs57412330	C	T	0.100198	1008
1	rs11208691	A	G	0.869048	1008
1	rs74081964	C	T	0.0376984	1008
1	rs7546242	C	T	0.869048	1008
1	rs17127825	C	T	0.100198	1008
1	rs17127826	A	G	0.0376984	1008
1	rs1938499	A	T	0.0625	1008
1	rs61781314	T	A	0.100198	1008
1	rs17127828	A	G	0.0376984	1008
1	rs76252277	G	A	0.00992063	1008
1	rs17127832	T	C	0.100198	1008
1	rs76257047	C	T	0.0625	1008
1	rs1892535	G	A	0.769841	1008
1	rs61781315	A	G	0.100198	1008
1	rs1938498	T	C	0.869048	1008
1	rs17415296	C	A	0.0625	1008
1	rs3206172	C	G	0.100198	1008
1	rs146805288	C	T	0.014881	1008
1	rs12034502	C	T	0.87004	1008
1	rs72925327	G	T	0.0376984	1008
1	rs1938497	G	A	0.87004	1008
1	rs150395658	A	G	0.031746	1008
1	rs1938496	C	T	0.769841	1008
1	rs17127838	G	T	0.100198	1008
1	rs12025906	T	C	0.769841	1008
1	rs1805096	G	A	0.869048	1008
1	rs12024269	G	T	0.769841	1008
1	rs72925333	C	T	0.0376984	1008
1	rs17127849	A	G	0.87004	1008
1	rs72925335	A	G	0.102183	1008
1	rs72925337	C	T	0.102183	1008
1	rs61781317	T	C	0.0625	1008
1	rs61781318	A	G	0.0625	1008
1	rs61781319	G	A	0.0625	1008
1	rs1892534	C	T	0.87004	1008
1	rs41459646	T	G	0.0625	1008
1	rs112170610	C	T	0.0376984	1008
1	rs146132952	T	C	0.00793651	1008
1	rs117154969	G	A	0.0248016	1008
1	rs7531867	G	A	0.87004	1008
1	rs60466849	A	G	0.769841	1008
1	rs59508186	C	A	0.875	1008
1	rs11208692	A	C	0.769841	1008
1	rs11208693	C	T	0.87004	1008
1	rs2186247	T	C	0.100198	1008
1	rs2154384	C	T	0.87004	1008
1	rs2154383	A	G	0.0625	1008
1	rs61781320	C	A	0.100198	1008
1	rs112291788	G	A	0.100198	1008
1	rs140168415	G	A	0.0376984	1008
1	rs199700853	A	G	0.0228175	1008
1	rs376059132	A	G	0.0267857	1008
1	rs61783276	A	T	0.0625	1008
1	rs12130672	A	G	0.868056	1008
1	rs61783277	A	C	0.0625	1008
1	rs58546752	C	T	0.0376984	1008
1	rs72925350	T	C	0.0376984	1008
1	rs4655754	T	C	0.768849	1008
1	rs67051863	G	A	0.768849	1008
1	rs112247468	T	C	0.768849	1008
1	rs11809906	C	T	0.869048	1008
1	rs78252998	A	G	0.0376984	1008
1	rs12044840	C	G	0.869048	1008
1	rs12030956	G	T	0.869048	1008
1	rs12035753	T	G	0.869048	1008
1	rs111313184	A	G	0.0218254	1008
1	rs1938494	G	T	0.869048	1008
1	rs1938493	G	T	0.0625	1008
1	rs1938492	A	C	0.869048	1008
1	rs2186246	A	G	0.768849	1008
1	rs2186245	C	T	0.768849	1008
1	rs1938491	C	T	0.0625	1008
1	rs61779661	A	G	0.0625	1008
1	rs2096443	G	T	0.100198	1008
1	rs2096442	G	A	0.100198	1008
1	rs4311928	T	C	0.869048	1008
1	rs143012400	G	A	0.0218254	1008
1	rs141088928	C	A	0.0376984	1008
1	rs146828109	A	T	0.0376984	1008
1	rs113267119	A	G	0.0376984	1008
1	rs4655761	T	C	0.869048	1008
1	rs79050868	G	A	0.869048	1008
1	rs138181310	T	C	0.0555556	1008
1	rs2226281	G	T	0.768849	1008
1	rs113705268	A	T	0.0376984	1008
1	rs11208695	A	G	0.869048	1008
1	rs11208696	T	G	0.869048	1008
1	rs61779662	C	T	0.0625	1008
1	rs78138427	G	T	0.768849	1008
1	rs66767543	G	A	0.768849	1008
1	rs28480230	C	T	0.869048	1008
1	rs61779664	G	T	0.0625	1008
1	rs72925370	T	C	0.0376984	1008
1	rs12130476	G	C	0.768849	1008
1	rs12145237	C	T	0.768849	1008
1	rs11812068	C	A	0.100198	1008
1	rs76621591	C	G	0.0267857	1008
1	rs74083729	A	C	0.100198	1008
1	rs10789192	G	A	0.869048	1008
1	rs4655764	C	T	0.874008	1008
1	rs61779665	A	C	0.100198	1008
1	rs28797536	C	T	0.100198	1008
1	rs28814303	C	A	0.100198	1008
1	rs28881215	C	T	0.100198	1008
1	rs28766321	A	G	0.100198	1008
1	rs28788308	C	T	0.100198	1008
1	rs28794911	G	C	0.100198	1008
1	rs28849079	C	T	0.100198	1008
1	rs28844384	A	G	0.100198	1008
1	rs75022029	C	T	0.100198	1008
1	rs72925384	A	G	0.100198	1008
1	rs72925388	T	C	0.100198	1008
1	rs11804277	G	C	0.100198	1008
1	rs66728245	C	T	0.768849	1008
1	rs34749903	T	G	0.0625	1008
1	rs61779667	A	G	0.100198	1008
1	rs61779668	T	C	0.100198	1008
1	rs61779669	T	C	0.0625	1008
1	rs56274111	A	C	0.869048	1008
1	rs72925391	C	T	0.100198	1008
1	rs72925393	G	A	0.100198	1008
1	rs72925394	A	G	0.100198	1008
1	rs10443260	A	G	0.768849	1008
1	rs72925396	A	G	0.100198	1008
1	rs11808262	A	C	0.10119	1008
1	rs10443261	T	C	0.869048	1008
1	rs11806790	T	C	0.100198	1008
1	rs11806794	T	C	0.100198	1008
1	rs10889573	C	T	0.768849	1008
1	rs11805108	G	A	0.100198	1008
1	rs11805121	G	A	0.100198	1008
1	rs11811528	C	T	0.100198	1008
1	rs10749755	C	T	0.869048	1008
1	rs10789193	A	T	0.87004	1008
1	rs61779671	A	C	0.100198	1008
1	rs61779672	C	T	0.100198	1008
1	rs61779673	C	T	0.100198	1008
1	rs4655772	A	G	0.895833	1008
1	rs61779710	C	T	0.100198	1008
1	rs61779711	A	G	0.100198	1008
1	rs66470832	T	A	0.768849	1008
1	rs61779712	C	T	0.100198	1008
1	rs61779713	A	G	0.100198	1008
1	rs61779714	T	C	0.100198	1008
1	rs61779715	T	C	0.0625	1008
1	rs11208698	G	A	0.768849	1008
1	rs11208699	A	G	0.768849	1008
1	rs57547036	G	A	0.100198	1008
1	rs2186244	G	A	0.100198	1008
1	rs2154382	C	T	0.869048	1008
1	rs12043254	A	G	0.768849	1008
1	rs138210804	T	G	0.00793651	1008
1	rs117729996	T	G	0.0823413	1008
1	rs1938490	T	A	0.869048	1008
1	rs59677396	T	G	0.100198	1008
1	rs61095579	G	A	0.100198	1008
1	rs59431947	C	T	0.100198	1008
1	rs57019700	A	G	0.100198	1008
1	rs76637555	G	A	0.0625	1008
1	rs60397347	G	A	0.100198	1008
1	rs58547206	A	C	0.100198	1008
1	rs11208700	A	T	0.895833	1008
1	rs61779721	G	C	0.0625	1008
1	rs56185479	A	G	0.100198	1008
1	rs55749540	A	G	0.100198	1008
1	rs60630616	T	C	0.100198	1008
1	rs55831770	G	C	0.100198	1008
1	rs57465478	G	A	0.100198	1008
1	rs60845315	C	A	0.100198	1008
1	rs12042779	T	C	0.869048	1008
1	rs12042807	T	C	0.869048	1008
1	rs72927238	A	C	0.100198	1008
1	rs74083770	G	C	0.100198	1008
1	rs11208701	C	T	0.869048	1008
1	rs75093445	A	G	0.100198	1008
1	rs61779725	A	G	0.100198	1008
1	rs61779726	A	C	0.100198	1008
1	rs12043772	T	A	0.768849	1008
1	rs72927245	T	C	0.0376984	1008
1	rs72927249	A	C	0.100198	1008
1	rs4655574	T	A	0.869048	1008
1	rs4655575	C	T	0.768849	1008
1	rs79211391	C	G	0.100198	1008
1	rs72927256	C	T	0.100198	1008
1	rs72927258	C	G	0.100198	1008
1	rs61779728	C	A	0.100198	1008
1	rs72927259	C	A	0.0376984	1008
1	rs11208705	G	A	0.768849	1008
1	rs7339965	G	A	0.100198	1008
1	rs11807752	A	G	0.0625	1008
1	rs61779734	T	C	0.0625	1008
1	rs11208707	C	T	0.768849	1008
1	rs61779735	T	G	0.0625	1008
1	rs10736403	A	G	0.806548	1008
1	rs10749756	C	T	0.806548	1008
1	rs12239571	G	A	0.0376984	1008
1	rs1938500	G	T	0.806548	1008
1	rs1938501	G	T	0.806548	1008
1	rs1938502	G	A	0.806548	1008
1	rs12567606	A	G	0.806548	1008
1	rs12117858	C	T	0.806548	1008
1	rs60078476	C	T	0.0347222	1008
1	rs4655778	G	A	0.768849	1008
1	rs4655779	A	G	0.806548	1008
1	rs117502416	T	C	0.0277778	1008
1	rs11208708	T	C	0.806548	1008
1	rs72927285	C	G	0.0376984	1008
1	rs4655780	C	A	0.806548	1008
1	rs4655781	A	C	0.806548	1008
1	rs4655782	A	G	0.806548	1008
1	rs4655783	T	C	0.895833	1008
1	rs4655784	A	G	0.806548	1008
1	rs12023864	C	G	0.806548	1008
1	rs12038180	G	C	0.806548	1008
1	rs55737039	A	G	0.806548	1008
1	rs55973636	C	G	0.806548	1008
1	rs61779737	G	A	0.0625	1008
1	rs59258332	C	G	0.768849	1008
1	rs56964262	G	A	0.806548	1008
1	rs12141410	A	G	0.806548	1008
1	rs56257327	C	T	0.0416667	1008
1	rs10158937	A	C	0.806548	1008
1	rs67787610	G	A	0.806548	1008
1	rs11807723	G	A	0.0625	1008
1	rs2386	G	A	0.806548	1008
1	rs11208709	G	A	0.768849	1008
1	rs11208710	A	G	0.806548	1008
1	rs61469778	A	G	0.0376984	1008
1	rs12026918	C	G	0.806548	1008
1	rs56036732	C	T	0.0376984	1008
1	rs149265898	T	A	0.00793651	1008
1	rs11809917	T	C	0.0615079	1008
1	rs11809410	A	G	0.0625	1008
1	rs12043644	A	G	0.869048	1008
1	rs72929407	T	C	0.0376984	1008
1	rs74082208	A	T	0.0376984	1008
1	rs11208711	G	T	0.869048	1008
1	rs74530707	T	C	0.0386905	1008
1	rs10889574	G	A	0.831349	1008
1	rs112153466	T	G	0.768849	1008
1	rs79624184	A	G	0.0376984	1008
1	rs2375803	T	C	0.0625	1008
1	rs2375804	A	G	0.0625	1008
1	rs4655582	C	G	0.831349	1008
1	rs12021623	A	C	0.831349	1008
1	rs74082211	C	T	0.0376984	1008
1	rs12022410	A	G	0.895833	1008
1	rs116488551	G	A	0.0128968	1008
1	rs58846684	G	A	0.0376984	1008
1	rs11208715	G	T	0.831349	1008
1	rs6683101	G	A	0.0376984	1008
1	rs12030543	C	T	0.769841	1008
1	rs4655583	C	A	0.733135	1008
1	rs4655584	T	G	0.867063	1008
1	rs4655585	T	C	0.867063	1008
1	rs17127882	C	T	0.0386905	1008
1	rs17407229	A	C	0.094246	1008
1	rs2211651	G	T	0.860119	1008
1	rs76623078	A	G	0.0168651	1008
1	rs17127892	A	G	0.0386905	1008
1	rs2375805	C	T	0.863095	1008
1	rs2889195	C	T	0.863095	1008
1	rs10493378	T	C	0.0386905	1008
1	rs17127905	T	C	0.768849	1008
1	rs67620752	T	C	0.768849	1008
1	rs12042379	G	T	0.768849	1008
1	rs17407322	C	T	0.094246	1008
1	rs11208716	C	T	0.863095	1008
1	rs11208717	T	C	0.863095	1008
1	rs11208718	G	A	0.863095	1008
1	rs11208719	A	G	0.768849	1008
1	rs11208720	A	G	0.768849	1008
1	rs4655792	T	G	0.768849	1008
1	rs4655793	C	A	0.768849	1008
1	rs4655794	T	C	0.895833	1008
1	rs4655795	G	T	0.768849	1008
1	rs6699885	C	A	0.231151	1008
1	rs12029525	C	T	0.249008	1008
1	rs6664534	T	A	0.231151	1008
1	rs79994905	T	A	0.094246	1008
1	rs61779751	A	G	0.094246	1008
1	rs61779752	C	T	0.094246	1008
1	rs6588156	A	G	0.231151	1008
1	rs6588158	T	C	0.136905	1008
1	rs61779753	T	C	0.094246	1008
1	rs75561700	T	C	0.094246	1008
1	rs61779754	A	G	0.094246	1008
1	rs61779755	T	A	0.094246	1008
1	rs4420065	T	C	0.136905	1008
1	rs61779756	C	T	0.094246	1008
1	rs61779757	G	A	0.094246	1008
1	rs6688625	C	T	0.47123	1008
1	rs35351477	G	T	0.112103	1008
1	rs61779759	G	A	0.0952381	1008
1	rs61780860	C	T	0.0952381	1008
1	rs61780861	G	A	0.0952381	1008
1	rs61780862	G	A	0.0962302	1008
1	rs61780863	C	T	0.0952381	1008
1	rs138140454	G	A	0.0208333	1008
1	rs61780864	C	T	0.0952381	1008
1	rs61780865	T	C	0.0952381	1008
1	rs6667615	A	G	0.27381	1008
1	rs6667616	A	C	0.27381	1008
1	rs77074159	C	G	0.0952381	1008
1	rs61780866	A	G	0.0952381	1008
1	rs61780867	A	G	0.0952381	1008
1	rs61780868	C	G	0.0952381	1008
1	rs61780869	T	C	0.0952381	1008
1	rs112695172	G	A	0.00992063	1008
1	rs77837631	A	G	0.0952381	1008
1	rs61780870	C	G	0.0952381	1008
1	rs113467192	C	T	0.00992063	1008
1	rs4459081	G	C	0.178571	1008
1	rs61780871	G	A	0.0952381	1008
1	rs61780872	A	C	0.0952381	1008
1	rs111558223	C	A	0.0952381	1008
1	rs61780873	G	A	0.0952381	1008
1	rs6698842	C	T	0.137897	1008
1	rs6663226	T	A	0.178571	1008
1	rs12410907	G	A	0.46131	1008
1	rs61780874	A	T	0.0952381	1008
1	rs61780875	C	A	0.0952381	1008
1	rs11805519	C	T	0.0406746	1008
1	rs61780876	C	A	0.0952381	1008
1	rs10157664	T	C	0.27381	1008
1	rs79471423	G	T	0.0952381	1008
1	rs78711727	A	T	0.0952381	1008
1	rs75286096	A	G	0.0406746	1008
1	rs61780877	C	A	0.0952381	1008
1	rs4394621	G	A	0.27381	1008
1	rs183007150	C	A	0.0267857	1008
1	rs10789194	T	C	0.27381	1008
1	rs12058173	G	A	0.0406746	1008
1	rs61780878	T	C	0.0952381	1008
1	rs10789195	A	C	0.27381	1008
1	rs61780879	C	T	0.0952381	1008
1	rs17415879	A	G	0.0952381	1008
1	rs7524581	T	C	0.178571	1008
1	rs77585467	G	A	0.077381	1008
1	rs80314161	C	T	0.0952381	1008
1	rs61780880	C	T	0.0952381	1008
1	rs17407384	A	G	0.0952381	1008
1	rs7515766	G	A	0.137897	1008
1	rs17407426	A	G	0.0952381	1008
1	rs61780881	C	T	0.0952381	1008
1	rs4425959	G	A	0.27381	1008
1	rs61780882	G	A	0.0952381	1008
1	rs4579727	T	C	0.135913	1008
1	rs4456071	T	G	0.27381	1008
1	rs7518710	G	A	0.137897	1008
1	rs75761759	A	G	0.0873016	1008
1	rs7541434	A	C	0.126984	1008
1	rs10889576	T	C	0.22123	1008
1	rs7541455	A	C	0.27381	1008
1	rs77011771	T	A	0.0952381	1008
1	rs17127920	C	T	0.0535714	1008
1	rs12753193	G	A	0.125992	1008
1	rs17127924	C	T	0.0525794	1008
1	rs17127925	T	A	0.0525794	1008
1	rs17416145	C	A	0.0962302	1008
1	rs17407594	G	A	0.094246	1008
1	rs11208722	C	A	0.983135	1008
1	rs12116840	G	C	0.217262	1008
1	rs10789196	T	C	0.832341	1008
1	rs12121677	T	C	0.104167	1008
1	rs17407727	C	A	0.0277778	1008
1	rs17127930	G	A	0.0654762	1008
1	rs10493381	C	T	0.0277778	1008
1	rs10493382	T	A	0.0654762	1008
1	rs12741948	C	T	0.0277778	1008
1	rs10493383	C	G	0.0654762	1008
1	rs4278348	T	C	0.803571	1008
1	rs34972158	T	C	0.0277778	1008
1	rs4394616	T	A	0.169643	1008
1	rs34651246	G	T	0.0277778	1008
1	rs4491039	T	C	0.169643	1008
1	rs34330838	G	A	0.0277778	1008
1	rs11801805	G	A	0.0277778	1008
1	rs34386455	C	T	0.0277778	1008
1	rs80131247	C	T	0.168651	1008
1	rs7511672	A	G	0.803571	1008
1	rs17416384	A	G	0.803571	1008
1	rs12739064	C	G	0.0277778	1008
1	rs11208724	G	A	0.831349	1008
1	rs12740203	C	G	0.0277778	1008
1	rs72929449	T	C	0.0664683	1008
1	rs12744934	C	T	0.0277778	1008
1	rs7526322	C	T	0.0277778	1008
1	rs12737370	T	C	0.0277778	1008
1	rs12738650	T	A	0.0277778	1008
1	rs7532805	G	A	0.804563	1008
1	rs56155214	A	G	0.0277778	1008
1	rs34036823	T	C	0.0277778	1008
1	rs7539471	G	A	0.0277778	1008
1	rs12734159	G	A	0.168651	1008
1	rs35200110	C	G	0.103175	1008
1	rs6692420	C	G	0.169643	1008
1	rs4655586	G	A	0.801587	1008
1	rs12726854	A	C	0.118056	1008
1	rs10493384	C	T	0.118056	1008
1	rs17127951	A	T	0.0615079	1008
1	rs4291477	G	A	0.791667	1008
1	rs7416472	G	A	0.789683	1008
1	rs192738226	A	C	0.0238095	1008
1	rs6695479	C	G	0.0287698	1008
1	rs117761926	C	T	0.0634921	1008
1	rs12144813	C	G	0.180556	1008
1	rs72929461	A	T	0.0634921	1008
1	rs12035209	G	A	0.78869	1008
1	rs4128544	T	C	0.145833	1008
1	rs17448335	A	G	0.0277778	1008
1	rs4353065	C	T	0.125992	1008
1	rs4655587	G	A	0.910714	1008
1	rs6664047	G	A	0.912698	1008
1	rs60589414	A	T	0.137897	1008
1	rs5010905	C	T	0.912698	1008
1	rs10789197	A	C	0.912698	1008
1	rs10493385	G	T	0.912698	1008
1	rs4281303	G	A	0.912698	1008
1	rs4288572	G	A	0.665675	1008
1	rs4655797	A	G	0.911706	1008
1	rs4655798	C	G	0.912698	1008
1	rs12729385	C	G	0.109127	1008
1	rs10889578	A	G	0.665675	1008
1	rs10789198	G	A	0.665675	1008
1	rs11808912	T	G	0.109127	1008
1	rs149869746	G	A	0.0257937	1008
1	rs4300192	A	G	0.247024	1008
1	rs4514214	C	T	0.137897	1008
1	rs4335351	T	C	0.912698	1008
1	rs11208726	T	C	0.912698	1008
1	rs7365526	C	T	0.912698	1008
1	rs7365534	C	T	0.665675	1008
1	rs7367621	A	G	0.665675	1008
1	rs114077580	T	G	0.102183	1008
1	rs141422594	T	C	0.0178571	1008
1	rs10889579	T	C	0.912698	1008
1	rs4614233	T	C	0.912698	1008
1	rs4330897	G	A	0.912698	1008
1	rs150509526	T	C	0.137897	1008
1	rs10789199	A	C	0.912698	1008
1	rs74723911	T	G	0.137897	1008
1	rs11808786	T	C	0.109127	1008
1	rs115523492	A	G	0.0257937	1008
1	rs4478785	G	C	0.912698	1008
1	rs117232289	C	T	0.046627	1008
1	rs4285671	T	C	0.912698	1008
1	rs4655588	C	G	0.912698	1008
1	rs148902748	C	A	0.0823413	1008
1	rs143573344	T	C	0.0337302	1008
1	rs4655799	C	T	0.912698	1008
1	rs4655800	A	G	0.665675	1008
1	rs11809779	T	C	0.24504	1008
1	rs77155499	C	T	0.0347222	1008
1	rs75509013	C	T	0.137897	1008
1	rs35228458	C	T	0.109127	1008
1	rs11208728	A	G	0.665675	1008
1	rs76347912	A	G	0.137897	1008
1	rs11208729	T	C	0.912698	1008
1	rs11208730	T	C	0.912698	1008
1	rs10889580	C	T	0.664683	1008
1	rs35649369	C	T	0.249008	1008
1	rs6686173	C	G	0.912698	1008
1	rs7542680	G	A	0.890873	1008
1	rs6588165	C	T	0.873016	1008
1	rs6689640	C	T	0.695437	1008
1	rs6656519	T	G	0.304563	1008
1	rs17448446	G	A	0.119048	1008
1	rs78498198	G	T	0.0734127	1008
1	rs12086495	G	A	0.34127	1008
1	rs61780936	C	T	0.117063	1008
1	rs17408235	C	G	0.117063	1008
1	rs10789200	T	C	0.757937	1008
1	rs12087604	G	A	0.218254	1008
1	rs61780937	G	A	0.117063	1008
1	rs61780938	T	C	0.117063	1008
1	rs17408270	C	T	0.117063	1008
1	rs10749757	T	C	0.539683	1008
1	rs12563607	C	T	0.117063	1008
1	rs12567429	G	A	0.117063	1008
1	rs12568648	T	C	0.117063	1008
1	rs57382951	C	T	0.159722	1008
1	rs4483377	A	G	0.117063	1008
1	rs4593795	G	C	0.117063	1008
1	rs11208731	G	A	0.218254	1008
1	rs34684284	C	A	0.117063	1008
1	rs34276334	C	T	0.117063	1008
1	rs35843837	G	A	0.117063	1008
1	rs4593796	G	A	0.160714	1008
1	rs17408361	T	C	0.117063	1008
1	rs17127969	G	C	0.119048	1008
1	rs6703003	G	T	0.159722	1008
1	rs17448640	G	C	0.117063	1008
1	rs114769710	G	A	0.117063	1008
1	rs146963145	G	A	0.117063	1008
1	rs78454890	C	T	0.117063	1008
1	rs149466985	C	T	0.117063	1008
1	rs12732710	C	A	0.117063	1008
1	rs72641133	A	G	0.422619	1008
1	rs6703503	C	T	0.218254	1008
1	rs6663827	A	G	0.422619	1008
1	rs4633264	C	T	0.219246	1008
1	rs17408464	G	T	0.117063	1008
1	rs35195883	C	T	0.117063	1008
1	rs10493386	A	C	0.159722	1008
1	rs10493387	T	C	0.117063	1008
1	rs12742722	G	A	0.117063	1008
1	rs12742800	C	T	0.117063	1008
1	rs12724984	T	A	0.117063	1008
1	rs35773382	G	A	0.117063	1008
1	rs35411235	A	G	0.117063	1008
1	rs34007221	A	G	0.117063	1008
1	rs12143692	G	A	0.422619	1008
1	rs4481826	G	A	0.117063	1008
1	rs4601556	G	T	0.117063	1008
1	rs4428857	T	G	0.117063	1008
1	rs4498779	T	A	0.219246	1008
1	rs11208732	A	T	0.422619	1008
1	rs4492587	A	T	0.916667	1008
1	rs6698197	G	A	0.0823413	1008
1	rs12753455	A	G	0.117063	1008
1	rs12754001	G	A	0.118056	1008
1	rs12753890	C	T	0.117063	1008
1	rs35739593	T	C	0.117063	1008
1	rs55783487	A	T	0.422619	1008
1	rs61796982	T	C	0.117063	1008
1	rs55675587	C	T	0.422619	1008
1	rs55696232	C	T	0.422619	1008
1	rs66716765	A	G	0.117063	1008
1	rs79807701	A	G	0.117063	1008
1	rs71647494	C	T	0.117063	1008
1	rs12758867	A	G	0.117063	1008
1	rs6666105	T	G	0.422619	1008
1	rs12759168	C	T	0.117063	1008
1	rs34459980	G	T	0.117063	1008
1	rs10889581	T	C	0.218254	1008
1	rs35101068	T	C	0.117063	1008
1	rs61796986	T	C	0.117063	1008
1	rs17127985	G	A	0.159722	1008
1	rs11208733	T	C	0.539683	1008
1	rs17448834	T	A	0.117063	1008
1	rs10889582	T	G	0.917659	1008
1	rs74085326	A	T	0.159722	1008
1	rs12143459	G	A	0.917659	1008
1	rs17408644	T	C	0.539683	1008
1	rs17408658	A	C	0.539683	1008
1	rs11208735	A	G	0.917659	1008
1	rs61796987	G	A	0.539683	1008
1	rs12751974	A	G	0.539683	1008
1	rs9970005	C	T	0.917659	1008
1	rs12401401	G	A	0.539683	1008
1	rs4350183	G	A	0.539683	1008
1	rs79314710	A	G	0.113095	1008
1	rs77025475	A	G	0.159722	1008
1	rs11208736	T	C	0.218254	1008
1	rs11208737	G	A	0.218254	1008
1	rs35804585	G	C	0.117063	1008
1	rs11208738	C	T	0.915675	1008
1	rs4313369	A	G	0.377976	1008
1	rs55905734	T	C	0.218254	1008
1	rs11208739	G	T	0.422619	1008
1	rs55926589	C	T	0.218254	1008
1	rs67013326	T	C	0.218254	1008
1	rs11208740	G	A	0.916667	1008
1	rs11808116	C	T	0.917659	1008
1	rs34081414	G	A	0.117063	1008
1	rs75259812	A	C	0.159722	1008
1	rs12404962	C	T	0.423611	1008
1	rs7531141	G	A	0.917659	1008
1	rs12046844	G	A	0.422619	1008
1	rs4468139	C	T	0.159722	1008
1	rs55776383	C	A	0.218254	1008
1	rs11208742	C	T	0.423611	1008
1	rs74085334	G	C	0.159722	1008
1	rs6696294	T	C	0.539683	1008
1	rs74085336	T	C	0.159722	1008
1	rs6659197	A	C	0.917659	1008
1	rs4655801	T	G	0.539683	1008
1	rs4557937	T	C	0.916667	1008
1	rs11805714	C	T	0.219246	1008
1	rs11208743	C	T	0.539683	1008
1	rs143259943	T	A	0.0188492	1008
1	rs34962519	T	C	0.117063	1008
1	rs115173244	G	C	0.159722	1008
1	rs36063941	C	T	0.117063	1008
1	rs116397165	A	C	0.159722	1008
1	rs11208745	G	T	0.218254	1008
1	rs59280212	T	C	0.218254	1008
1	rs7532641	A	G	0.218254	1008
1	rs76934186	T	C	0.030754	1008
1	rs12033355	A	C	0.218254	1008
1	rs12121489	G	T	0.422619	1008
1	rs10399926	A	C	0.377976	1008
1	rs10889583	A	G	0.422619	1008
1	rs10789201	T	C	0.218254	1008
1	rs11208747	A	G	0.539683	1008
1	rs17127999	G	A	0.159722	1008
1	rs4385675	C	T	0.917659	1008
1	rs17449084	A	T	0.539683	1008
1	rs11208748	G	T	0.757937	1008
1	rs11208749	C	T	0.757937	1008
1	rs56903400	A	G	0.159722	1008
1	rs12034009	T	C	0.539683	1008
1	rs75944127	C	T	0.00496032	1008
1	rs9326069	G	A	0.917659	1008
1	rs11208750	C	A	0.468254	1008
1	rs74085349	G	A	0.113095	1008
1	rs72931353	C	A	0.115079	1008
1	rs11208751	G	A	0.425595	1008
1	rs34227754	T	C	0.118056	1008
1	rs4454519	T	G	0.423611	1008
1	rs4418570	C	T	0.115079	1008
1	rs4341342	T	G	0.916667	1008
1	rs4551569	T	G	0.636905	1008
1	rs12736317	A	G	0.118056	1008
1	rs61797024	A	T	0.423611	1008
1	rs6663176	A	G	0.636905	1008
1	rs34778236	A	G	0.118056	1008
1	rs6703532	T	A	0.636905	1008
1	rs11804553	G	T	0.636905	1008
1	rs6701146	G	C	0.916667	1008
1	rs34875040	A	G	0.119048	1008
1	rs58244311	G	A	0.046627	1008
1	rs61797035	T	C	0.118056	1008
1	rs12142070	C	T	0.0833333	1008
1	rs12744733	A	T	0.118056	1008
1	rs11208755	T	G	0.213294	1008
1	rs11208756	T	C	0.213294	1008
1	rs11208757	C	T	0.423611	1008
1	rs112021757	C	T	0.213294	1008
1	rs12038590	T	C	0.635913	1008
1	rs77978858	A	C	0.117063	1008
1	rs4655589	G	A	0.421627	1008
1	rs4147194	C	A	0.635913	1008
1	rs61797036	C	T	0.117063	1008
1	rs6657878	C	T	0.0486111	1008
1	rs4542192	G	C	0.117063	1008
1	rs10889584	C	T	0.422619	1008
1	rs11807220	G	T	0.22123	1008
1	rs10889585	T	A	0.635913	1008
1	rs72931379	T	G	0.116071	1008
1	rs4288570	T	C	0.634921	1008
1	rs6675417	C	A	0.917659	1008
1	rs114683222	C	T	0.0545635	1008
1	rs6679537	C	T	0.0545635	1008
1	rs4384209	A	G	0.353175	1008
1	rs117490060	A	G	0.0267857	1008
1	rs12562507	C	G	0.0823413	1008
1	rs12024253	C	G	0.0753968	1008
1	rs6685939	G	A	0.352183	1008
1	rs10889586	G	A	0.135913	1008
1	rs10889587	T	C	0.352183	1008
1	rs72641136	A	G	0.348214	1008
1	rs17097214	C	T	0.0843254	1008
1	rs17097219	A	G	0.348214	1008
1	rs150507095	C	T	0.0208333	1008
1	rs6675119	G	A	0.352183	1008
1	rs76333413	T	C	0.0267857	1008
1	rs4259616	C	T	0.349206	1008
1	rs17128006	G	A	0.135913	1008
1	rs12029272	C	T	0.130952	1008
1	rs12061146	A	G	0.135913	1008
1	rs4310419	A	G	0.35119	1008
1	rs4314863	A	T	0.651786	1008
1	rs11208758	A	G	0.35119	1008
1	rs76396866	C	T	0.0843254	1008
1	rs76459880	C	T	0.100198	1008
1	rs113453197	A	G	0.0843254	1008
1	rs17128019	T	G	0.0357143	1008
1	rs140394939	C	A	0.0208333	1008
1	rs141721003	T	C	0.0357143	1008
1	rs12567602	G	A	0.135913	1008
1	rs12021998	A	T	0.0277778	1008
1	rs12561892	A	G	0.135913	1008
1	rs34692920	T	C	0.0803571	1008
1	rs17128024	G	C	0.0803571	1008
1	rs7553999	G	C	0.34623	1008
1	rs74537890	C	T	0.140873	1008
1	rs148563557	C	T	0.0198413	1008
1	rs12024848	A	G	0.348214	1008
1	rs11576180	T	G	0.0803571	1008
1	rs34347295	A	T	0.0803571	1008
1	rs34476153	C	T	0.0803571	1008
1	rs12563191	A	T	0.0803571	1008
1	rs12563451	A	G	0.0803571	1008
1	rs75886544	A	G	0.0843254	1008
1	rs12758390	C	T	0.0803571	1008
1	rs34103804	C	A	0.0803571	1008
1	rs76196365	A	G	0.140873	1008
1	rs72641137	C	T	0.327381	1008
1	rs7514810	C	T	0.651786	1008
1	rs7517475	G	A	0.347222	1008
1	rs12410242	G	A	0.140873	1008
1	rs144190174	T	G	0.0357143	1008
1	rs79623659	G	A	0.140873	1008
1	rs60465503	C	T	0.0843254	1008
1	rs141989857	C	T	0.0803571	1008
1	rs7521325	C	T	0.345238	1008
1	rs116109716	T	C	0.0843254	1008
1	rs60936790	G	C	0.0843254	1008
1	rs116646037	C	T	0.133929	1008
1	rs182232626	A	G	0.015873	1008
1	rs12734395	A	G	0.078373	1008
1	rs6664699	C	T	0.31746	1008
1	rs12739892	G	T	0.0525794	1008
1	rs12760107	T	A	0.0525794	1008
1	rs34280859	T	G	0.0525794	1008
1	rs10789203	C	T	0.318452	1008
1	rs138380425	G	A	0.0833333	1008
1	rs12128190	A	T	0.0793651	1008
1	rs114957835	A	T	0.0843254	1008
1	rs116525431	G	A	0.0833333	1008
1	rs4272595	T	G	0.481151	1008
1	rs12133189	C	T	0.0793651	1008
1	rs10493388	G	A	0.334325	1008
1	rs17128040	A	G	0.134921	1008
1	rs10789204	C	A	0.319444	1008
1	rs4077429	A	G	0.334325	1008
1	rs4077430	G	A	0.335317	1008
1	rs11208759	T	G	0.0793651	1008
1	rs75705162	A	G	0.0833333	1008
1	rs4077431	A	C	0.318452	1008
1	rs10127957	A	C	0.318452	1008
1	rs10493389	T	C	0.0793651	1008
1	rs6694927	A	T	0.318452	1008
1	rs12125534	T	C	0.162698	1008
1	rs4133072	A	G	0.318452	1008
1	rs77693582	T	A	0.0833333	1008
1	rs75817237	C	A	0.0198413	1008
1	rs17128066	G	A	0.0446429	1008
1	rs12127678	T	A	0.162698	1008
1	rs12128395	T	G	0.0793651	1008
1	rs4347184	G	T	0.31746	1008
1	rs6681607	G	A	0.532738	1008
1	rs6681523	C	T	0.480159	1008
1	rs76330444	C	T	0.0833333	1008
1	rs10493391	G	A	0.0793651	1008
1	rs6684621	C	T	0.31746	1008
1	rs4405117	T	A	0.0793651	1008
1	rs12129539	A	C	0.0793651	1008
1	rs66460461	T	C	0.335317	1008
1	rs12065338	G	T	0.31746	1008
1	rs6704418	T	A	0.31746	1008
1	rs4609402	G	A	0.31746	1008
1	rs12130802	A	C	0.0793651	1008
1	rs11208760	A	G	0.162698	1008
1	rs138381550	G	A	0.014881	1008
1	rs12124334	G	A	0.0793651	1008
1	rs6698162	C	A	0.31746	1008
1	rs7518112	T	G	0.481151	1008
1	rs10889588	A	G	0.0793651	1008
1	rs11208761	C	A	0.0793651	1008
1	rs12081185	A	G	0.318452	1008
1	rs35478578	G	A	0.160714	1008
1	rs12566211	A	G	0.133929	1008
1	rs12141435	C	T	0.160714	1008
1	rs140122592	G	T	0.0813492	1008
1	rs11208762	G	A	0.0793651	1008
1	rs12131591	T	C	0.160714	1008
1	rs6588168	C	T	0.318452	1008
1	rs4310420	T	C	0.160714	1008
1	rs12751825	A	G	0.0525794	1008
1	rs12129719	G	A	0.110119	1008
1	rs10493392	C	G	0.164683	1008
1	rs2801580	G	C	0.318452	1008
1	rs12566670	T	C	0.162698	1008
1	rs150913044	C	T	0.131944	1008
1	rs2801581	A	G	0.481151	1008
1	rs115143759	A	T	0.0833333	1008
1	rs12036455	T	A	0.334325	1008
1	rs117391947	A	G	0.0684524	1008
1	rs61797059	C	T	0.0525794	1008
1	rs118186565	C	T	0.0813492	1008
1	rs2801576	T	G	0.318452	1008
1	rs12134350	T	C	0.0793651	1008
1	rs2840676	C	T	0.31746	1008
1	rs2801577	T	G	0.482143	1008
1	rs12722982	G	T	0.159722	1008
1	rs1892346	T	A	0.313492	1008
1	rs78033557	T	C	0.0853175	1008
1	rs17128076	G	A	0.0823413	1008
1	rs2801578	T	A	0.451389	1008
1	rs2186124	G	A	0.345238	1008
1	rs12401980	C	T	0.140873	1008
1	rs79798023	T	C	0.031746	1008
1	rs12023622	C	G	0.365079	1008
1	rs2840677	A	T	0.295635	1008
1	rs35825384	C	T	0.046627	1008
1	rs1937460	A	G	0.52381	1008
1	rs1937461	T	C	0.486111	1008
1	rs6588169	T	C	0.0446429	1008
1	rs12749548	G	A	0.396825	1008
1	rs35293862	A	G	0.396825	1008
1	rs3924049	A	G	0.435516	1008
1	rs11581577	G	A	0.397817	1008
1	rs1937462	A	G	0.434524	1008
1	rs1937463	C	G	0.396825	1008
1	rs74083918	A	T	0.124008	1008
1	rs1316906	T	A	0.396825	1008
1	rs1316871	C	T	0.34623	1008
1	rs74897126	C	T	0.125992	1008
1	rs12760605	C	T	0.169643	1008
1	rs12731486	A	G	0.167659	1008
1	rs79014169	G	A	0.395833	1008
1	rs6588170	G	A	0.436508	1008
1	rs12737568	G	A	0.395833	1008
1	rs34303786	T	C	0.396825	1008
1	rs79953143	G	A	0.0436508	1008
1	rs150087029	T	C	0.0238095	1008
1	rs12748664	C	T	0.395833	1008
1	rs2310880	G	C	0.397817	1008
1	rs34868502	G	T	0.167659	1008
1	rs2310881	T	C	0.347222	1008
1	rs4071565	C	T	0.167659	1008
1	rs140220945	G	T	0.0605159	1008
1	rs143918856	T	C	0.125992	1008
1	rs7547294	A	G	0.347222	1008
1	rs11586247	G	T	0.395833	1008
1	rs11586637	G	A	0.00198413	1008
1	rs4655804	T	C	0.396825	1008
1	rs12411066	A	C	0.0873016	1008
1	rs146203047	C	T	0.0347222	1008
1	rs74851849	A	G	0.125992	1008
1	rs4388681	C	T	0.743056	1008
1	rs3009868	G	A	0.34623	1008
1	rs12730529	G	A	0.395833	1008
1	rs35354251	G	A	0.0436508	1008
1	rs183748095	C	T	0.0218254	1008
1	rs4353064	A	C	0.391865	1008
1	rs148251522	C	T	0.0238095	1008
1	rs1937447	C	G	0.118056	1008
1	rs34448654	A	G	0.116071	1008
1	rs34904501	A	G	0.0863095	1008
1	rs12744291	A	G	0.510913	1008
1	rs78438686	G	C	0.0277778	1008
1	rs12047720	G	A	0.0684524	1008
1	rs12750939	G	T	0.418651	1008
1	rs61799372	A	G	0.510913	1008
1	rs12064884	A	G	0.597222	1008
1	rs12751173	C	T	0.597222	1008
1	rs35543467	A	G	0.0863095	1008
1	rs12066442	A	C	0.598214	1008
1	rs75028896	C	G	0.0218254	1008
1	rs6668241	T	G	0.0863095	1008
1	rs6588174	T	G	0.598214	1008
1	rs12725660	T	A	0.0863095	1008
1	rs11589566	G	C	0.0863095	1008
1	rs11582520	C	A	0.0863095	1008
1	rs34756497	C	T	0.510913	1008
1	rs4655806	A	G	0.37004	1008
1	rs17417079	A	T	0.0496032	1008
1	rs17450973	A	T	0.0863095	1008
1	rs11578009	T	C	0.0873016	1008
1	rs11208765	A	C	0.602183	1008
1	rs12563893	A	G	0.510913	1008
1	rs11208766	G	A	0.597222	1008
1	rs4592240	C	T	0.0863095	1008
1	rs4348694	C	A	0.0863095	1008
1	rs12752975	T	C	0.0863095	1008
1	rs4329483	G	A	0.597222	1008
1	rs17128118	A	G	0.37004	1008
1	rs74083927	G	T	0.0922619	1008
1	rs78534800	C	T	0.37004	1008
1	rs12068439	T	C	0.597222	1008
1	rs77941928	A	C	0.117063	1008
1	rs17451216	G	C	0.0863095	1008
1	rs4655808	C	T	0.0863095	1008
1	rs1937445	C	T	0.510913	1008
1	rs12757124	T	C	0.0496032	1008
1	rs188565512	G	A	0.00297619	1008
1	rs17128123	C	T	0.37004	1008
1	rs11208769	C	T	0.598214	1008
1	rs76491747	A	T	0.116071	1008
1	rs61112677	G	C	0.0178571	1008
1	rs145839604	C	T	0.0138889	1008
1	rs117756547	C	T	0.0128968	1008
1	rs7537390	G	C	0.594246	1008
1	rs56064263	C	T	0.031746	1008
1	rs17451403	C	T	0.047619	1008
1	rs17451451	A	G	0.0902778	1008
1	rs76891836	A	G	0.0218254	1008
1	rs4655809	C	T	0.474206	1008
1	rs7552762	C	G	0.0892857	1008
1	rs74920120	G	T	0.0178571	1008
1	rs4655591	A	T	0.482143	1008
1	rs12080701	A	G	0.0892857	1008
1	rs55824844	C	G	0.0406746	1008
1	rs2310752	G	A	0.544643	1008
1	rs2997085	A	C	0.0625	1008
1	rs146629777	G	A	0.352183	1008
1	rs12564815	G	A	0.352183	1008
1	rs2997084	C	G	0.545635	1008
1	rs35185259	C	T	0.0406746	1008
1	rs10889589	C	G	0.482143	1008
1	rs57275063	A	G	0.077381	1008
1	rs6664366	T	C	0.0892857	1008
1	rs79985487	G	A	0.352183	1008
1	rs2310753	G	A	0.0882937	1008
1	rs12737722	C	T	0.0406746	1008
1	rs61498597	G	C	0.0882937	1008
1	rs57873782	C	G	0.0892857	1008
1	rs28842268	G	A	0.0406746	1008
1	rs185754531	T	C	0.00496032	1008
1	rs2997091	A	G	0.738095	1008
1	rs72685057	C	A	0.0625	1008
1	rs12040468	A	G	0.136905	1008
1	rs4255357	G	A	0.191468	1008
1	rs3969967	T	G	0.0625	1008
1	rs35021135	G	A	0.0406746	1008
1	rs11585651	T	C	0.484127	1008
1	rs59144079	G	A	0.354167	1008
1	rs78191445	C	T	0.0178571	1008
1	rs12058296	C	A	0.128968	1008
1	rs12565842	G	A	0.354167	1008
1	rs2310754	G	A	0.193452	1008
1	rs12087361	T	C	0.0892857	1008
1	rs11208772	A	G	0.0892857	1008
1	rs12566621	G	A	0.355159	1008
1	rs79161989	G	T	0.0178571	1008
1	rs4503327	T	C	0.484127	1008
1	rs7528604	G	A	0.543651	1008
1	rs7550837	A	G	0.395833	1008
1	rs12088813	A	C	0.395833	1008
1	rs4554696	C	T	0.484127	1008
1	rs4255359	G	A	0.0406746	1008
1	rs11208773	C	T	0.0882937	1008
1	rs12730848	C	T	0.395833	1008
1	rs12085612	T	C	0.355159	1008
1	rs11208774	C	T	0.193452	1008
1	rs11208775	C	T	0.193452	1008
1	rs3009872	T	C	0.547619	1008
1	rs12568672	A	G	0.355159	1008
1	rs11208776	A	T	0.193452	1008
1	rs11208777	C	T	0.0882937	1008
1	rs11208778	T	C	0.0882937	1008
1	rs74084733	G	C	0.0892857	1008
1	rs7527901	C	T	0.483135	1008
1	rs7531270	G	A	0.485119	1008
1	rs7543245	T	A	0.395833	1008
1	rs12046598	T	C	0.0515873	1008
1	rs6690101	T	C	0.193452	1008
1	rs117308216	A	G	0.357143	1008
1	rs6680334	G	T	0.478175	1008
1	rs75237235	G	A	0.348214	1008
1	rs117414582	A	G	0.0287698	1008
1	rs12729364	A	G	0.389881	1008
1	rs35130999	A	T	0.452381	1008
1	rs10889590	G	A	0.451389	1008
1	rs7537687	C	T	0.0257937	1008
1	rs1937458	C	T	0.452381	1008
1	rs1937456	C	T	0.452381	1008
1	rs1937455	A	G	0.525794	1008
1	rs11208779	G	C	0.218254	1008
1	rs1937454	G	C	0.452381	1008
1	rs7547416	G	A	0.474206	1008
1	rs2997088	C	A	0.546627	1008
1	rs60206529	A	G	0.0267857	1008
1	rs6421482	A	G	0.475198	1008
1	rs79782282	A	G	0.348214	1008
1	rs7553566	C	G	0.0267857	1008
1	rs7539615	G	A	0.0267857	1008
1	rs17417915	A	C	0.428571	1008
1	rs17417957	G	T	0.0267857	1008
1	rs61799396	C	T	0.0178571	1008
1	rs75700729	T	A	0.0178571	1008
1	rs78353223	C	A	0.0178571	1008
1	rs78948002	G	C	0.0267857	1008
1	rs1937452	A	G	0.40873	1008
1	rs35698460	T	C	0.0178571	1008
1	rs17451842	G	A	0.0267857	1008
1	rs79668322	A	G	0.0267857	1008
1	rs7551853	C	A	0.0178571	1008
1	rs10789205	T	C	0.545635	1008
1	rs12760902	C	T	0.427579	1008
1	rs4638095	A	G	0.545635	1008
1	rs1937464	T	A	0.411706	1008
1	rs12743648	G	T	0.0178571	1008
1	rs12062815	A	G	0.457341	1008
1	rs12062901	A	C	0.457341	1008
1	rs2186126	A	G	0.412698	1008
1	rs1318474	G	T	0.349206	1008
1	rs1318475	G	C	0.544643	1008
1	rs12096433	G	A	0.0267857	1008
1	rs4132812	G	C	0.0704365	1008
1	rs12562632	T	A	0.429563	1008
1	rs7554756	G	T	0.0267857	1008
1	rs111392358	A	C	0.430556	1008
1	rs7513141	G	A	0.544643	1008
1	rs12059788	G	A	0.0267857	1008
1	rs147304914	G	A	0.0615079	1008
1	rs7519259	G	A	0.220238	1008
1	rs2186123	G	A	0.545635	1008
1	rs6691929	A	G	0.427579	1008
1	rs17418207	C	T	0.0267857	1008
1	rs17128163	C	T	0.348214	1008
1	rs17452121	A	G	0.0267857	1008
1	rs1937441	A	G	0.427579	1008
1	rs1937440	A	G	0.545635	1008
1	rs17452301	C	T	0.0267857	1008
1	rs147197178	A	T	0.0119048	1008
1	rs17128166	T	C	0.350198	1008
1	rs2503207	G	A	0.543651	1008
1	rs1937439	A	C	0.428571	1008
1	rs1937438	C	T	0.544643	1008
1	rs144488327	G	A	0.0138889	1008
1	rs2503206	C	T	0.0704365	1008
1	rs1937437	T	C	0.545635	1008
1	rs2310819	C	T	0.223214	1008
1	rs12040823	C	T	0.250992	1008
1	rs12085651	C	T	0.0267857	1008
1	rs111561021	G	T	0.0267857	1008
1	rs55706383	A	T	0.0178571	1008
1	rs147039453	A	C	0.0357143	1008
1	rs1937436	G	A	0.427579	1008
1	rs12738832	T	C	0.0178571	1008
1	rs1937435	A	T	0.0704365	1008
1	rs1937434	G	T	0.544643	1008
1	rs11208784	G	C	0.0267857	1008
1	rs61799435	C	T	0.0178571	1008
1	rs2503201	T	C	0.544643	1008
1	rs10889591	C	T	0.544643	1008
1	rs77534329	G	A	0.0267857	1008
1	rs113436063	G	A	0.0267857	1008
1	rs2503199	C	T	0.544643	1008
1	rs1937433	C	G	0.222222	1008
1	rs2503197	G	A	0.544643	1008
1	rs12564578	G	A	0.427579	1008
1	rs6684069	G	A	0.543651	1008
1	rs1937453	T	A	0.570437	1008
1	rs1937457	C	T	0.429563	1008
1	rs80109489	T	C	0.0654762	1008
1	rs6690398	G	A	0.475198	1008
1	rs2503196	T	G	0.543651	1008
1	rs2096406	C	T	0.570437	1008
1	rs2489918	C	T	0.543651	1008
1	rs2489919	C	T	0.0714286	1008
1	rs2503194	G	A	0.570437	1008
1	rs12732753	A	C	0.0178571	1008
1	rs12406977	A	G	0.0704365	1008
1	rs77164216	A	T	0.411706	1008
1	rs35528758	T	C	0.429563	1008
1	rs4989531	C	T	0.0267857	1008
1	rs1317611	C	G	0.428571	1008
1	rs1937432	T	C	0.0267857	1008
1	rs12749570	C	T	0.428571	1008
1	rs2186121	G	C	0.0704365	1008
1	rs2186120	G	A	0.223214	1008
1	rs11585157	T	A	0.0267857	1008
1	rs59255680	T	C	0.428571	1008
1	rs5023204	T	C	0.428571	1008
1	rs1937431	T	G	0.410714	1008
1	rs4531269	G	A	0.427579	1008
1	rs147287045	C	G	0.0257937	1008
1	rs2186119	C	A	0.409722	1008
1	rs2186118	C	A	0.427579	1008
1	rs3949210	C	T	0.409722	1008
1	rs113123360	G	A	0.0267857	1008
1	rs2253745	A	G	0.572421	1008
1	rs12040309	A	T	0.250992	1008
1	rs12565749	G	A	0.350198	1008
1	rs12566724	T	C	0.368056	1008
1	rs12567613	A	G	0.368056	1008
1	rs6664196	T	G	0.368056	1008
1	rs6664582	T	C	0.0178571	1008
1	rs2503189	A	G	0.00496032	1008
1	rs2503188	A	G	0.131944	1008
1	rs2503187	C	T	0.631944	1008
1	rs2503185	A	G	0.779762	1008
1	rs12087205	T	C	0.0267857	1008
1	rs80247010	C	T	0.0267857	1008
1	rs2503184	A	G	0.131944	1008
1	rs1937444	A	C	0.631944	1008
1	rs144756694	G	A	0.00396825	1008
1	rs75437398	G	T	0.348214	1008
1	rs7548579	C	G	0.0198413	1008
1	rs10493393	A	G	0.368056	1008
1	rs61799585	C	A	0.0198413	1008
1	rs61799586	A	G	0.0198413	1008
1	rs6670419	T	C	0.251984	1008
1	rs1954618	T	G	0.347222	1008
1	rs17128208	C	T	0.347222	1008
1	rs1937443	C	G	0.474206	1008
1	rs2186122	A	T	0.474206	1008
1	rs7534143	T	G	0.222222	1008
1	rs11590249	A	G	0.0267857	1008
1	rs11578944	C	T	0.0267857	1008
1	rs7522876	G	T	0.367063	1008
1	rs2503182	A	G	0.632937	1008
1	rs12045610	T	G	0.252976	1008
1	rs77874620	A	C	0.0267857	1008
1	rs1937442	G	A	0.347222	1008
1	rs2489907	T	C	0.631944	1008
1	rs35297113	T	C	0.0198413	1008
1	rs61796569	C	T	0.367063	1008
1	rs12022451	T	A	0.231151	1008
1	rs6588177	A	T	0.632937	1008
1	rs77034801	G	A	0.347222	1008
1	rs1937451	T	C	0.842262	1008
1	rs1937450	T	G	0.22619	1008
1	rs114118303	G	A	0.0208333	1008
1	rs1937448	T	C	0.133929	1008
1	rs1392816	C	T	0.161706	1008
1	rs2455020	T	G	0.133929	1008
1	rs17128227	A	G	0.368056	1008
1	rs1500957	C	G	0.0704365	1008
1	rs1500956	A	C	0.134921	1008
1	rs17419964	A	G	0.0267857	1008
1	rs78554590	C	T	0.347222	1008
1	rs4655810	A	C	0.34623	1008
1	rs2503209	T	C	0.632937	1008
1	rs1937446	C	T	0.0704365	1008
1	rs117552386	G	A	0.0218254	1008
1	rs12727285	C	A	0.0267857	1008
1	rs6683044	G	A	0.250992	1008
1	rs149101876	C	T	0.0208333	1008
1	rs4475719	A	G	0.632937	1008
1	rs7543153	G	A	0.0208333	1008
1	rs114887247	T	C	0.0178571	1008
1	rs2503212	G	A	0.133929	1008
1	rs141602775	C	T	0.34623	1008
1	rs7523323	A	G	0.0208333	1008
1	rs79415400	G	C	0.0208333	1008
1	rs17128248	G	A	0.34623	1008
1	rs2455021	C	G	0.606151	1008
1	rs17128250	G	C	0.34623	1008
1	rs2503215	A	T	0.632937	1008
1	rs74969060	A	G	0.367063	1008
1	rs137937203	C	T	0.34623	1008
1	rs7553522	T	A	0.0208333	1008
1	rs77781886	G	T	0.0605159	1008
1	rs2455031	C	T	0.969246	1008
1	rs7553844	T	A	0.030754	1008
1	rs937606	T	C	0.366071	1008
1	rs4360504	T	C	0.224206	1008
1	rs9659943	C	A	0.396825	1008
1	rs61796571	G	C	0.015873	1008
1	rs71649207	A	G	0.260913	1008
1	rs7525758	A	G	0.397817	1008
1	rs71649208	C	G	0.266865	1008
1	rs7525943	A	G	0.0168651	1008
1	rs12734198	T	A	0.046627	1008
1	rs35833618	G	A	0.0168651	1008
1	rs6674699	A	T	0.0168651	1008
1	rs66523735	C	A	0.356151	1008
1	rs12757542	A	G	0.0168651	1008
1	rs2455032	T	G	0.33631	1008
1	rs117867823	T	A	0.0753968	1008
1	rs12567350	C	T	0.260913	1008
1	rs12567351	C	T	0.260913	1008
1	rs12123415	G	T	0.210317	1008
1	rs12563550	G	A	0.260913	1008
1	rs2489920	T	C	0.970238	1008
1	rs72667440	A	T	0.0168651	1008
1	rs11577275	G	A	0.0168651	1008
1	rs148379429	A	G	0.0188492	1008
1	rs11581168	A	G	0.0168651	1008
1	rs937607	A	G	0.125992	1008
1	rs150639116	A	G	0.00992063	1008
1	rs6588178	T	C	0.0168651	1008
1	rs6588179	C	T	0.0168651	1008
1	rs6588180	C	A	0.0168651	1008
1	rs6687763	A	C	0.228175	1008
1	rs2503220	A	G	0.125	1008
1	rs7522003	C	T	0.228175	1008
1	rs151168231	G	C	0.0138889	1008
1	rs7544451	A	G	0.228175	1008
1	rs2455033	T	C	0.614087	1008
1	rs17128274	T	A	0.260913	1008
1	rs117850609	C	G	0.0238095	1008
1	rs2489905	A	T	0.970238	1008
1	rs2455034	G	A	0.614087	1008
1	rs117203090	A	G	0.0615079	1008
1	rs2489904	C	T	0.125	1008
1	rs2503221	T	C	0.953373	1008
1	rs12033425	T	C	0.260913	1008
1	rs1354062	A	G	0.844246	1008
1	rs1354063	T	C	0.21131	1008
1	rs1354064	A	C	0.125992	1008
1	rs17454251	A	T	0.0297619	1008
1	rs10889593	G	A	0.260913	1008
1	rs17128289	T	A	0.356151	1008
1	rs1937430	A	G	0.210317	1008
1	rs12565528	T	G	0.356151	1008
1	rs1354061	G	A	0.356151	1008
1	rs1392812	G	A	0.210317	1008
1	rs76556104	T	A	0.0525794	1008
1	rs12565572	A	T	0.355159	1008
1	rs78399189	C	T	0.0228175	1008
1	rs2270866	G	A	0.262897	1008
1	rs2252780	T	G	0.125992	1008
1	rs117963442	C	T	0.0367063	1008
1	rs114165392	G	A	0.0228175	1008
1	rs2270865	A	C	0.0168651	1008
1	rs2228693	A	C	0.566468	1008
1	rs2228692	A	C	0.015873	1008
1	rs72641138	C	T	0.355159	1008
1	rs17128314	G	A	0.262897	1008
1	rs7556303	A	G	0.015873	1008
1	rs11208787	G	A	0.566468	1008
1	rs7546256	T	C	0.015873	1008
1	rs72641139	T	A	0.355159	1008
1	rs11208788	G	A	0.262897	1008
1	rs77061950	C	G	0.0664683	1008
1	rs1392811	T	G	0.015873	1008
1	rs1354060	A	G	0.566468	1008
1	rs74789112	G	T	0.047619	1008
1	rs7530150	G	A	0.353175	1008
1	rs1500951	G	A	0.354167	1008
1	rs10889594	T	A	0.212302	1008
1	rs12742079	T	C	0.015873	1008
1	rs11583733	G	A	0.015873	1008
1	rs2291980	A	G	0.262897	1008
1	rs1392810	C	T	0.015873	1008
1	rs2455013	A	G	0.969246	1008
1	rs12040042	A	G	0.262897	1008
1	rs12747154	C	T	0.262897	1008
1	rs12040101	A	G	0.262897	1008
1	rs1354059	A	T	0.566468	1008
1	rs12753778	G	T	0.263889	1008
1	rs2503222	C	T	0.125	1008
1	rs12759111	A	G	0.262897	1008
1	rs140158743	T	C	0.00694444	1008
1	rs2455012	A	G	0.970238	1008
1	rs2503223	C	A	0.970238	1008
1	rs61796607	G	A	0.015873	1008
1	rs1500950	G	A	0.564484	1008
1	rs138931435	G	C	0.0178571	1008
1	rs11208790	G	C	0.564484	1008
1	rs1909885	T	C	0.125	1008
1	rs75178005	T	G	0.0297619	1008
1	rs6691634	G	T	0.264881	1008
1	rs7521986	A	T	0.212302	1008
1	rs2202062	G	A	0.845238	1008
1	rs2202061	A	G	0.564484	1008
1	rs58128575	A	T	0.564484	1008
1	rs146171751	G	C	0.0267857	1008
1	rs6588183	C	A	0.564484	1008
1	rs2871582	A	G	0.845238	1008
1	rs7525573	A	G	0.015873	1008
1	rs2503224	T	C	0.970238	1008
1	rs6588184	A	G	0.845238	1008
1	rs7548630	G	A	0.015873	1008
1	rs11208792	T	C	0.212302	1008
1	rs72641140	G	T	0.352183	1008
1	rs34674835	C	T	0.015873	1008
1	rs12049033	A	G	0.264881	1008
1	rs12049129	A	G	0.264881	1008
1	rs12037891	G	A	0.264881	1008
1	rs12133853	G	C	0.212302	1008
1	rs1463885	T	G	0.264881	1008
1	rs7512880	C	G	0.212302	1008
1	rs4492586	T	C	0.970238	1008
1	rs9436757	G	A	0.970238	1008
1	rs10889595	G	A	0.845238	1008
1	rs1500963	G	A	0.125	1008
1	rs12043568	T	C	0.264881	1008
1	rs1500962	C	A	0.125	1008
1	rs2503225	G	A	0.970238	1008
1	rs61796609	G	C	0.015873	1008
1	rs12026690	C	G	0.264881	1008
1	rs1500961	G	A	0.564484	1008
1	rs12040843	G	A	0.0406746	1008
1	rs11588564	T	G	0.015873	1008
1	rs12722858	C	T	0.015873	1008
1	rs17454773	T	C	0.0297619	1008
1	rs6588185	C	A	0.015873	1008
1	rs12028871	C	T	0.264881	1008
1	rs1392820	G	A	0.564484	1008
1	rs1392819	C	A	0.212302	1008
1	rs1392818	T	C	0.845238	1008
1	rs35736157	A	G	0.264881	1008
1	rs1500960	C	T	0.845238	1008
1	rs10493394	T	C	0.264881	1008
1	rs1948730	G	A	0.0615079	1008
1	rs79057236	C	G	0.00595238	1008
1	rs4655813	A	C	0.352183	1008
1	rs12041326	T	G	0.264881	1008
1	rs182105995	A	C	0.0218254	1008
1	rs1500959	G	A	0.564484	1008
1	rs35633234	G	C	0.015873	1008
1	rs7552924	A	G	0.212302	1008
1	rs12739285	G	T	0.015873	1008
1	rs12134699	G	A	0.015873	1008
1	rs17128361	A	G	0.352183	1008
1	rs12119734	C	T	0.015873	1008
1	rs1500958	A	G	0.845238	1008
1	rs1392817	A	G	0.559524	1008
1	rs35514672	T	G	0.268849	1008
1	rs12121473	C	T	0.015873	1008
1	rs2455028	G	A	0.125992	1008
1	rs75516575	A	G	0.0486111	1008
1	rs72641141	G	A	0.352183	1008
1	rs12027416	C	T	0.268849	1008
1	rs884712	G	T	0.207341	1008
1	rs868321	A	G	0.559524	1008
1	rs868320	A	T	0.844246	1008
1	rs57550775	G	T	0.207341	1008
1	rs12138629	G	A	0.00198413	1008
1	rs7415930	T	C	0.576389	1008
1	rs1909886	A	G	0.576389	1008
1	rs13376067	G	T	0.015873	1008
1	rs1500955	T	C	0.125992	1008
1	rs11208793	C	T	0.015873	1008
1	rs11208794	G	A	0.576389	1008
1	rs12118541	A	G	0.015873	1008
1	rs2455018	G	C	0.970238	1008
1	rs12048400	T	C	0.268849	1008
1	rs1392815	A	G	0.575397	1008
1	rs12049155	T	G	0.268849	1008
1	rs12024232	A	T	0.268849	1008
1	rs1392814	C	G	0.015873	1008
1	rs139517519	T	C	0.046627	1008
1	rs7548408	T	C	0.207341	1008
1	rs7539350	G	A	0.559524	1008
1	rs1500954	C	T	0.352183	1008
1	rs12063046	A	G	0.268849	1008
1	rs6661750	A	G	0.559524	1008
1	rs7551528	T	G	0.015873	1008
1	rs10493395	C	A	0.264881	1008
1	rs6588186	T	C	0.579365	1008
1	rs2503228	A	G	0.970238	1008
1	rs75961769	A	T	0.352183	1008
1	rs10493396	A	G	0.207341	1008
1	rs11208796	A	T	0.015873	1008
1	rs4427379	C	A	0.575397	1008
1	rs12726241	G	A	0.015873	1008
1	rs17128380	A	C	0.108135	1008
1	rs6668688	A	C	0.579365	1008
1	rs6671380	A	C	0.579365	1008
1	rs17455267	G	A	0.0297619	1008
1	rs1463884	G	A	0.574405	1008
1	rs7522014	A	G	0.015873	1008
1	rs6694912	C	T	0.559524	1008
1	rs4357502	T	A	0.578373	1008
1	rs12122239	A	G	0.0178571	1008
1	rs2937269	G	A	0.418651	1008
1	rs12410862	G	A	0.0744048	1008
1	rs79657260	T	C	0.0803571	1008
1	rs11208797	C	T	0.342262	1008
1	rs4655814	G	A	0.0327381	1008
1	rs4655815	T	G	0.292659	1008
1	rs4655816	A	C	0.292659	1008
1	rs146580265	G	T	0.0168651	1008
1	rs12406476	C	T	0.642857	1008
1	rs80079711	A	G	0.291667	1008
1	rs147181354	T	C	0.0496032	1008
1	rs77767822	A	G	0.0972222	1008
1	rs76109096	G	A	0.0704365	1008
1	rs4655595	A	G	0.299603	1008
1	rs10889599	T	C	0.248016	1008
1	rs2503231	T	C	0.358135	1008
1	rs10158178	A	G	0.345238	1008
1	rs79541221	A	G	0.19246	1008
1	rs6673526	C	T	0.248016	1008
1	rs2455026	T	G	0.894841	1008
1	rs79529753	G	A	0.0972222	1008
1	rs74225007	A	C	0.291667	1008
1	rs78297471	T	C	0.0972222	1008
1	rs113098644	G	A	0.0367063	1008
1	rs2455025	G	T	0.645833	1008
1	rs139286096	G	A	0.0188492	1008
1	rs80272747	A	G	0.0982143	1008
1	rs56136910	G	T	0.247024	1008
1	rs2455024	T	A	0.645833	1008
1	rs35956835	C	A	0.209325	1008
1	rs142427673	T	C	0.133929	1008
1	rs111379491	A	G	0.0982143	1008
1	rs2455014	G	A	0.645833	1008
1	rs7417172	T	A	0.291667	1008
1	rs2503161	C	T	0.645833	1008
1	rs1566527	T	A	0.645833	1008
1	rs2503162	C	G	0.645833	1008
1	rs547078338	G	A	0.0188492	1008
1	rs10889602	T	G	0.0367063	1008
1	rs1500952	C	A	0.354167	1008
1	rs4655596	T	G	0.291667	1008
1	rs76868562	T	C	0.0982143	1008
1	rs190064199	G	A	0.00694444	1008
1	rs1392813	G	A	0.0367063	1008
1	rs7519491	A	G	0.0982143	1008
1	rs2455016	A	C	0.693452	1008
1	rs10889603	A	G	0.0367063	1008
1	rs7548551	G	A	0.0982143	1008
1	rs4004	G	T	0.209325	1008
1	rs867724	C	A	0.291667	1008
1	rs633894	A	G	0.646825	1008
1	rs1604268	A	G	0.287698	1008
1	rs185281924	C	G	0.0218254	1008
1	rs117138834	G	A	0.0694444	1008
1	rs650440	A	G	0.646825	1008
1	rs17128412	C	T	0.291667	1008
1	rs803227	A	C	0.359127	1008
1	rs538497	C	T	0.357143	1008
1	rs678212	G	A	0.487103	1008
1	rs74869604	C	T	0.282738	1008
1	rs680078	C	T	0.683532	1008
1	rs680925	G	A	0.210317	1008
1	rs566005	C	T	0.210317	1008
1	rs149917661	G	A	0.0138889	1008
1	rs7412571	T	C	0.361111	1008
1	rs72667480	T	A	0.106151	1008
1	rs76224157	G	A	0.279762	1008
1	rs518938	C	T	0.212302	1008
1	rs17421832	C	T	0.107143	1008
1	rs10157315	C	T	0.0376984	1008
1	rs10157331	G	A	0.0376984	1008
1	rs17128420	A	C	0.27877	1008
1	rs77225475	G	A	0.00694444	1008
1	rs72667481	G	T	0.106151	1008
1	rs10889604	C	T	0.0376984	1008
1	rs12745871	C	T	0.21131	1008
1	rs148048542	G	A	0.0208333	1008
1	rs17421942	C	T	0.114087	1008
1	rs7533441	T	C	0.21131	1008
1	rs11811769	C	G	0.0376984	1008
1	rs539322	G	A	0.166667	1008
1	rs613112	G	A	0.660714	1008
1	rs12140107	A	G	0.108135	1008
1	rs614350	T	C	0.172619	1008
1	rs554310	A	G	0.681548	1008
1	rs497677	C	G	0.160714	1008
1	rs495054	A	G	0.0228175	1008
1	rs34676265	G	A	0.194444	1008
1	rs78291299	G	A	0.0347222	1008
1	rs12122966	C	T	0.127976	1008
1	rs2503170	A	T	0.420635	1008
1	rs35624449	A	G	0.411706	1008
1	rs76839592	C	G	0.0902778	1008
1	rs563573	T	C	0.128968	1008
1	rs640352	G	A	0.219246	1008
1	rs531244	G	A	0.127976	1008
1	rs2503173	G	A	0.347222	1008
1	rs2246913	C	T	0.347222	1008
1	rs551000	T	C	0.127976	1008
1	rs1337405	C	A	0.347222	1008
1	rs596662	A	C	0.220238	1008
1	rs72667490	G	A	0.167659	1008
1	rs11801007	A	T	0.0734127	1008
1	rs2503174	G	A	0.420635	1008
1	rs1984179	G	A	0.347222	1008
1	rs1984178	G	A	0.347222	1008
1	rs524208	A	C	0.220238	1008
1	rs590426	A	T	0.220238	1008
1	rs60791322	A	C	0.0734127	1008
1	rs17128445	G	A	0.167659	1008
1	rs2455037	A	G	0.348214	1008
1	rs2503177	G	A	0.588294	1008
1	rs17128450	G	T	0.0734127	1008
1	rs6698080	G	A	0.0734127	1008
1	rs78164521	A	G	0.0535714	1008
1	rs1392824	T	C	0.422619	1008
1	rs59148940	G	C	0.0734127	1008
1	rs57391741	T	G	0.0734127	1008
1	rs1604269	C	T	0.348214	1008
1	rs2455035	A	G	0.349206	1008
1	rs2485383	A	C	0.422619	1008
1	rs72679116	G	A	0.166667	1008
1	rs72679117	G	A	0.166667	1008
1	rs74551436	G	T	0.0684524	1008
1	rs17128463	C	A	0.197421	1008
1	rs72679118	T	C	0.166667	1008
1	rs72679119	C	G	0.166667	1008
1	rs17128465	A	T	0.0734127	1008
1	rs114287158	T	A	0.0267857	1008
1	rs115304639	T	A	0.0267857	1008
1	rs2503166	G	A	0.420635	1008
1	rs673143	G	A	0.219246	1008
1	rs495272	A	G	0.219246	1008
1	rs17128467	G	A	0.0734127	1008
1	rs582237	A	G	0.220238	1008
1	rs1546262	T	C	0.349206	1008
1	rs594094	G	T	0.127976	1008
1	rs544024	G	A	0.127976	1008
1	rs1577844	A	G	0.128968	1008
1	rs2485382	C	T	0.349206	1008
1	rs79384896	C	G	0.0575397	1008
1	rs2088819	T	C	0.587302	1008
1	rs7527119	G	A	0.0287698	1008
1	rs937605	T	C	0.422619	1008
1	rs599235	G	A	0.127976	1008
1	rs141265692	G	A	0.0198413	1008
1	rs2485381	G	A	0.589286	1008
1	rs6679711	C	A	0.0734127	1008
1	rs2503218	C	T	0.422619	1008
1	rs78597894	A	T	0.0436508	1008
1	rs629250	T	A	0.220238	1008
1	rs953165	T	C	0.349206	1008
1	rs56033038	T	G	0.0287698	1008
1	rs7540273	G	A	0.0287698	1008
1	rs111261264	C	T	0.127976	1008
1	rs3005564	A	G	0.872024	1008
1	rs2993094	A	G	0.219246	1008
1	rs536025	G	A	0.872024	1008
1	rs2133967	C	T	0.650794	1008
1	rs11805090	T	C	0.0744048	1008
1	rs11208807	C	T	0.577381	1008
1	rs2069278	T	C	0.650794	1008
1	rs556303	T	A	0.219246	1008
1	rs809141	C	A	0.998016	1008
1	rs12756993	T	A	0.410714	1008
1	rs60805831	A	G	0.077381	1008
1	rs17128482	T	C	0.411706	1008
1	rs60131760	G	T	0.077381	1008
1	rs693257	G	A	0.874008	1008
1	rs78567140	G	A	0.223214	1008
1	rs496713	G	A	0.651786	1008
1	rs78990331	G	A	0.386905	1008
1	rs72922366	T	C	0.0178571	1008
1	rs146155217	A	T	0.015873	1008
1	rs553862	C	A	0.128968	1008
1	rs6656638	G	A	0.0218254	1008
1	rs12135034	A	G	0.128968	1008
1	rs583018	T	G	0.467262	1008
1	rs582104	A	G	0.43254	1008
1	rs581575	C	T	0.43254	1008
1	rs147257739	C	T	0.0545635	1008
1	rs782329	C	A	0.43254	1008
1	rs12041885	C	G	0.140873	1008
1	rs12034887	A	C	0.140873	1008
1	rs12042015	C	T	0.140873	1008
1	rs570497	T	C	0.146825	1008
1	rs524897	C	T	0.164683	1008
1	rs526772	T	C	0.142857	1008
1	rs72922379	G	A	0.0178571	1008
1	rs1338719	C	T	0.527778	1008
1	rs11208808	T	C	0.0178571	1008
1	rs11208809	G	A	0.0178571	1008
1	rs4655599	A	G	0.146825	1008
1	rs4655821	A	G	0.146825	1008
1	rs11208810	C	A	0.0178571	1008
1	rs12034627	T	C	0.142857	1008
1	rs4655822	G	A	0.434524	1008
1	rs36183827	G	C	0.144841	1008
1	rs571259826	G	A	0.0228175	1008
1	rs28867801	T	G	0.128968	1008
1	rs148351757	A	G	0.565476	1008
1	rs484058	C	T	0.140873	1008
1	rs35570971	G	A	0.530754	1008
1	rs4425960	T	C	0.565476	1008
1	rs4526587	G	T	0.564484	1008
1	rs4425961	T	C	0.565476	1008
1	rs4440835	G	C	0.565476	1008
1	rs12040524	T	A	0.142857	1008
1	rs4427380	T	C	0.565476	1008
1	rs111710919	C	T	0.0238095	1008
1	rs7537021	A	G	0.530754	1008
1	rs7517265	G	A	0.530754	1008
1	rs7517125	C	T	0.530754	1008
1	rs7517390	C	T	0.565476	1008
1	rs471257	A	G	0.162698	1008
1	rs76703080	T	C	0.0327381	1008
1	rs72922394	C	T	0.0178571	1008
1	rs524487	C	G	0.140873	1008
1	rs1361078	C	T	0.531746	1008
1	rs2152810	T	C	0.565476	1008
1	rs12038399	T	C	0.142857	1008
1	rs551678	C	T	0.871032	1008
1	rs12035583	G	T	0.177579	1008
1	rs559321	T	C	0.162698	1008
1	rs12042473	A	G	0.177579	1008
1	rs566954	C	G	0.693452	1008
1	rs145379613	C	A	0.0238095	1008
1	rs12118380	C	T	0.530754	1008
1	rs12562513	C	G	0.565476	1008
1	rs11208815	A	G	0.565476	1008
1	rs11208816	T	C	0.565476	1008
1	rs2225864	T	G	0.565476	1008
1	rs11208817	T	G	0.530754	1008
1	rs782417	A	G	0.469246	1008
1	rs184516044	G	A	0.0654762	1008
1	rs1084480	T	C	0.469246	1008
1	rs146378479	C	A	0.0178571	1008
1	rs1084481	T	C	0.137897	1008
1	rs541305541	G	A	0.0337302	1008
1	rs481493	C	A	0.137897	1008
1	rs1084499	C	T	0.141865	1008
1	rs12039339	G	A	0.14881	1008
1	rs509157	T	C	0.434524	1008
1	rs143499511	A	C	0.0287698	1008
1	rs510278	T	A	0.141865	1008
1	rs7541802	G	C	0.0178571	1008
1	rs12047168	A	G	0.142857	1008
1	rs71649217	G	A	0.0277778	1008
1	rs72922402	C	T	0.0178571	1008
1	rs17128509	C	G	0.131944	1008
1	rs572144	T	C	0.434524	1008
1	rs10127671	G	A	0.565476	1008
1	rs12041116	G	A	0.274802	1008
1	rs574009	G	A	0.434524	1008
1	rs12141125	T	C	0.0446429	1008
1	rs481249	A	G	0.137897	1008
1	rs483098	A	C	0.141865	1008
1	rs12141263	T	A	0.565476	1008
1	rs507956	A	G	0.839286	1008
1	rs12757888	A	T	0.565476	1008
1	rs493098	C	G	0.27381	1008
1	rs10454452	A	G	0.565476	1008
1	rs57180329	C	A	0.0228175	1008
1	rs10454453	C	A	0.558532	1008
1	rs75558307	C	T	0.142857	1008
1	rs117228046	T	G	0.142857	1008
1	rs12046822	T	G	0.142857	1008
1	rs12029209	C	T	0.142857	1008
1	rs17128524	G	A	0.142857	1008
1	rs558153	A	T	0.137897	1008
1	rs10493398	G	A	0.142857	1008
1	rs560936	G	T	0.137897	1008
1	rs10493399	T	C	0.142857	1008
1	rs12048959	T	G	0.142857	1008
1	rs12024035	A	T	0.142857	1008
1	rs12045274	G	A	0.142857	1008
1	rs12045279	G	A	0.143849	1008
1	rs17128531	G	A	0.015873	1008
1	rs11208821	C	T	0.558532	1008
1	rs803300	G	A	0.137897	1008
1	rs12048931	A	G	0.142857	1008
1	rs17423605	A	G	0.131944	1008
1	rs12041964	G	A	0.142857	1008
1	rs34344670	G	A	0.561508	1008
1	rs563080	A	T	0.982143	1008
1	rs1110369	C	T	0.561508	1008
1	rs945801	G	A	0.561508	1008
1	rs12021931	A	G	0.142857	1008
1	rs6700971	C	T	0.561508	1008
1	rs117067744	T	C	0.014881	1008
1	rs59958021	C	T	0.0178571	1008
1	rs200701612	G	A	0.142857	1008
1	rs12045945	G	A	0.142857	1008
1	rs1416312	C	T	0.71131	1008
1	rs148422260	T	C	0.0327381	1008
1	rs72924414	G	A	0.0178571	1008
1	rs544361	C	T	0.139881	1008
1	rs10889605	C	A	0.56746	1008
1	rs555764	G	C	0.183532	1008
1	rs12028873	A	G	0.142857	1008
1	rs12037030	C	T	0.142857	1008
1	rs79165512	C	G	0.014881	1008
1	rs538041	A	G	0.135913	1008
1	rs1416313	C	T	0.56746	1008
1	rs76537799	C	T	0.135913	1008
1	rs6665931	C	G	0.56746	1008
1	rs477308	C	T	0.139881	1008
1	rs17423910	A	G	0.140873	1008
1	rs11579350	A	G	0.558532	1008
1	rs12049505	G	A	0.14881	1008
1	rs1338721	A	G	0.551587	1008
1	rs117627432	T	A	0.0128968	1008
1	rs118169963	C	T	0.14881	1008
1	rs17128567	A	G	0.111111	1008
1	rs952635	C	T	0.427579	1008
1	rs78398051	A	G	0.0595238	1008
1	rs72641142	T	C	0.111111	1008
1	rs7528545	T	C	0.418651	1008
1	rs17128575	G	T	0.118056	1008
1	rs6692281	A	T	0.630952	1008
1	rs113366417	T	C	0.369048	1008
1	rs113087118	A	C	0.412698	1008
1	rs17128579	T	G	0.369048	1008
1	rs10493400	C	T	0.0188492	1008
1	rs7529316	G	C	0.369048	1008
1	rs7529249	C	T	0.369048	1008
1	rs17128589	G	A	0.0357143	1008
1	rs6588190	C	T	0.369048	1008
1	rs12031327	A	G	0.225198	1008
1	rs72641143	T	C	0.12004	1008
1	rs72641144	C	T	0.12004	1008
1	rs4655828	A	G	0.369048	1008
1	rs4655829	G	A	0.368056	1008
1	rs6685779	C	T	0.369048	1008
1	rs6588191	G	A	0.369048	1008
1	rs74873498	C	T	0.230159	1008
1	rs6588192	C	T	0.369048	1008
1	rs7542394	G	A	0.369048	1008
1	rs1578039	A	G	0.249008	1008
1	rs72641145	A	G	0.12004	1008
1	rs12239906	C	G	0.369048	1008
1	rs11208822	G	A	0.376984	1008
1	rs11583551	A	T	0.369048	1008
1	rs6690456	T	C	0.0188492	1008
1	rs6678048	G	C	0.369048	1008
1	rs2153117	G	A	0.369048	1008
1	rs2153116	T	C	0.369048	1008
1	rs12239365	G	A	0.369048	1008
1	rs61089481	T	C	0.369048	1008
1	rs61335531	C	T	0.12004	1008
1	rs78114561	G	T	0.0724206	1008
1	rs4655830	C	T	0.368056	1008
1	rs72641146	C	T	0.12004	1008
1	rs74994412	A	T	0.0188492	1008
1	rs4655831	A	G	0.367063	1008
1	rs17128620	G	A	0.12004	1008
1	rs12032117	G	A	0.367063	1008
1	rs12046056	C	A	0.368056	1008
1	rs79107146	C	T	0.0188492	1008
1	rs4655832	C	T	0.105159	1008
1	rs4655603	A	G	0.367063	1008
1	rs6704282	T	C	0.367063	1008
1	rs17128642	C	T	0.12004	1008
1	rs4655604	C	G	0.367063	1008
1	rs7367706	G	T	0.367063	1008
1	rs4376710	A	G	0.367063	1008
1	rs72641147	G	C	0.367063	1008
1	rs1338718	G	A	0.366071	1008
1	rs4320761	C	T	0.364087	1008
1	rs74846811	C	T	0.222222	1008
1	rs17424885	G	A	0.161706	1008
1	rs11208823	T	C	0.0505952	1008
1	rs11586030	A	G	0.123016	1008
1	rs7523912	A	G	0.0228175	1008
1	rs7546796	C	G	0.0228175	1008
1	rs11804879	G	A	0.0178571	1008
1	rs6661245	T	C	0.362103	1008
1	rs6661344	T	C	0.362103	1008
1	rs6699831	C	T	0.362103	1008
1	rs6675559	A	C	0.362103	1008
1	rs72641148	A	C	0.117063	1008
1	rs6664618	T	G	0.169643	1008
1	rs72924457	T	G	0.0228175	1008
1	rs139854295	G	A	0.0168651	1008
1	rs12039595	T	G	0.224206	1008
1	rs17128661	C	T	0.116071	1008
1	rs12036049	G	A	0.362103	1008
1	rs12043611	A	G	0.365079	1008
1	rs17128664	G	C	0.118056	1008
1	rs12036928	G	T	0.225198	1008
1	rs57747519	T	C	0.364087	1008
1	rs12041560	A	G	0.366071	1008
1	rs58629293	T	A	0.0188492	1008
1	rs76594695	G	A	0.111111	1008
1	rs6672372	C	T	0.364087	1008
1	rs11208824	C	T	0.364087	1008
1	rs12036518	G	C	0.364087	1008
1	rs150347756	T	C	0.0287698	1008
1	rs11208825	G	A	0.364087	1008
1	rs1321176	C	T	0.0178571	1008
1	rs1321175	T	C	0.0178571	1008
1	rs1321174	T	A	0.364087	1008
1	rs78957931	C	A	0.225198	1008
1	rs17128678	A	G	0.116071	1008
1	rs17128680	G	A	0.116071	1008
1	rs6667812	G	A	0.0178571	1008
1	rs6667915	G	A	0.364087	1008
1	rs141912258	G	A	0.0128968	1008
1	rs6668312	G	A	0.0178571	1008
1	rs12136334	G	C	0.164683	1008
1	rs75048667	G	A	0.0178571	1008
1	rs75694313	C	T	0.0178571	1008
1	rs1321173	A	C	0.364087	1008
1	rs7529504	G	A	0.0178571	1008
1	rs11806416	G	A	0.364087	1008
1	rs118108239	C	T	0.0357143	1008
1	rs143439532	C	T	0.0228175	1008
1	rs521557	G	A	0.364087	1008
1	rs539701	A	G	0.0178571	1008
1	rs539692	G	C	0.364087	1008
1	rs519712	T	C	0.364087	1008
1	rs517669	C	T	0.0178571	1008
1	rs75486266	T	C	0.0248016	1008
1	rs1569929	A	C	0.16369	1008
1	rs72641149	T	A	0.34623	1008
1	rs1321172	C	G	0.16369	1008
1	rs502958	A	T	0.527778	1008
1	rs6588193	G	C	0.16369	1008
1	rs6588194	G	A	0.16369	1008
1	rs6701329	A	T	0.509921	1008
1	rs74225013	C	T	0.116071	1008
1	rs17128712	C	G	0.116071	1008
1	rs6700403	T	C	0.508929	1008
1	rs6688020	G	T	0.162698	1008
1	rs12031294	C	G	0.223214	1008
1	rs12021574	T	C	0.224206	1008
1	rs1572680	A	C	0.160714	1008
1	rs118027698	T	A	0.0267857	1008
1	rs573942	C	T	0.929563	1008
1	rs543589	A	C	0.515873	1008
1	rs72679155	A	G	0.0128968	1008
1	rs12140250	A	G	0.5	1008
1	rs505237	A	G	0.517857	1008
1	rs12119040	C	T	0.15377	1008
1	rs74826148	C	T	0.222222	1008
1	rs17128718	A	G	0.119048	1008
1	rs17128722	C	T	0.119048	1008
1	rs76915396	C	T	0.118056	1008
1	rs142547235	C	T	0.0168651	1008
1	rs554120	A	G	0.500992	1008
1	rs17128732	T	C	0.230159	1008
1	rs17128734	T	C	0.114087	1008
1	rs2749108	G	A	0.0178571	1008
1	rs147694201	G	A	0.0277778	1008
1	rs557909	G	A	0.0178571	1008
1	rs622474	A	G	0.514881	1008
1	rs557736	T	C	0.514881	1008
1	rs117488497	C	T	0.0168651	1008
1	rs499320	G	A	0.532738	1008
1	rs12060491	A	G	0.406746	1008
1	rs12142375	G	A	0.164683	1008
1	rs594965	A	C	0.0178571	1008
1	rs72677255	C	T	0.0128968	1008
1	rs575056	C	T	0.532738	1008
1	rs80219291	T	G	0.115079	1008
1	rs492833	A	T	0.532738	1008
1	rs494880	G	A	0.0178571	1008
1	rs522037	G	C	0.400794	1008
1	rs17128738	G	A	0.114087	1008
1	rs529601	A	G	0.938492	1008
1	rs118168408	T	C	0.047619	1008
1	rs80002850	T	C	0.0744048	1008
1	rs571146	C	T	0.00595238	1008
1	rs569986	G	C	0.164683	1008
1	rs566267	G	A	0.532738	1008
1	rs79682946	A	C	0.114087	1008
1	rs545739	T	A	0.532738	1008
1	rs74632480	C	T	0.0267857	1008
1	rs17460284	G	C	0.0128968	1008
1	rs519044	C	T	0.164683	1008
1	rs644949	T	A	0.532738	1008
1	rs12032433	C	T	0.230159	1008
1	rs486136	A	G	0.188492	1008
1	rs630739	C	T	0.188492	1008
1	rs782967	C	T	0.164683	1008
1	rs6668516	G	A	0.164683	1008
1	rs17128746	A	T	0.114087	1008
1	rs56163035	C	T	0.0128968	1008
1	rs599381	A	G	0.938492	1008
1	rs77545566	G	A	0.114087	1008
1	rs17128751	G	A	0.114087	1008
1	rs546784	T	C	0.164683	1008
1	rs2312065	C	T	0.344246	1008
1	rs11208829	C	A	0.228175	1008
1	rs511983	C	T	0.0178571	1008
1	rs509363	A	G	0.532738	1008
1	rs2064707	C	T	0.230159	1008
1	rs482097	T	C	0.0178571	1008
1	rs558325	C	G	0.362103	1008
1	rs6683604	T	C	0.164683	1008
1	rs12137080	C	T	0.170635	1008
1	rs524770	A	G	0.532738	1008
1	rs12137115	C	G	0.164683	1008
1	rs500541	A	C	0.945437	1008
1	rs499170	C	T	0.362103	1008
1	rs498448	C	T	0.532738	1008
1	rs498393	A	G	0.532738	1008
1	rs495477	A	G	0.164683	1008
1	rs494735	T	C	0.170635	1008
1	rs17128769	G	A	0.114087	1008
1	rs17128771	A	G	0.114087	1008
1	rs12030788	A	G	0.231151	1008
1	rs6683977	G	C	0.16369	1008
1	rs782686	A	G	0.532738	1008
1	rs492589	T	C	0.534722	1008
1	rs17128781	A	G	0.114087	1008
1	rs76539053	C	T	0.114087	1008
1	rs611838	T	C	0.534722	1008
1	rs146585449	T	C	0.00892857	1008
1	rs563034	A	C	0.0168651	1008
1	rs538336	C	T	0.536706	1008
1	rs638111	C	T	0.511905	1008
1	rs537611	C	T	0.534722	1008
1	rs536858	G	C	0.539683	1008
1	rs639911	T	C	0.0168651	1008
1	rs532976	T	G	0.540675	1008
1	rs641262	T	C	0.16369	1008
1	rs17128784	C	T	0.308532	1008
1	rs558550	T	A	0.188492	1008
1	rs7514592	A	T	0.0257937	1008
1	rs7514666	A	G	0.0257937	1008
1	rs6689595	C	T	0.803571	1008
1	rs6665325	A	G	0.803571	1008
1	rs72926316	C	T	0.0753968	1008
1	rs6690590	G	A	0.805556	1008
1	rs17427278	C	T	0.0238095	1008
1	rs1040716	A	T	0.803571	1008
1	rs2180336	C	T	0.802579	1008
1	rs4655834	C	T	0.828373	1008
1	rs4655605	A	G	0.828373	1008
1	rs6697215	G	T	0.802579	1008
1	rs78239144	C	T	0.0833333	1008
1	rs10889606	A	G	0.828373	1008
1	rs10889607	T	C	0.828373	1008
1	rs11208831	G	A	0.818452	1008
1	rs11803904	G	A	0.00992063	1008
1	rs17128787	T	A	0.199405	1008
1	rs6668629	A	G	0.0813492	1008
1	rs11208832	A	C	0.813492	1008
1	rs6698834	C	G	0.8125	1008
1	rs6699001	G	T	0.00992063	1008
1	rs72926324	A	T	0.0813492	1008
1	rs1556805	T	C	0.8125	1008
1	rs2144720	C	A	0.822421	1008
1	rs2180335	A	G	0.8125	1008
1	rs6667596	T	C	0.00992063	1008
1	rs75084470	G	A	0.0704365	1008
1	rs144528476	G	T	0.0188492	1008
1	rs117479198	G	A	0.0178571	1008
1	rs12407566	A	T	0.0813492	1008
1	rs150134866	A	G	0.0704365	1008
1	rs4655606	C	T	0.813492	1008
1	rs7522367	C	A	0.00992063	1008
1	rs11208834	A	G	0.00992063	1008
1	rs1040715	G	T	0.90377	1008
1	rs4655607	G	A	0.822421	1008
1	rs150186766	C	G	0.031746	1008
1	rs11208835	A	G	0.826389	1008
1	rs76794402	C	T	0.0555556	1008
1	rs75266605	G	A	0.0694444	1008
1	rs6680071	T	C	0.827381	1008
1	rs6667168	C	T	0.0109127	1008
1	rs72926338	T	G	0.077381	1008
1	rs910694	C	T	0.806548	1008
1	rs910693	A	G	0.823413	1008
1	rs1890195	T	C	0.078373	1008
1	rs3767308	C	T	0.0744048	1008
1	rs3767309	A	G	0.0744048	1008
1	rs634460	G	A	0.708333	1008
1	rs12567692	T	C	0.0238095	1008
1	rs76120951	A	G	0.0277778	1008
1	rs619959	G	C	0.802579	1008
1	rs472952	A	G	0.803571	1008
1	rs17128809	A	T	0.1875	1008
1	rs580436	A	G	0.803571	1008
1	rs6696880	A	G	0.0109127	1008
1	rs518476	T	C	0.819444	1008
1	rs693826	T	G	0.895833	1008
1	rs1890197	C	T	0.806548	1008
1	rs79631889	A	G	0.030754	1008
1	rs1890196	C	T	0.806548	1008
1	rs76580356	T	C	0.0744048	1008
1	rs11208836	G	A	0.0892857	1008
1	rs17427907	T	C	0.0138889	1008
1	rs1740417	T	G	0.806548	1008
1	rs2039695	A	T	0.895833	1008
1	rs76291896	G	C	0.0208333	1008
1	rs189646334	G	A	0.00198413	1008
1	rs2788646	T	C	0.806548	1008
1	rs475826	G	A	0.895833	1008
1	rs74974482	G	A	0.0257937	1008
1	rs116661526	T	C	0.0188492	1008
1	rs55762836	A	C	0.0684524	1008
1	rs12093599	T	C	0.0892857	1008
1	rs501997	A	G	0.806548	1008
1	rs584861	T	C	0.895833	1008
1	rs491190	C	T	0.895833	1008
1	rs78661852	G	A	0.0257937	1008
1	rs17128818	C	T	0.150794	1008
1	rs11208837	G	A	0.0208333	1008
1	rs10493402	G	A	0.0208333	1008
1	rs55796632	A	T	0.0684524	1008
1	rs4655835	T	C	0.0684524	1008
1	rs1321177	G	T	0.893849	1008
1	rs55716202	C	T	0.0684524	1008
1	rs17128823	T	A	0.0684524	1008
1	rs61796502	G	A	0.0188492	1008
1	rs10493403	G	C	0.0208333	1008
1	rs17468525	G	A	0.0297619	1008
1	rs12059062	T	A	0.0892857	1008
1	rs4655836	G	T	0.0684524	1008
1	rs598961	G	A	0.668651	1008
1	rs508098	C	T	0.891865	1008
1	rs11208838	A	G	0.0218254	1008
1	rs11208839	C	T	0.0218254	1008
1	rs2144719	G	T	0.914683	1008
1	rs11208840	G	A	0.0218254	1008
1	rs17128828	T	C	0.0684524	1008
1	rs12082927	C	T	0.0664683	1008
1	rs147253160	C	T	0.0208333	1008
1	rs140787356	G	T	0.0615079	1008
1	rs7522170	G	C	0.957341	1008
1	rs7525321	C	T	0.948413	1008
1	rs2298054	G	T	0.0228175	1008
1	rs783040	T	C	0.945437	1008
1	rs783039	A	G	0.945437	1008
1	rs77018490	G	C	0.014881	1008
1	rs17128839	T	C	0.0575397	1008
1	rs783038	A	G	0.945437	1008
1	rs783037	C	T	0.0644841	1008
1	rs143914553	G	A	0.014881	1008
1	rs190571784	G	A	0.0188492	1008
1	rs2275644	G	A	0.0565476	1008
1	rs7538869	T	G	0.0565476	1008
1	rs783036	G	A	0.145833	1008
```
