## Supplementary material for "Characterization of shared and ancestry-specific signals driving complex traits using multi-ancestry fine-mapping": s2_ref.bim

```
1	rs35329755	0	65832014	A	G
1	rs7541003	0	65832352	A	T
1	rs140425847	0	65834224	C	T
1	rs9436717	0	65835302	C	A
1	rs12027261	0	65835563	G	A
1	rs9326063	0	65835911	T	C
1	rs9326064	0	65835927	T	C
1	rs10158872	0	65836230	T	C
1	rs10158873	0	65836244	T	C
1	rs11208637	0	65836553	C	T
1	rs8179492	0	65836908	A	G
1	rs6588136	0	65837119	C	G
1	rs6588137	0	65837282	A	G
1	rs6693498	0	65837389	T	C
1	rs7537733	0	65838229	G	A
1	rs6588138	0	65838366	A	G
1	rs6659883	0	65838618	A	G
1	rs6684351	0	65838649	C	G
1	rs6684620	0	65838774	G	C
1	rs117284224	0	65838855	A	T
1	rs6660140	0	65838881	A	C
1	rs11208638	0	65838943	A	G
1	rs6588139	0	65839046	C	T
1	rs6588140	0	65839065	A	G
1	rs7540891	0	65839255	G	A
1	rs7540895	0	65839264	G	T
1	rs2477785	0	65839868	T	A
1	rs9436280	0	65840011	C	T
1	rs117467508	0	65840113	T	C
1	rs10889545	0	65840449	C	G
1	rs9436720	0	65840808	G	A
1	rs2484168	0	65841167	T	C
1	rs6688876	0	65841220	T	G
1	rs6676279	0	65841515	C	T
1	rs6700614	0	65841680	A	G
1	rs1591364	0	65842364	T	G
1	rs4916047	0	65842508	A	G
1	rs1591363	0	65842513	T	C
1	rs1832017	0	65842597	T	C
1	rs11806845	0	65842704	C	T
1	rs9436723	0	65842736	A	G
1	rs9326065	0	65842891	T	G
1	rs7534332	0	65842900	G	C
1	rs7548844	0	65843653	T	C
1	rs716592	0	65843982	A	G
1	rs9326066	0	65844284	G	A
1	rs9436724	0	65844462	T	A
1	rs10493375	0	65844654	T	G
1	rs3818449	0	65844963	A	G
1	rs2296480	0	65845042	A	T
1	rs2296481	0	65845076	C	T
1	rs1408994	0	65845446	A	C
1	rs1334879	0	65846051	A	G
1	rs1334878	0	65846124	A	G
1	rs1334877	0	65846406	C	T
1	rs11208640	0	65846996	T	C
1	rs9728544	0	65847105	A	G
1	rs12733953	0	65847168	G	A
1	rs9725541	0	65847186	C	T
1	rs6697416	0	65848075	C	T
1	rs11208642	0	65848622	A	G
1	rs4593866	0	65850968	G	C
1	rs116927649	0	65851091	A	G
1	rs10889546	0	65851759	G	A
1	rs71647483	0	65851861	A	G
1	rs6700226	0	65852064	A	T
1	rs11208643	0	65852310	A	G
1	rs9436725	0	65852870	A	G
1	rs9436726	0	65853196	T	C
1	rs6588142	0	65854473	C	T
1	rs6588143	0	65854556	T	G
1	rs28429763	0	65855954	G	A
1	rs7545397	0	65856282	C	A
1	rs7545720	0	65856443	G	T
1	rs10789183	0	65856779	G	C
1	rs12759155	0	65857150	A	C
1	rs71647484	0	65857387	T	C
1	rs4554758	0	65857403	A	G
1	rs4575118	0	65857457	A	C
1	rs4512686	0	65857483	C	G
1	rs6588144	0	65858088	T	C
1	rs4325172	0	65858145	G	A
1	rs11208644	0	65858151	C	T
1	rs4332387	0	65859108	G	C
1	rs188128800	0	65859734	C	A
1	rs7532967	0	65859869	A	C
1	rs7555604	0	65859910	C	G
1	rs12077111	0	65860660	T	C
1	rs4582839	0	65860687	A	C
1	rs3930551	0	65860874	T	G
1	rs4329545	0	65861060	T	C
1	rs7556443	0	65861340	T	C
1	rs10218548	0	65861555	A	C
1	rs9326067	0	65861660	T	C
1	rs11208645	0	65861798	A	G
1	rs4915689	0	65862079	C	G
1	rs4916048	0	65862508	C	G
1	rs4916049	0	65862747	G	A
1	rs4916050	0	65862844	C	A
1	rs4916051	0	65862897	C	A
1	rs9436287	0	65863302	G	A
1	rs12753976	0	65863561	A	T
1	rs12087420	0	65864009	A	G
1	rs10889547	0	65864198	A	G
1	rs10889548	0	65864220	G	T
1	rs36067635	0	65865574	T	C
1	rs35782988	0	65865590	G	A
1	rs12726933	0	65865635	G	A
1	rs7415248	0	65865662	A	G
1	rs4916052	0	65865940	C	T
1	rs7524932	0	65865993	T	C
1	rs7515643	0	65866477	G	A
1	rs12136950	0	65866516	T	C
1	rs4915690	0	65866667	T	G
1	rs4592284	0	65867391	C	G
1	rs4915691	0	65867519	G	A
1	rs4915692	0	65867715	C	T
1	rs1033997	0	65869163	T	C
1	rs4655762	0	65869274	C	T
1	rs2148682	0	65869489	T	C
1	rs2148683	0	65869576	A	G
1	rs7540807	0	65870997	T	G
1	rs913199	0	65871062	G	T
1	rs913200	0	65871135	G	A
1	rs74514113	0	65871265	G	A
1	rs60807413	0	65872011	A	G
1	rs9436729	0	65872597	A	C
1	rs78965864	0	65872968	T	G
1	rs61781408	0	65873167	A	G
1	rs11208646	0	65873605	A	T
1	rs11208647	0	65873626	G	A
1	rs17127601	0	65873872	A	G
1	rs3818513	0	65874037	T	C
1	rs2274437	0	65874147	T	A
1	rs58308432	0	65874544	G	A
1	rs7546924	0	65874790	A	G
1	rs7536558	0	65874874	T	A
1	rs79624796	0	65875353	A	G
1	rs975309	0	65875452	C	G
1	rs77241227	0	65875673	A	T
1	rs3790436	0	65875851	G	C
1	rs10493377	0	65879252	A	G
1	rs12093960	0	65879488	A	C
1	rs3806318	0	65885357	A	G
1	rs1327118	0	65885569	G	C
1	rs1327119	0	65885962	G	T
1	rs3790435	0	65886398	T	C
1	rs3790434	0	65886448	T	C
1	rs12145690	0	65887013	A	C
1	rs10889549	0	65888085	C	A
1	rs4655802	0	65888231	G	A
1	rs55730790	0	65890397	A	G
1	rs13306523	0	65890990	C	T
1	rs9436740	0	65891901	A	T
1	rs12094974	0	65892464	G	A
1	rs57792498	0	65892709	G	A
1	rs9436299	0	65892888	C	A
1	rs140610013	0	65893027	T	C
1	rs7551385	0	65894069	C	G
1	rs12077210	0	65894160	C	T
1	rs3790433	0	65894342	C	T
1	rs17127618	0	65894494	C	G
1	rs7534511	0	65895130	A	G
1	rs9436300	0	65895264	A	G
1	rs9436301	0	65895927	T	C
1	rs12065099	0	65896308	T	C
1	rs9436741	0	65896545	A	G
1	rs9436302	0	65896561	G	A
1	rs11208648	0	65896612	A	G
1	rs9436303	0	65896674	A	G
1	rs9436304	0	65896687	G	C
1	rs7883	0	65897869	G	A
1	rs7602	0	65897951	G	A
1	rs1045895	0	65897981	G	A
1	rs17750	0	65898873	G	C
1	rs1046011	0	65898996	C	T
1	rs7661	0	65899320	T	G
1	rs55889533	0	65900357	G	T
1	rs183589068	0	65901196	T	G
1	rs6658922	0	65901208	G	A
1	rs17127643	0	65902202	T	C
1	rs117605302	0	65903230	T	C
1	rs17097182	0	65903445	A	T
1	rs79160459	0	65903708	C	G
1	rs11804091	0	65903879	A	G
1	rs3934256	0	65904455	C	G
1	rs6669785	0	65904644	G	T
1	rs6669873	0	65904691	G	A
1	rs17412175	0	65904886	T	A
1	rs9436745	0	65905293	A	G
1	rs10889550	0	65906067	A	G
1	rs67129560	0	65906129	A	G
1	rs10889551	0	65906137	A	G
1	rs10889552	0	65906173	C	T
1	rs10889553	0	65906265	G	A
1	rs970468	0	65906490	C	A
1	rs970467	0	65906762	C	T
1	rs7534350	0	65907892	G	C
1	rs9436746	0	65908473	A	C
1	rs61779772	0	65909107	T	A
1	rs3902062	0	65909206	T	G
1	rs118158677	0	65911223	G	A
1	rs9436747	0	65911607	T	C
1	rs9436748	0	65911672	G	T
1	rs60948573	0	65913517	C	T
1	rs6657868	0	65913707	A	G
1	rs200520131	0	65921339	C	T
1	rs145476430	0	65921920	C	G
1	rs77980027	0	65922084	T	C
1	rs72681327	0	65922532	A	T
1	rs61779779	0	65922545	G	C
1	rs4655811	0	65923157	C	G
1	rs72681330	0	65923841	G	A
1	rs6669354	0	65925349	T	G
1	rs146499969	0	65926396	C	T
1	rs138473950	0	65926783	C	T
1	rs72921454	0	65929506	G	A
1	rs2209707	0	65930134	G	A
1	rs144164186	0	65930344	T	G
1	rs2209706	0	65931251	T	C
1	rs61779780	0	65931394	G	C
1	rs4655598	0	65932185	T	A
1	rs12086650	0	65932355	T	C
1	rs7520723	0	65933195	G	A
1	rs7520568	0	65933206	C	T
1	rs7520742	0	65933263	G	A
1	rs61779781	0	65934354	T	C
1	rs61779782	0	65934591	A	G
1	rs6588147	0	65935494	G	A
1	rs72921463	0	65936181	G	A
1	rs7531110	0	65937065	G	T
1	rs7555955	0	65937479	A	G
1	rs6704167	0	65937880	A	T
1	rs17412347	0	65938261	C	T
1	rs12410666	0	65938669	C	T
1	rs17412368	0	65939158	A	G
1	rs61779814	0	65939443	C	G
1	rs61090190	0	65939974	G	A
1	rs115874638	0	65941166	C	T
1	rs7529650	0	65941532	G	A
1	rs17412403	0	65942266	T	C
1	rs12037879	0	65942707	G	A
1	rs61779815	0	65943197	G	A
1	rs17127656	0	65943471	C	T
1	rs12409877	0	65943872	A	G
1	rs6698653	0	65944850	T	C
1	rs7554485	0	65945906	T	C
1	rs7542824	0	65945965	G	A
1	rs2025804	0	65946121	G	A
1	rs2025803	0	65946506	A	G
1	rs75414713	0	65946935	C	T
1	rs7523344	0	65947044	A	C
1	rs7518849	0	65948791	T	C
1	rs6678718	0	65949817	A	G
1	rs2025805	0	65949878	G	A
1	rs10158579	0	65950056	T	C
1	rs7524834	0	65950230	T	C
1	rs7513047	0	65950340	G	A
1	rs10158592	0	65950369	T	C
1	rs10159112	0	65950373	A	G
1	rs11590603	0	65951897	A	G
1	rs17412682	0	65952293	T	C
1	rs11811946	0	65952428	A	G
1	rs148958240	0	65952659	G	A
1	rs17412723	0	65952741	A	G
1	rs11808888	0	65952781	G	A
1	rs10127890	0	65955178	G	A
1	rs17127673	0	65955725	A	G
1	rs10127731	0	65956938	G	A
1	rs10128072	0	65957096	A	C
1	rs11579567	0	65957141	C	A
1	rs1327121	0	65957337	G	A
1	rs12408851	0	65958006	G	A
1	rs17127677	0	65958274	G	T
1	rs17127680	0	65959106	T	C
1	rs1327120	0	65959397	T	C
1	rs6702545	0	65960036	G	T
1	rs1590640	0	65960720	G	A
1	rs1575986	0	65961203	T	C
1	rs61218937	0	65961299	C	T
1	rs4655610	0	65961353	T	C
1	rs11800909	0	65961780	A	G
1	rs11804481	0	65962026	C	T
1	rs17127690	0	65962949	A	G
1	rs6694528	0	65963016	C	T
1	rs11800275	0	65963704	T	A
1	rs192793074	0	65964132	A	T
1	rs11208654	0	65965566	C	T
1	rs7534177	0	65965720	A	G
1	rs10157275	0	65966503	C	T
1	rs7537093	0	65966564	A	G
1	rs1327115	0	65966839	T	G
1	rs72921490	0	65967108	A	T
1	rs2104563	0	65969062	C	T
1	rs2104564	0	65969430	C	T
1	rs10889556	0	65969552	G	A
1	rs74082071	0	65970367	G	T
1	rs12062820	0	65970495	T	C
1	rs11208655	0	65970605	T	A
1	rs11208656	0	65970787	A	G
1	rs74082072	0	65970925	T	C
1	rs12079231	0	65971155	C	G
1	rs7536110	0	65971461	A	C
1	rs7516904	0	65972518	G	A
1	rs7516763	0	65972550	C	A
1	rs7516840	0	65972595	C	G
1	rs181562241	0	65972836	C	T
1	rs112314233	0	65973295	C	G
1	rs11208657	0	65973353	G	A
1	rs11208658	0	65973430	C	T
1	rs12082485	0	65973875	C	T
1	rs12068561	0	65973953	T	C
1	rs1327116	0	65976051	A	C
1	rs78947634	0	65976668	C	T
1	rs77411387	0	65976722	T	C
1	rs10889558	0	65976966	A	G
1	rs12065503	0	65977820	T	C
1	rs7533108	0	65977844	C	G
1	rs2767485	0	65978917	T	C
1	rs2148684	0	65978929	T	C
1	rs11208659	0	65979280	T	C
1	rs1171273	0	65980215	G	C
1	rs1171274	0	65980838	C	T
1	rs10889559	0	65981900	A	G
1	rs1171275	0	65982633	C	T
1	rs1180445	0	65982919	T	C
1	rs1475397	0	65983158	C	T
1	rs1475398	0	65983257	C	G
1	rs12029311	0	65983350	G	A
1	rs11208660	0	65983626	C	T
1	rs75331601	0	65984856	C	T
1	rs12141591	0	65985506	C	G
1	rs2490323	0	65985736	C	T
1	rs1627238	0	65986079	G	A
1	rs77445006	0	65986133	A	G
1	rs1623037	0	65986550	C	G
1	rs1782755	0	65986804	C	A
1	rs74495483	0	65987123	A	C
1	rs11208662	0	65987164	G	C
1	rs11587159	0	65987205	C	G
1	rs1171276	0	65987449	A	G
1	rs11581702	0	65987659	T	C
1	rs1171277	0	65987676	G	A
1	rs1011527	0	65988093	G	A
1	rs1171278	0	65988146	C	T
1	rs1171279	0	65988493	C	T
1	rs1571151	0	65988706	A	G
1	rs1619754	0	65989393	G	A
1	rs1621286	0	65989398	G	T
1	rs1171280	0	65989677	C	T
1	rs10889560	0	65989878	C	A
1	rs1171281	0	65990111	T	C
1	rs6656451	0	65990422	C	T
1	rs1171282	0	65990614	G	A
1	rs576369718	0	65991032	G	C
1	rs2767486	0	65991203	A	G
1	rs12135802	0	65992140	A	G
1	rs1751492	0	65992625	C	T
1	rs1782754	0	65993348	G	A
1	rs6697315	0	65993556	C	T
1	rs76500887	0	65993599	C	T
1	rs7553258	0	65994565	G	T
1	rs2154381	0	65995701	G	A
1	rs1171268	0	65996166	G	T
1	rs1171269	0	65996802	T	C
1	rs6662904	0	65997740	G	A
1	rs1171270	0	65997841	G	A
1	rs10749753	0	65998467	A	G
1	rs1171271	0	65998790	C	T
1	rs1177681	0	65999119	G	A
1	rs1171272	0	65999811	G	T
1	rs1022981	0	66000034	G	A
1	rs1186075	0	66000437	T	C
1	rs1186403	0	66000533	C	T
1	rs1185692	0	66000659	C	G
1	rs12043410	0	66001072	A	G
1	rs1171261	0	66001402	T	C
1	rs1171262	0	66001746	A	T
1	rs1171263	0	66001933	T	C
1	rs117597400	0	66002056	C	T
1	rs12140910	0	66002660	A	G
1	rs1171264	0	66003014	C	G
1	rs1171265	0	66003252	A	G
1	rs17413610	0	66003474	C	A
1	rs12138493	0	66003765	T	A
1	rs1171266	0	66003824	T	C
1	rs1171267	0	66003854	T	G
1	rs139762968	0	66004137	G	C
1	rs117291834	0	66004304	A	G
1	rs12403114	0	66005603	C	G
1	rs78639398	0	66006571	A	G
1	rs1751490	0	66007430	C	T
1	rs1782763	0	66007900	C	T
1	rs12137973	0	66008076	T	A
1	rs10889561	0	66008336	T	C
1	rs12087382	0	66008702	T	A
1	rs12082008	0	66008710	G	T
1	rs1751491	0	66009333	T	G
1	rs55964802	0	66010433	G	A
1	rs9662547	0	66014359	T	C
1	rs575112453	0	66015618	T	A
1	rs140785226	0	66016331	G	A
1	rs1751481	0	66016551	G	A
1	rs2211654	0	66016586	T	C
1	rs140992451	0	66016633	G	A
1	rs1782758	0	66016942	C	T
1	rs2802469	0	66017386	C	T
1	rs1782759	0	66017686	C	T
1	rs116508643	0	66017718	C	T
1	rs1751482	0	66017975	C	T
1	rs1782760	0	66018041	A	T
1	rs2767482	0	66018227	T	C
1	rs117264313	0	66018353	A	G
1	rs2802470	0	66018559	G	A
1	rs1782761	0	66019360	A	G
1	rs1782762	0	66019566	C	G
1	rs1751483	0	66019821	T	C
1	rs1751484	0	66019891	C	T
1	rs1751485	0	66020219	C	A
1	rs1751486	0	66020840	A	G
1	rs1409802	0	66021351	A	G
1	rs7418057	0	66023707	G	A
1	rs7413823	0	66023716	A	G
1	rs370197650	0	66024318	G	C
1	rs10889562	0	66030445	G	A
1	rs6673324	0	66031063	G	A
1	rs72681384	0	66031939	G	A
1	rs11208673	0	66032085	T	C
1	rs7519977	0	66033496	G	A
1	rs10158279	0	66033696	T	G
1	rs2376016	0	66033996	C	T
1	rs6671495	0	66035247	G	A
1	rs6671498	0	66035258	G	C
1	rs183587207	0	66035455	A	T
1	rs3790432	0	66035739	T	A
1	rs3790431	0	66036028	A	G
1	rs1137100	0	66036441	A	G
1	rs35971550	0	66036614	G	C
1	rs3790429	0	66036776	T	A
1	rs10789184	0	66036962	G	A
1	rs6678948	0	66037589	G	T
1	rs13306519	0	66037929	C	G
1	rs12033452	0	66038435	C	A
1	rs6657632	0	66038666	A	G
1	rs149017909	0	66038841	A	G
1	rs6588152	0	66038998	T	A
1	rs11208674	0	66039317	T	C
1	rs4655517	0	66039425	C	T
1	rs4655518	0	66039858	T	G
1	rs4655519	0	66039919	A	G
1	rs140570956	0	66040309	C	T
1	rs78862345	0	66041013	G	A
1	rs4655680	0	66041469	G	T
1	rs142816868	0	66041865	G	A
1	rs3790428	0	66042078	G	T
1	rs3790427	0	66042750	T	C
1	rs3790426	0	66043019	C	A
1	rs3790425	0	66043112	A	G
1	rs9659701	0	66043564	G	A
1	rs3790424	0	66044013	A	G
1	rs1343982	0	66045251	C	T
1	rs1343981	0	66045328	A	G
1	rs10789185	0	66045864	G	C
1	rs10493379	0	66045927	G	A
1	rs12239395	0	66046013	T	C
1	rs10493380	0	66046117	A	C
1	rs6691346	0	66046397	G	A
1	rs6691282	0	66046505	C	T
1	rs12059300	0	66047072	G	A
1	rs1938487	0	66047267	T	C
1	rs2105462	0	66047880	G	A
1	rs7413467	0	66047893	A	G
1	rs11208676	0	66048123	A	G
1	rs6673591	0	66048389	A	G
1	rs11208677	0	66048417	A	G
1	rs77715828	0	66048460	A	G
1	rs1938489	0	66048622	A	G
1	rs12067730	0	66049022	T	C
1	rs12038998	0	66049128	C	A
1	rs10889563	0	66049167	A	G
1	rs4655528	0	66049489	A	G
1	rs11208678	0	66049691	A	C
1	rs11208679	0	66049738	G	A
1	rs10789186	0	66050477	G	A
1	rs7524458	0	66050900	T	C
1	rs7535099	0	66050997	A	G
1	rs7539528	0	66051345	T	C
1	rs10443259	0	66051350	G	A
1	rs6676495	0	66052117	G	A
1	rs4370791	0	66052228	A	G
1	rs11208680	0	66053063	A	G
1	rs12028951	0	66053081	G	A
1	rs12042877	0	66053148	C	T
1	rs12042884	0	66053192	C	G
1	rs10889564	0	66053488	C	A
1	rs10889565	0	66053489	A	G
1	rs3828039	0	66053556	A	G
1	rs3828038	0	66053620	A	G
1	rs10789188	0	66053791	A	G
1	rs3828037	0	66053797	T	C
1	rs3828035	0	66053808	T	C
1	rs61781283	0	66054003	G	A
1	rs61781284	0	66054038	G	A
1	rs10749754	0	66054640	G	A
1	rs6696658	0	66054713	T	C
1	rs117341129	0	66054716	G	A
1	rs6696954	0	66054995	T	G
1	rs6662244	0	66055158	A	G
1	rs72683113	0	66055654	T	C
1	rs12035604	0	66056052	T	C
1	rs12564626	0	66056542	G	A
1	rs11208682	0	66056596	G	A
1	rs10889566	0	66056921	A	C
1	rs10889567	0	66057050	T	C
1	rs10449758	0	66057117	A	G
1	rs2186243	0	66057196	T	G
1	rs80139988	0	66057203	T	A
1	rs2154380	0	66057441	T	C
1	rs4655696	0	66057491	T	C
1	rs10736402	0	66058000	C	T
1	rs1137101	0	66058513	A	G
1	rs4655537	0	66058801	A	G
1	rs12069188	0	66059023	G	T
1	rs10889568	0	66059445	T	C
1	rs10732836	0	66059460	C	T
1	rs55966874	0	66059560	G	C
1	rs4655539	0	66059663	A	T
1	rs142371773	0	66060401	C	T
1	rs6669117	0	66061072	T	C
1	rs6689191	0	66061233	C	T
1	rs10789189	0	66061518	G	A
1	rs3828034	0	66062325	A	G
1	rs145403352	0	66062623	A	C
1	rs1344015	0	66062994	A	G
1	rs12405556	0	66063117	G	T
1	rs11208683	0	66063341	T	C
1	rs10789190	0	66063580	G	A
1	rs3762274	0	66064113	T	C
1	rs3762273	0	66064293	A	C
1	rs3828033	0	66064710	C	T
1	rs6700201	0	66064987	C	T
1	rs3790423	0	66064989	C	T
1	rs3790422	0	66065999	C	T
1	rs3790421	0	66066216	C	T
1	rs3790420	0	66066330	C	T
1	rs1805134	0	66067109	T	C
1	rs6688776	0	66068177	A	G
1	rs6665672	0	66069020	G	A
1	rs7545475	0	66069400	A	G
1	rs12077336	0	66069986	G	T
1	rs12087511	0	66070026	A	T
1	rs11208685	0	66070031	A	T
1	rs12097855	0	66070422	C	T
1	rs11208686	0	66070602	G	A
1	rs79035087	0	66071082	T	A
1	rs17127767	0	66072543	C	A
1	rs6661050	0	66072896	G	C
1	rs79843967	0	66073357	A	G
1	rs4606347	0	66073361	G	A
1	rs6676598	0	66073388	T	C
1	rs11585329	0	66073814	G	T
1	rs10399687	0	66073982	C	T
1	rs2376018	0	66074166	A	G
1	rs77248581	0	66074891	A	G
1	rs72641129	0	66075123	A	G
1	rs11801408	0	66075136	C	T
1	rs1805094	0	66075952	G	C
1	rs11208687	0	66076358	C	T
1	rs72923286	0	66077448	T	A
1	rs6690625	0	66077590	T	G
1	rs6678033	0	66077624	G	A
1	rs17127776	0	66077805	A	G
1	rs75634621	0	66078742	T	C
1	rs12040007	0	66080160	G	A
1	rs61781308	0	66080260	T	C
1	rs4655555	0	66080269	T	A
1	rs4655556	0	66080563	G	A
1	rs4655723	0	66080784	C	T
1	rs4655557	0	66080787	T	C
1	rs1938484	0	66081282	C	A
1	rs11208688	0	66081355	T	C
1	rs13306520	0	66081664	A	G
1	rs1938485	0	66082084	A	G
1	rs6700421	0	66082135	A	G
1	rs4655729	0	66082471	A	G
1	rs61781309	0	66082795	G	A
1	rs17414638	0	66082921	G	A
1	rs11208689	0	66083197	G	A
1	rs4655564	0	66083537	G	A
1	rs4655739	0	66084181	A	T
1	rs4655740	0	66084309	C	T
1	rs78754335	0	66084368	A	G
1	rs57669574	0	66084569	C	T
1	rs7540268	0	66085236	G	A
1	rs3790437	0	66085433	A	G
1	rs3790438	0	66085525	T	A
1	rs3790439	0	66085574	T	A
1	rs10889569	0	66086194	A	T
1	rs61781310	0	66086308	T	A
1	rs4655743	0	66087301	G	C
1	rs61781311	0	66087620	G	T
1	rs57941031	0	66087742	G	T
1	rs6658330	0	66087829	T	A
1	rs10889570	0	66088084	C	G
1	rs61781312	0	66088128	T	C
1	rs7516341	0	66088143	T	C
1	rs7549647	0	66088184	G	A
1	rs17127807	0	66088370	A	G
1	rs12067936	0	66088701	C	A
1	rs4655566	0	66088951	A	G
1	rs17406366	0	66089187	A	G
1	rs4567312	0	66089582	C	T
1	rs17406429	0	66089708	A	G
1	rs6700896	0	66089782	C	T
1	rs34075504	0	66090364	C	A
1	rs17127815	0	66091070	T	C
1	rs7542446	0	66091106	G	A
1	rs77838365	0	66091221	G	A
1	rs11811985	0	66091458	T	C
1	rs6588153	0	66092017	T	A
1	rs11208690	0	66092349	A	G
1	rs61781313	0	66092457	G	T
1	rs57412330	0	66092566	C	T
1	rs11208691	0	66092570	A	G
1	rs74081964	0	66092872	C	T
1	rs7546242	0	66093030	C	T
1	rs17127825	0	66093708	C	T
1	rs17127826	0	66094550	A	G
1	rs1938499	0	66094928	A	T
1	rs61781314	0	66095388	T	A
1	rs17127828	0	66095526	A	G
1	rs76252277	0	66095721	G	A
1	rs17127832	0	66096925	T	C
1	rs76257047	0	66096931	C	T
1	rs1892535	0	66097181	G	A
1	rs61781315	0	66097287	A	G
1	rs1938498	0	66098653	T	C
1	rs17415296	0	66099013	C	A
1	rs3206172	0	66099438	C	G
1	rs146805288	0	66099765	C	T
1	rs12034502	0	66099831	C	T
1	rs72925327	0	66100322	G	T
1	rs1938497	0	66100450	G	A
1	rs150395658	0	66100577	A	G
1	rs1938496	0	66100915	C	T
1	rs17127838	0	66101275	G	T
1	rs12025906	0	66101384	T	C
1	rs1805096	0	66102257	G	A
1	rs12024269	0	66103674	G	T
1	rs72925333	0	66105371	C	T
1	rs17127849	0	66105512	A	G
1	rs72925335	0	66105688	A	G
1	rs72925337	0	66105702	C	T
1	rs61781317	0	66105751	T	C
1	rs61781318	0	66105805	A	G
1	rs61781319	0	66105888	G	A
1	rs1892534	0	66105944	C	T
1	rs41459646	0	66106042	T	G
1	rs112170610	0	66106684	C	T
1	rs146132952	0	66106886	T	C
1	rs117154969	0	66107258	G	A
1	rs7531867	0	66107546	G	A
1	rs60466849	0	66107714	A	G
1	rs59508186	0	66107881	C	A
1	rs11208692	0	66107946	A	C
1	rs11208693	0	66108063	C	T
1	rs2186247	0	66108341	T	C
1	rs2154384	0	66108517	C	T
1	rs2154383	0	66108534	A	G
1	rs61781320	0	66108914	C	A
1	rs112291788	0	66109111	G	A
1	rs140168415	0	66109397	G	A
1	rs199700853	0	66110300	A	G
1	rs376059132	0	66110357	A	G
1	rs61783276	0	66112473	A	T
1	rs12130672	0	66112528	A	G
1	rs61783277	0	66112547	A	C
1	rs58546752	0	66113402	C	T
1	rs72925350	0	66114718	T	C
1	rs4655754	0	66114747	T	C
1	rs67051863	0	66114975	G	A
1	rs112247468	0	66115008	T	C
1	rs11809906	0	66115064	C	T
1	rs78252998	0	66115181	A	G
1	rs12044840	0	66115213	C	G
1	rs12030956	0	66115298	G	T
1	rs12035753	0	66116691	T	G
1	rs111313184	0	66117461	A	G
1	rs1938494	0	66117691	G	T
1	rs1938493	0	66117819	G	T
1	rs1938492	0	66117829	A	C
1	rs2186246	0	66118009	A	G
1	rs2186245	0	66118064	C	T
1	rs1938491	0	66118121	C	T
1	rs61779661	0	66118190	A	G
1	rs2096443	0	66118478	G	T
1	rs2096442	0	66118806	G	A
1	rs4311928	0	66119752	T	C
1	rs143012400	0	66119949	G	A
1	rs141088928	0	66120025	C	A
1	rs146828109	0	66120085	A	T
1	rs113267119	0	66120230	A	G
1	rs4655761	0	66120335	T	C
1	rs79050868	0	66120916	G	A
1	rs138181310	0	66120993	T	C
1	rs2226281	0	66121063	G	T
1	rs113705268	0	66121101	A	T
1	rs11208695	0	66121634	A	G
1	rs11208696	0	66121781	T	G
1	rs61779662	0	66122491	C	T
1	rs78138427	0	66123200	G	T
1	rs66767543	0	66123622	G	A
1	rs28480230	0	66124075	C	T
1	rs61779664	0	66124477	G	T
1	rs72925370	0	66124788	T	C
1	rs12130476	0	66124850	G	C
1	rs12145237	0	66124882	C	T
1	rs11812068	0	66125318	C	A
1	rs76621591	0	66125465	C	G
1	rs74083729	0	66125764	A	C
1	rs10789192	0	66125770	G	A
1	rs4655764	0	66126159	C	T
1	rs61779665	0	66126359	A	C
1	rs28797536	0	66126822	C	T
1	rs28814303	0	66126860	C	A
1	rs28881215	0	66126865	C	T
1	rs28766321	0	66126914	A	G
1	rs28788308	0	66127075	C	T
1	rs28794911	0	66127157	G	C
1	rs28849079	0	66127235	C	T
1	rs28844384	0	66127306	A	G
1	rs75022029	0	66127402	C	T
1	rs72925384	0	66127443	A	G
1	rs72925388	0	66127525	T	C
1	rs11804277	0	66127632	G	C
1	rs66728245	0	66127710	C	T
1	rs34749903	0	66128057	T	G
1	rs61779667	0	66128252	A	G
1	rs61779668	0	66128401	T	C
1	rs61779669	0	66128499	T	C
1	rs56274111	0	66128511	A	C
1	rs72925391	0	66128670	C	T
1	rs72925393	0	66128719	G	A
1	rs72925394	0	66128802	A	G
1	rs10443260	0	66128866	A	G
1	rs72925396	0	66128880	A	G
1	rs11808262	0	66129022	A	C
1	rs10443261	0	66129121	T	C
1	rs11806790	0	66129148	T	C
1	rs11806794	0	66129223	T	C
1	rs10889573	0	66129256	C	T
1	rs11805108	0	66129320	G	A
1	rs11805121	0	66129398	G	A
1	rs11811528	0	66129452	C	T
1	rs10749755	0	66129530	C	T
1	rs10789193	0	66129646	A	T
1	rs61779671	0	66130230	A	C
1	rs61779672	0	66130313	C	T
1	rs61779673	0	66130325	C	T
1	rs4655772	0	66130398	A	G
1	rs61779710	0	66130508	C	T
1	rs61779711	0	66130619	A	G
1	rs66470832	0	66130631	T	A
1	rs61779712	0	66130804	C	T
1	rs61779713	0	66130952	A	G
1	rs61779714	0	66131136	T	C
1	rs61779715	0	66131172	T	C
1	rs11208698	0	66131238	G	A
1	rs11208699	0	66131377	A	G
1	rs57547036	0	66131449	G	A
1	rs2186244	0	66131533	G	A
1	rs2154382	0	66131681	C	T
1	rs12043254	0	66131707	A	G
1	rs138210804	0	66132411	T	G
1	rs117729996	0	66132472	T	G
1	rs1938490	0	66132800	T	A
1	rs59677396	0	66132900	T	G
1	rs61095579	0	66132911	G	A
1	rs59431947	0	66132978	C	T
1	rs57019700	0	66133025	A	G
1	rs76637555	0	66133064	G	A
1	rs60397347	0	66133078	G	A
1	rs58547206	0	66133260	A	C
1	rs11208700	0	66133443	A	T
1	rs61779721	0	66133455	G	C
1	rs56185479	0	66133532	A	G
1	rs55749540	0	66133583	A	G
1	rs60630616	0	66133683	T	C
1	rs55831770	0	66133758	G	C
1	rs57465478	0	66133772	G	A
1	rs60845315	0	66133931	C	A
1	rs12042779	0	66133950	T	C
1	rs12042807	0	66134052	T	C
1	rs72927238	0	66134303	A	C
1	rs74083770	0	66134674	G	C
1	rs11208701	0	66134698	C	T
1	rs75093445	0	66134926	A	G
1	rs61779725	0	66134978	A	G
1	rs61779726	0	66134994	A	C
1	rs12043772	0	66135034	T	A
1	rs72927245	0	66135216	T	C
1	rs72927249	0	66135267	A	C
1	rs4655574	0	66135328	T	A
1	rs4655575	0	66135668	C	T
1	rs79211391	0	66136086	C	G
1	rs72927256	0	66136338	C	T
1	rs72927258	0	66136504	C	G
1	rs61779728	0	66136564	C	A
1	rs72927259	0	66136779	C	A
1	rs11208705	0	66136830	G	A
1	rs7339965	0	66136835	G	A
1	rs11807752	0	66138575	A	G
1	rs61779734	0	66139087	T	C
1	rs11208707	0	66139513	C	T
1	rs61779735	0	66140349	T	G
1	rs10736403	0	66140396	A	G
1	rs10749756	0	66140511	C	T
1	rs12239571	0	66140817	G	A
1	rs1938500	0	66141502	G	T
1	rs1938501	0	66141584	G	T
1	rs1938502	0	66141624	G	A
1	rs12567606	0	66141884	A	G
1	rs12117858	0	66142094	C	T
1	rs60078476	0	66142171	C	T
1	rs4655778	0	66142336	G	A
1	rs4655779	0	66142530	A	G
1	rs117502416	0	66142558	T	C
1	rs11208708	0	66142627	T	C
1	rs72927285	0	66142758	C	G
1	rs4655780	0	66142777	C	A
1	rs4655781	0	66142883	A	C
1	rs4655782	0	66142972	A	G
1	rs4655783	0	66143044	T	C
1	rs4655784	0	66143099	A	G
1	rs12023864	0	66143336	C	G
1	rs12038180	0	66143449	G	C
1	rs55737039	0	66143561	A	G
1	rs55973636	0	66143566	C	G
1	rs61779737	0	66143570	G	A
1	rs59258332	0	66143591	C	G
1	rs56964262	0	66143738	G	A
1	rs12141410	0	66143819	A	G
1	rs56257327	0	66144324	C	T
1	rs10158937	0	66144876	A	C
1	rs67787610	0	66145152	G	A
1	rs11807723	0	66145336	G	A
1	rs2386	0	66146006	G	A
1	rs11208709	0	66146017	G	A
1	rs11208710	0	66146039	A	G
1	rs61469778	0	66146099	A	G
1	rs12026918	0	66146246	C	G
1	rs56036732	0	66146306	C	T
1	rs149265898	0	66146319	T	A
1	rs11809917	0	66146837	T	C
1	rs11809410	0	66147068	A	G
1	rs12043644	0	66147348	A	G
1	rs72929407	0	66147449	T	C
1	rs74082208	0	66147506	A	T
1	rs11208711	0	66147846	G	T
1	rs74530707	0	66147900	T	C
1	rs10889574	0	66149341	G	A
1	rs112153466	0	66150441	T	G
1	rs79624184	0	66151831	A	G
1	rs2375803	0	66152889	T	C
1	rs2375804	0	66152919	A	G
1	rs4655582	0	66153363	C	G
1	rs12021623	0	66153586	A	C
1	rs74082211	0	66153900	C	T
1	rs12022410	0	66153933	A	G
1	rs116488551	0	66154114	G	A
1	rs58846684	0	66154330	G	A
1	rs11208715	0	66154414	G	T
1	rs6683101	0	66154838	G	A
1	rs12030543	0	66155027	C	T
1	rs4655583	0	66155407	C	A
1	rs4655584	0	66155515	T	G
1	rs4655585	0	66155627	T	C
1	rs17127882	0	66155923	C	T
1	rs17407229	0	66155972	A	C
1	rs2211651	0	66156021	G	T
1	rs76623078	0	66156382	A	G
1	rs17127892	0	66156477	A	G
1	rs2375805	0	66156567	C	T
1	rs2889195	0	66156730	C	T
1	rs10493378	0	66156943	T	C
1	rs17127905	0	66157125	T	C
1	rs67620752	0	66157269	T	C
1	rs12042379	0	66158464	G	T
1	rs17407322	0	66158536	C	T
1	rs11208716	0	66158825	C	T
1	rs11208717	0	66158994	T	C
1	rs11208718	0	66158995	G	A
1	rs11208719	0	66159001	A	G
1	rs11208720	0	66159055	A	G
1	rs4655792	0	66159264	T	G
1	rs4655793	0	66159278	C	A
1	rs4655794	0	66159301	T	C
1	rs4655795	0	66159368	G	T
1	rs6699885	0	66159788	C	A
1	rs12029525	0	66159877	C	T
1	rs6664534	0	66160075	T	A
1	rs79994905	0	66160239	T	A
1	rs61779751	0	66160319	A	G
1	rs61779752	0	66160346	C	T
1	rs6588156	0	66160433	A	G
1	rs6588158	0	66160621	T	C
1	rs61779753	0	66160631	T	C
1	rs75561700	0	66161174	T	C
1	rs61779754	0	66161273	A	G
1	rs61779755	0	66161358	T	A
1	rs4420065	0	66161461	T	C
1	rs61779756	0	66161612	C	T
1	rs61779757	0	66161630	G	A
1	rs6688625	0	66161698	C	T
1	rs35351477	0	66161846	G	T
1	rs61779759	0	66161965	G	A
1	rs61780860	0	66162127	C	T
1	rs61780861	0	66162303	G	A
1	rs61780862	0	66162360	G	A
1	rs61780863	0	66162369	C	T
1	rs138140454	0	66162452	G	A
1	rs61780864	0	66162581	C	T
1	rs61780865	0	66162613	T	C
1	rs6667615	0	66162630	A	G
1	rs6667616	0	66162631	A	C
1	rs77074159	0	66162685	C	G
1	rs61780866	0	66162693	A	G
1	rs61780867	0	66162760	A	G
1	rs61780868	0	66162762	C	G
1	rs61780869	0	66163021	T	C
1	rs112695172	0	66163183	G	A
1	rs77837631	0	66163438	A	G
1	rs61780870	0	66163738	C	G
1	rs113467192	0	66163796	C	T
1	rs4459081	0	66164327	G	C
1	rs61780871	0	66164521	G	A
1	rs61780872	0	66164536	A	C
1	rs111558223	0	66164670	C	A
1	rs61780873	0	66164724	G	A
1	rs6698842	0	66164732	C	T
1	rs6663226	0	66164748	T	A
1	rs12410907	0	66164855	G	A
1	rs61780874	0	66164913	A	T
1	rs61780875	0	66164928	C	A
1	rs11805519	0	66165034	C	T
1	rs61780876	0	66165046	C	A
1	rs10157664	0	66165277	T	C
1	rs79471423	0	66165565	G	T
1	rs78711727	0	66165566	A	T
1	rs75286096	0	66165583	A	G
1	rs61780877	0	66165816	C	A
1	rs4394621	0	66165836	G	A
1	rs183007150	0	66165872	C	A
1	rs10789194	0	66166071	T	C
1	rs12058173	0	66166117	G	A
1	rs61780878	0	66166128	T	C
1	rs10789195	0	66166154	A	C
1	rs61780879	0	66166208	C	T
1	rs17415879	0	66166337	A	G
1	rs7524581	0	66166499	T	C
1	rs77585467	0	66166688	G	A
1	rs80314161	0	66166733	C	T
1	rs61780880	0	66166869	C	T
1	rs17407384	0	66167038	A	G
1	rs7515766	0	66167452	G	A
1	rs17407426	0	66167582	A	G
1	rs61780881	0	66167805	C	T
1	rs4425959	0	66167819	G	A
1	rs61780882	0	66167832	G	A
1	rs4579727	0	66167901	T	C
1	rs4456071	0	66167963	T	G
1	rs7518710	0	66168238	G	A
1	rs75761759	0	66168431	A	G
1	rs7541434	0	66168499	A	C
1	rs10889576	0	66168566	T	C
1	rs7541455	0	66168571	A	C
1	rs77011771	0	66168846	T	A
1	rs17127920	0	66169142	C	T
1	rs12753193	0	66169679	G	A
1	rs17127924	0	66170013	C	T
1	rs17127925	0	66170195	T	A
1	rs17416145	0	66170218	C	A
1	rs17407594	0	66170362	G	A
1	rs11208722	0	66171001	C	A
1	rs12116840	0	66171085	G	C
1	rs10789196	0	66171728	T	C
1	rs12121677	0	66171970	T	C
1	rs17407727	0	66172006	C	A
1	rs17127930	0	66173555	G	A
1	rs10493381	0	66173940	C	T
1	rs10493382	0	66173950	T	A
1	rs12741948	0	66174864	C	T
1	rs10493383	0	66174932	C	G
1	rs4278348	0	66175395	T	C
1	rs34972158	0	66176034	T	C
1	rs4394616	0	66176232	T	A
1	rs34651246	0	66176294	G	T
1	rs4491039	0	66176343	T	C
1	rs34330838	0	66176521	G	A
1	rs11801805	0	66176750	G	A
1	rs34386455	0	66177723	C	T
1	rs80131247	0	66178482	C	T
1	rs7511672	0	66178918	A	G
1	rs17416384	0	66179064	A	G
1	rs12739064	0	66179086	C	G
1	rs11208724	0	66179203	G	A
1	rs12740203	0	66179743	C	G
1	rs72929449	0	66179893	T	C
1	rs12744934	0	66180422	C	T
1	rs7526322	0	66181251	C	T
1	rs12737370	0	66182147	T	C
1	rs12738650	0	66182909	T	A
1	rs7532805	0	66183130	G	A
1	rs56155214	0	66183312	A	G
1	rs34036823	0	66183423	T	C
1	rs7539471	0	66185403	G	A
1	rs12734159	0	66185458	G	A
1	rs35200110	0	66185577	C	G
1	rs6692420	0	66187235	C	G
1	rs4655586	0	66187803	G	A
1	rs12726854	0	66189532	A	C
1	rs10493384	0	66190052	C	T
1	rs17127951	0	66190864	A	T
1	rs4291477	0	66191075	G	A
1	rs7416472	0	66191777	G	A
1	rs192738226	0	66192105	A	C
1	rs6695479	0	66193884	C	G
1	rs117761926	0	66193895	C	T
1	rs12144813	0	66194463	C	G
1	rs72929461	0	66194684	A	T
1	rs12035209	0	66194959	G	A
1	rs4128544	0	66195183	T	C
1	rs17448335	0	66195595	A	G
1	rs4353065	0	66197426	C	T
1	rs4655587	0	66197680	G	A
1	rs6664047	0	66198609	G	A
1	rs60589414	0	66198727	A	T
1	rs5010905	0	66199223	C	T
1	rs10789197	0	66199589	A	C
1	rs10493385	0	66200238	G	T
1	rs4281303	0	66200468	G	A
1	rs4288572	0	66201022	G	A
1	rs4655797	0	66201696	A	G
1	rs4655798	0	66201878	C	G
1	rs12729385	0	66201971	C	G
1	rs10889578	0	66202346	A	G
1	rs10789198	0	66202755	G	A
1	rs11808912	0	66203934	T	G
1	rs149869746	0	66204473	G	A
1	rs4300192	0	66205006	A	G
1	rs4514214	0	66205179	C	T
1	rs4335351	0	66205257	T	C
1	rs11208726	0	66205540	T	C
1	rs7365526	0	66205662	C	T
1	rs7365534	0	66205718	C	T
1	rs7367621	0	66205735	A	G
1	rs114077580	0	66206110	T	G
1	rs141422594	0	66206168	T	C
1	rs10889579	0	66206193	T	C
1	rs4614233	0	66207053	T	C
1	rs4330897	0	66207095	G	A
1	rs150509526	0	66207254	T	C
1	rs10789199	0	66208285	A	C
1	rs74723911	0	66208979	T	G
1	rs11808786	0	66208988	T	C
1	rs115523492	0	66209126	A	G
1	rs4478785	0	66209926	G	C
1	rs117232289	0	66210115	C	T
1	rs4285671	0	66210142	T	C
1	rs4655588	0	66210911	C	G
1	rs148902748	0	66210981	C	A
1	rs143573344	0	66211021	T	C
1	rs4655799	0	66211527	C	T
1	rs4655800	0	66211691	A	G
1	rs11809779	0	66211916	T	C
1	rs77155499	0	66212275	C	T
1	rs75509013	0	66212363	C	T
1	rs35228458	0	66212681	C	T
1	rs11208728	0	66213043	A	G
1	rs76347912	0	66213328	A	G
1	rs11208729	0	66215172	T	C
1	rs11208730	0	66215303	T	C
1	rs10889580	0	66215348	C	T
1	rs35649369	0	66215521	C	T
1	rs6686173	0	66215874	C	G
1	rs7542680	0	66216575	G	A
1	rs6588165	0	66216904	C	T
1	rs6689640	0	66216976	C	T
1	rs6656519	0	66217215	T	G
1	rs17448446	0	66217402	G	A
1	rs78498198	0	66217469	G	T
1	rs12086495	0	66217735	G	A
1	rs61780936	0	66217899	C	T
1	rs17408235	0	66217975	C	G
1	rs10789200	0	66217988	T	C
1	rs12087604	0	66217989	G	A
1	rs61780937	0	66218167	G	A
1	rs61780938	0	66218313	T	C
1	rs17408270	0	66218378	C	T
1	rs10749757	0	66218552	T	C
1	rs12563607	0	66218581	C	T
1	rs12567429	0	66218660	G	A
1	rs12568648	0	66219054	T	C
1	rs57382951	0	66219134	C	T
1	rs4483377	0	66219415	A	G
1	rs4593795	0	66219525	G	C
1	rs11208731	0	66219586	G	A
1	rs34684284	0	66219826	C	A
1	rs34276334	0	66219889	C	T
1	rs35843837	0	66220034	G	A
1	rs4593796	0	66220046	G	A
1	rs17408361	0	66220086	T	C
1	rs17127969	0	66220441	G	C
1	rs6703003	0	66220477	G	T
1	rs17448640	0	66220735	G	C
1	rs114769710	0	66220781	G	A
1	rs146963145	0	66220826	G	A
1	rs78454890	0	66220881	C	T
1	rs149466985	0	66220890	C	T
1	rs12732710	0	66220914	C	A
1	rs72641133	0	66221006	A	G
1	rs6703503	0	66221040	C	T
1	rs6663827	0	66221493	A	G
1	rs4633264	0	66221643	C	T
1	rs17408464	0	66221644	G	T
1	rs35195883	0	66221700	C	T
1	rs10493386	0	66221756	A	C
1	rs10493387	0	66221933	T	C
1	rs12742722	0	66222161	G	A
1	rs12742800	0	66222381	C	T
1	rs12724984	0	66222469	T	A
1	rs35773382	0	66222738	G	A
1	rs35411235	0	66222890	A	G
1	rs34007221	0	66222906	A	G
1	rs12143692	0	66223299	G	A
1	rs4481826	0	66223348	G	A
1	rs4601556	0	66223353	G	T
1	rs4428857	0	66223521	T	G
1	rs4498779	0	66223550	T	A
1	rs11208732	0	66223990	A	T
1	rs4492587	0	66224041	A	T
1	rs6698197	0	66224122	G	A
1	rs12753455	0	66224328	A	G
1	rs12754001	0	66224392	G	A
1	rs12753890	0	66224456	C	T
1	rs35739593	0	66224637	T	C
1	rs55783487	0	66224784	A	T
1	rs61796982	0	66224867	T	C
1	rs55675587	0	66224881	C	T
1	rs55696232	0	66224887	C	T
1	rs66716765	0	66224940	A	G
1	rs79807701	0	66224993	A	G
1	rs71647494	0	66225033	C	T
1	rs12758867	0	66225276	A	G
1	rs6666105	0	66225370	T	G
1	rs12759168	0	66225388	C	T
1	rs34459980	0	66225443	G	T
1	rs10889581	0	66225797	T	C
1	rs35101068	0	66225862	T	C
1	rs61796986	0	66226306	T	C
1	rs17127985	0	66226458	G	A
1	rs11208733	0	66226961	T	C
1	rs17448834	0	66227163	T	A
1	rs10889582	0	66228006	T	G
1	rs74085326	0	66228238	A	T
1	rs12143459	0	66228479	G	A
1	rs17408644	0	66228578	T	C
1	rs17408658	0	66228851	A	C
1	rs11208735	0	66229110	A	G
1	rs61796987	0	66229235	G	A
1	rs12751974	0	66229413	A	G
1	rs9970005	0	66231167	C	T
1	rs12401401	0	66231308	G	A
1	rs4350183	0	66231692	G	A
1	rs79314710	0	66231779	A	G
1	rs77025475	0	66232219	A	G
1	rs11208736	0	66232274	T	C
1	rs11208737	0	66232275	G	A
1	rs35804585	0	66232779	G	C
1	rs11208738	0	66233335	C	T
1	rs4313369	0	66234139	A	G
1	rs55905734	0	66234293	T	C
1	rs11208739	0	66234813	G	T
1	rs55926589	0	66235145	C	T
1	rs67013326	0	66235419	T	C
1	rs11208740	0	66235869	G	A
1	rs11808116	0	66236207	C	T
1	rs34081414	0	66236848	G	A
1	rs75259812	0	66236935	A	C
1	rs12404962	0	66237666	C	T
1	rs7531141	0	66237927	G	A
1	rs12046844	0	66238379	G	A
1	rs4468139	0	66239030	C	T
1	rs55776383	0	66239238	C	A
1	rs11208742	0	66239487	C	T
1	rs74085334	0	66239670	G	C
1	rs6696294	0	66239762	T	C
1	rs74085336	0	66239770	T	C
1	rs6659197	0	66239897	A	C
1	rs4655801	0	66240228	T	G
1	rs4557937	0	66240846	T	C
1	rs11805714	0	66240938	C	T
1	rs11208743	0	66242820	C	T
1	rs143259943	0	66243360	T	A
1	rs34962519	0	66245648	T	C
1	rs115173244	0	66246356	G	C
1	rs36063941	0	66247102	C	T
1	rs116397165	0	66248547	A	C
1	rs11208745	0	66248917	G	T
1	rs59280212	0	66250592	T	C
1	rs7532641	0	66250642	A	G
1	rs76934186	0	66250890	T	C
1	rs12033355	0	66251295	A	C
1	rs12121489	0	66251418	G	T
1	rs10399926	0	66251975	A	C
1	rs10889583	0	66252375	A	G
1	rs10789201	0	66252989	T	C
1	rs11208747	0	66253599	A	G
1	rs17127999	0	66253873	G	A
1	rs4385675	0	66254084	C	T
1	rs17449084	0	66254868	A	T
1	rs11208748	0	66254949	G	T
1	rs11208749	0	66255034	C	T
1	rs56903400	0	66255119	A	G
1	rs12034009	0	66255225	T	C
1	rs75944127	0	66256470	C	T
1	rs9326069	0	66257416	G	A
1	rs11208750	0	66257838	C	A
1	rs74085349	0	66258282	G	A
1	rs72931353	0	66258786	C	A
1	rs11208751	0	66259418	G	A
1	rs34227754	0	66260178	T	C
1	rs4454519	0	66260242	T	G
1	rs4418570	0	66260559	C	T
1	rs4341342	0	66260801	T	G
1	rs4551569	0	66260999	T	G
1	rs12736317	0	66261650	A	G
1	rs61797024	0	66261663	A	T
1	rs6663176	0	66261759	A	G
1	rs34778236	0	66262132	A	G
1	rs6703532	0	66262407	T	A
1	rs11804553	0	66263216	G	T
1	rs6701146	0	66265499	G	C
1	rs34875040	0	66265834	A	G
1	rs58244311	0	66266469	G	A
1	rs61797035	0	66266674	T	C
1	rs12142070	0	66267402	C	T
1	rs12744733	0	66268208	A	T
1	rs11208755	0	66269066	T	G
1	rs11208756	0	66269311	T	C
1	rs11208757	0	66269936	C	T
1	rs112021757	0	66270772	C	T
1	rs12038590	0	66270794	T	C
1	rs77978858	0	66271733	A	C
1	rs4655589	0	66271786	G	A
1	rs4147194	0	66272136	C	A
1	rs61797036	0	66272259	C	T
1	rs6657878	0	66272276	C	T
1	rs4542192	0	66272541	G	C
1	rs10889584	0	66273290	C	T
1	rs11807220	0	66274912	G	T
1	rs10889585	0	66275918	T	A
1	rs72931379	0	66276632	T	G
1	rs4288570	0	66276985	T	C
1	rs6675417	0	66277529	C	A
1	rs114683222	0	66278941	C	T
1	rs6679537	0	66278999	C	T
1	rs4384209	0	66279125	A	G
1	rs117490060	0	66279146	A	G
1	rs12562507	0	66279434	C	G
1	rs12024253	0	66279465	C	G
1	rs6685939	0	66280391	G	A
1	rs10889586	0	66281199	G	A
1	rs10889587	0	66281473	T	C
1	rs72641136	0	66281594	A	G
1	rs17097214	0	66281635	C	T
1	rs17097219	0	66281775	A	G
1	rs150507095	0	66282865	C	T
1	rs6675119	0	66283059	G	A
1	rs76333413	0	66283109	T	C
1	rs4259616	0	66283736	C	T
1	rs17128006	0	66284036	G	A
1	rs12029272	0	66284261	C	T
1	rs12061146	0	66286258	A	G
1	rs4310419	0	66286459	A	G
1	rs4314863	0	66286606	A	T
1	rs11208758	0	66287200	A	G
1	rs76396866	0	66288308	C	T
1	rs76459880	0	66288374	C	T
1	rs113453197	0	66289074	A	G
1	rs17128019	0	66289234	T	G
1	rs140394939	0	66289238	C	A
1	rs141721003	0	66289504	T	C
1	rs12567602	0	66289592	G	A
1	rs12021998	0	66289594	A	T
1	rs12561892	0	66289643	A	G
1	rs34692920	0	66289889	T	C
1	rs17128024	0	66290078	G	C
1	rs7553999	0	66290125	G	C
1	rs74537890	0	66291001	C	T
1	rs148563557	0	66291264	C	T
1	rs12024848	0	66292388	A	G
1	rs11576180	0	66292706	T	G
1	rs34347295	0	66293420	A	T
1	rs34476153	0	66293871	C	T
1	rs12563191	0	66294248	A	T
1	rs12563451	0	66295035	A	G
1	rs75886544	0	66295040	A	G
1	rs12758390	0	66295838	C	T
1	rs34103804	0	66296325	C	A
1	rs76196365	0	66296594	A	G
1	rs72641137	0	66297150	C	T
1	rs7514810	0	66297732	C	T
1	rs7517475	0	66298161	G	A
1	rs12410242	0	66298382	G	A
1	rs144190174	0	66298398	T	G
1	rs79623659	0	66299228	G	A
1	rs60465503	0	66299813	C	T
1	rs141989857	0	66299835	C	T
1	rs7521325	0	66299848	C	T
1	rs116109716	0	66300658	T	C
1	rs60936790	0	66300875	G	C
1	rs116646037	0	66303078	C	T
1	rs182232626	0	66303530	A	G
1	rs12734395	0	66303793	A	G
1	rs6664699	0	66304167	C	T
1	rs12739892	0	66304567	G	T
1	rs12760107	0	66304644	T	A
1	rs34280859	0	66304768	T	G
1	rs10789203	0	66305031	C	T
1	rs138380425	0	66305259	G	A
1	rs12128190	0	66305573	A	T
1	rs114957835	0	66305709	A	T
1	rs116525431	0	66306962	G	A
1	rs4272595	0	66307990	T	G
1	rs12133189	0	66308433	C	T
1	rs10493388	0	66308651	G	A
1	rs17128040	0	66308725	A	G
1	rs10789204	0	66309062	C	A
1	rs4077429	0	66309206	A	G
1	rs4077430	0	66309309	G	A
1	rs11208759	0	66309343	T	G
1	rs75705162	0	66309350	A	G
1	rs4077431	0	66309392	A	C
1	rs10127957	0	66310689	A	C
1	rs10493389	0	66310865	T	C
1	rs6694927	0	66311335	A	T
1	rs12125534	0	66311760	T	C
1	rs4133072	0	66312797	A	G
1	rs77693582	0	66312914	T	A
1	rs75817237	0	66313154	C	A
1	rs17128066	0	66313419	G	A
1	rs12127678	0	66313852	T	A
1	rs12128395	0	66313992	T	G
1	rs4347184	0	66313994	G	T
1	rs6681607	0	66314610	G	A
1	rs6681523	0	66314692	C	T
1	rs76330444	0	66314786	C	T
1	rs10493391	0	66314896	G	A
1	rs6684621	0	66315450	C	T
1	rs4405117	0	66316249	T	A
1	rs12129539	0	66316981	A	C
1	rs66460461	0	66317019	T	C
1	rs12065338	0	66317313	G	T
1	rs6704418	0	66317547	T	A
1	rs4609402	0	66318628	G	A
1	rs12130802	0	66318696	A	C
1	rs11208760	0	66319261	A	G
1	rs138381550	0	66319282	G	A
1	rs12124334	0	66319370	G	A
1	rs6698162	0	66319371	C	A
1	rs7518112	0	66319975	T	G
1	rs10889588	0	66320259	A	G
1	rs11208761	0	66320604	C	A
1	rs12081185	0	66321193	A	G
1	rs35478578	0	66321311	G	A
1	rs12566211	0	66321584	A	G
1	rs12141435	0	66321920	C	T
1	rs140122592	0	66322334	G	T
1	rs11208762	0	66322396	G	A
1	rs12131591	0	66322876	T	C
1	rs6588168	0	66324118	C	T
1	rs4310420	0	66324269	T	C
1	rs12751825	0	66324394	A	G
1	rs12129719	0	66324512	G	A
1	rs10493392	0	66325683	C	G
1	rs2801580	0	66326044	G	C
1	rs12566670	0	66326442	T	C
1	rs150913044	0	66326558	C	T
1	rs2801581	0	66326917	A	G
1	rs115143759	0	66327679	A	T
1	rs12036455	0	66328255	T	A
1	rs117391947	0	66328911	A	G
1	rs61797059	0	66329133	C	T
1	rs118186565	0	66329550	C	T
1	rs2801576	0	66329791	T	G
1	rs12134350	0	66330594	T	C
1	rs2840676	0	66330636	C	T
1	rs2801577	0	66331042	T	G
1	rs12722982	0	66331244	G	T
1	rs1892346	0	66331478	T	A
1	rs78033557	0	66332026	T	C
1	rs17128076	0	66332054	G	A
1	rs2801578	0	66332655	T	A
1	rs2186124	0	66332895	G	A
1	rs12401980	0	66333241	C	T
1	rs79798023	0	66333496	T	C
1	rs12023622	0	66333845	C	G
1	rs2840677	0	66333877	A	T
1	rs35825384	0	66334518	C	T
1	rs1937460	0	66334537	A	G
1	rs1937461	0	66334660	T	C
1	rs6588169	0	66335318	T	C
1	rs12749548	0	66336021	G	A
1	rs35293862	0	66336208	A	G
1	rs3924049	0	66336695	A	G
1	rs11581577	0	66337447	G	A
1	rs1937462	0	66337832	A	G
1	rs1937463	0	66337926	C	G
1	rs74083918	0	66337994	A	T
1	rs1316906	0	66338047	T	A
1	rs1316871	0	66339048	C	T
1	rs74897126	0	66341540	C	T
1	rs12760605	0	66341764	C	T
1	rs12731486	0	66342930	A	G
1	rs79014169	0	66343021	G	A
1	rs6588170	0	66343074	G	A
1	rs12737568	0	66344063	G	A
1	rs34303786	0	66344857	T	C
1	rs79953143	0	66345427	G	A
1	rs150087029	0	66346290	T	C
1	rs12748664	0	66346377	C	T
1	rs2310880	0	66347186	G	C
1	rs34868502	0	66348345	G	T
1	rs2310881	0	66348437	T	C
1	rs4071565	0	66349959	C	T
1	rs140220945	0	66350622	G	T
1	rs143918856	0	66350692	T	C
1	rs7547294	0	66351735	A	G
1	rs11586247	0	66351828	G	T
1	rs11586637	0	66351990	G	A
1	rs4655804	0	66352755	T	C
1	rs12411066	0	66353151	A	C
1	rs146203047	0	66353358	C	T
1	rs74851849	0	66353543	A	G
1	rs4388681	0	66353671	C	T
1	rs3009868	0	66354680	G	A
1	rs12730529	0	66355367	G	A
1	rs35354251	0	66356380	G	A
1	rs183748095	0	66356643	C	T
1	rs4353064	0	66357675	A	C
1	rs148251522	0	66357721	C	T
1	rs1937447	0	66358242	C	G
1	rs34448654	0	66360325	A	G
1	rs34904501	0	66362104	A	G
1	rs12744291	0	66362971	A	G
1	rs78438686	0	66363977	G	C
1	rs12047720	0	66364306	G	A
1	rs12750939	0	66364465	G	T
1	rs61799372	0	66364615	A	G
1	rs12064884	0	66364651	A	G
1	rs12751173	0	66364734	C	T
1	rs35543467	0	66365300	A	G
1	rs12066442	0	66365791	A	C
1	rs75028896	0	66366820	C	G
1	rs6668241	0	66367022	T	G
1	rs6588174	0	66367191	T	G
1	rs12725660	0	66368480	T	A
1	rs11589566	0	66368625	G	C
1	rs11582520	0	66369005	C	A
1	rs34756497	0	66369067	C	T
1	rs4655806	0	66369370	A	G
1	rs17417079	0	66370116	A	T
1	rs17450973	0	66370220	A	T
1	rs11578009	0	66371682	T	C
1	rs11208765	0	66372089	A	C
1	rs12563893	0	66372769	A	G
1	rs11208766	0	66372906	G	A
1	rs4592240	0	66373206	C	T
1	rs4348694	0	66373271	C	A
1	rs12752975	0	66373594	T	C
1	rs4329483	0	66374004	G	A
1	rs17128118	0	66374367	A	G
1	rs74083927	0	66375494	G	T
1	rs78534800	0	66375542	C	T
1	rs12068439	0	66375548	T	C
1	rs77941928	0	66376073	A	C
1	rs17451216	0	66377646	G	C
1	rs4655808	0	66377941	C	T
1	rs1937445	0	66378012	C	T
1	rs12757124	0	66379768	T	C
1	rs188565512	0	66379954	G	A
1	rs17128123	0	66380342	C	T
1	rs11208769	0	66380392	C	T
1	rs76491747	0	66381249	A	T
1	rs61112677	0	66382666	G	C
1	rs145839604	0	66382741	C	T
1	rs117756547	0	66385334	C	T
1	rs7537390	0	66385385	G	C
1	rs56064263	0	66387137	C	T
1	rs17451403	0	66387487	C	T
1	rs17451451	0	66388153	A	G
1	rs76891836	0	66388293	A	G
1	rs4655809	0	66389097	C	T
1	rs7552762	0	66390171	C	G
1	rs74920120	0	66390307	G	T
1	rs4655591	0	66390808	A	T
1	rs12080701	0	66391109	A	G
1	rs55824844	0	66392061	C	G
1	rs2310752	0	66392405	G	A
1	rs2997085	0	66392484	A	C
1	rs146629777	0	66393195	G	A
1	rs12564815	0	66393520	G	A
1	rs2997084	0	66393732	C	G
1	rs35185259	0	66393985	C	T
1	rs10889589	0	66394025	C	G
1	rs57275063	0	66394559	A	G
1	rs6664366	0	66395756	T	C
1	rs79985487	0	66396084	G	A
1	rs2310753	0	66396952	G	A
1	rs12737722	0	66397284	C	T
1	rs61498597	0	66398287	G	C
1	rs57873782	0	66398641	C	G
1	rs28842268	0	66398861	G	A
1	rs185754531	0	66399154	T	C
1	rs2997091	0	66399635	A	G
1	rs72685057	0	66399765	C	A
1	rs12040468	0	66399800	A	G
1	rs4255357	0	66399895	G	A
1	rs3969967	0	66399964	T	G
1	rs35021135	0	66400197	G	A
1	rs11585651	0	66401440	T	C
1	rs59144079	0	66401577	G	A
1	rs78191445	0	66401759	C	T
1	rs12058296	0	66402424	C	A
1	rs12565842	0	66402884	G	A
1	rs2310754	0	66403092	G	A
1	rs12087361	0	66404549	T	C
1	rs11208772	0	66404726	A	G
1	rs12566621	0	66405741	G	A
1	rs79161989	0	66406428	G	T
1	rs4503327	0	66406807	T	C
1	rs7528604	0	66407352	G	A
1	rs7550837	0	66407396	A	G
1	rs12088813	0	66407700	A	C
1	rs4554696	0	66408011	C	T
1	rs4255359	0	66408019	G	A
1	rs11208773	0	66408470	C	T
1	rs12730848	0	66408646	C	T
1	rs12085612	0	66408832	T	C
1	rs11208774	0	66410109	C	T
1	rs11208775	0	66410541	C	T
1	rs3009872	0	66411400	T	C
1	rs12568672	0	66411430	A	G
1	rs11208776	0	66411733	A	T
1	rs11208777	0	66411870	C	T
1	rs11208778	0	66412156	T	C
1	rs74084733	0	66412210	G	C
1	rs7527901	0	66412760	C	T
1	rs7531270	0	66413731	G	A
1	rs7543245	0	66413965	T	A
1	rs12046598	0	66414009	T	C
1	rs6690101	0	66414039	T	C
1	rs117308216	0	66414084	A	G
1	rs6680334	0	66414440	G	T
1	rs75237235	0	66414772	G	A
1	rs117414582	0	66414833	A	G
1	rs12729364	0	66415035	A	G
1	rs35130999	0	66415187	A	T
1	rs10889590	0	66415481	G	A
1	rs7537687	0	66415915	C	T
1	rs1937458	0	66416309	C	T
1	rs1937456	0	66416747	C	T
1	rs1937455	0	66416939	A	G
1	rs11208779	0	66417145	G	C
1	rs1937454	0	66417187	G	C
1	rs7547416	0	66419087	G	A
1	rs2997088	0	66419142	C	A
1	rs60206529	0	66419668	A	G
1	rs6421482	0	66419905	A	G
1	rs79782282	0	66420977	A	G
1	rs7553566	0	66421031	C	G
1	rs7539615	0	66421473	G	A
1	rs17417915	0	66421606	A	C
1	rs17417957	0	66421887	G	T
1	rs61799396	0	66422444	C	T
1	rs75700729	0	66422458	T	A
1	rs78353223	0	66422459	C	A
1	rs78948002	0	66423832	G	C
1	rs1937452	0	66424283	A	G
1	rs35698460	0	66424749	T	C
1	rs17451842	0	66424819	G	A
1	rs79668322	0	66424892	A	G
1	rs7551853	0	66425253	C	A
1	rs10789205	0	66426100	T	C
1	rs12760902	0	66426251	C	T
1	rs4638095	0	66426350	A	G
1	rs1937464	0	66428361	T	A
1	rs12743648	0	66428502	G	T
1	rs12062815	0	66428569	A	G
1	rs12062901	0	66428788	A	C
1	rs2186126	0	66428986	A	G
1	rs1318474	0	66429979	G	T
1	rs1318475	0	66430192	G	C
1	rs12096433	0	66430203	G	A
1	rs4132812	0	66430664	G	C
1	rs12562632	0	66431017	T	A
1	rs7554756	0	66431720	G	T
1	rs111392358	0	66432175	A	C
1	rs7513141	0	66432913	G	A
1	rs12059788	0	66433419	G	A
1	rs147304914	0	66433677	G	A
1	rs7519259	0	66434743	G	A
1	rs2186123	0	66435842	G	A
1	rs6691929	0	66435953	A	G
1	rs17418207	0	66436260	C	T
1	rs17128163	0	66436405	C	T
1	rs17452121	0	66436675	A	G
1	rs1937441	0	66437733	A	G
1	rs1937440	0	66437771	A	G
1	rs17452301	0	66437960	C	T
1	rs147197178	0	66438335	A	T
1	rs17128166	0	66438365	T	C
1	rs2503207	0	66438655	G	A
1	rs1937439	0	66439127	A	C
1	rs1937438	0	66439291	C	T
1	rs144488327	0	66439565	G	A
1	rs2503206	0	66439789	C	T
1	rs1937437	0	66439923	T	C
1	rs2310819	0	66440096	C	T
1	rs12040823	0	66440309	C	T
1	rs12085651	0	66440553	C	T
1	rs111561021	0	66440774	G	T
1	rs55706383	0	66440815	A	T
1	rs147039453	0	66441169	A	C
1	rs1937436	0	66441329	G	A
1	rs12738832	0	66441357	T	C
1	rs1937435	0	66441619	A	T
1	rs1937434	0	66441795	G	T
1	rs11208784	0	66441891	G	C
1	rs61799435	0	66441965	C	T
1	rs2503201	0	66442025	T	C
1	rs10889591	0	66442338	C	T
1	rs77534329	0	66443663	G	A
1	rs113436063	0	66443797	G	A
1	rs2503199	0	66444017	C	T
1	rs1937433	0	66444183	C	G
1	rs2503197	0	66444649	G	A
1	rs12564578	0	66445516	G	A
1	rs6684069	0	66445858	G	A
1	rs1937453	0	66446672	T	A
1	rs1937457	0	66446787	C	T
1	rs80109489	0	66447288	T	C
1	rs6690398	0	66447394	G	A
1	rs2503196	0	66447523	T	G
1	rs2096406	0	66448005	C	T
1	rs2489918	0	66448695	C	T
1	rs2489919	0	66449056	C	T
1	rs2503194	0	66449215	G	A
1	rs12732753	0	66449249	A	C
1	rs12406977	0	66449603	A	G
1	rs77164216	0	66449977	A	T
1	rs35528758	0	66450051	T	C
1	rs4989531	0	66450312	C	T
1	rs1317611	0	66451777	C	G
1	rs1937432	0	66452271	T	C
1	rs12749570	0	66452494	C	T
1	rs2186121	0	66453134	G	C
1	rs2186120	0	66453163	G	A
1	rs11585157	0	66453361	T	A
1	rs59255680	0	66453384	T	C
1	rs5023204	0	66453835	T	C
1	rs1937431	0	66454880	T	G
1	rs4531269	0	66455345	G	A
1	rs147287045	0	66456373	C	G
1	rs2186119	0	66456395	C	A
1	rs2186118	0	66456465	C	A
1	rs3949210	0	66456821	C	T
1	rs113123360	0	66456822	G	A
1	rs2253745	0	66457244	A	G
1	rs12040309	0	66457786	A	T
1	rs12565749	0	66460300	G	A
1	rs12566724	0	66460427	T	C
1	rs12567613	0	66460513	A	G
1	rs6664196	0	66460585	T	G
1	rs6664582	0	66460947	T	C
1	rs2503189	0	66460995	A	G
1	rs2503188	0	66461051	A	G
1	rs2503187	0	66461117	C	T
1	rs2503185	0	66461401	A	G
1	rs12087205	0	66462755	T	C
1	rs80247010	0	66463205	C	T
1	rs2503184	0	66463209	A	G
1	rs1937444	0	66463920	A	C
1	rs144756694	0	66463977	G	A
1	rs75437398	0	66464011	G	T
1	rs7548579	0	66464958	C	G
1	rs10493393	0	66465678	A	G
1	rs61799585	0	66467331	C	A
1	rs61799586	0	66467535	A	G
1	rs6670419	0	66467949	T	C
1	rs1954618	0	66468749	T	G
1	rs17128208	0	66469309	C	T
1	rs1937443	0	66469643	C	G
1	rs2186122	0	66470206	A	T
1	rs7534143	0	66470379	T	G
1	rs11590249	0	66470466	A	G
1	rs11578944	0	66470495	C	T
1	rs7522876	0	66470915	G	T
1	rs2503182	0	66471099	A	G
1	rs12045610	0	66471607	T	G
1	rs77874620	0	66472180	A	C
1	rs1937442	0	66473076	G	A
1	rs2489907	0	66473921	T	C
1	rs35297113	0	66476062	T	C
1	rs61796569	0	66476437	C	T
1	rs12022451	0	66476656	T	A
1	rs6588177	0	66476754	A	T
1	rs77034801	0	66477626	G	A
1	rs1937451	0	66478644	T	C
1	rs1937450	0	66478840	T	G
1	rs114118303	0	66479523	G	A
1	rs1937448	0	66479935	T	C
1	rs1392816	0	66481188	C	T
1	rs2455020	0	66481523	T	G
1	rs17128227	0	66481528	A	G
1	rs1500957	0	66481799	C	G
1	rs1500956	0	66482155	A	C
1	rs17419964	0	66482453	A	G
1	rs78554590	0	66483834	C	T
1	rs4655810	0	66484558	A	C
1	rs2503209	0	66484652	T	C
1	rs1937446	0	66484931	C	T
1	rs117552386	0	66485288	G	A
1	rs12727285	0	66485442	C	A
1	rs6683044	0	66485736	G	A
1	rs149101876	0	66486512	C	T
1	rs4475719	0	66487140	A	G
1	rs7543153	0	66487797	G	A
1	rs114887247	0	66488216	T	C
1	rs2503212	0	66488290	G	A
1	rs141602775	0	66488418	C	T
1	rs7523323	0	66488509	A	G
1	rs79415400	0	66489190	G	C
1	rs17128248	0	66489197	G	A
1	rs2455021	0	66489304	C	G
1	rs17128250	0	66489452	G	C
1	rs2503215	0	66490013	A	T
1	rs74969060	0	66490092	A	G
1	rs137937203	0	66490593	C	T
1	rs7553522	0	66492484	T	A
1	rs77781886	0	66492551	G	T
1	rs2455031	0	66492628	C	T
1	rs7553844	0	66492784	T	A
1	rs937606	0	66492790	T	C
1	rs4360504	0	66493152	T	C
1	rs9659943	0	66493534	C	A
1	rs61796571	0	66494004	G	C
1	rs71649207	0	66494451	A	G
1	rs7525758	0	66494755	A	G
1	rs71649208	0	66494821	C	G
1	rs7525943	0	66494981	A	G
1	rs12734198	0	66495075	T	A
1	rs35833618	0	66495271	G	A
1	rs6674699	0	66495903	A	T
1	rs66523735	0	66495995	C	A
1	rs12757542	0	66496108	A	G
1	rs2455032	0	66496139	T	G
1	rs117867823	0	66496444	T	A
1	rs12567350	0	66496451	C	T
1	rs12567351	0	66496460	C	T
1	rs12123415	0	66496545	G	T
1	rs12563550	0	66496588	G	A
1	rs2489920	0	66496827	T	C
1	rs72667440	0	66496948	A	T
1	rs11577275	0	66497062	G	A
1	rs148379429	0	66497168	A	G
1	rs11581168	0	66497440	A	G
1	rs937607	0	66497759	A	G
1	rs150639116	0	66498121	A	G
1	rs6588178	0	66498259	T	C
1	rs6588179	0	66498278	C	T
1	rs6588180	0	66498299	C	A
1	rs6687763	0	66499165	A	C
1	rs2503220	0	66499557	A	G
1	rs7522003	0	66500298	C	T
1	rs151168231	0	66500313	G	C
1	rs7544451	0	66500375	A	G
1	rs2455033	0	66500466	T	C
1	rs17128274	0	66500624	T	A
1	rs117850609	0	66500630	C	G
1	rs2489905	0	66501072	A	T
1	rs2455034	0	66501092	G	A
1	rs117203090	0	66501216	A	G
1	rs2489904	0	66501717	C	T
1	rs2503221	0	66502677	T	C
1	rs12033425	0	66503107	T	C
1	rs1354062	0	66503477	A	G
1	rs1354063	0	66503517	T	C
1	rs1354064	0	66503719	A	C
1	rs17454251	0	66504347	A	T
1	rs10889593	0	66504376	G	A
1	rs17128289	0	66504854	T	A
1	rs1937430	0	66505117	A	G
1	rs12565528	0	66505172	T	G
1	rs1354061	0	66506701	G	A
1	rs1392812	0	66507087	G	A
1	rs76556104	0	66507360	T	A
1	rs12565572	0	66507642	A	T
1	rs78399189	0	66508267	C	T
1	rs2270866	0	66508268	G	A
1	rs2252780	0	66508307	T	G
1	rs117963442	0	66508386	C	T
1	rs114165392	0	66508506	G	A
1	rs2270865	0	66508589	A	C
1	rs2228693	0	66509014	A	C
1	rs2228692	0	66509114	A	C
1	rs72641138	0	66509172	C	T
1	rs17128314	0	66509420	G	A
1	rs7556303	0	66509464	A	G
1	rs11208787	0	66509772	G	A
1	rs7546256	0	66509948	T	C
1	rs72641139	0	66510231	T	A
1	rs11208788	0	66510285	G	A
1	rs77061950	0	66510513	C	G
1	rs1392811	0	66510531	T	G
1	rs1354060	0	66511404	A	G
1	rs74789112	0	66511527	G	T
1	rs7530150	0	66513674	G	A
1	rs1500951	0	66514257	G	A
1	rs10889594	0	66514333	T	A
1	rs12742079	0	66514481	T	C
1	rs11583733	0	66514559	G	A
1	rs2291980	0	66515806	A	G
1	rs1392810	0	66516139	C	T
1	rs2455013	0	66516557	A	G
1	rs12040042	0	66517050	A	G
1	rs12747154	0	66517213	C	T
1	rs12040101	0	66517266	A	G
1	rs1354059	0	66517279	A	T
1	rs12753778	0	66518655	G	T
1	rs2503222	0	66518697	C	T
1	rs12759111	0	66519844	A	G
1	rs140158743	0	66520508	T	C
1	rs2455012	0	66520998	A	G
1	rs2503223	0	66521462	C	A
1	rs61796607	0	66522253	G	A
1	rs1500950	0	66522271	G	A
1	rs138931435	0	66522379	G	C
1	rs11208790	0	66522409	G	C
1	rs1909885	0	66522775	T	C
1	rs75178005	0	66522821	T	G
1	rs6691634	0	66523227	G	T
1	rs7521986	0	66523243	A	T
1	rs2202062	0	66523798	G	A
1	rs2202061	0	66523826	A	G
1	rs58128575	0	66524024	A	T
1	rs146171751	0	66524043	G	C
1	rs6588183	0	66524258	C	A
1	rs2871582	0	66524488	A	G
1	rs7525573	0	66524639	A	G
1	rs2503224	0	66524682	T	C
1	rs6588184	0	66524757	A	G
1	rs7548630	0	66524990	G	A
1	rs11208792	0	66525111	T	C
1	rs72641140	0	66526020	G	T
1	rs34674835	0	66526184	C	T
1	rs12049033	0	66526264	A	G
1	rs12049129	0	66526539	A	G
1	rs12037891	0	66527232	G	A
1	rs12133853	0	66527780	G	C
1	rs1463885	0	66527848	T	G
1	rs7512880	0	66527901	C	G
1	rs4492586	0	66528569	T	C
1	rs9436757	0	66528892	G	A
1	rs10889595	0	66529179	G	A
1	rs1500963	0	66529821	G	A
1	rs12043568	0	66529869	T	C
1	rs1500962	0	66530055	C	A
1	rs2503225	0	66530074	G	A
1	rs61796609	0	66530298	G	C
1	rs12026690	0	66530300	C	G
1	rs1500961	0	66530369	G	A
1	rs12040843	0	66530480	G	A
1	rs11588564	0	66530832	T	G
1	rs12722858	0	66531972	C	T
1	rs17454773	0	66532691	T	C
1	rs6588185	0	66532728	C	A
1	rs12028871	0	66532745	C	T
1	rs1392820	0	66533859	G	A
1	rs1392819	0	66534149	C	A
1	rs1392818	0	66534276	T	C
1	rs35736157	0	66534277	A	G
1	rs1500960	0	66535120	C	T
1	rs10493394	0	66535231	T	C
1	rs1948730	0	66535650	G	A
1	rs79057236	0	66535885	C	G
1	rs4655813	0	66537516	A	C
1	rs12041326	0	66537535	T	G
1	rs182105995	0	66537752	A	C
1	rs1500959	0	66538030	G	A
1	rs35633234	0	66538075	G	C
1	rs7552924	0	66538408	A	G
1	rs12739285	0	66538431	G	T
1	rs12134699	0	66538849	G	A
1	rs17128361	0	66538883	A	G
1	rs12119734	0	66538917	C	T
1	rs1500958	0	66539046	A	G
1	rs1392817	0	66539456	A	G
1	rs35514672	0	66539685	T	G
1	rs12121473	0	66539954	C	T
1	rs2455028	0	66540035	G	A
1	rs75516575	0	66540640	A	G
1	rs72641141	0	66540654	G	A
1	rs12027416	0	66541107	C	T
1	rs884712	0	66541305	G	T
1	rs868321	0	66541838	A	G
1	rs868320	0	66541908	A	T
1	rs57550775	0	66542025	G	T
1	rs12138629	0	66542345	G	A
1	rs7415930	0	66542888	T	C
1	rs1909886	0	66542934	A	G
1	rs13376067	0	66543015	G	T
1	rs1500955	0	66543277	T	C
1	rs11208793	0	66544547	C	T
1	rs11208794	0	66544581	G	A
1	rs12118541	0	66544715	A	G
1	rs2455018	0	66544729	G	C
1	rs12048400	0	66544920	T	C
1	rs1392815	0	66544957	A	G
1	rs12049155	0	66545068	T	G
1	rs12024232	0	66545124	A	T
1	rs1392814	0	66545245	C	G
1	rs139517519	0	66545616	T	C
1	rs7548408	0	66545889	T	C
1	rs7539350	0	66546376	G	A
1	rs1500954	0	66546501	C	T
1	rs12063046	0	66546650	A	G
1	rs6661750	0	66546884	A	G
1	rs7551528	0	66546945	T	G
1	rs10493395	0	66546979	C	A
1	rs6588186	0	66547009	T	C
1	rs2503228	0	66547142	A	G
1	rs75961769	0	66547207	A	T
1	rs10493396	0	66547212	A	G
1	rs11208796	0	66547465	A	T
1	rs4427379	0	66548285	C	A
1	rs12726241	0	66548359	G	A
1	rs17128380	0	66548497	A	C
1	rs6668688	0	66548871	A	C
1	rs6671380	0	66549214	A	C
1	rs17455267	0	66549751	G	A
1	rs1463884	0	66550103	G	A
1	rs7522014	0	66551759	A	G
1	rs6694912	0	66552709	C	T
1	rs4357502	0	66553030	T	A
1	rs12122239	0	66553259	A	G
1	rs2937269	0	66553445	G	A
1	rs12410862	0	66553857	G	A
1	rs79657260	0	66553878	T	C
1	rs11208797	0	66554145	C	T
1	rs4655814	0	66554317	G	A
1	rs4655815	0	66554319	T	G
1	rs4655816	0	66554325	A	C
1	rs146580265	0	66554601	G	T
1	rs12406476	0	66555792	C	T
1	rs80079711	0	66557269	A	G
1	rs147181354	0	66557286	T	C
1	rs77767822	0	66557415	A	G
1	rs76109096	0	66558729	G	A
1	rs4655595	0	66558759	A	G
1	rs10889599	0	66558828	T	C
1	rs2503231	0	66559078	T	C
1	rs10158178	0	66559173	A	G
1	rs79541221	0	66560087	A	G
1	rs6673526	0	66560531	C	T
1	rs2455026	0	66561735	T	G
1	rs79529753	0	66562056	G	A
1	rs74225007	0	66563170	A	C
1	rs78297471	0	66564188	T	C
1	rs113098644	0	66564615	G	A
1	rs2455025	0	66564929	G	T
1	rs139286096	0	66565983	G	A
1	rs80272747	0	66565996	A	G
1	rs56136910	0	66566004	G	T
1	rs2455024	0	66566509	T	A
1	rs35956835	0	66566656	C	A
1	rs142427673	0	66566736	T	C
1	rs111379491	0	66567597	A	G
1	rs2455014	0	66567914	G	A
1	rs7417172	0	66567916	T	A
1	rs2503161	0	66567991	C	T
1	rs1566527	0	66569098	T	A
1	rs2503162	0	66569434	C	G
1	rs547078338	0	66571382	G	A
1	rs10889602	0	66573381	T	G
1	rs1500952	0	66573791	C	A
1	rs4655596	0	66574216	T	G
1	rs76868562	0	66574945	T	C
1	rs190064199	0	66575395	G	A
1	rs1392813	0	66575439	G	A
1	rs7519491	0	66575686	A	G
1	rs2455016	0	66575694	A	C
1	rs10889603	0	66576472	A	G
1	rs7548551	0	66577547	G	A
1	rs4004	0	66577602	G	T
1	rs867724	0	66577642	C	A
1	rs633894	0	66579560	A	G
1	rs1604268	0	66579988	A	G
1	rs185281924	0	66580021	C	G
1	rs117138834	0	66580599	G	A
1	rs650440	0	66580943	A	G
1	rs17128412	0	66581232	C	T
1	rs803227	0	66582161	A	C
1	rs538497	0	66582523	C	T
1	rs678212	0	66582524	G	A
1	rs74869604	0	66582537	C	T
1	rs680078	0	66582962	C	T
1	rs680925	0	66583121	G	A
1	rs566005	0	66583262	C	T
1	rs149917661	0	66583528	G	A
1	rs7412571	0	66584457	T	C
1	rs72667480	0	66585463	T	A
1	rs76224157	0	66585473	G	A
1	rs518938	0	66585659	C	T
1	rs17421832	0	66585962	C	T
1	rs10157315	0	66586668	C	T
1	rs10157331	0	66586760	G	A
1	rs17128420	0	66586796	A	C
1	rs77225475	0	66586843	G	A
1	rs72667481	0	66586957	G	T
1	rs10889604	0	66587229	C	T
1	rs12745871	0	66587376	C	T
1	rs148048542	0	66587786	G	A
1	rs17421942	0	66588029	C	T
1	rs7533441	0	66588465	T	C
1	rs11811769	0	66589449	C	G
1	rs539322	0	66589748	G	A
1	rs613112	0	66591781	G	A
1	rs12140107	0	66591873	A	G
1	rs614350	0	66592000	T	C
1	rs554310	0	66593247	A	G
1	rs497677	0	66593448	C	G
1	rs495054	0	66593672	A	G
1	rs34676265	0	66594664	G	A
1	rs78291299	0	66595853	G	A
1	rs12122966	0	66596416	C	T
1	rs2503170	0	66596882	A	T
1	rs35624449	0	66597762	A	G
1	rs76839592	0	66597833	C	G
1	rs563573	0	66598763	T	C
1	rs640352	0	66599808	G	A
1	rs531244	0	66600053	G	A
1	rs2503173	0	66601411	G	A
1	rs2246913	0	66602601	C	T
1	rs551000	0	66602990	T	C
1	rs1337405	0	66603327	C	A
1	rs596662	0	66603875	A	C
1	rs72667490	0	66603888	G	A
1	rs11801007	0	66605978	A	T
1	rs2503174	0	66609154	G	A
1	rs1984179	0	66609509	G	A
1	rs1984178	0	66609547	G	A
1	rs524208	0	66610029	A	C
1	rs590426	0	66610364	A	T
1	rs60791322	0	66610736	A	C
1	rs17128445	0	66610968	G	A
1	rs2455037	0	66612042	A	G
1	rs2503177	0	66612504	G	A
1	rs17128450	0	66613479	G	T
1	rs6698080	0	66613556	G	A
1	rs78164521	0	66614085	A	G
1	rs1392824	0	66614374	T	C
1	rs59148940	0	66614746	G	C
1	rs57391741	0	66614851	T	G
1	rs1604269	0	66615238	C	T
1	rs2455035	0	66615971	A	G
1	rs2485383	0	66616044	A	C
1	rs72679116	0	66616506	G	A
1	rs72679117	0	66616530	G	A
1	rs74551436	0	66616631	G	T
1	rs17128463	0	66616959	C	A
1	rs72679118	0	66617446	T	C
1	rs72679119	0	66617553	C	G
1	rs17128465	0	66617636	A	T
1	rs114287158	0	66618300	T	A
1	rs115304639	0	66618303	T	A
1	rs2503166	0	66619578	G	A
1	rs673143	0	66620119	G	A
1	rs495272	0	66620254	A	G
1	rs17128467	0	66620844	G	A
1	rs582237	0	66621527	A	G
1	rs1546262	0	66621624	T	C
1	rs594094	0	66621916	G	T
1	rs544024	0	66622318	G	A
1	rs1577844	0	66622634	A	G
1	rs2485382	0	66625035	C	T
1	rs79384896	0	66625138	C	G
1	rs2088819	0	66625219	T	C
1	rs7527119	0	66625676	G	A
1	rs937605	0	66626040	T	C
1	rs599235	0	66626373	G	A
1	rs141265692	0	66627231	G	A
1	rs2485381	0	66627732	G	A
1	rs6679711	0	66627873	C	A
1	rs2503218	0	66627959	C	T
1	rs78597894	0	66628331	A	T
1	rs629250	0	66628486	T	A
1	rs953165	0	66628829	T	C
1	rs56033038	0	66629145	T	G
1	rs7540273	0	66630016	G	A
1	rs111261264	0	66630076	C	T
1	rs3005564	0	66630505	A	G
1	rs2993094	0	66632475	A	G
1	rs536025	0	66632630	G	A
1	rs2133967	0	66634292	C	T
1	rs11805090	0	66634869	T	C
1	rs11208807	0	66634921	C	T
1	rs2069278	0	66635371	T	C
1	rs556303	0	66635795	T	A
1	rs809141	0	66637472	C	A
1	rs12756993	0	66638055	T	A
1	rs60805831	0	66641276	A	G
1	rs17128482	0	66641679	T	C
1	rs60131760	0	66642230	G	T
1	rs693257	0	66643562	G	A
1	rs78567140	0	66644165	G	A
1	rs496713	0	66644337	G	A
1	rs78990331	0	66644557	G	A
1	rs72922366	0	66645003	T	C
1	rs146155217	0	66645455	A	T
1	rs553862	0	66645523	C	A
1	rs6656638	0	66645924	G	A
1	rs12135034	0	66646184	A	G
1	rs583018	0	66646186	T	G
1	rs582104	0	66646374	A	G
1	rs581575	0	66646506	C	T
1	rs147257739	0	66646744	C	T
1	rs782329	0	66646780	C	A
1	rs12041885	0	66647341	C	G
1	rs12034887	0	66647357	A	C
1	rs12042015	0	66647872	C	T
1	rs570497	0	66648845	T	C
1	rs524897	0	66648903	C	T
1	rs526772	0	66649102	T	C
1	rs72922379	0	66649324	G	A
1	rs1338719	0	66649534	C	T
1	rs11208808	0	66649643	T	C
1	rs11208809	0	66649824	G	A
1	rs4655599	0	66649968	A	G
1	rs4655821	0	66650047	A	G
1	rs11208810	0	66650092	C	A
1	rs12034627	0	66650357	T	C
1	rs4655822	0	66650894	G	A
1	rs36183827	0	66651350	G	C
1	rs571259826	0	66654405	G	A
1	rs28867801	0	66655070	T	G
1	rs148351757	0	66655368	A	G
1	rs484058	0	66655743	C	T
1	rs35570971	0	66656054	G	A
1	rs4425960	0	66656191	T	C
1	rs4526587	0	66656220	G	T
1	rs4425961	0	66656289	T	C
1	rs4440835	0	66656290	G	C
1	rs12040524	0	66656336	T	A
1	rs4427380	0	66656521	T	C
1	rs111710919	0	66656606	C	T
1	rs7537021	0	66656888	A	G
1	rs7517265	0	66657330	G	A
1	rs7517125	0	66657379	C	T
1	rs7517390	0	66657647	C	T
1	rs471257	0	66657678	A	G
1	rs76703080	0	66658134	T	C
1	rs72922394	0	66658224	C	T
1	rs524487	0	66658870	C	G
1	rs1361078	0	66659139	C	T
1	rs2152810	0	66659530	T	C
1	rs12038399	0	66659655	T	C
1	rs551678	0	66659799	C	T
1	rs12035583	0	66660296	G	T
1	rs559321	0	66660358	T	C
1	rs12042473	0	66660522	A	G
1	rs566954	0	66660855	C	G
1	rs145379613	0	66661507	C	A
1	rs12118380	0	66661950	C	T
1	rs12562513	0	66663049	C	G
1	rs11208815	0	66663167	A	G
1	rs11208816	0	66663239	T	C
1	rs2225864	0	66663401	T	G
1	rs11208817	0	66664293	T	G
1	rs782417	0	66665247	A	G
1	rs184516044	0	66665961	G	A
1	rs1084480	0	66666485	T	C
1	rs146378479	0	66666540	C	A
1	rs1084481	0	66666804	T	C
1	rs541305541	0	66667314	G	A
1	rs481493	0	66669238	C	A
1	rs1084499	0	66669288	C	T
1	rs12039339	0	66669547	G	A
1	rs509157	0	66669916	T	C
1	rs143499511	0	66670020	A	C
1	rs510278	0	66670074	T	A
1	rs7541802	0	66670182	G	C
1	rs12047168	0	66670340	A	G
1	rs71649217	0	66670620	G	A
1	rs72922402	0	66670682	C	T
1	rs17128509	0	66670768	C	G
1	rs572144	0	66670804	T	C
1	rs10127671	0	66670835	G	A
1	rs12041116	0	66670961	G	A
1	rs574009	0	66670992	G	A
1	rs12141125	0	66671273	T	C
1	rs481249	0	66671284	A	G
1	rs483098	0	66671455	A	C
1	rs12141263	0	66671683	T	A
1	rs507956	0	66671850	A	G
1	rs12757888	0	66671945	A	T
1	rs493098	0	66671953	C	G
1	rs10454452	0	66672336	A	G
1	rs57180329	0	66672516	C	A
1	rs10454453	0	66672532	C	A
1	rs75558307	0	66672733	C	T
1	rs117228046	0	66672977	T	G
1	rs12046822	0	66673058	T	G
1	rs12029209	0	66673593	C	T
1	rs17128524	0	66673820	G	A
1	rs558153	0	66674462	A	T
1	rs10493398	0	66674738	G	A
1	rs560936	0	66674759	G	T
1	rs10493399	0	66675003	T	C
1	rs12048959	0	66675615	T	G
1	rs12024035	0	66675661	A	T
1	rs12045274	0	66675667	G	A
1	rs12045279	0	66675699	G	A
1	rs17128531	0	66676640	G	A
1	rs11208821	0	66677046	C	T
1	rs803300	0	66677462	G	A
1	rs12048931	0	66677473	A	G
1	rs17423605	0	66677481	A	G
1	rs12041964	0	66677600	G	A
1	rs34344670	0	66678163	G	A
1	rs563080	0	66678209	A	T
1	rs1110369	0	66678348	C	T
1	rs945801	0	66678369	G	A
1	rs12021931	0	66678918	A	G
1	rs6700971	0	66679149	C	T
1	rs117067744	0	66680352	T	C
1	rs59958021	0	66680475	C	T
1	rs200701612	0	66680722	G	A
1	rs12045945	0	66681508	G	A
1	rs1416312	0	66682087	C	T
1	rs148422260	0	66682981	T	C
1	rs72924414	0	66683147	G	A
1	rs544361	0	66683452	C	T
1	rs10889605	0	66685144	C	A
1	rs555764	0	66685301	G	C
1	rs12028873	0	66685703	A	G
1	rs12037030	0	66686918	C	T
1	rs79165512	0	66686994	C	G
1	rs538041	0	66687136	A	G
1	rs1416313	0	66687470	C	T
1	rs76537799	0	66688570	C	T
1	rs6665931	0	66688821	C	G
1	rs477308	0	66689006	C	T
1	rs17423910	0	66689109	A	G
1	rs11579350	0	66689599	A	G
1	rs12049505	0	66690063	G	A
1	rs1338721	0	66690704	A	G
1	rs117627432	0	66690792	T	A
1	rs118169963	0	66690842	C	T
1	rs17128567	0	66691662	A	G
1	rs952635	0	66691885	C	T
1	rs78398051	0	66692029	A	G
1	rs72641142	0	66692647	T	C
1	rs7528545	0	66692764	T	C
1	rs17128575	0	66693995	G	T
1	rs6692281	0	66694658	A	T
1	rs113366417	0	66694721	T	C
1	rs113087118	0	66694757	A	C
1	rs17128579	0	66695376	T	G
1	rs10493400	0	66696224	C	T
1	rs7529316	0	66696585	G	C
1	rs7529249	0	66696665	C	T
1	rs17128589	0	66697008	G	A
1	rs6588190	0	66697368	C	T
1	rs12031327	0	66698743	A	G
1	rs72641143	0	66698994	T	C
1	rs72641144	0	66699351	C	T
1	rs4655828	0	66699399	A	G
1	rs4655829	0	66699584	G	A
1	rs6685779	0	66700083	C	T
1	rs6588191	0	66700542	G	A
1	rs74873498	0	66700780	C	T
1	rs6588192	0	66700873	C	T
1	rs7542394	0	66700883	G	A
1	rs1578039	0	66701877	A	G
1	rs72641145	0	66702106	A	G
1	rs12239906	0	66702345	C	G
1	rs11208822	0	66702620	G	A
1	rs11583551	0	66702630	A	T
1	rs6690456	0	66702868	T	C
1	rs6678048	0	66703050	G	C
1	rs2153117	0	66703691	G	A
1	rs2153116	0	66703879	T	C
1	rs12239365	0	66704166	G	A
1	rs61089481	0	66704173	T	C
1	rs61335531	0	66704453	C	T
1	rs78114561	0	66704658	G	T
1	rs4655830	0	66704864	C	T
1	rs72641146	0	66704918	C	T
1	rs74994412	0	66705050	A	T
1	rs4655831	0	66705719	A	G
1	rs17128620	0	66705880	G	A
1	rs12032117	0	66705971	G	A
1	rs12046056	0	66706095	C	A
1	rs79107146	0	66706367	C	T
1	rs4655832	0	66706430	C	T
1	rs4655603	0	66706695	A	G
1	rs6704282	0	66706933	T	C
1	rs17128642	0	66707435	C	T
1	rs4655604	0	66707509	C	G
1	rs7367706	0	66707856	G	T
1	rs4376710	0	66707953	A	G
1	rs72641147	0	66709068	G	C
1	rs1338718	0	66709921	G	A
1	rs4320761	0	66710968	C	T
1	rs74846811	0	66711401	C	T
1	rs17424885	0	66712122	G	A
1	rs11208823	0	66712276	T	C
1	rs11586030	0	66712445	A	G
1	rs7523912	0	66712658	A	G
1	rs7546796	0	66713027	C	G
1	rs11804879	0	66713050	G	A
1	rs6661245	0	66713685	T	C
1	rs6661344	0	66713784	T	C
1	rs6699831	0	66714127	C	T
1	rs6675559	0	66714262	A	C
1	rs72641148	0	66714363	A	C
1	rs6664618	0	66714584	T	G
1	rs72924457	0	66714985	T	G
1	rs139854295	0	66715288	G	A
1	rs12039595	0	66715728	T	G
1	rs17128661	0	66715844	C	T
1	rs12036049	0	66715922	G	A
1	rs12043611	0	66716207	A	G
1	rs17128664	0	66716338	G	C
1	rs12036928	0	66716439	G	T
1	rs57747519	0	66719419	T	C
1	rs12041560	0	66719803	A	G
1	rs58629293	0	66719861	T	A
1	rs76594695	0	66720024	G	A
1	rs6672372	0	66720648	C	T
1	rs11208824	0	66721013	C	T
1	rs12036518	0	66721076	G	C
1	rs150347756	0	66722089	T	C
1	rs11208825	0	66722332	G	A
1	rs1321176	0	66723453	C	T
1	rs1321175	0	66723641	T	C
1	rs1321174	0	66723726	T	A
1	rs78957931	0	66724021	C	A
1	rs17128678	0	66724093	A	G
1	rs17128680	0	66724183	G	A
1	rs6667812	0	66724260	G	A
1	rs6667915	0	66724387	G	A
1	rs141912258	0	66724706	G	A
1	rs6668312	0	66724745	G	A
1	rs12136334	0	66725104	G	C
1	rs75048667	0	66726112	G	A
1	rs75694313	0	66726129	C	T
1	rs1321173	0	66726610	A	C
1	rs7529504	0	66726814	G	A
1	rs11806416	0	66726982	G	A
1	rs118108239	0	66727035	C	T
1	rs143439532	0	66727334	C	T
1	rs521557	0	66727702	G	A
1	rs539701	0	66727762	A	G
1	rs539692	0	66727770	G	C
1	rs519712	0	66727898	T	C
1	rs517669	0	66728163	C	T
1	rs75486266	0	66729283	T	C
1	rs1569929	0	66729780	A	C
1	rs72641149	0	66730115	T	A
1	rs1321172	0	66730713	C	G
1	rs502958	0	66731182	A	T
1	rs6588193	0	66731886	G	C
1	rs6588194	0	66732386	G	A
1	rs6701329	0	66732529	A	T
1	rs74225013	0	66734070	C	T
1	rs17128712	0	66734446	C	G
1	rs6700403	0	66735601	T	C
1	rs6688020	0	66735854	G	T
1	rs12031294	0	66735923	C	G
1	rs12021574	0	66736001	T	C
1	rs1572680	0	66736025	A	C
1	rs118027698	0	66736063	T	A
1	rs573942	0	66736066	C	T
1	rs543589	0	66737060	A	C
1	rs72679155	0	66737584	A	G
1	rs12140250	0	66737849	A	G
1	rs505237	0	66738623	A	G
1	rs12119040	0	66738756	C	T
1	rs74826148	0	66738854	C	T
1	rs17128718	0	66739577	A	G
1	rs17128722	0	66739734	C	T
1	rs76915396	0	66739748	C	T
1	rs142547235	0	66740107	C	T
1	rs554120	0	66740727	A	G
1	rs17128732	0	66742669	T	C
1	rs17128734	0	66742867	T	C
1	rs2749108	0	66742938	G	A
1	rs147694201	0	66743142	G	A
1	rs557909	0	66743236	G	A
1	rs622474	0	66743284	A	G
1	rs557736	0	66743298	T	C
1	rs117488497	0	66744677	C	T
1	rs499320	0	66745060	G	A
1	rs12060491	0	66745352	A	G
1	rs12142375	0	66746784	G	A
1	rs594965	0	66747613	A	C
1	rs72677255	0	66749310	C	T
1	rs575056	0	66749779	C	T
1	rs80219291	0	66750303	T	G
1	rs492833	0	66750492	A	T
1	rs494880	0	66750764	G	A
1	rs522037	0	66751901	G	C
1	rs17128738	0	66751962	G	A
1	rs529601	0	66752207	A	G
1	rs118168408	0	66752473	T	C
1	rs80002850	0	66753368	T	C
1	rs571146	0	66753955	C	T
1	rs569986	0	66754149	G	C
1	rs566267	0	66754533	G	A
1	rs79682946	0	66754790	A	C
1	rs545739	0	66756072	T	A
1	rs74632480	0	66756495	C	T
1	rs17460284	0	66756551	G	C
1	rs519044	0	66756717	C	T
1	rs644949	0	66757588	T	A
1	rs12032433	0	66757714	C	T
1	rs486136	0	66757975	A	G
1	rs630739	0	66758541	C	T
1	rs782967	0	66759610	C	T
1	rs6668516	0	66759821	G	A
1	rs17128746	0	66760057	A	T
1	rs56163035	0	66760192	C	T
1	rs599381	0	66760560	A	G
1	rs77545566	0	66761063	G	A
1	rs17128751	0	66761885	G	A
1	rs546784	0	66762466	T	C
1	rs2312065	0	66762737	C	T
1	rs11208829	0	66763260	C	A
1	rs511983	0	66764004	C	T
1	rs509363	0	66764268	A	G
1	rs2064707	0	66764501	C	T
1	rs482097	0	66764802	T	C
1	rs558325	0	66764952	C	G
1	rs6683604	0	66765778	T	C
1	rs12137080	0	66766185	C	T
1	rs524770	0	66766222	A	G
1	rs12137115	0	66766236	C	G
1	rs500541	0	66766735	A	C
1	rs499170	0	66766741	C	T
1	rs498448	0	66766780	C	T
1	rs498393	0	66766798	A	G
1	rs495477	0	66767128	A	G
1	rs494735	0	66767167	T	C
1	rs17128769	0	66767236	G	A
1	rs17128771	0	66767395	A	G
1	rs12030788	0	66768129	A	G
1	rs6683977	0	66769100	G	C
1	rs782686	0	66769123	A	G
1	rs492589	0	66770400	T	C
1	rs17128781	0	66770511	A	G
1	rs76539053	0	66770963	C	T
1	rs611838	0	66771421	T	C
1	rs146585449	0	66771826	T	C
1	rs563034	0	66772264	A	C
1	rs538336	0	66772663	C	T
1	rs638111	0	66772682	C	T
1	rs537611	0	66772691	C	T
1	rs536858	0	66773026	G	C
1	rs639911	0	66773046	T	C
1	rs532976	0	66773209	T	G
1	rs641262	0	66773349	T	C
1	rs17128784	0	66774019	C	T
1	rs558550	0	66774350	T	A
1	rs7514592	0	66774988	A	T
1	rs7514666	0	66775011	A	G
1	rs6689595	0	66776137	C	T
1	rs6665325	0	66776190	A	G
1	rs72926316	0	66776843	C	T
1	rs6690590	0	66776954	G	A
1	rs17427278	0	66777388	C	T
1	rs1040716	0	66777590	A	T
1	rs2180336	0	66777996	C	T
1	rs4655834	0	66778275	C	T
1	rs4655605	0	66778493	A	G
1	rs6697215	0	66778722	G	T
1	rs78239144	0	66780016	C	T
1	rs10889606	0	66780330	A	G
1	rs10889607	0	66780371	T	C
1	rs11208831	0	66781272	G	A
1	rs11803904	0	66781544	G	A
1	rs17128787	0	66781768	T	A
1	rs6668629	0	66783061	A	G
1	rs11208832	0	66783595	A	C
1	rs6698834	0	66784153	C	G
1	rs6699001	0	66784172	G	T
1	rs72926324	0	66784492	A	T
1	rs1556805	0	66784679	T	C
1	rs2144720	0	66785568	C	A
1	rs2180335	0	66785930	A	G
1	rs6667596	0	66786000	T	C
1	rs75084470	0	66786217	G	A
1	rs144528476	0	66786976	G	T
1	rs117479198	0	66786977	G	A
1	rs12407566	0	66787692	A	T
1	rs150134866	0	66787945	A	G
1	rs4655606	0	66788120	C	T
1	rs7522367	0	66789141	C	A
1	rs11208834	0	66789263	A	G
1	rs1040715	0	66790248	G	T
1	rs4655607	0	66791346	G	A
1	rs150186766	0	66792623	C	G
1	rs11208835	0	66792664	A	G
1	rs76794402	0	66794098	C	T
1	rs75266605	0	66794139	G	A
1	rs6680071	0	66794748	T	C
1	rs6667168	0	66794759	C	T
1	rs72926338	0	66795104	T	G
1	rs910694	0	66796226	C	T
1	rs910693	0	66796248	A	G
1	rs1890195	0	66796378	T	C
1	rs3767308	0	66797611	C	T
1	rs3767309	0	66797669	A	G
1	rs634460	0	66799563	G	A
1	rs12567692	0	66800110	T	C
1	rs76120951	0	66800224	A	G
1	rs619959	0	66800512	G	C
1	rs472952	0	66800764	A	G
1	rs17128809	0	66801005	A	T
1	rs580436	0	66801127	A	G
1	rs6696880	0	66801495	A	G
1	rs518476	0	66801552	T	C
1	rs693826	0	66802591	T	G
1	rs1890197	0	66802772	C	T
1	rs79631889	0	66802899	A	G
1	rs1890196	0	66803080	C	T
1	rs76580356	0	66803304	T	C
1	rs11208836	0	66803548	G	A
1	rs17427907	0	66805270	T	C
1	rs1740417	0	66805589	T	G
1	rs2039695	0	66806057	A	T
1	rs76291896	0	66806058	G	C
1	rs189646334	0	66806915	G	A
1	rs2788646	0	66806953	T	C
1	rs475826	0	66807544	G	A
1	rs74974482	0	66807979	G	A
1	rs116661526	0	66808645	T	C
1	rs55762836	0	66808763	A	C
1	rs12093599	0	66808852	T	C
1	rs501997	0	66809344	A	G
1	rs584861	0	66810197	T	C
1	rs491190	0	66810657	C	T
1	rs78661852	0	66811768	G	A
1	rs17128818	0	66813129	C	T
1	rs11208837	0	66813563	G	A
1	rs10493402	0	66813856	G	A
1	rs55796632	0	66814233	A	T
1	rs4655835	0	66814826	T	C
1	rs1321177	0	66815071	G	T
1	rs55716202	0	66815352	C	T
1	rs17128823	0	66816267	T	A
1	rs61796502	0	66816861	G	A
1	rs10493403	0	66817012	G	C
1	rs17468525	0	66817970	G	A
1	rs12059062	0	66818258	T	A
1	rs4655836	0	66818903	G	T
1	rs598961	0	66819623	G	A
1	rs508098	0	66819874	C	T
1	rs11208838	0	66822828	A	G
1	rs11208839	0	66822909	C	T
1	rs2144719	0	66823134	G	T
1	rs11208840	0	66823166	G	A
1	rs17128828	0	66823604	T	C
1	rs12082927	0	66824079	C	T
1	rs147253160	0	66824155	C	T
1	rs140787356	0	66824158	G	T
1	rs7522170	0	66824860	G	C
1	rs7525321	0	66825944	C	T
1	rs2298054	0	66828681	G	T
1	rs783040	0	66828699	T	C
1	rs783039	0	66829262	A	G
1	rs77018490	0	66829701	G	C
1	rs17128839	0	66829713	T	C
1	rs783038	0	66829764	A	G
1	rs783037	0	66830107	C	T
1	rs143914553	0	66830911	G	A
1	rs190571784	0	66830916	G	A
1	rs2275644	0	66831099	G	A
1	rs7538869	0	66831322	T	G
1	rs783036	0	66831370	G	A
```
