## Supplementary material for "Characterization of shared and ancestry-specific signals driving complex traits using multi-ancestry fine-mapping": s2_snps.txt

```
rs35329755
rs7541003
rs140425847
rs9436717
rs12027261
rs9326063
rs9326064
rs10158872
rs10158873
rs11208637
rs8179492
rs6588136
rs6588137
rs6693498
rs7537733
rs6588138
rs6659883
rs6684351
rs6684620
rs117284224
rs6660140
rs11208638
rs6588139
rs6588140
rs7540891
rs7540895
rs2477785
rs9436280
rs117467508
rs10889545
rs9436720
rs2484168
rs6688876
rs6676279
rs6700614
rs1591364
rs4916047
rs1591363
rs1832017
rs11806845
rs9436723
rs9326065
rs7534332
rs7548844
rs716592
rs9326066
rs9436724
rs10493375
rs3818449
rs2296480
rs2296481
rs1408994
rs1334879
rs1334878
rs1334877
rs11208640
rs9728544
rs12733953
rs9725541
rs6697416
rs11208642
rs4593866
rs116927649
rs10889546
rs71647483
rs6700226
rs11208643
rs9436725
rs9436726
rs6588142
rs6588143
rs28429763
rs7545397
rs7545720
rs10789183
rs12759155
rs71647484
rs4554758
rs4575118
rs4512686
rs6588144
rs4325172
rs11208644
rs4332387
rs188128800
rs7532967
rs7555604
rs12077111
rs4582839
rs3930551
rs4329545
rs7556443
rs10218548
rs9326067
rs11208645
rs4915689
rs4916048
rs4916049
rs4916050
rs4916051
rs9436287
rs12753976
rs12087420
rs10889547
rs10889548
rs36067635
rs35782988
rs12726933
rs7415248
rs4916052
rs7524932
rs7515643
rs12136950
rs4915690
rs4592284
rs4915691
rs4915692
rs1033997
rs4655762
rs2148682
rs2148683
rs7540807
rs913199
rs913200
rs74514113
rs60807413
rs9436729
rs78965864
rs61781408
rs11208646
rs11208647
rs17127601
rs3818513
rs2274437
rs58308432
rs7546924
rs7536558
rs79624796
rs975309
rs77241227
rs3790436
rs10493377
rs12093960
rs3806318
rs1327118
rs1327119
rs3790435
rs3790434
rs12145690
rs10889549
rs4655802
rs55730790
rs13306523
rs9436740
rs12094974
rs57792498
rs9436299
rs140610013
rs7551385
rs12077210
rs3790433
rs17127618
rs7534511
rs9436300
rs9436301
rs12065099
rs9436741
rs9436302
rs11208648
rs9436303
rs9436304
rs7883
rs7602
rs1045895
rs17750
rs1046011
rs7661
rs55889533
rs183589068
rs6658922
rs17127643
rs117605302
rs17097182
rs79160459
rs11804091
rs3934256
rs6669785
rs6669873
rs17412175
rs9436745
rs10889550
rs67129560
rs10889551
rs10889552
rs10889553
rs970468
rs970467
rs7534350
rs9436746
rs61779772
rs3902062
rs118158677
rs9436747
rs9436748
rs60948573
rs6657868
rs200520131
rs145476430
rs77980027
rs72681327
rs61779779
rs4655811
rs72681330
rs6669354
rs146499969
rs138473950
rs72921454
rs2209707
rs144164186
rs2209706
rs61779780
rs4655598
rs12086650
rs7520723
rs7520568
rs7520742
rs61779781
rs61779782
rs6588147
rs72921463
rs7531110
rs7555955
rs6704167
rs17412347
rs12410666
rs17412368
rs61779814
rs61090190
rs115874638
rs7529650
rs17412403
rs12037879
rs61779815
rs17127656
rs12409877
rs6698653
rs7554485
rs7542824
rs2025804
rs2025803
rs75414713
rs7523344
rs7518849
rs6678718
rs2025805
rs10158579
rs7524834
rs7513047
rs10158592
rs10159112
rs11590603
rs17412682
rs11811946
rs148958240
rs17412723
rs11808888
rs10127890
rs17127673
rs10127731
rs10128072
rs11579567
rs1327121
rs12408851
rs17127677
rs17127680
rs1327120
rs6702545
rs1590640
rs1575986
rs61218937
rs4655610
rs11800909
rs11804481
rs17127690
rs6694528
rs11800275
rs192793074
rs11208654
rs7534177
rs10157275
rs7537093
rs1327115
rs72921490
rs2104563
rs2104564
rs10889556
rs74082071
rs12062820
rs11208655
rs11208656
rs74082072
rs12079231
rs7536110
rs7516904
rs7516763
rs7516840
rs181562241
rs112314233
rs11208657
rs11208658
rs12082485
rs12068561
rs1327116
rs78947634
rs77411387
rs10889558
rs12065503
rs7533108
rs2767485
rs2148684
rs11208659
rs1171273
rs1171274
rs10889559
rs1171275
rs1180445
rs1475397
rs1475398
rs12029311
rs11208660
rs75331601
rs12141591
rs2490323
rs1627238
rs77445006
rs1623037
rs1782755
rs74495483
rs11208662
rs11587159
rs1171276
rs11581702
rs1171277
rs1011527
rs1171278
rs1171279
rs1571151
rs1619754
rs1621286
rs1171280
rs10889560
rs1171281
rs6656451
rs1171282
rs576369718
rs2767486
rs12135802
rs1751492
rs1782754
rs6697315
rs76500887
rs7553258
rs2154381
rs1171268
rs1171269
rs6662904
rs1171270
rs10749753
rs1171271
rs1177681
rs1171272
rs1022981
rs1186075
rs1186403
rs1185692
rs12043410
rs1171261
rs1171262
rs1171263
rs117597400
rs12140910
rs1171264
rs1171265
rs17413610
rs12138493
rs1171266
rs1171267
rs139762968
rs117291834
rs12403114
rs78639398
rs1751490
rs1782763
rs12137973
rs10889561
rs12087382
rs12082008
rs1751491
rs55964802
rs9662547
rs575112453
rs140785226
rs1751481
rs2211654
rs140992451
rs1782758
rs2802469
rs1782759
rs116508643
rs1751482
rs1782760
rs2767482
rs117264313
rs2802470
rs1782761
rs1782762
rs1751483
rs1751484
rs1751485
rs1751486
rs1409802
rs7418057
rs7413823
rs370197650
rs10889562
rs6673324
rs72681384
rs11208673
rs7519977
rs10158279
rs2376016
rs6671495
rs6671498
rs183587207
rs3790432
rs3790431
rs1137100
rs35971550
rs3790429
rs10789184
rs6678948
rs13306519
rs12033452
rs6657632
rs149017909
rs6588152
rs11208674
rs4655517
rs4655518
rs4655519
rs140570956
rs78862345
rs4655680
rs142816868
rs3790428
rs3790427
rs3790426
rs3790425
rs9659701
rs3790424
rs1343982
rs1343981
rs10789185
rs10493379
rs12239395
rs10493380
rs6691346
rs6691282
rs12059300
rs1938487
rs2105462
rs7413467
rs11208676
rs6673591
rs11208677
rs77715828
rs1938489
rs12067730
rs12038998
rs10889563
rs4655528
rs11208678
rs11208679
rs10789186
rs7524458
rs7535099
rs7539528
rs10443259
rs6676495
rs4370791
rs11208680
rs12028951
rs12042877
rs12042884
rs10889564
rs10889565
rs3828039
rs3828038
rs10789188
rs3828037
rs3828035
rs61781283
rs61781284
rs10749754
rs6696658
rs117341129
rs6696954
rs6662244
rs72683113
rs12035604
rs12564626
rs11208682
rs10889566
rs10889567
rs10449758
rs2186243
rs80139988
rs2154380
rs4655696
rs10736402
rs1137101
rs4655537
rs12069188
rs10889568
rs10732836
rs55966874
rs4655539
rs142371773
rs6669117
rs6689191
rs10789189
rs3828034
rs145403352
rs1344015
rs12405556
rs11208683
rs10789190
rs3762274
rs3762273
rs3828033
rs6700201
rs3790423
rs3790422
rs3790421
rs3790420
rs1805134
rs6688776
rs6665672
rs7545475
rs12077336
rs12087511
rs11208685
rs12097855
rs11208686
rs79035087
rs17127767
rs6661050
rs79843967
rs4606347
rs6676598
rs11585329
rs10399687
rs2376018
rs77248581
rs72641129
rs11801408
rs1805094
rs11208687
rs72923286
rs6690625
rs6678033
rs17127776
rs75634621
rs12040007
rs61781308
rs4655555
rs4655556
rs4655723
rs4655557
rs1938484
rs11208688
rs13306520
rs1938485
rs6700421
rs4655729
rs61781309
rs17414638
rs11208689
rs4655564
rs4655739
rs4655740
rs78754335
rs57669574
rs7540268
rs3790437
rs3790438
rs3790439
rs10889569
rs61781310
rs4655743
rs61781311
rs57941031
rs6658330
rs10889570
rs61781312
rs7516341
rs7549647
rs17127807
rs12067936
rs4655566
rs17406366
rs4567312
rs17406429
rs6700896
rs34075504
rs17127815
rs7542446
rs77838365
rs11811985
rs6588153
rs11208690
rs61781313
rs57412330
rs11208691
rs74081964
rs7546242
rs17127825
rs17127826
rs1938499
rs61781314
rs17127828
rs76252277
rs17127832
rs76257047
rs1892535
rs61781315
rs1938498
rs17415296
rs3206172
rs146805288
rs12034502
rs72925327
rs1938497
rs150395658
rs1938496
rs17127838
rs12025906
rs1805096
rs12024269
rs72925333
rs17127849
rs72925335
rs72925337
rs61781317
rs61781318
rs61781319
rs1892534
rs41459646
rs112170610
rs146132952
rs117154969
rs7531867
rs60466849
rs59508186
rs11208692
rs11208693
rs2186247
rs2154384
rs2154383
rs61781320
rs112291788
rs140168415
rs199700853
rs376059132
rs61783276
rs12130672
rs61783277
rs58546752
rs72925350
rs4655754
rs67051863
rs112247468
rs11809906
rs78252998
rs12044840
rs12030956
rs12035753
rs111313184
rs1938494
rs1938493
rs1938492
rs2186246
rs2186245
rs1938491
rs61779661
rs2096443
rs2096442
rs4311928
rs143012400
rs141088928
rs146828109
rs113267119
rs4655761
rs79050868
rs138181310
rs2226281
rs113705268
rs11208695
rs11208696
rs61779662
rs78138427
rs66767543
rs28480230
rs61779664
rs72925370
rs12130476
rs12145237
rs11812068
rs76621591
rs74083729
rs10789192
rs4655764
rs61779665
rs28797536
rs28814303
rs28881215
rs28766321
rs28788308
rs28794911
rs28849079
rs28844384
rs75022029
rs72925384
rs72925388
rs11804277
rs66728245
rs34749903
rs61779667
rs61779668
rs61779669
rs56274111
rs72925391
rs72925393
rs72925394
rs10443260
rs72925396
rs11808262
rs10443261
rs11806790
rs11806794
rs10889573
rs11805108
rs11805121
rs11811528
rs10749755
rs10789193
rs61779671
rs61779672
rs61779673
rs4655772
rs61779710
rs61779711
rs66470832
rs61779712
rs61779713
rs61779714
rs61779715
rs11208698
rs11208699
rs57547036
rs2186244
rs2154382
rs12043254
rs138210804
rs117729996
rs1938490
rs59677396
rs61095579
rs59431947
rs57019700
rs76637555
rs60397347
rs58547206
rs11208700
rs61779721
rs56185479
rs55749540
rs60630616
rs55831770
rs57465478
rs60845315
rs12042779
rs12042807
rs72927238
rs74083770
rs11208701
rs75093445
rs61779725
rs61779726
rs12043772
rs72927245
rs72927249
rs4655574
rs4655575
rs79211391
rs72927256
rs72927258
rs61779728
rs72927259
rs11208705
rs7339965
rs11807752
rs61779734
rs11208707
rs61779735
rs10736403
rs10749756
rs12239571
rs1938500
rs1938501
rs1938502
rs12567606
rs12117858
rs60078476
rs4655778
rs4655779
rs117502416
rs11208708
rs72927285
rs4655780
rs4655781
rs4655782
rs4655783
rs4655784
rs12023864
rs12038180
rs55737039
rs55973636
rs61779737
rs59258332
rs56964262
rs12141410
rs56257327
rs10158937
rs67787610
rs11807723
rs2386
rs11208709
rs11208710
rs61469778
rs12026918
rs56036732
rs149265898
rs11809917
rs11809410
rs12043644
rs72929407
rs74082208
rs11208711
rs74530707
rs10889574
rs112153466
rs79624184
rs2375803
rs2375804
rs4655582
rs12021623
rs74082211
rs12022410
rs116488551
rs58846684
rs11208715
rs6683101
rs12030543
rs4655583
rs4655584
rs4655585
rs17127882
rs17407229
rs2211651
rs76623078
rs17127892
rs2375805
rs2889195
rs10493378
rs17127905
rs67620752
rs12042379
rs17407322
rs11208716
rs11208717
rs11208718
rs11208719
rs11208720
rs4655792
rs4655793
rs4655794
rs4655795
rs6699885
rs12029525
rs6664534
rs79994905
rs61779751
rs61779752
rs6588156
rs6588158
rs61779753
rs75561700
rs61779754
rs61779755
rs4420065
rs61779756
rs61779757
rs6688625
rs35351477
rs61779759
rs61780860
rs61780861
rs61780862
rs61780863
rs138140454
rs61780864
rs61780865
rs6667615
rs6667616
rs77074159
rs61780866
rs61780867
rs61780868
rs61780869
rs112695172
rs77837631
rs61780870
rs113467192
rs4459081
rs61780871
rs61780872
rs111558223
rs61780873
rs6698842
rs6663226
rs12410907
rs61780874
rs61780875
rs11805519
rs61780876
rs10157664
rs79471423
rs78711727
rs75286096
rs61780877
rs4394621
rs183007150
rs10789194
rs12058173
rs61780878
rs10789195
rs61780879
rs17415879
rs7524581
rs77585467
rs80314161
rs61780880
rs17407384
rs7515766
rs17407426
rs61780881
rs4425959
rs61780882
rs4579727
rs4456071
rs7518710
rs75761759
rs7541434
rs10889576
rs7541455
rs77011771
rs17127920
rs12753193
rs17127924
rs17127925
rs17416145
rs17407594
rs11208722
rs12116840
rs10789196
rs12121677
rs17407727
rs17127930
rs10493381
rs10493382
rs12741948
rs10493383
rs4278348
rs34972158
rs4394616
rs34651246
rs4491039
rs34330838
rs11801805
rs34386455
rs80131247
rs7511672
rs17416384
rs12739064
rs11208724
rs12740203
rs72929449
rs12744934
rs7526322
rs12737370
rs12738650
rs7532805
rs56155214
rs34036823
rs7539471
rs12734159
rs35200110
rs6692420
rs4655586
rs12726854
rs10493384
rs17127951
rs4291477
rs7416472
rs192738226
rs6695479
rs117761926
rs12144813
rs72929461
rs12035209
rs4128544
rs17448335
rs4353065
rs4655587
rs6664047
rs60589414
rs5010905
rs10789197
rs10493385
rs4281303
rs4288572
rs4655797
rs4655798
rs12729385
rs10889578
rs10789198
rs11808912
rs149869746
rs4300192
rs4514214
rs4335351
rs11208726
rs7365526
rs7365534
rs7367621
rs114077580
rs141422594
rs10889579
rs4614233
rs4330897
rs150509526
rs10789199
rs74723911
rs11808786
rs115523492
rs4478785
rs117232289
rs4285671
rs4655588
rs148902748
rs143573344
rs4655799
rs4655800
rs11809779
rs77155499
rs75509013
rs35228458
rs11208728
rs76347912
rs11208729
rs11208730
rs10889580
rs35649369
rs6686173
rs7542680
rs6588165
rs6689640
rs6656519
rs17448446
rs78498198
rs12086495
rs61780936
rs17408235
rs10789200
rs12087604
rs61780937
rs61780938
rs17408270
rs10749757
rs12563607
rs12567429
rs12568648
rs57382951
rs4483377
rs4593795
rs11208731
rs34684284
rs34276334
rs35843837
rs4593796
rs17408361
rs17127969
rs6703003
rs17448640
rs114769710
rs146963145
rs78454890
rs149466985
rs12732710
rs72641133
rs6703503
rs6663827
rs4633264
rs17408464
rs35195883
rs10493386
rs10493387
rs12742722
rs12742800
rs12724984
rs35773382
rs35411235
rs34007221
rs12143692
rs4481826
rs4601556
rs4428857
rs4498779
rs11208732
rs4492587
rs6698197
rs12753455
rs12754001
rs12753890
rs35739593
rs55783487
rs61796982
rs55675587
rs55696232
rs66716765
rs79807701
rs71647494
rs12758867
rs6666105
rs12759168
rs34459980
rs10889581
rs35101068
rs61796986
rs17127985
rs11208733
rs17448834
rs10889582
rs74085326
rs12143459
rs17408644
rs17408658
rs11208735
rs61796987
rs12751974
rs9970005
rs12401401
rs4350183
rs79314710
rs77025475
rs11208736
rs11208737
rs35804585
rs11208738
rs4313369
rs55905734
rs11208739
rs55926589
rs67013326
rs11208740
rs11808116
rs34081414
rs75259812
rs12404962
rs7531141
rs12046844
rs4468139
rs55776383
rs11208742
rs74085334
rs6696294
rs74085336
rs6659197
rs4655801
rs4557937
rs11805714
rs11208743
rs143259943
rs34962519
rs115173244
rs36063941
rs116397165
rs11208745
rs59280212
rs7532641
rs76934186
rs12033355
rs12121489
rs10399926
rs10889583
rs10789201
rs11208747
rs17127999
rs4385675
rs17449084
rs11208748
rs11208749
rs56903400
rs12034009
rs75944127
rs9326069
rs11208750
rs74085349
rs72931353
rs11208751
rs34227754
rs4454519
rs4418570
rs4341342
rs4551569
rs12736317
rs61797024
rs6663176
rs34778236
rs6703532
rs11804553
rs6701146
rs34875040
rs58244311
rs61797035
rs12142070
rs12744733
rs11208755
rs11208756
rs11208757
rs112021757
rs12038590
rs77978858
rs4655589
rs4147194
rs61797036
rs6657878
rs4542192
rs10889584
rs11807220
rs10889585
rs72931379
rs4288570
rs6675417
rs114683222
rs6679537
rs4384209
rs117490060
rs12562507
rs12024253
rs6685939
rs10889586
rs10889587
rs72641136
rs17097214
rs17097219
rs150507095
rs6675119
rs76333413
rs4259616
rs17128006
rs12029272
rs12061146
rs4310419
rs4314863
rs11208758
rs76396866
rs76459880
rs113453197
rs17128019
rs140394939
rs141721003
rs12567602
rs12021998
rs12561892
rs34692920
rs17128024
rs7553999
rs74537890
rs148563557
rs12024848
rs11576180
rs34347295
rs34476153
rs12563191
rs12563451
rs75886544
rs12758390
rs34103804
rs76196365
rs72641137
rs7514810
rs7517475
rs12410242
rs144190174
rs79623659
rs60465503
rs141989857
rs7521325
rs116109716
rs60936790
rs116646037
rs182232626
rs12734395
rs6664699
rs12739892
rs12760107
rs34280859
rs10789203
rs138380425
rs12128190
rs114957835
rs116525431
rs4272595
rs12133189
rs10493388
rs17128040
rs10789204
rs4077429
rs4077430
rs11208759
rs75705162
rs4077431
rs10127957
rs10493389
rs6694927
rs12125534
rs4133072
rs77693582
rs75817237
rs17128066
rs12127678
rs12128395
rs4347184
rs6681607
rs6681523
rs76330444
rs10493391
rs6684621
rs4405117
rs12129539
rs66460461
rs12065338
rs6704418
rs4609402
rs12130802
rs11208760
rs138381550
rs12124334
rs6698162
rs7518112
rs10889588
rs11208761
rs12081185
rs35478578
rs12566211
rs12141435
rs140122592
rs11208762
rs12131591
rs6588168
rs4310420
rs12751825
rs12129719
rs10493392
rs2801580
rs12566670
rs150913044
rs2801581
rs115143759
rs12036455
rs117391947
rs61797059
rs118186565
rs2801576
rs12134350
rs2840676
rs2801577
rs12722982
rs1892346
rs78033557
rs17128076
rs2801578
rs2186124
rs12401980
rs79798023
rs12023622
rs2840677
rs35825384
rs1937460
rs1937461
rs6588169
rs12749548
rs35293862
rs3924049
rs11581577
rs1937462
rs1937463
rs74083918
rs1316906
rs1316871
rs74897126
rs12760605
rs12731486
rs79014169
rs6588170
rs12737568
rs34303786
rs79953143
rs150087029
rs12748664
rs2310880
rs34868502
rs2310881
rs4071565
rs140220945
rs143918856
rs7547294
rs11586247
rs11586637
rs4655804
rs12411066
rs146203047
rs74851849
rs4388681
rs3009868
rs12730529
rs35354251
rs183748095
rs4353064
rs148251522
rs1937447
rs34448654
rs34904501
rs12744291
rs78438686
rs12047720
rs12750939
rs61799372
rs12064884
rs12751173
rs35543467
rs12066442
rs75028896
rs6668241
rs6588174
rs12725660
rs11589566
rs11582520
rs34756497
rs4655806
rs17417079
rs17450973
rs11578009
rs11208765
rs12563893
rs11208766
rs4592240
rs4348694
rs12752975
rs4329483
rs17128118
rs74083927
rs78534800
rs12068439
rs77941928
rs17451216
rs4655808
rs1937445
rs12757124
rs188565512
rs17128123
rs11208769
rs76491747
rs61112677
rs145839604
rs117756547
rs7537390
rs56064263
rs17451403
rs17451451
rs76891836
rs4655809
rs7552762
rs74920120
rs4655591
rs12080701
rs55824844
rs2310752
rs2997085
rs146629777
rs12564815
rs2997084
rs35185259
rs10889589
rs57275063
rs6664366
rs79985487
rs2310753
rs12737722
rs61498597
rs57873782
rs28842268
rs185754531
rs2997091
rs72685057
rs12040468
rs4255357
rs3969967
rs35021135
rs11585651
rs59144079
rs78191445
rs12058296
rs12565842
rs2310754
rs12087361
rs11208772
rs12566621
rs79161989
rs4503327
rs7528604
rs7550837
rs12088813
rs4554696
rs4255359
rs11208773
rs12730848
rs12085612
rs11208774
rs11208775
rs3009872
rs12568672
rs11208776
rs11208777
rs11208778
rs74084733
rs7527901
rs7531270
rs7543245
rs12046598
rs6690101
rs117308216
rs6680334
rs75237235
rs117414582
rs12729364
rs35130999
rs10889590
rs7537687
rs1937458
rs1937456
rs1937455
rs11208779
rs1937454
rs7547416
rs2997088
rs60206529
rs6421482
rs79782282
rs7553566
rs7539615
rs17417915
rs17417957
rs61799396
rs75700729
rs78353223
rs78948002
rs1937452
rs35698460
rs17451842
rs79668322
rs7551853
rs10789205
rs12760902
rs4638095
rs1937464
rs12743648
rs12062815
rs12062901
rs2186126
rs1318474
rs1318475
rs12096433
rs4132812
rs12562632
rs7554756
rs111392358
rs7513141
rs12059788
rs147304914
rs7519259
rs2186123
rs6691929
rs17418207
rs17128163
rs17452121
rs1937441
rs1937440
rs17452301
rs147197178
rs17128166
rs2503207
rs1937439
rs1937438
rs144488327
rs2503206
rs1937437
rs2310819
rs12040823
rs12085651
rs111561021
rs55706383
rs147039453
rs1937436
rs12738832
rs1937435
rs1937434
rs11208784
rs61799435
rs2503201
rs10889591
rs77534329
rs113436063
rs2503199
rs1937433
rs2503197
rs12564578
rs6684069
rs1937453
rs1937457
rs80109489
rs6690398
rs2503196
rs2096406
rs2489918
rs2489919
rs2503194
rs12732753
rs12406977
rs77164216
rs35528758
rs4989531
rs1317611
rs1937432
rs12749570
rs2186121
rs2186120
rs11585157
rs59255680
rs5023204
rs1937431
rs4531269
rs147287045
rs2186119
rs2186118
rs3949210
rs113123360
rs2253745
rs12040309
rs12565749
rs12566724
rs12567613
rs6664196
rs6664582
rs2503189
rs2503188
rs2503187
rs2503185
rs12087205
rs80247010
rs2503184
rs1937444
rs144756694
rs75437398
rs7548579
rs10493393
rs61799585
rs61799586
rs6670419
rs1954618
rs17128208
rs1937443
rs2186122
rs7534143
rs11590249
rs11578944
rs7522876
rs2503182
rs12045610
rs77874620
rs1937442
rs2489907
rs35297113
rs61796569
rs12022451
rs6588177
rs77034801
rs1937451
rs1937450
rs114118303
rs1937448
rs1392816
rs2455020
rs17128227
rs1500957
rs1500956
rs17419964
rs78554590
rs4655810
rs2503209
rs1937446
rs117552386
rs12727285
rs6683044
rs149101876
rs4475719
rs7543153
rs114887247
rs2503212
rs141602775
rs7523323
rs79415400
rs17128248
rs2455021
rs17128250
rs2503215
rs74969060
rs137937203
rs7553522
rs77781886
rs2455031
rs7553844
rs937606
rs4360504
rs9659943
rs61796571
rs71649207
rs7525758
rs71649208
rs7525943
rs12734198
rs35833618
rs6674699
rs66523735
rs12757542
rs2455032
rs117867823
rs12567350
rs12567351
rs12123415
rs12563550
rs2489920
rs72667440
rs11577275
rs148379429
rs11581168
rs937607
rs150639116
rs6588178
rs6588179
rs6588180
rs6687763
rs2503220
rs7522003
rs151168231
rs7544451
rs2455033
rs17128274
rs117850609
rs2489905
rs2455034
rs117203090
rs2489904
rs2503221
rs12033425
rs1354062
rs1354063
rs1354064
rs17454251
rs10889593
rs17128289
rs1937430
rs12565528
rs1354061
rs1392812
rs76556104
rs12565572
rs78399189
rs2270866
rs2252780
rs117963442
rs114165392
rs2270865
rs2228693
rs2228692
rs72641138
rs17128314
rs7556303
rs11208787
rs7546256
rs72641139
rs11208788
rs77061950
rs1392811
rs1354060
rs74789112
rs7530150
rs1500951
rs10889594
rs12742079
rs11583733
rs2291980
rs1392810
rs2455013
rs12040042
rs12747154
rs12040101
rs1354059
rs12753778
rs2503222
rs12759111
rs140158743
rs2455012
rs2503223
rs61796607
rs1500950
rs138931435
rs11208790
rs1909885
rs75178005
rs6691634
rs7521986
rs2202062
rs2202061
rs58128575
rs146171751
rs6588183
rs2871582
rs7525573
rs2503224
rs6588184
rs7548630
rs11208792
rs72641140
rs34674835
rs12049033
rs12049129
rs12037891
rs12133853
rs1463885
rs7512880
rs4492586
rs9436757
rs10889595
rs1500963
rs12043568
rs1500962
rs2503225
rs61796609
rs12026690
rs1500961
rs12040843
rs11588564
rs12722858
rs17454773
rs6588185
rs12028871
rs1392820
rs1392819
rs1392818
rs35736157
rs1500960
rs10493394
rs1948730
rs79057236
rs4655813
rs12041326
rs182105995
rs1500959
rs35633234
rs7552924
rs12739285
rs12134699
rs17128361
rs12119734
rs1500958
rs1392817
rs35514672
rs12121473
rs2455028
rs75516575
rs72641141
rs12027416
rs884712
rs868321
rs868320
rs57550775
rs12138629
rs7415930
rs1909886
rs13376067
rs1500955
rs11208793
rs11208794
rs12118541
rs2455018
rs12048400
rs1392815
rs12049155
rs12024232
rs1392814
rs139517519
rs7548408
rs7539350
rs1500954
rs12063046
rs6661750
rs7551528
rs10493395
rs6588186
rs2503228
rs75961769
rs10493396
rs11208796
rs4427379
rs12726241
rs17128380
rs6668688
rs6671380
rs17455267
rs1463884
rs7522014
rs6694912
rs4357502
rs12122239
rs2937269
rs12410862
rs79657260
rs11208797
rs4655814
rs4655815
rs4655816
rs146580265
rs12406476
rs80079711
rs147181354
rs77767822
rs76109096
rs4655595
rs10889599
rs2503231
rs10158178
rs79541221
rs6673526
rs2455026
rs79529753
rs74225007
rs78297471
rs113098644
rs2455025
rs139286096
rs80272747
rs56136910
rs2455024
rs35956835
rs142427673
rs111379491
rs2455014
rs7417172
rs2503161
rs1566527
rs2503162
rs547078338
rs10889602
rs1500952
rs4655596
rs76868562
rs190064199
rs1392813
rs7519491
rs2455016
rs10889603
rs7548551
rs4004
rs867724
rs633894
rs1604268
rs185281924
rs117138834
rs650440
rs17128412
rs803227
rs538497
rs678212
rs74869604
rs680078
rs680925
rs566005
rs149917661
rs7412571
rs72667480
rs76224157
rs518938
rs17421832
rs10157315
rs10157331
rs17128420
rs77225475
rs72667481
rs10889604
rs12745871
rs148048542
rs17421942
rs7533441
rs11811769
rs539322
rs613112
rs12140107
rs614350
rs554310
rs497677
rs495054
rs34676265
rs78291299
rs12122966
rs2503170
rs35624449
rs76839592
rs563573
rs640352
rs531244
rs2503173
rs2246913
rs551000
rs1337405
rs596662
rs72667490
rs11801007
rs2503174
rs1984179
rs1984178
rs524208
rs590426
rs60791322
rs17128445
rs2455037
rs2503177
rs17128450
rs6698080
rs78164521
rs1392824
rs59148940
rs57391741
rs1604269
rs2455035
rs2485383
rs72679116
rs72679117
rs74551436
rs17128463
rs72679118
rs72679119
rs17128465
rs114287158
rs115304639
rs2503166
rs673143
rs495272
rs17128467
rs582237
rs1546262
rs594094
rs544024
rs1577844
rs2485382
rs79384896
rs2088819
rs7527119
rs937605
rs599235
rs141265692
rs2485381
rs6679711
rs2503218
rs78597894
rs629250
rs953165
rs56033038
rs7540273
rs111261264
rs3005564
rs2993094
rs536025
rs2133967
rs11805090
rs11208807
rs2069278
rs556303
rs809141
rs12756993
rs60805831
rs17128482
rs60131760
rs693257
rs78567140
rs496713
rs78990331
rs72922366
rs146155217
rs553862
rs6656638
rs12135034
rs583018
rs582104
rs581575
rs147257739
rs782329
rs12041885
rs12034887
rs12042015
rs570497
rs524897
rs526772
rs72922379
rs1338719
rs11208808
rs11208809
rs4655599
rs4655821
rs11208810
rs12034627
rs4655822
rs36183827
rs571259826
rs28867801
rs148351757
rs484058
rs35570971
rs4425960
rs4526587
rs4425961
rs4440835
rs12040524
rs4427380
rs111710919
rs7537021
rs7517265
rs7517125
rs7517390
rs471257
rs76703080
rs72922394
rs524487
rs1361078
rs2152810
rs12038399
rs551678
rs12035583
rs559321
rs12042473
rs566954
rs145379613
rs12118380
rs12562513
rs11208815
rs11208816
rs2225864
rs11208817
rs782417
rs184516044
rs1084480
rs146378479
rs1084481
rs541305541
rs481493
rs1084499
rs12039339
rs509157
rs143499511
rs510278
rs7541802
rs12047168
rs71649217
rs72922402
rs17128509
rs572144
rs10127671
rs12041116
rs574009
rs12141125
rs481249
rs483098
rs12141263
rs507956
rs12757888
rs493098
rs10454452
rs57180329
rs10454453
rs75558307
rs117228046
rs12046822
rs12029209
rs17128524
rs558153
rs10493398
rs560936
rs10493399
rs12048959
rs12024035
rs12045274
rs12045279
rs17128531
rs11208821
rs803300
rs12048931
rs17423605
rs12041964
rs34344670
rs563080
rs1110369
rs945801
rs12021931
rs6700971
rs117067744
rs59958021
rs200701612
rs12045945
rs1416312
rs148422260
rs72924414
rs544361
rs10889605
rs555764
rs12028873
rs12037030
rs79165512
rs538041
rs1416313
rs76537799
rs6665931
rs477308
rs17423910
rs11579350
rs12049505
rs1338721
rs117627432
rs118169963
rs17128567
rs952635
rs78398051
rs72641142
rs7528545
rs17128575
rs6692281
rs113366417
rs113087118
rs17128579
rs10493400
rs7529316
rs7529249
rs17128589
rs6588190
rs12031327
rs72641143
rs72641144
rs4655828
rs4655829
rs6685779
rs6588191
rs74873498
rs6588192
rs7542394
rs1578039
rs72641145
rs12239906
rs11208822
rs11583551
rs6690456
rs6678048
rs2153117
rs2153116
rs12239365
rs61089481
rs61335531
rs78114561
rs4655830
rs72641146
rs74994412
rs4655831
rs17128620
rs12032117
rs12046056
rs79107146
rs4655832
rs4655603
rs6704282
rs17128642
rs4655604
rs7367706
rs4376710
rs72641147
rs1338718
rs4320761
rs74846811
rs17424885
rs11208823
rs11586030
rs7523912
rs7546796
rs11804879
rs6661245
rs6661344
rs6699831
rs6675559
rs72641148
rs6664618
rs72924457
rs139854295
rs12039595
rs17128661
rs12036049
rs12043611
rs17128664
rs12036928
rs57747519
rs12041560
rs58629293
rs76594695
rs6672372
rs11208824
rs12036518
rs150347756
rs11208825
rs1321176
rs1321175
rs1321174
rs78957931
rs17128678
rs17128680
rs6667812
rs6667915
rs141912258
rs6668312
rs12136334
rs75048667
rs75694313
rs1321173
rs7529504
rs11806416
rs118108239
rs143439532
rs521557
rs539701
rs539692
rs519712
rs517669
rs75486266
rs1569929
rs72641149
rs1321172
rs502958
rs6588193
rs6588194
rs6701329
rs74225013
rs17128712
rs6700403
rs6688020
rs12031294
rs12021574
rs1572680
rs118027698
rs573942
rs543589
rs72679155
rs12140250
rs505237
rs12119040
rs74826148
rs17128718
rs17128722
rs76915396
rs142547235
rs554120
rs17128732
rs17128734
rs2749108
rs147694201
rs557909
rs622474
rs557736
rs117488497
rs499320
rs12060491
rs12142375
rs594965
rs72677255
rs575056
rs80219291
rs492833
rs494880
rs522037
rs17128738
rs529601
rs118168408
rs80002850
rs571146
rs569986
rs566267
rs79682946
rs545739
rs74632480
rs17460284
rs519044
rs644949
rs12032433
rs486136
rs630739
rs782967
rs6668516
rs17128746
rs56163035
rs599381
rs77545566
rs17128751
rs546784
rs2312065
rs11208829
rs511983
rs509363
rs2064707
rs482097
rs558325
rs6683604
rs12137080
rs524770
rs12137115
rs500541
rs499170
rs498448
rs498393
rs495477
rs494735
rs17128769
rs17128771
rs12030788
rs6683977
rs782686
rs492589
rs17128781
rs76539053
rs611838
rs146585449
rs563034
rs538336
rs638111
rs537611
rs536858
rs639911
rs532976
rs641262
rs17128784
rs558550
rs7514592
rs7514666
rs6689595
rs6665325
rs72926316
rs6690590
rs17427278
rs1040716
rs2180336
rs4655834
rs4655605
rs6697215
rs78239144
rs10889606
rs10889607
rs11208831
rs11803904
rs17128787
rs6668629
rs11208832
rs6698834
rs6699001
rs72926324
rs1556805
rs2144720
rs2180335
rs6667596
rs75084470
rs144528476
rs117479198
rs12407566
rs150134866
rs4655606
rs7522367
rs11208834
rs1040715
rs4655607
rs150186766
rs11208835
rs76794402
rs75266605
rs6680071
rs6667168
rs72926338
rs910694
rs910693
rs1890195
rs3767308
rs3767309
rs634460
rs12567692
rs76120951
rs619959
rs472952
rs17128809
rs580436
rs6696880
rs518476
rs693826
rs1890197
rs79631889
rs1890196
rs76580356
rs11208836
rs17427907
rs1740417
rs2039695
rs76291896
rs189646334
rs2788646
rs475826
rs74974482
rs116661526
rs55762836
rs12093599
rs501997
rs584861
rs491190
rs78661852
rs17128818
rs11208837
rs10493402
rs55796632
rs4655835
rs1321177
rs55716202
rs17128823
rs61796502
rs10493403
rs17468525
rs12059062
rs4655836
rs598961
rs508098
rs11208838
rs11208839
rs2144719
rs11208840
rs17128828
rs12082927
rs147253160
rs140787356
rs7522170
rs7525321
rs2298054
rs783040
rs783039
rs77018490
rs17128839
rs783038
rs783037
rs143914553
rs190571784
rs2275644
rs7538869
rs783036
```
