## Supplementary material for "Characterization of shared and ancestry-specific signals driving complex traits using multi-ancestry fine-mapping": susiex_nc3.cs80.cs

```
CS_ID	SNP	BP	REF_ALLELE	ALT_ALLELE	REF_FRQ	BETA	SE	-LOG10P	CS_PIP	OVRL_PIP
1	rs6588168	66324118	T,T	C,C	0.419483,0.681548	0.0220154,0.0269294	0.00400659,0.00917557	7.40762,2.47671	0.136868	0.136868
1	rs2801580	66326044	C,C	G,G	0.418489,0.681548	0.0220661,0.0252847	0.00400792,0.00917557	7.43435,2.23229	0.0880684	0.0880684
1	rs12081185	66321193	G,G	A,A	0.419483,0.681548	0.021827,0.0252322	0.00400659,0.00917557	7.2924,2.2247	0.0660108	0.0660108
1	rs2801576	66329791	G,G	T,T	0.420477,0.681548	0.0219395,0.0247171	0.00400528,0.00917557	7.36552,2.15092	0.065845	0.065845
1	rs6698162	66319371	A,A	C,C	0.419483,0.68254	0.0217835,0.0253057	0.00400659,0.00918321	7.26594,2.23229	0.0632722	0.0632722
1	rs2840676	66330636	T,T	C,C	0.420477,0.68254	0.0219825,0.0243576	0.00400528,0.00918321	7.39187,2.09734	0.0623434	0.0623434
1	rs1892346	66331478	A,A	T,T	0.419483,0.686508	0.0220375,0.0241918	0.00400659,0.0092144	7.42122,2.0628	0.061622	0.061622
1	rs4609402	66318628	A,A	G,G	0.419483,0.68254	0.0216918,0.0252532	0.00400659,0.00918321	7.21027,2.2247	0.0554026	0.0554026
1	rs6704418	66317547	A,A	T,T	0.419483,0.68254	0.0216001,0.025444	0.00400659,0.00918321	7.15483,2.25232	0.0521324	0.0521324
1	rs12065338	66317313	T,T	G,G	0.419483,0.68254	0.0215518,0.0253912	0.00400659,0.00918321	7.12575,2.24466	0.0482753	0.0482753
1	rs2801578	66332655	A,A	T,T	0.430417,0.548611	0.0204658,0.0284596	0.00399316,0.00859004	6.52697,3.03493	0.0377237	0.0377237
1	rs4347184	66313994	T,T	G,G	0.423459,0.68254	0.021293,0.0252532	0.00400146,0.00918321	6.98703,2.2247	0.0356418	0.0356418
1	rs6684621	66315450	T,T	C,C	0.419483,0.68254	0.0213203,0.0253437	0.00400659,0.00918321	6.98703,2.23778	0.035541	0.035541
```
