## Supplementary material for "Characterization of shared and ancestry-specific signals driving complex traits using multi-ancestry fine-mapping": susiex_nc3.cs80.snp

```
BP	SNP	PIP(CS1)	LogBF(CS1,Pop1)	LogBF(CS1,Pop2)
65832014	rs35329755	2.11164e-09	-1.61162	-0.964354
65832352	rs7541003	1.54965e-09	-1.68094	-1.20446
65832970	rs115553331	4.2848e-08	0.434224	-2.00573e-10
65834224	rs140425847	8.26953e-09	-1.18493e-10	-1.21086
65835302	rs9436717	1.504e-09	-1.70513	-1.21017
65835563	rs12027261	5.79821e-09	-1.555	-0.0108897
65835911	rs9326063	1.43518e-09	-1.72198	-1.24016
65835927	rs9326064	2.46448e-09	-1.60124	-0.820216
65836230	rs10158872	1.43331e-09	-1.72184	-1.2416
65836244	rs10158873	1.43348e-09	-1.72204	-1.24129
65836553	rs11208637	1.4345e-09	-1.72108	-1.24154
65836615	rs9436276	4.17679e-08	0.408693	-2.00573e-10
65836908	rs8179492	1.43444e-09	-1.72108	-1.24158
65837119	rs6588136	1.43444e-09	-1.72108	-1.24158
65837282	rs6588137	1.43322e-09	-1.72204	-1.24147
65837331	rs72679482	4.97034e-09	-1.71995	-2.00573e-10
65837389	rs6693498	1.43441e-09	-1.72113	-1.24154
65838229	rs7537733	1.44035e-09	-1.71706	-1.24149
65838366	rs6588138	1.43429e-09	-1.72123	-1.24154
65838618	rs6659883	1.43644e-09	-1.72069	-1.24057
65838649	rs6684351	1.46581e-09	-1.72109	-1.21993
65838774	rs6684620	1.45938e-09	-1.72109	-1.22433
65838855	rs117284224	1.07338e-08	-1.18493e-10	-0.950036
65838881	rs6660140	1.46085e-09	-1.72109	-1.22332
65838943	rs11208638	2.0858e-09	-1.70494	-0.883342
65839046	rs6588139	1.52763e-09	-1.72189	-1.17783
65839065	rs6588140	1.52499e-09	-1.72189	-1.17956
65839255	rs7540891	1.52176e-09	-1.72199	-1.18157
65839264	rs7540895	1.52192e-09	-1.72189	-1.18157
65839416	rs7541088	4.96222e-09	-1.72158	-2.00573e-10
65839868	rs2477785	1.52176e-09	-1.72199	-1.18157
65840011	rs9436280	1.52459e-09	-1.72199	-1.17972
65840113	rs117467508	1.18701e-08	-1.18493e-10	-0.849411
65840449	rs10889545	1.52456e-09	-1.72201	-1.17972
65840808	rs9436720	1.52443e-09	-1.7221	-1.17972
65840927	rs115277317	5.7139e-09	-1.58053	-2.00573e-10
65841167	rs2484168	1.52448e-09	-1.72206	-1.17972
65841220	rs6688876	1.52443e-09	-1.7221	-1.17972
65841334	rs6689005	7.20163e-08	0.953458	-2.00573e-10
65841515	rs6676279	1.52443e-09	-1.7221	-1.17972
65841680	rs6700614	1.52448e-09	-1.72206	-1.17972
65842036	rs137950057	5.75408e-08	0.729059	-2.00573e-10
65842364	rs1591364	1.43787e-09	-1.72164	-1.23864
65842508	rs4916047	1.64287e-09	-1.7221	-1.10489
65842513	rs1591363	1.52204e-09	-1.72206	-1.18132
65842597	rs1832017	1.5192e-09	-1.7221	-1.18315
65842704	rs11806845	3.92907e-09	-1.51722	-0.437807
65842736	rs9436723	1.52488e-09	-1.72206	-1.17946
65842891	rs9326065	2.05505e-09	-1.69138	-0.911757
65842900	rs7534332	1.52204e-09	-1.72206	-1.18132
65843653	rs7548844	1.5192e-09	-1.7221	-1.18315
65843982	rs716592	1.44202e-09	-1.72164	-1.23575
65844284	rs9326066	1.51692e-09	-1.72155	-1.1852
65844462	rs9436724	1.52964e-09	-1.72057	-1.17783
65844654	rs10493375	1.56251e-09	-1.70513	-1.17201
65844963	rs3818449	1.44532e-09	-1.7161	-1.239
65845042	rs2296480	1.59466e-09	-1.67756	-1.17921
65845076	rs2296481	1.597e-09	-1.68094	-1.17436
65845446	rs1408994	1.45731e-09	-1.72085	-1.22599
65846051	rs1334879	1.55708e-09	-1.72152	-1.1591
65846124	rs1334878	1.56713e-09	-1.72185	-1.15234
65846406	rs1334877	1.56363e-09	-1.72113	-1.1553
65846996	rs11208640	1.57139e-09	-1.71811	-1.15336
65847104	rs114490404	6.2218e-09	-1.49538	-2.00573e-10
65847105	rs9728544	1.56836e-09	-1.71811	-1.1553
65847168	rs12733953	2.92217e-09	-1.50562	-0.745485
65847186	rs9725541	1.5089e-09	-1.67112	-1.24093
65847766	rs12403430	5.20495e-09	-1.67382	-2.00573e-10
65847963	rs77639003	5.0788e-09	-1.69836	-2.00573e-10
65848034	rs6672992	1.2604e-08	-0.789421	-2.00573e-10
65848075	rs6697416	1.56909e-09	-1.71471	-1.15823
65848622	rs11208642	1.58697e-09	-1.7172	-1.14441
65849236	rs115494331	5.09612e-09	-1.69496	-2.00573e-10
65849534	rs67509066	6.35633e-09	-1.47398	-2.00573e-10
65849887	rs61753391	5.64821e-09	-1.5921	-2.00573e-10
65850968	rs4593866	1.58485e-09	-1.71145	-1.15149
65851091	rs116927649	8.21495e-09	-1.18493e-10	-1.21748
65851759	rs10889546	1.57764e-09	-1.72002	-1.14748
65851861	rs71647483	2.73075e-09	-1.51786	-0.801
65852064	rs6700226	1.59785e-09	-1.71139	-1.14338
65852310	rs11208643	1.65159e-09	-1.71307	-1.10862
65852870	rs9436725	1.57764e-09	-1.72002	-1.14748
65853196	rs9436726	1.57133e-09	-1.72002	-1.15149
65854473	rs6588142	1.6165e-09	-1.70376	-1.13941
65854556	rs6588143	1.61994e-09	-1.70376	-1.13728
65855954	rs28429763	1.7616e-09	-1.68226	-1.07495
65856282	rs7545397	1.56814e-09	-1.72205	-1.15149
65856443	rs7545720	1.5553e-09	-1.72203	-1.15974
65856779	rs10789183	1.55524e-09	-1.72207	-1.15974
65857150	rs12759155	2.42057e-09	-1.59046	-0.84897
65857387	rs71647484	2.34514e-09	-1.61567	-0.855413
65857403	rs4554758	1.91641e-09	-1.72194	-0.951038
65857457	rs4575118	1.91645e-09	-1.72192	-0.951038
65857483	rs4512686	1.91616e-09	-1.72207	-0.951038
65858088	rs6588144	1.91064e-09	-1.72194	-0.954053
65858145	rs4325172	1.57715e-09	-1.70537	-1.16244
65858151	rs11208644	1.5044e-09	-1.70302	-1.21202
65858992	rs7529945	7.10897e-09	-1.36208	-2.00573e-10
65859108	rs4332387	1.91036e-09	-1.72209	-0.954053
65859734	rs188128800	1.97392e-08	-1.18493e-10	-0.340829
65859869	rs7532967	1.50323e-09	-1.70107	-1.21474
65859910	rs7555604	1.49749e-09	-1.6991	-1.22054
65860660	rs12077111	1.51024e-09	-1.69769	-1.21347
65860687	rs4582839	1.53086e-09	-1.71821	-1.17939
65860874	rs3930551	1.50453e-09	-1.6991	-1.21585
65861060	rs4329545	1.5088e-09	-1.71914	-1.19298
65861210	rs112200619	4.37558e-08	0.45519	-2.00573e-10
65861340	rs7556443	1.50167e-09	-1.69979	-1.21707
65861555	rs10218548	1.50701e-09	-1.69624	-1.21707
65861660	rs9326067	1.49853e-09	-1.70421	-1.21474
65861798	rs11208645	1.58721e-09	-1.70764	-1.15381
65862079	rs4915689	1.50023e-09	-1.6984	-1.21941
65862508	rs4916048	1.49071e-09	-1.70364	-1.22054
65862747	rs4916049	1.49584e-09	-1.6991	-1.22164
65862844	rs4916050	1.49424e-09	-1.6991	-1.22271
65862851	rs146629130	4.96084e-09	-1.72186	-2.00573e-10
65862897	rs4916051	1.48914e-09	-1.70047	-1.22476
65863302	rs9436287	1.57446e-09	-1.70537	-1.16414
65863561	rs12753976	2.20552e-09	-1.633	-0.899474
65864009	rs12087420	1.48123e-09	-1.70482	-1.22574
65864198	rs10889547	1.48761e-09	-1.69689	-1.22938
65864220	rs10889548	1.48761e-09	-1.69689	-1.22938
65864852	rs146219244	6.1348e-09	-1.50946	-2.00573e-10
65865409	rs78521871	5.03988e-09	-1.70605	-2.00573e-10
65865574	rs36067635	1.54497e-09	-1.70929	-1.17914
65865590	rs35782988	1.54497e-09	-1.70929	-1.17914
65865635	rs12726933	1.55026e-09	-1.7074	-1.17761
65865662	rs7415248	1.47001e-09	-1.70715	-1.23102
65865940	rs4916052	1.53085e-09	-1.66648	-1.23113
65865993	rs7524932	1.54124e-09	-1.7074	-1.18345
65866477	rs7515643	1.54058e-09	-1.70929	-1.18198
65866516	rs12136950	1.539e-09	-1.7074	-1.1849
65866667	rs4915690	1.46925e-09	-1.7093	-1.22938
65867391	rs4592284	1.61585e-09	-1.722	-1.12157
65867519	rs4915691	1.68863e-09	-1.56857	-1.23095
65867715	rs4915692	1.48178e-09	-1.69761	-1.23258
65867734	rs72679497	5.11601e-09	-1.69106	-2.00573e-10
65867869	rs61781405	9.82999e-09	-1.038	-2.00573e-10
65869163	rs1033997	1.47015e-09	-1.71543	-1.22264
65869274	rs4655762	2.45388e-09	-1.2587	-1.16706
65869489	rs2148682	3.71172e-09	-1.4862	-0.525743
65869576	rs2148683	5.32854e-09	-1.07438	-0.575976
65870997	rs7540807	1.90043e-09	-1.60534	-1.07602
65871062	rs913199	4.32749e-09	-0.777528	-1.08092
65871135	rs913200	4.32749e-09	-0.777528	-1.08092
65871265	rs74514113	1.32451e-08	-1.18493e-10	-0.739809
65872011	rs60807413	1.92197e-09	-1.59231	-1.07777
65872597	rs9436729	4.10655e-09	-1.01439	-0.896461
65872621	rs78008163	5.0511e-09	-1.70383	-2.00573e-10
65872968	rs78965864	8.79678e-09	-1.18493e-10	-1.14905
65872981	rs75449394	9.53114e-09	-1.06887	-2.00573e-10
65873167	rs61781408	1.88408e-09	-1.55557	-1.13443
65873605	rs11208646	1.79455e-09	-1.5101	-1.22858
65873626	rs11208647	3.91715e-09	-1.04107	-0.916998
65873872	rs17127601	1.87102e-09	-1.55128	-1.14567
65873951	rs138629956	5.14182e-09	-1.68603	-2.00573e-10
65874037	rs3818513	3.83538e-09	-1.04261	-0.936562
65874147	rs2274437	3.94248e-09	-1.02815	-0.923475
65874544	rs58308432	9.3149e-09	-1.18493e-10	-1.09182
65874790	rs7546924	5.17911e-09	-1.13586	-0.54294
65874874	rs7536558	5.8266e-09	-0.464716	-1.09629
65875353	rs79624796	2.23811e-09	-1.33446	-1.18334
65875452	rs975309	1.87e-09	-1.47494	-1.22255
65875673	rs77241227	2.44439e-09	-1.23768	-1.19196
65875851	rs3790436	3.01145e-09	-1.09922	-1.1218
65879252	rs10493377	1.71715e-09	-1.66055	-1.12222
65879488	rs12093960	1.88734e-09	-1.53137	-1.15689
65880248	rs41301082	6.45273e-09	-1.45893	-2.00573e-10
65884783	rs75148473	5.49725e-09	-1.61919	-2.00573e-10
65885357	rs3806318	1.0663e-08	-0.184521	-0.772133
65885569	rs1327118	1.61989e-09	-1.64065	-1.20042
65885962	rs1327119	1.60941e-09	-1.62671	-1.22086
65886398	rs3790435	1.61618e-09	-1.63741	-1.20596
65886448	rs3790434	1.6229e-09	-1.62739	-1.21183
65887013	rs12145690	1.64237e-09	-1.6164	-1.21089
65887508	rs9436737	6.36681e-09	-1.47234	-2.00573e-10
65887606	rs74081641	6.85296e-09	-1.39875	-2.00573e-10
65888085	rs10889549	1.67757e-09	-1.61033	-1.19576
65888231	rs4655802	2.78603e-09	-1.14835	-1.15046
65888560	rs9436738	6.53395e-09	-1.44642	-2.00573e-10
65888854	rs9436297	6.36762e-09	-1.47221	-2.00573e-10
65890397	rs55730790	1.6517e-09	-1.61839	-1.20324
65890699	rs9436739	5.51024e-09	-1.61683	-2.00573e-10
65890990	rs13306523	1.014e-08	-1.18493e-10	-1.00694
65891901	rs9436740	1.15924e-08	-0.474592	-0.398494
65892314	rs149083666	1.02203e-08	-0.999061	-2.00573e-10
65892464	rs12094974	5.24649e-09	-0.817656	-0.84822
65892709	rs57792498	3.52572e-09	-1.47675	-0.586599
65892888	rs9436299	1.66343e-09	-1.68072	-1.13383
65893027	rs140610013	9.59984e-09	-1.18493e-10	-1.06169
65893960	rs4468199	5.35371e-09	-1.64564	-2.00573e-10
65894069	rs7551385	4.28233e-09	-1.36285	-0.506093
65894160	rs12077210	7.86481e-09	-0.848768	-0.412268
65894342	rs3790433	5.10494e-09	-0.788618	-0.904608
65894494	rs17127618	8.90262e-09	-1.11984	-0.0172483
65894665	rs142014788	2.18498e-07	2.06334	-2.00573e-10
65894784	rs146303495	2.10041e-07	2.02387	-2.00573e-10
65894813	rs77848204	4.98543e-09	-1.71692	-2.00573e-10
65894940	rs75465244	5.19427e-09	-1.67588	-2.00573e-10
65895130	rs7534511	1.73765e-09	-1.65784	-1.11306
65895264	rs9436300	1.66257e-09	-1.65784	-1.15723
65895927	rs9436301	1.44865e-08	-0.585334	-0.0648865
65896308	rs12065099	6.35684e-09	-0.824066	-0.649837
65896545	rs9436741	2.36942e-08	0.543317	-0.701523
65896561	rs9436302	9.51088e-09	-1.03894	-0.0320537
65896612	rs11208648	5.87853e-09	-0.844263	-0.707865
65896674	rs9436303	1.34214e-08	-0.651963	-0.0746196
65896687	rs9436304	1.3839e-08	-0.63787	-0.0580706
65897747	rs1887285	5.4709e-09	-1.62399	-2.00573e-10
65897869	rs7883	5.33309e-09	-0.915986	-0.733517
65897951	rs7602	9.69216e-09	-1.05483	0.00271367
65897981	rs1045895	7.33101e-09	-0.330799	-1.00052
65898364	rs114328096	5.02233e-09	-1.70954	-2.00573e-10
65898873	rs17750	5.78073e-09	-0.676214	-0.892691
65898996	rs1046011	2.54941e-09	-1.20655	-1.18102
65899320	rs7661	4.57642e-09	-1.03216	-0.770355
65900357	rs55889533	7.48808e-09	-0.404094	-0.906028
65900690	rs55655800	5.00457e-09	-1.71308	-2.00573e-10
65900993	rs114881303	1.99433e-07	1.97204	-2.00573e-10
65901196	rs183589068	1.89554e-08	-1.18493e-10	-0.381346
65901208	rs6658922	9.23782e-09	-1.09034	-0.00978392
65901345	rs113256767	6.60177e-09	-1.4361	-2.00573e-10
65902202	rs17127643	5.66839e-09	-0.865935	-0.722594
65903230	rs117605302	8.09223e-09	-1.18493e-10	-1.23253
65903445	rs17097182	5.38768e-09	-0.752288	-0.887032
65903708	rs79160459	4.31269e-09	-0.879851	-0.982021
65903879	rs11804091	8.16165e-09	-1.1945	-0.029483
65904455	rs3934256	8.84726e-09	-1.42111	0.277782
65904644	rs6669785	4.32387e-09	-0.945179	-0.914105
65904691	rs6669873	4.06391e-09	-0.963499	-0.957791
65904703	rs75417229	6.20824e-09	-1.49756	-2.00573e-10
65904748	rs142935509	6.75619e-09	-1.41298	-2.00573e-10
65904886	rs17412175	7.27048e-09	-1.56102	0.221406
65905293	rs9436745	4.30355e-09	-1.60018	-0.263817
65906067	rs10889550	3.83633e-09	-1.05049	-0.928433
65906129	rs67129560	2.35038e-09	-1.48326	-0.985601
65906137	rs10889551	1.58532e-09	-1.62124	-1.24141
65906173	rs10889552	3.51108e-09	-1.14644	-0.921073
65906265	rs10889553	3.60738e-09	-1.11938	-0.921073
65906490	rs970468	1.51733e-09	-1.70913	-1.19735
65906762	rs970467	3.81654e-09	-1.69864	-0.285448
65907084	rs142090774	1.28233e-08	-0.772174	-2.00573e-10
65907551	rs143950079	2.23965e-07	2.08806	-2.00573e-10
65907892	rs7534350	3.88518e-09	-1.22604	-0.740226
65908473	rs9436746	1.45399e-09	-1.7216	-1.22753
65908550	rs145295328	4.99766e-09	-1.71447	-2.00573e-10
65909107	rs61779772	5.25503e-09	-1.01202	-0.652229
65909206	rs3902062	3.3237e-09	-1.72191	-0.400452
65909541	rs141518748	2.57948e-07	2.22932	-2.00573e-10
65909606	rs77223187	5.61184e-09	-1.59856	-2.00573e-10
65911223	rs118158677	1.42346e-08	-1.18493e-10	-0.667762
65911519	rs77451629	4.96034e-09	-1.72196	-2.00573e-10
65911607	rs9436747	1.47378e-09	-1.69402	-1.24159
65911672	rs9436748	4.58081e-09	-1.17257	-0.628986
65913517	rs60948573	1.09814e-08	-1.18493e-10	-0.92723
65913707	rs6657868	1.46997e-09	-1.69665	-1.24155
65913913	rs11582592	1.37197e-08	-0.704603	-2.00573e-10
65914515	rs115966259	1.39396e-07	1.61388	-2.00573e-10
65914682	rs11588579	1.3256e-08	-0.738983	-2.00573e-10
65914907	rs75336190	1.39138e-08	-0.690557	-2.00573e-10
65914995	rs114280901	2.75461e-08	-0.00757331	-2.00573e-10
65915508	rs188679257	6.00094e-09	-1.53152	-2.00573e-10
65921339	rs200520131	9.78972e-09	-1.18493e-10	-1.0421
65921920	rs145476430	8.1899e-09	-1.18493e-10	-1.22053
65922084	rs77980027	2.52968e-09	-1.56642	-0.828927
65922309	rs148200993	1.65984e-07	1.78846	-2.00573e-10
65922532	rs72681327	5.10041e-09	-0.888671	-0.805443
65922545	rs61779779	5.06347e-09	-0.894296	-0.807086
65922727	rs116498241	2.6888e-07	2.27083	-2.00573e-10
65922778	rs150709025	1.59968e-07	1.75154	-2.00573e-10
65923002	rs76997537	5.20913e-09	-1.67302	-2.00573e-10
65923157	rs4655811	1.55536e-09	-1.65581	-1.22592
65923841	rs72681330	5.40783e-09	-0.828471	-0.807117
65924032	rs114403972	4.97428e-09	-1.71915	-2.00573e-10
65925349	rs6669354	3.14856e-09	-1.65953	-0.516963
65925801	rs74522047	1.1901e-07	1.45577	-2.00573e-10
65926396	rs146499969	8.05896e-09	-1.18493e-10	-1.23665
65926783	rs138473950	9.78999e-09	-1.18493e-10	-1.04207
65928723	rs113793307	5.49245e-09	-1.62006	-2.00573e-10
65929506	rs72921454	3.3846e-09	-1.72207	-0.382123
65929523	rs116330886	1.15698e-07	1.42754	-2.00573e-10
65930134	rs2209707	1.53814e-09	-1.66668	-1.22618
65930344	rs144164186	1.53871e-08	-1.18493e-10	-0.589906
65931012	rs143397435	1.36893e-07	1.59577	-2.00573e-10
65931251	rs2209706	1.54424e-09	-1.66007	-1.22884
65931394	rs61779780	3.63315e-09	-1.24215	-0.791184
65932185	rs4655598	2.26113e-09	-1.43608	-1.07149
65932355	rs12086650	2.06887e-09	-1.57823	-1.0182
65932745	rs114551222	5.58505e-09	-1.60334	-2.00573e-10
65933072	rs111815433	1.1691e-08	-0.864618	-2.00573e-10
65933195	rs7520723	3.89145e-09	-1.17321	-0.79144
65933206	rs7520568	3.70808e-09	-1.22353	-0.789388
65933263	rs7520742	3.91498e-09	-1.17321	-0.785412
65933381	rs116729383	7.0782e-09	-1.36641	-2.00573e-10
65933417	rs139972382	1.61435e-07	1.76067	-2.00573e-10
65933485	rs114377291	1.41913e-07	1.63178	-2.00573e-10
65933673	rs142579433	1.67593e-07	1.79811	-2.00573e-10
65934080	rs77605029	1.46203e-07	1.66156	-2.00573e-10
65934354	rs61779781	3.34824e-09	-1.37842	-0.736584
65934591	rs61779782	3.35242e-09	-1.3689	-0.744856
65934847	rs115235383	1.5503e-07	1.72018	-2.00573e-10
65935021	rs78774785	1.52215e-07	1.70186	-2.00573e-10
65935143	rs17127652	1.52215e-07	1.70186	-2.00573e-10
65935494	rs6588147	1.56826e-09	-1.65159	-1.22188
65936181	rs72921463	3.40647e-09	-1.67191	-0.425848
65936244	rs75169973	1.33176e-08	-0.734351	-2.00573e-10
65936271	rs78661848	5.61003e-09	-1.59888	-2.00573e-10
65936775	rs78263541	5.47146e-09	-1.62389	-2.00573e-10
65937065	rs7531110	1.75357e-09	-1.6001	-1.16169
65937479	rs7555955	1.66737e-09	-1.67322	-1.13897
65937880	rs6704167	2.78441e-09	-1.08993	-1.20947
65938261	rs17412347	1.13897e-07	1.07762	0.334239
65938669	rs12410666	1.23781e-08	-1.18493e-10	-0.80751
65938854	rs72681334	9.92687e-09	-1.02819	-2.00573e-10
65939158	rs17412368	2.09533e-09	-1.59276	-0.990969
65939443	rs61779814	1.85915e-09	-1.60971	-1.09361
65939974	rs61090190	2.03513e-09	-1.58739	-1.02548
65941016	rs76341778	5.46654e-09	-1.62479	-2.00573e-10
65941166	rs115874638	9.84712e-09	-1.18493e-10	-1.03626
65941532	rs7529650	2.00593e-09	-1.45077	-1.17655
65942266	rs17412403	2.03937e-09	-1.59276	-1.01804
65942707	rs12037879	9.67206e-09	-1.18493e-10	-1.05419
65943197	rs61779815	2.36606e-09	-1.40663	-1.05558
65943471	rs17127656	1.1659e-08	-0.431441	-0.435912
65943872	rs12409877	1.76118e-09	-1.55178	-1.20567
65944850	rs6698653	2.04769e-09	-1.6016	-1.00512
65944865	rs149009379	6.06219e-09	-1.52136	-2.00573e-10
65945906	rs7554485	1.76605e-09	-1.55178	-1.20291
65945965	rs7542824	2.25639e-09	-1.47563	-1.03404
65946121	rs2025804	1.6678e-09	-1.66185	-1.15008
65946506	rs2025803	2.28012e-09	-1.49076	-1.00844
65946935	rs75414713	1.02121e-08	-1.18493e-10	-0.99986
65947044	rs7523344	1.65928e-09	-1.66185	-1.1552
65948490	rs138861391	9.51323e-08	1.23183	-2.00573e-10
65948791	rs7518849	8.33122e-09	-0.503841	-0.699583
65949817	rs6678718	1.61297e-09	-1.6581	-1.18726
65949878	rs2025805	2.24245e-09	-1.48286	-1.03301
65950056	rs10158579	2.6685e-09	-1.69757	-0.644345
65950230	rs7524834	2.04427e-09	-1.60718	-1.00121
65950340	rs7513047	2.04107e-09	-1.60718	-1.00278
65950369	rs10158592	2.69555e-09	-1.69582	-0.63601
65950373	rs10159112	2.69555e-09	-1.69582	-0.63601
65951897	rs11590603	2.01184e-09	-1.61263	-1.01176
65952293	rs17412682	2.01184e-09	-1.61263	-1.01176
65952428	rs11811946	1.85599e-09	-1.53839	-1.16663
65952659	rs148958240	8.44008e-09	-1.18493e-10	-1.19044
65952741	rs17412723	2.03415e-09	-1.6016	-1.01176
65952781	rs11808888	2.69699e-09	-1.6902	-0.6411
65955178	rs10127890	2.7278e-09	-1.68615	-0.633793
65955725	rs17127673	2.71696e-09	-1.68743	-0.63649
65956938	rs10127731	1.85524e-09	-1.54515	-1.16028
65957096	rs10128072	2.80663e-09	-1.69213	-0.599317
65957141	rs11579567	8.25921e-09	-0.441153	-0.770952
65957337	rs1327121	1.61229e-09	-1.65423	-1.19154
65958006	rs12408851	1.88557e-09	-1.54641	-1.14279
65958274	rs17127677	2.94333e-09	-1.70695	-0.536946
65959106	rs17127680	1.87495e-09	-1.5595	-1.13535
65959397	rs1327120	1.87495e-09	-1.5595	-1.13535
65959982	rs148041272	3.3104e-08	0.17622	-2.00573e-10
65960036	rs6702545	1.87218e-09	-1.5595	-1.13683
65960720	rs1590640	1.83024e-09	-1.5595	-1.15949
65961203	rs1575986	1.60771e-09	-1.64951	-1.19912
65961299	rs61218937	2.91051e-09	-1.70826	-0.546847
65961353	rs4655610	9.46149e-09	-1.18493e-10	-1.0762
65961780	rs11800909	4.10921e-09	-1.46628	-0.443924
65962026	rs11804481	1.85732e-09	-1.56585	-1.13845
65962949	rs17127690	2.95774e-09	-1.68615	-0.552862
65963016	rs6694528	2.95774e-09	-1.68615	-0.552862
65963704	rs11800275	2.96116e-09	-1.68185	-0.556002
65964132	rs192793074	8.78389e-09	-1.18493e-10	-1.15051
65965336	rs112488289	9.49588e-09	-1.07258	-2.00573e-10
65965566	rs11208654	1.60317e-09	-1.65351	-1.19794
65965720	rs7534177	9.44236e-09	-0.495226	-0.583003
65966503	rs10157275	3.01531e-09	-1.6751	-0.544637
65966536	rs78650744	5.01551e-09	-1.7109	-2.00573e-10
65966564	rs7537093	1.85106e-09	-1.63121	-1.07646
65966839	rs1327115	1.89368e-09	-1.56585	-1.11906
65967108	rs72921490	3.13229e-09	-1.70954	-0.472134
65969062	rs2104563	1.80353e-09	-1.51556	-1.21813
65969430	rs2104564	1.80353e-09	-1.51556	-1.21813
65969552	rs10889556	1.83513e-09	-1.4957	-1.22062
65970367	rs74082071	1.34859e-08	-0.283267	-0.438521
65970495	rs12062820	3.34221e-09	-1.6656	-0.451204
65970605	rs11208655	1.80277e-09	-1.50972	-1.2244
65970787	rs11208656	3.33268e-09	-1.66845	-0.451204
65970925	rs74082072	4.44021e-09	-1.15928	-0.67345
65971155	rs12079231	3.3313e-09	-1.6656	-0.454476
65971461	rs7536110	1.80424e-09	-1.50972	-1.22358
65972518	rs7516904	1.78622e-09	-1.50972	-1.23362
65972550	rs7516763	1.94342e-09	-1.62779	-1.03119
65972595	rs7516840	1.79897e-09	-1.5031	-1.23312
65972836	rs181562241	8.18193e-09	-1.18493e-10	-1.22151
65973295	rs112314233	1.96581e-09	-1.61754	-1.02999
65973353	rs11208657	1.78998e-09	-1.50972	-1.23151
65973430	rs11208658	1.78894e-09	-1.5103	-1.23151
65973875	rs12082485	1.79099e-09	-1.50972	-1.23095
65973953	rs12068561	1.79193e-09	-1.50972	-1.23043
65974763	rs79083021	4.9606e-09	-1.72191	-2.00573e-10
65975847	rs6672331	8.90906e-09	-1.13637	-2.00573e-10
65976051	rs1327116	1.78356e-09	-1.51623	-1.2286
65976098	rs77273543	5.03298e-09	-1.70742	-2.00573e-10
65976668	rs78947634	4.00582e-08	0.853886	-0.486987
65976722	rs77411387	1.36497e-08	-1.18493e-10	-0.709715
65976966	rs10889558	1.83819e-09	-1.48958	-1.22507
65977820	rs12065503	3.11248e-09	-1.66845	-0.519562
65977844	rs7533108	1.6236e-09	-1.60896	-1.22983
65978418	rs143269572	6.35393e-09	-1.47436	-2.00573e-10
65978917	rs2767485	3.0924e-09	-1.66897	-0.525522
65978929	rs2148684	1.67006e-09	-1.58096	-1.22961
65979280	rs11208659	3.66376e-09	-1.33409	-0.690855
65980215	rs1171273	1.66724e-09	-1.58096	-1.2313
65980838	rs1171274	1.68369e-09	-1.57005	-1.2324
65981900	rs10889559	1.67815e-09	-1.57005	-1.23569
65982388	rs35660507	2.19578e-08	-0.234313	-2.00573e-10
65982633	rs1171275	3.33619e-09	-1.66086	-0.45774
65982640	rs113407624	9.94723e-09	-1.02614	-2.00573e-10
65982699	rs111291360	1.0532e-08	-0.969018	-2.00573e-10
65982752	rs115160659	4.99049e-09	-1.7159	-2.00573e-10
65982876	rs113424381	1.04912e-08	-0.972899	-2.00573e-10
65982919	rs1180445	3.45357e-09	-1.65469	-0.429332
65983158	rs1475397	2.30648e-09	-1.29529	-1.19242
65983257	rs1475398	1.64179e-09	-1.58674	-1.24091
65983350	rs12029311	8.78069e-09	-1.18493e-10	-1.15088
65983626	rs11208660	3.85814e-09	-1.10742	-0.865827
65984856	rs75331601	2.48947e-09	-1.2888	-1.12256
65985135	rs116756838	9.67755e-09	-1.05363	-2.00573e-10
65985506	rs12141591	1.64865e-08	-0.0928694	-0.428021
65985736	rs2490323	3.22917e-09	-1.70627	-0.444942
65986079	rs1627238	3.50509e-09	-1.7047	-0.364524
65986133	rs77445006	1.12932e-08	-1.18493e-10	-0.899233
65986550	rs1623037	3.52822e-09	-1.7047	-0.357945
65986804	rs1782755	3.51165e-09	-1.70627	-0.361081
65986990	rs139569596	4.96003e-09	-1.72202	-2.00573e-10
65987123	rs74495483	1.36614e-08	-1.18493e-10	-0.70886
65987164	rs11208662	5.28409e-09	-1.0108	-0.647934
65987205	rs11587159	1.71653e-09	-1.62291	-1.16022
65987449	rs1171276	3.57667e-09	-1.70777	-0.341238
65987659	rs11581702	1.69343e-09	-1.62796	-1.16872
65987676	rs1171277	3.58903e-09	-1.66674	-0.378811
65988093	rs1011527	1.74356e-08	-0.10276	-0.362159
65988146	rs1171278	3.78177e-09	-1.70627	-0.286976
65988162	rs1536467	6.67694e-09	-1.42478	-2.00573e-10
65988321	rs12073622	1.01486e-08	-1.0061	-2.00573e-10
65988493	rs1171279	2.3744e-09	-1.2347	-1.22399
65988706	rs1571151	5.24406e-09	-1.0184	-0.647934
65988945	rs111581981	9.34255e-09	-1.08886	-2.00573e-10
65989069	rs12079616	9.37956e-09	-1.0849	-2.00573e-10
65989096	rs12089884	9.41684e-09	-1.08094	-2.00573e-10
65989393	rs1619754	1.69183e-09	-1.55628	-1.24135
65989398	rs1621286	3.70641e-09	-1.70777	-0.305605
65989677	rs1171280	1.69215e-09	-1.55628	-1.24116
65989878	rs10889560	4.66958e-09	-1.06465	-0.717712
65990111	rs1171281	3.71723e-09	-1.69953	-0.31092
65990422	rs6656451	2.16688e-09	-1.66763	-0.882517
65990614	rs1171282	3.6412e-09	-1.71519	-0.315929
65991032	rs576369718	1.59339e-08	-1.18493e-10	-0.554989
65991203	rs2767486	5.23593e-09	-1.7015	0.03361
65992140	rs12135802	2.0626e-08	-0.0298877	-0.266993
65992625	rs1751492	3.4363e-09	-1.11452	-0.974516
65993348	rs1782754	2.41769e-09	-1.42427	-1.01635
65993556	rs6697315	4.23781e-09	-1.71961	-0.15978
65993599	rs76500887	2.38258e-08	-1.18493e-10	-0.152664
65994146	rs145437666	5.16831e-09	-1.68089	-2.00573e-10
65994474	rs192843358	1.02862e-08	-0.992633	-2.00573e-10
65994565	rs7553258	2.32348e-09	-1.502	-0.978371
65994590	rs140654719	1.01992e-08	-1.00113	-2.00573e-10
65995701	rs2154381	3.06732e-09	-1.21312	-0.989507
65995815	rs74704065	9.64363e-09	-1.05714	-2.00573e-10
65996166	rs1171268	3.14373e-09	-1.19201	-0.986015
65996802	rs1171269	2.49051e-09	-1.41819	-0.992753
65997740	rs6662904	1.58973e-09	-1.6535	-1.20637
65997841	rs1171270	2.48072e-09	-1.4495	-0.965388
65998467	rs10749753	1.72359e-09	-1.61529	-1.16374
65998572	rs74084010	1.06111e-08	-0.961532	-2.00573e-10
65998790	rs1171271	2.66924e-09	-1.4495	-0.892141
65999119	rs1177681	2.67761e-09	-1.45688	-0.881632
65999161	rs74084014	1.11745e-08	-0.9098	-2.00573e-10
65999811	rs1171272	2.67058e-09	-1.45688	-0.884262
66000034	rs1022981	2.69666e-09	-1.45688	-0.874541
66000437	rs1186075	2.73703e-09	-1.44202	-0.874541
66000533	rs1186403	3.41412e-09	-1.18129	-0.914222
66000659	rs1185692	2.69666e-09	-1.45688	-0.874541
66000981	rs143288541	6.10853e-09	-1.51375	-2.00573e-10
66001072	rs12043410	1.82841e-08	-1.18493e-10	-0.4174
66001402	rs1171261	2.67761e-09	-1.45688	-0.881632
66001746	rs1171262	2.707e-09	-1.4495	-0.878095
66001886	rs111573261	9.59955e-09	-1.06172	-2.00573e-10
66001933	rs1171263	2.70282e-09	-1.4495	-0.879641
66002056	rs117597400	1.58573e-08	-1.18493e-10	-0.559803
66002660	rs12140910	1.25851e-08	-0.0273948	-0.763528
66002997	rs79549563	5.08207e-09	-1.69772	-2.00573e-10
66003014	rs1171264	2.64664e-09	-1.44592	-0.904227
66003044	rs80323738	1.25086e-08	-0.797016	-2.00573e-10
66003252	rs1171265	5.11526e-09	-1.71871	0.0275035
66003474	rs17413610	1.24019e-08	-0.0374144	-0.76817
66003765	rs12138493	1.21448e-08	-0.0583619	-0.76817
66003824	rs1171266	3.3892e-09	-1.15603	-0.946815
66003854	rs1171267	5.14999e-09	-1.71735	0.0329101
66004137	rs139762968	8.64675e-09	-1.18493e-10	-1.16625
66004304	rs117291834	8.42206e-09	-1.18493e-10	-1.19258
66004665	rs74986928	5.09364e-09	-1.69544	-2.00573e-10
66005603	rs12403114	2.00328e-09	-1.38754	-1.2411
66006266	rs145770123	5.08045e-09	-1.69803	-2.00573e-10
66006497	rs76467619	1.07475e-08	-0.948764	-2.00573e-10
66006571	rs78639398	1.29555e-08	-0.00626009	-0.755653
66007430	rs1751490	5.13266e-09	-1.70974	0.0219266
66007900	rs1782763	5.97406e-09	-1.62419	0.0881853
66007909	rs75083258	9.10129e-09	-1.11502	-2.00573e-10
66008076	rs12137973	1.45382e-08	0.0411388	-0.687797
66008336	rs10889561	2.563e-09	-1.4679	-0.914361
66008702	rs12087382	2.0952e-09	-1.50925	-1.07454
66008710	rs12082008	2.08095e-09	-1.51607	-1.07454
66009333	rs1751491	6.03328e-09	-1.61433	0.0881853
66009412	rs182595869	9.34255e-09	-1.08886	-2.00573e-10
66010433	rs55964802	2.2169e-09	-1.45833	-1.06899
66014359	rs9662547	1.71285e-09	-1.59642	-1.18886
66015618	rs575112453	1.41122e-08	-1.18493e-10	-0.676396
66016331	rs140785226	1.09765e-08	-1.18493e-10	-0.927674
66016551	rs1751481	5.86348e-09	-1.61932	0.0646289
66016586	rs2211654	1.49485e-08	0.101312	-0.720137
66016633	rs140992451	8.40924e-09	-1.18493e-10	-1.1941
66016942	rs1782758	2.55788e-09	-1.45334	-0.930913
66017386	rs2802469	4.88076e-09	-1.70953	-0.0286033
66017686	rs1782759	5.48347e-09	-1.61197	-0.00972427
66017718	rs116508643	1.57038e-08	0.145225	-0.714758
66017835	rs138517453	7.53319e-09	-1.30412	-2.00573e-10
66017975	rs1751482	5.45085e-09	-1.61197	-0.0156908
66018041	rs1782760	2.54872e-09	-1.45334	-0.934498
66018227	rs2767482	5.95954e-09	-1.60922	0.070779
66018353	rs117264313	1.65578e-08	-1.18493e-10	-0.516578
66018559	rs2802470	4.99124e-09	-1.70944	-0.00630608
66019360	rs1782761	2.56627e-09	-1.45334	-0.927636
66019566	rs1782762	2.56627e-09	-1.45334	-0.927636
66019821	rs1751483	5.15419e-09	-1.71113	0.0275035
66019891	rs1751484	2.56627e-09	-1.45334	-0.927636
66020024	rs75326085	1.13563e-08	-0.893665	-2.00573e-10
66020219	rs1751485	5.03987e-09	-1.71113	0.00507472
66020840	rs1751486	2.62419e-09	-1.43763	-0.921032
66021351	rs1409802	2.85071e-09	-1.18127	-1.09459
66023707	rs7418057	5.84313e-09	-1.13489	-0.423281
66023716	rs7413823	4.92138e-09	-0.808612	-0.921234
66023964	rs76695989	2.73487e-08	-0.0147664	-2.00573e-10
66024318	rs370197650	9.07431e-09	-1.18493e-10	-1.11799
66030445	rs10889562	1.60535e-09	-1.7221	-1.12799
66031063	rs6673324	5.97203e-09	-1.09685	-0.439496
66031939	rs72681384	1.60913e-09	-1.72134	-1.1264
66032085	rs11208673	1.6123e-09	-1.7219	-1.12387
66033496	rs7519977	3.40644e-09	-1.20843	-0.889336
66033696	rs10158279	5.61393e-09	-1.12758	-0.470607
66033996	rs2376016	1.59654e-09	-1.71834	-1.13726
66035247	rs6671495	1.61487e-09	-1.72194	-1.12224
66035258	rs6671498	5.08786e-09	-1.29288	-0.403701
66035455	rs183587207	9.14332e-09	-1.18493e-10	-1.11041
66035739	rs3790432	1.6131e-09	-1.7221	-1.12318
66036028	rs3790431	1.6159e-09	-1.72172	-1.12182
66036441	rs1137100	3.50663e-09	-1.26913	-0.79965
66036614	rs35971550	2.54594e-09	-1.15897	-1.22997
66036776	rs3790429	1.68486e-09	-1.69823	-1.10353
66036962	rs10789184	3.20466e-09	-1.25942	-0.899409
66037589	rs6678948	1.60668e-09	-1.72101	-1.12825
66037929	rs13306519	1.08932e-08	-1.18493e-10	-0.935298
66038435	rs12033452	4.30625e-09	-0.984248	-0.879119
66038666	rs6657632	4.49716e-09	-0.95854	-0.861449
66038719	rs76227390	2.35297e-08	-0.165173	-2.00573e-10
66038841	rs149017909	1.12161e-08	-1.18493e-10	-0.906086
66038998	rs6588152	1.57425e-09	-1.7221	-1.14755
66039317	rs11208674	4.16128e-09	-1.00951	-0.888102
66039425	rs4655517	6.07743e-09	-1.14177	-0.377085
66039858	rs4655518	4.14557e-09	-1.00951	-0.891885
66039919	rs4655519	4.14557e-09	-1.00951	-0.891885
66040027	rs138866310	5.03059e-09	-1.7079	-2.00573e-10
66040309	rs140570956	1.43329e-08	-1.18493e-10	-0.66088
66040934	rs76912411	4.96742e-09	-1.72053	-2.00573e-10
66041013	rs78862345	2.68816e-09	-1.11502	-1.21956
66041469	rs4655680	4.07141e-09	-1.04535	-0.874096
66041865	rs142816868	8.46235e-09	-1.18493e-10	-1.18781
66042078	rs3790428	2.65331e-09	-1.36194	-0.985688
66042750	rs3790427	3.18075e-09	-1.33605	-0.83027
66043019	rs3790426	1.5333e-09	-1.72104	-1.17497
66043112	rs3790425	2.95783e-09	-1.36194	-0.877039
66043564	rs9659701	3.27474e-09	-1.58924	-0.547956
66044013	rs3790424	2.96233e-09	-1.33512	-0.902342
66044553	rs35228056	6.1509e-09	-1.50684	-2.00573e-10
66045251	rs1343982	2.91551e-09	-1.34417	-0.909224
66045328	rs1343981	2.91551e-09	-1.34417	-0.909224
66045864	rs10789185	3.98674e-09	-1.4498	-0.490663
66045927	rs10493379	2.802e-09	-1.37066	-0.922436
66046013	rs12239395	2.92553e-09	-1.34417	-0.905792
66046117	rs10493380	1.69959e-09	-1.72115	-1.07189
66046397	rs6691346	2.802e-09	-1.37066	-0.922436
66046505	rs6691282	2.802e-09	-1.37066	-0.922436
66047072	rs12059300	1.53067e-09	-1.72195	-1.17579
66047267	rs1938487	2.802e-09	-1.37066	-0.922436
66047880	rs2105462	2.82095e-09	-1.37066	-0.915694
66047893	rs7413467	2.83056e-09	-1.37066	-0.912297
66048123	rs11208676	2.92981e-09	-1.35311	-0.895388
66048389	rs6673591	4.1207e-09	-1.43254	-0.474869
66048417	rs11208677	2.94826e-09	-1.35034	-0.891885
66048460	rs77715828	1.17054e-08	-1.18493e-10	-0.863388
66048622	rs1938489	1.55263e-09	-1.71858	-1.1649
66049022	rs12067730	1.52542e-09	-1.72143	-1.17974
66049128	rs12038998	3.0418e-09	-1.3191	-0.891885
66049167	rs10889563	4.15724e-09	-1.42372	-0.474869
66049489	rs4655528	3.04629e-09	-1.31763	-0.891885
66049691	rs11208678	3.04008e-09	-1.31763	-0.893925
66049738	rs11208679	2.90972e-09	-1.34417	-0.911213
66050095	rs138149540	2.36576e-08	-0.15975	-2.00573e-10
66050477	rs10789186	4.14057e-09	-1.42372	-0.478886
66050533	rs116424768	4.98537e-09	-1.71693	-2.00573e-10
66050900	rs7524458	1.50149e-09	-1.71999	-1.19699
66050997	rs7535099	1.50037e-09	-1.71999	-1.19773
66051345	rs7539528	4.11032e-09	-1.42372	-0.48622
66051350	rs10443259	2.99996e-09	-1.32596	-0.898874
66052117	rs6676495	2.85211e-09	-1.29879	-0.976579
66052228	rs4370791	4.69929e-09	-0.908806	-0.867218
66053063	rs11208680	1.50708e-09	-1.72104	-1.19222
66053081	rs12028951	2.80752e-09	-1.31763	-0.973507
66053148	rs12042877	2.98517e-09	-1.3309	-0.898874
66053192	rs12042884	2.96233e-09	-1.33512	-0.902342
66053488	rs10889564	3.0382e-09	-1.32596	-0.886207
66053489	rs10889565	3.02754e-09	-1.32596	-0.889725
66053556	rs3828039	3.15848e-09	-1.25983	-0.91351
66053620	rs3828038	3.1008e-09	-1.26974	-0.92204
66053791	rs10789188	2.4977e-09	-1.56269	-0.845372
66053797	rs3828037	2.32336e-09	-1.45559	-1.02483
66053808	rs3828035	2.60197e-09	-1.48162	-0.885549
66054003	rs61781283	1.62579e-09	-1.72093	-1.11651
66054038	rs61781284	1.62909e-09	-1.72113	-1.11428
66054640	rs10749754	2.96933e-09	-1.36411	-0.870991
66054713	rs6696658	2.98582e-09	-1.32211	-0.907447
66054716	rs117341129	8.90126e-09	-1.18493e-10	-1.13724
66054995	rs6696954	4.77432e-09	-1.2169	-0.543281
66055158	rs6662244	3.22604e-09	-1.3339	-0.81828
66055654	rs72683113	2.84964e-09	-1.26733	-1.00891
66056052	rs12035604	2.13185e-09	-1.34755	-1.21889
66056542	rs12564626	2.69529e-09	-1.40479	-0.927143
66056596	rs11208682	2.74088e-09	-1.35371	-0.961448
66056921	rs10889566	2.67728e-09	-1.36342	-0.975215
66057050	rs10889567	2.63531e-09	-1.373	-0.981437
66057117	rs10449758	2.68663e-09	-1.35371	-0.981437
66057196	rs2186243	2.61704e-09	-1.35371	-1.00768
66057203	rs80139988	8.26539e-09	-1.18493e-10	-1.21136
66057441	rs2154380	2.84078e-09	-1.373	-0.90636
66057491	rs4655696	2.62693e-09	-1.373	-0.984621
66058000	rs10736402	2.7889e-09	-1.38244	-0.915344
66058513	rs1137101	2.68897e-09	-1.41893	-0.915344
66058801	rs4655537	3.53644e-09	-1.25182	-0.808492
66059023	rs12069188	1.95993e-09	-1.7168	-0.933732
66059445	rs10889568	2.20156e-09	-1.33977	-1.1945
66059460	rs10732836	2.64915e-09	-1.42773	-0.921467
66059560	rs55966874	3.09292e-09	-1.41799	-0.776328
66059663	rs4655539	2.64915e-09	-1.42773	-0.921467
66060401	rs142371773	9.51075e-09	-1.18493e-10	-1.07101
66061072	rs6669117	2.6572e-09	-1.41893	-0.927229
66061233	rs6689191	2.67296e-09	-1.41001	-0.930241
66061518	rs10789189	2.64921e-09	-1.41893	-0.930241
66062325	rs3828034	1.57712e-09	-1.65604	-1.2118
66062623	rs145403352	1.44886e-08	-1.18493e-10	-0.650075
66062994	rs1344015	8.04756e-09	-1.18493e-10	-1.23807
66063117	rs12405556	2.23635e-09	-1.30441	-1.21418
66063341	rs11208683	2.70291e-09	-1.38784	-0.941268
66063580	rs10789190	2.69947e-09	-1.39176	-0.938617
66064113	rs3762274	3.82674e-09	-0.917677	-1.06374
66064293	rs3762273	3.88767e-09	-0.87461	-1.09101
66064710	rs3828033	4.62749e-09	-0.743563	-1.04786
66064987	rs6700201	1.54512e-09	-1.71586	-1.17248
66064989	rs3790423	3.90019e-09	-0.871221	-1.09119
66065999	rs3790422	3.94745e-09	-0.8433	-1.10707
66066061	rs35755072	6.51334e-09	-1.44958	-2.00573e-10
66066216	rs3790421	3.93217e-09	-0.8433	-1.11094
66066330	rs3790420	3.92464e-09	-0.8433	-1.11286
66067109	rs1805134	1.58211e-09	-1.70808	-1.15659
66067385	rs13306522	4.96861e-09	-1.72029	-2.00573e-10
66067396	rs17097193	4.98154e-09	-1.7177	-2.00573e-10
66068177	rs6688776	3.38682e-09	-0.969144	-1.1344
66069020	rs6665672	2.07447e-09	-1.53974	-1.05399
66069400	rs7545475	9.55157e-09	-1.71907	0.652337
66069781	rs72683129	6.94204e-09	-1.38584	-2.00573e-10
66069986	rs12077336	2.94376e-09	-1.5538	-0.689952
66070026	rs12087511	2.86589e-09	-1.54503	-0.725531
66070031	rs11208685	7.2376e-09	-0.202264	-1.14188
66070422	rs12097855	2.99558e-09	-1.5588	-0.667496
66070602	rs11208686	5.28106e-09	-0.450879	-1.20843
66071082	rs79035087	2.9296e-09	-1.59146	-0.657113
66072543	rs17127767	3.14591e-09	-1.55273	-0.624598
66072896	rs6661050	3.17349e-09	-1.5538	-0.614806
66073357	rs79843967	1.76228e-08	-0.637976	0.183737
66073361	rs4606347	3.14705e-09	-1.56858	-0.608389
66073388	rs6676598	3.14705e-09	-1.56858	-0.608389
66073668	rs181619048	4.98957e-09	-1.71608	-2.00573e-10
66073814	rs11585329	3.75017e-09	-0.760102	-1.24153
66073982	rs10399687	3.12491e-09	-1.57335	-0.610675
66074166	rs2376018	3.55589e-09	-1.5917	-0.463132
66074891	rs77248581	1.50218e-08	-0.726299	0.112365
66075123	rs72641129	4.77404e-09	-0.565926	-1.19432
66075136	rs11801408	8.48531e-09	-1.7221	0.537003
66075586	rs74733149	1.19288e-08	-0.844482	-2.00573e-10
66075952	rs1805094	3.10148e-09	-1.57335	-0.618202
66076358	rs11208687	5.24205e-09	-0.449077	-1.21765
66077448	rs72923286	1.72821e-08	-0.57464	0.100876
66077590	rs6690625	2.29357e-09	-1.31378	-1.17955
66077624	rs6678033	5.51379e-09	-1.09948	-0.516701
66077805	rs17127776	3.58329e-09	-1.5885	-0.458655
66078742	rs75634621	1.5343e-08	-0.696203	0.103431
66080160	rs12040007	4.83514e-09	-0.565926	-1.1816
66080260	rs61781308	3.62931e-09	-1.5885	-0.445893
66080269	rs4655555	4.84277e-09	-0.565926	-1.18002
66080563	rs4655556	4.83514e-09	-0.565926	-1.1816
66080784	rs4655723	4.81658e-09	-0.552171	-1.1992
66080787	rs4655557	5.44451e-09	-1.1241	-0.504726
66081282	rs1938484	4.65558e-09	-0.605345	-1.18002
66081355	rs11208688	4.65558e-09	-0.605345	-1.18002
66081664	rs13306520	1.31486e-08	-0.787038	0.0399181
66082084	rs1938485	5.18089e-09	-1.11185	-0.566604
66082135	rs6700421	4.66302e-09	-0.605345	-1.17843
66082471	rs4655729	5.15726e-09	-1.11185	-0.571175
66082795	rs61781309	3.68761e-09	-1.5885	-0.429958
66082921	rs17414638	1.32931e-08	-0.73813	0.00193913
66083197	rs11208689	5.13616e-09	-1.11185	-0.575274
66083537	rs4655564	4.62424e-09	-0.618777	-1.17335
66084181	rs4655739	5.70512e-09	-0.515546	-1.06652
66084309	rs4655740	4.63202e-09	-0.618777	-1.17167
66084368	rs78754335	1.24304e-08	-0.80489	0.00159991
66084569	rs57669574	1.16453e-08	-0.866611	-0.00192312
66085236	rs7540268	4.6568e-09	-0.618777	-1.16633
66085433	rs3790437	3.82878e-09	-1.5885	-0.392389
66085525	rs3790438	3.84087e-09	-1.5885	-0.389237
66085574	rs3790439	5.02131e-09	-1.09948	-0.610261
66086194	rs10889569	4.95957e-09	-1.11185	-0.610261
66086308	rs61781310	3.84087e-09	-1.5885	-0.389237
66087301	rs4655743	4.89544e-09	-1.09948	-0.635648
66087620	rs61781311	3.89785e-09	-1.58397	-0.379038
66087742	rs57941031	4.67335e-09	-0.618777	-1.16278
66087829	rs6658330	1.00267e-08	-1.72209	0.703906
66088084	rs10889570	4.91673e-09	-1.09948	-0.631309
66088128	rs61781312	3.90895e-09	-1.56783	-0.392337
66088143	rs7516341	4.83466e-09	-1.09948	-0.648141
66088184	rs7549647	4.90963e-09	-0.571258	-1.16098
66088370	rs17127807	1.06077e-08	-0.89583	-0.0660217
66088701	rs12067936	4.84096e-09	-1.10247	-0.643848
66088951	rs4655566	4.84253e-09	-0.585019	-1.16098
66089187	rs17406366	1.06405e-08	-0.913123	-0.0456476
66089582	rs4567312	1.0944e-08	-0.874046	-0.0565986
66089708	rs17406429	3.7753e-09	-1.62902	-0.365934
66089782	rs6700896	3.36394e-09	-1.41314	-0.697184
66090211	rs115563900	4.99882e-09	-1.71423	-2.00573e-10
66090364	rs34075504	9.5e-09	-1.64526	0.573116
66091070	rs17127815	9.8667e-09	-1.71853	0.684259
66091106	rs7542446	4.53668e-09	-1.16	-0.651239
66091169	rs78933610	4.98319e-09	-1.71736	-2.00573e-10
66091221	rs77838365	8.44589e-09	-1.18493e-10	-1.18975
66091458	rs11811985	9.92733e-09	-1.71853	0.690385
66092017	rs6588153	5.19719e-09	-0.991106	-0.684212
66092349	rs11208690	6.27159e-09	-0.340009	-1.1474
66092457	rs61781313	3.73369e-09	-1.62524	-0.380797
66092566	rs57412330	9.55446e-09	-1.72091	0.654479
66092570	rs11208691	5.22454e-09	-0.977558	-0.692509
66092872	rs74081964	1.10615e-08	-0.884804	-0.03516
66093030	rs7546242	4.95268e-09	-1.031	-0.692509
66093708	rs17127825	9.87452e-09	-1.71774	0.684259
66094550	rs17127826	1.21486e-08	-0.72668	-0.0995415
66094928	rs1938499	3.66624e-09	-1.64347	-0.380797
66095388	rs61781314	1.00009e-08	-1.71729	0.696521
66095526	rs17127828	1.04261e-08	-0.96276	-0.0163648
66095721	rs76252277	1.20362e-08	-1.18493e-10	-0.835516
66095962	rs142740539	1.60963e-08	-0.544846	-2.00573e-10
66096925	rs17127832	1.09885e-08	-1.71252	0.785928
66096931	rs76257047	3.73612e-09	-1.65984	-0.345543
66097181	rs1892535	6.09633e-09	-0.386287	-1.12946
66097287	rs61781315	1.06241e-08	-1.72015	0.759842
66097938	rs79896327	4.97454e-09	-1.7191	-2.00573e-10
66098653	rs1938498	5.26295e-09	-0.956701	-0.706043
66099013	rs17415296	3.78342e-09	-1.62549	-0.367318
66099438	rs3206172	1.07477e-08	-1.7211	0.772357
66099765	rs146805288	9.311e-09	-1.18493e-10	-1.09224
66099831	rs12034502	4.82189e-09	-1.02414	-0.726132
66100128	rs41286708	4.96406e-09	-1.72121	-2.00573e-10
66100322	rs72925327	1.04031e-08	-0.990033	0.00869935
66100450	rs1938497	4.80267e-09	-1.02414	-0.730125
66100577	rs150395658	9.27097e-09	-1.18493e-10	-1.09655
66100915	rs1938496	5.84876e-09	-0.443721	-1.11348
66101275	rs17127838	1.08959e-08	-1.72067	0.785613
66101384	rs12025906	5.84876e-09	-0.443721	-1.11348
66102257	rs1805096	4.7708e-09	-1.01162	-0.749301
66103674	rs12024269	5.87588e-09	-0.443721	-1.10886
66105371	rs72925333	9.99635e-09	-1.02668	0.00546148
66105512	rs17127849	4.85807e-09	-0.994045	-0.748748
66105688	rs72925335	1.13763e-08	-1.7221	0.830197
66105691	rs142832105	5.51973e-09	-1.61511	-2.00573e-10
66105702	rs72925337	1.13763e-08	-1.7221	0.830197
66105751	rs61781317	3.90369e-09	-1.61102	-0.350494
66105805	rs61781318	3.90967e-09	-1.60589	-0.354088
66105888	rs61781319	3.89707e-09	-1.60589	-0.357316
66105944	rs1892534	5.03136e-09	-0.947681	-0.760064
66106042	rs41459646	3.90911e-09	-1.60963	-0.350494
66106684	rs112170610	9.897e-09	-1.04314	0.0119418
66106763	rs12736154	7.21701e-09	-1.34699	-2.00573e-10
66106886	rs146132952	8.08275e-09	-1.18493e-10	-1.2337
66107258	rs117154969	1.12411e-08	-1.18493e-10	-0.903856
66107305	rs112744618	4.98176e-09	-1.71765	-2.00573e-10
66107546	rs7531867	5.15979e-09	-0.956824	-0.725714
66107714	rs60466849	5.68184e-09	-0.472677	-1.11348
66107881	rs59508186	4.4397e-09	-1.08927	-0.743575
66107946	rs11208692	5.8278e-09	-0.449614	-1.11118
66108063	rs11208693	5.15979e-09	-0.956824	-0.725714
66108341	rs2186247	1.1231e-08	-1.72195	0.817192
66108517	rs2154384	5.09002e-09	-0.970439	-0.725714
66108534	rs2154383	3.9975e-09	-1.59738	-0.340391
66108647	rs143886023	1.31012e-08	-0.750728	-2.00573e-10
66108914	rs61781320	1.13092e-08	-1.72206	0.824245
66109111	rs112291788	1.13159e-08	-1.72147	0.824245
66109397	rs140168415	9.9314e-09	-1.04617	0.0184402
66110300	rs199700853	9.99131e-09	-1.18493e-10	-1.02172
66110357	rs376059132	8.13435e-09	-0.965958	-0.26138
66112473	rs61783276	4.08201e-09	-1.57475	-0.342096
66112528	rs12130672	5.066e-09	-0.948869	-0.752013
66112547	rs61783277	4.05257e-09	-1.57	-0.354088
66113402	rs58546752	1.13066e-08	-0.903507	0.00546148
66114718	rs72925350	1.05924e-08	-0.968758	0.00546148
66114747	rs4655754	5.58073e-09	-0.568602	-1.03551
66114975	rs67051863	5.57845e-09	-0.514063	-1.09046
66115008	rs112247468	5.57845e-09	-0.514063	-1.09046
66115064	rs11809906	5.06121e-09	-0.942836	-0.758993
66115181	rs78252998	9.92613e-09	-1.05612	0.0278588
66115213	rs12044840	5.08087e-09	-0.942836	-0.755117
66115298	rs12030956	5.08087e-09	-0.942836	-0.755117
66116376	rs191466087	1.82407e-08	-0.419777	-2.00573e-10
66116691	rs12035753	5.08087e-09	-0.942836	-0.755117
66116939	rs77521504	5.53466e-09	-1.6124	-2.00573e-10
66117461	rs111313184	1.21264e-08	0.155136	-0.983189
66117691	rs1938494	5.10068e-09	-0.942836	-0.751225
66117819	rs1938493	4.20093e-09	-1.55986	-0.328268
66117829	rs1938492	5.10068e-09	-0.942836	-0.751225
66118009	rs2186246	5.57845e-09	-0.514063	-1.09046
66118064	rs2186245	5.50031e-09	-0.528169	-1.09046
66118121	rs1938491	4.15857e-09	-1.57	-0.328268
66118190	rs61779661	4.1787e-09	-1.56517	-0.328268
66118478	rs2096443	1.16389e-08	-1.71882	0.849742
66118806	rs2096442	1.15648e-08	-1.71882	0.843352
66119752	rs4311928	5.13252e-09	-0.928845	-0.758993
66119949	rs143012400	1.04399e-08	-0.0170624	-0.960734
66120025	rs141088928	1.05291e-08	-0.978591	0.00929423
66120085	rs146828109	9.95925e-09	-1.0879	0.0629636
66120230	rs113267119	9.92719e-09	-1.09112	0.0629636
66120335	rs4655761	5.20549e-09	-0.914729	-0.758993
66120916	rs79050868	5.18743e-09	-0.914729	-0.762467
66120993	rs138181310	8.02588e-09	-1.18493e-10	-1.24076
66121063	rs2226281	5.70099e-09	-0.499872	-1.08292
66121101	rs113705268	1.00564e-08	-1.09112	0.075891
66121339	rs114803677	5.51626e-09	-1.61573	-2.00573e-10
66121634	rs11208695	5.14776e-09	-0.914729	-0.770143
66121781	rs11208696	5.12817e-09	-0.914729	-0.773957
66122491	rs61779662	4.14158e-09	-1.56026	-0.342096
66123200	rs78138427	5.74504e-09	-0.499872	-1.07523
66123622	rs66767543	5.76002e-09	-0.499872	-1.07262
66124075	rs28480230	5.17917e-09	-0.893684	-0.785105
66124477	rs61779664	4.05205e-09	-1.56517	-0.359047
66124788	rs72925370	1.14218e-08	-0.995986	0.108076
66124850	rs12130476	5.792e-09	-0.499872	-1.06708
66124882	rs12145237	5.792e-09	-0.499872	-1.06708
66125318	rs11812068	1.18907e-08	-1.71736	0.869688
66125465	rs76621591	8.77589e-09	-1.18493e-10	-1.15143
66125764	rs74083729	1.18824e-08	-1.71806	0.869688
66125770	rs10789192	5.03364e-09	-0.914729	-0.792563
66126159	rs4655764	4.22819e-09	-1.06365	-0.818007
66126359	rs61779665	1.18064e-08	-1.71806	0.863266
66126822	rs28797536	1.17324e-08	-1.71722	0.856142
66126860	rs28814303	1.17324e-08	-1.71722	0.856142
66126865	rs28881215	1.21036e-08	-1.70605	0.876121
66126914	rs28766321	1.16576e-08	-1.71722	0.849742
66127075	rs28788308	1.16576e-08	-1.71722	0.849742
66127157	rs28794911	1.16576e-08	-1.71722	0.849742
66127235	rs28849079	1.16576e-08	-1.71722	0.849742
66127306	rs28844384	1.15736e-08	-1.71806	0.843352
66127402	rs75022029	1.20121e-08	-1.72011	0.88259
66127443	rs72925384	1.15736e-08	-1.71806	0.843352
66127525	rs72925388	1.15736e-08	-1.71806	0.843352
66127632	rs11804277	1.14912e-08	-1.71882	0.836973
66127710	rs66728245	6.02225e-09	-0.458241	-1.06973
66128057	rs34749903	3.86717e-09	-1.56517	-0.405745
66128239	rs6664626	6.08304e-09	-1.51793	-2.00573e-10
66128252	rs61779667	1.14183e-08	-1.71882	0.830604
66128401	rs61779668	1.13641e-08	-1.71722	0.824245
66128499	rs61779669	3.89201e-09	-1.55528	-0.409229
66128511	rs56274111	5.01655e-09	-0.900487	-0.810206
66128670	rs72925391	1.13641e-08	-1.71722	0.824245
66128719	rs72925393	1.12842e-08	-1.71722	0.817192
66128802	rs72925394	1.12842e-08	-1.71722	0.817192
66128866	rs10443260	5.80748e-09	-0.499872	-1.06442
66128880	rs72925396	1.12842e-08	-1.71722	0.817192
66129022	rs11808262	1.14853e-08	-1.71722	0.834856
66129121	rs10443261	4.99837e-09	-0.900487	-0.813836
66129148	rs11806790	1.1213e-08	-1.71722	0.810856
66129223	rs11806794	1.1213e-08	-1.71722	0.810856
66129256	rs10889573	5.792e-09	-0.499872	-1.06708
66129320	rs11805108	1.12842e-08	-1.71722	0.817192
66129398	rs11805121	1.1213e-08	-1.71722	0.810856
66129452	rs11811528	1.11423e-08	-1.71722	0.804529
66129530	rs10749755	4.98034e-09	-0.900487	-0.81745
66129646	rs10789193	4.99591e-09	-0.900487	-0.814328
66129842	rs1938503	1.48927e-08	-0.622566	-2.00573e-10
66130230	rs61779671	1.10025e-08	-1.71722	0.791908
66130313	rs61779672	1.09562e-08	-1.72144	0.791908
66130325	rs61779673	1.10025e-08	-1.71722	0.791908
66130398	rs4655772	2.90269e-08	1.07543	-1.03064
66130508	rs61779710	1.10025e-08	-1.71722	0.791908
66130619	rs61779711	1.10025e-08	-1.71722	0.791908
66130631	rs66470832	5.87528e-09	-0.485597	-1.06708
66130804	rs61779712	1.09335e-08	-1.71722	0.785613
66130952	rs61779713	1.08574e-08	-1.71722	0.77863
66131136	rs61779714	1.08574e-08	-1.71722	0.77863
66131172	rs61779715	3.64737e-09	-1.56517	-0.464262
66131238	rs11208698	5.89097e-09	-0.485597	-1.06442
66131377	rs11208699	5.84284e-09	-0.485597	-1.07262
66131449	rs57547036	1.07895e-08	-1.71722	0.772357
66131533	rs2186244	1.07895e-08	-1.71722	0.772357
66131681	rs2154382	4.96245e-09	-0.900487	-0.821048
66131702	rs78076347	6.59747e-09	-1.43675	-2.00573e-10
66131707	rs12043254	5.85975e-09	-0.485597	-1.06973
66132411	rs138210804	8.21823e-09	-1.18493e-10	-1.21708
66132472	rs117729996	9.1214e-09	-1.18493e-10	-1.11281
66132800	rs1938490	4.93181e-09	-0.886118	-0.84161
66132900	rs59677396	1.07221e-08	-1.71722	0.766094
66132911	rs61095579	1.0589e-08	-1.71722	0.7536
66132978	rs59431947	1.05232e-08	-1.71722	0.747368
66133025	rs57019700	1.05232e-08	-1.71722	0.747368
66133064	rs76637555	3.56804e-09	-1.56517	-0.486252
66133078	rs60397347	1.04507e-08	-1.71722	0.740456
66133260	rs58547206	1.04507e-08	-1.71722	0.740456
66133443	rs11208700	2.54698e-08	0.973904	-1.05985
66133455	rs61779721	3.54574e-09	-1.56517	-0.492521
66133532	rs56185479	1.03956e-08	-1.7163	0.734246
66133583	rs55749540	1.03956e-08	-1.7163	0.734246
66133683	rs60630616	1.03956e-08	-1.7163	0.734246
66133758	rs55831770	1.03956e-08	-1.7163	0.734246
66133772	rs57465478	1.03314e-08	-1.7163	0.728046
66133931	rs60845315	1.03281e-08	-1.71661	0.728046
66133950	rs12042779	4.85836e-09	-0.887594	-0.85514
66134052	rs12042807	4.86553e-09	-0.886118	-0.85514
66134303	rs72927238	1.0195e-08	-1.71722	0.715678
66134674	rs74083770	1.02582e-08	-1.71722	0.721857
66134698	rs11208701	4.84887e-09	-0.886118	-0.858571
66134926	rs75093445	1.0154e-08	-1.71508	0.70951
66134978	rs61779725	1.04526e-08	-1.71704	0.740456
66134994	rs61779726	1.04526e-08	-1.71704	0.740456
66135034	rs12043772	6.10539e-09	-0.458241	-1.05602
66135216	rs72927245	1.13897e-08	-1.05597	0.165246
66135267	rs72927249	1.00632e-08	-1.71722	0.702668
66135328	rs4655574	4.80129e-09	-0.886118	-0.868432
66135668	rs4655575	6.10539e-09	-0.458241	-1.05602
66136086	rs79211391	1.00208e-08	-1.7153	0.696521
66136338	rs72927256	9.9931e-09	-1.71806	0.696521
66136504	rs72927258	9.97867e-09	-1.71951	0.696521
66136564	rs61779728	9.87131e-09	-1.71806	0.684259
66136779	rs72927259	1.08383e-08	-1.11265	0.172301
66136830	rs11208705	6.3964e-09	-0.414428	-1.05327
66136835	rs7339965	9.85726e-09	-1.71948	0.684259
66138575	rs11807752	3.3734e-09	-1.57475	-0.532765
66139087	rs61779734	3.38947e-09	-1.57	-0.532765
66139513	rs11208707	6.22897e-09	-0.443721	-1.0505
66140349	rs61779735	3.34871e-09	-1.57	-0.544865
66140396	rs10736403	2.67555e-09	-1.09986	-1.23941
66140511	rs10749756	2.67411e-09	-1.09986	-1.23995
66140817	rs12239571	1.13196e-08	-1.05869	0.161795
66141502	rs1938500	8.90192e-09	-0.141163	-0.996006
66141584	rs1938501	2.67347e-09	-1.09986	-1.24019
66141624	rs1938502	2.67347e-09	-1.09986	-1.24019
66141884	rs12567606	2.64579e-09	-1.11027	-1.24019
66142094	rs12117858	2.64521e-09	-1.11027	-1.24042
66142171	rs60078476	1.36042e-08	-1.18493e-10	-0.713059
66142336	rs4655778	6.1929e-09	-0.458241	-1.04179
66142530	rs4655779	2.59141e-09	-1.13082	-1.24042
66142558	rs117502416	1.02999e-08	-1.18493e-10	-0.991299
66142627	rs11208708	2.64467e-09	-1.11027	-1.24062
66142758	rs72927285	1.09242e-08	-1.08143	0.148978
66142777	rs4655780	2.64467e-09	-1.11027	-1.24062
66142883	rs4655781	2.64467e-09	-1.11027	-1.24062
66142972	rs4655782	2.64467e-09	-1.11027	-1.24062
66143044	rs4655783	2.49657e-08	1.02774	-1.13367
66143099	rs4655784	2.64418e-09	-1.11027	-1.2408
66143336	rs12023864	2.64418e-09	-1.11027	-1.2408
66143449	rs12038180	2.64418e-09	-1.11027	-1.2408
66143561	rs55737039	2.56475e-09	-1.14096	-1.24062
66143566	rs55973636	2.59199e-09	-1.13082	-1.24019
66143570	rs61779737	3.25612e-09	-1.56517	-0.577733
66143591	rs59258332	6.14094e-09	-0.472677	-1.03578
66143738	rs56964262	2.63955e-09	-1.11202	-1.2408
66143819	rs12141410	2.64375e-09	-1.11027	-1.24097
66144324	rs56257327	1.18172e-08	-1.13607	0.282192
66144876	rs10158937	2.51305e-09	-1.16097	-1.24097
66144990	rs112652890	5.13657e-09	-1.68705	-2.00573e-10
66145152	rs67787610	2.64336e-09	-1.11027	-1.24111
66145336	rs11807723	3.22521e-09	-1.56026	-0.592177
66146006	rs2386	2.63845e-09	-1.1121	-1.24114
66146017	rs11208709	6.28072e-09	-0.460859	-1.02509
66146039	rs11208710	2.6106e-09	-1.1224	-1.24145
66146099	rs61469778	1.05478e-08	-1.10379	0.136272
66146246	rs12026918	2.61538e-09	-1.12059	-1.24144
66146306	rs56036732	1.0516e-08	-1.10379	0.13325
66146319	rs149265898	9.12582e-09	-1.18493e-10	-1.11233
66146837	rs11809917	3.15034e-09	-1.56517	-0.610759
66147068	rs11809410	3.14492e-09	-1.56517	-0.61248
66147348	rs12043644	4.41836e-09	-0.871624	-0.966042
66147449	rs72929407	1.02207e-08	-1.12548	0.126462
66147506	rs74082208	1.02508e-08	-1.11916	0.123075
66147846	rs11208711	4.40568e-09	-0.871624	-0.968916
66147900	rs74530707	1.07038e-08	-1.11598	0.163145
66149341	rs10889574	5.72198e-09	-0.339802	-1.23932
66150441	rs112153466	6.10049e-09	-0.499872	-1.01519
66150510	rs55953331	5.93375e-09	-1.54278	-2.00573e-10
66151831	rs79624184	9.98778e-09	-1.11598	0.0939098
66152889	rs2375803	2.96154e-09	-1.57	-0.667729
66152919	rs2375804	2.93906e-09	-1.57475	-0.670597
66152974	rs148876862	5.87281e-09	-1.5531	-2.00573e-10
66153363	rs4655582	5.52909e-09	-0.376869	-1.23654
66153586	rs12021623	5.4286e-09	-0.39521	-1.23654
66153900	rs74082211	9.65328e-09	-1.14336	0.0872279
66153933	rs12022410	2.32955e-08	1.00918	-1.18435
66154114	rs116488551	1.64462e-09	-1.7093	-1.11663
66154330	rs58846684	8.05982e-09	-1.29173	0.0551871
66154414	rs11208715	5.32848e-09	-0.413424	-1.23694
66154454	rs144779325	6.09952e-09	-1.51523	-2.00573e-10
66154563	rs112585178	8.68103e-09	-1.16229	-2.00573e-10
66154838	rs6683101	9.52601e-09	-1.13743	0.0680262
66155027	rs12030543	5.89926e-09	-0.528169	-1.02044
66155407	rs4655583	6.75571e-09	-0.521933	-0.891115
66155515	rs4655584	4.26486e-09	-0.858131	-1.01489
66155627	rs4655585	3.9112e-09	-0.912671	-1.04692
66155923	rs17127882	9.80054e-09	-1.10365	0.0626507
66155972	rs17407229	3.04992e-09	-1.56669	-0.641631
66156021	rs2211651	3.81363e-09	-0.914729	-1.07013
66156365	rs140951490	1.46589e-08	-0.638385	-2.00573e-10
66156382	rs76623078	8.02425e-09	-1.18493e-10	-1.24097
66156477	rs17127892	1.01091e-08	-1.08482	0.074822
66156567	rs2375805	3.85783e-09	-0.91182	-1.06151
66156730	rs2889195	3.88727e-09	-0.897552	-1.06818
66156943	rs10493378	8.55904e-09	-1.26491	0.0884657
66157125	rs17127905	2.55399e-09	-1.16234	-1.22344
66157269	rs67620752	2.54978e-09	-1.16234	-1.22509
66158464	rs12042379	2.51566e-09	-1.181	-1.2199
66158536	rs17407322	2.97031e-09	-1.56181	-0.672959
66158825	rs11208716	3.85862e-09	-0.883158	-1.08997
66158994	rs11208717	4.20975e-09	-0.855463	-1.03057
66158995	rs11208718	3.54311e-09	-0.981271	-1.07716
66159001	rs11208719	2.75563e-09	-1.07888	-1.23091
66159003	rs77312858	5.90942e-09	-1.54689	-2.00573e-10
66159055	rs11208720	2.51566e-09	-1.181	-1.2199
66159254	rs139110137	8.24153e-09	-1.21425	-2.00573e-10
66159264	rs4655792	2.51566e-09	-1.181	-1.2199
66159278	rs4655793	2.51566e-09	-1.181	-1.2199
66159301	rs4655794	1.5443e-08	0.625765	-1.21204
66159368	rs4655795	2.51336e-09	-1.181	-1.22081
66159788	rs6699885	2.48742e-09	-1.19139	-1.2208
66159877	rs12029525	8.01967e-09	-1.18493e-10	-1.24154
66160075	rs6664534	2.51592e-09	-1.18186	-1.21894
66160239	rs79994905	2.9813e-09	-1.56181	-0.669266
66160319	rs61779751	2.99099e-09	-1.56181	-0.666023
66160346	rs61779752	2.88981e-09	-1.57149	-0.690749
66160433	rs6588156	2.56994e-09	-1.16158	-1.21797
66160454	rs6588157	7.22855e-09	-1.3454	-2.00573e-10
66160621	rs6588158	3.58121e-09	-0.95376	-1.09397
66160631	rs61779753	2.97264e-09	-1.56181	-0.672177
66161157	rs144892721	5.87954e-09	-1.55196	-2.00573e-10
66161174	rs75561700	2.93564e-09	-1.56181	-0.6847
66161273	rs61779754	2.93564e-09	-1.56181	-0.6847
66161358	rs61779755	2.9263e-09	-1.56181	-0.687888
66161440	rs572535975	8.33527e-09	-1.20294	-2.00573e-10
66161461	rs4420065	3.61465e-09	-0.926354	-1.11209
66161612	rs61779756	2.85625e-09	-1.56181	-0.712117
66161630	rs61779757	2.85625e-09	-1.56181	-0.712117
66161698	rs6688625	8.06944e-09	-0.199162	-1.03619
66161846	rs35351477	2.5764e-09	-1.57622	-0.800819
66161965	rs61779759	2.83515e-09	-1.56266	-0.718678
66162127	rs61780860	2.81839e-09	-1.57139	-0.715879
66162303	rs61780861	2.70041e-09	-1.64721	-0.682826
66162360	rs61780862	2.72759e-09	-1.65366	-0.66636
66162369	rs61780863	2.34e-09	-1.7221	-0.751184
66162452	rs138140454	8.47566e-09	-1.18493e-10	-1.18624
66162581	rs61780864	2.81265e-09	-1.59649	-0.692816
66162613	rs61780865	2.15687e-09	-1.62459	-0.930186
66162630	rs6667615	1.07161e-08	-0.228066	-0.723619
66162631	rs6667616	1.04384e-08	-0.149745	-0.828195
66162685	rs77074159	2.52075e-09	-1.63844	-0.760433
66162693	rs61780866	2.5141e-09	-1.63844	-0.763077
66162760	rs61780867	2.75899e-09	-1.51989	-0.788686
66162762	rs61780868	2.74438e-09	-1.52519	-0.788686
66163021	rs61780869	2.79515e-09	-1.65046	-0.645094
66163183	rs112695172	5.01759e-09	-1.69187	-0.0186097
66163438	rs77837631	2.64995e-09	-1.65047	-0.698426
66163738	rs61780870	2.63422e-09	-1.65047	-0.704378
66163796	rs113467192	5.10175e-09	-1.69335	-0.000496933
66164327	rs4459081	4.36295e-09	-0.677595	-1.17269
66164344	rs115474159	5.90323e-09	-1.54794	-2.00573e-10
66164521	rs61780871	2.60226e-09	-1.65366	-0.713398
66164536	rs61780872	2.60226e-09	-1.65366	-0.713398
66164670	rs111558223	2.60251e-09	-1.65047	-0.716491
66164724	rs61780873	2.5967e-09	-1.64686	-0.72234
66164732	rs6698842	2.8021e-09	-1.15828	-1.13478
66164748	rs6663226	4.41497e-09	-0.667303	-1.17113
66164855	rs12410907	2.70461e-08	-1.18493e-10	-0.0258924
66164913	rs61780874	2.57233e-09	-1.65047	-0.728155
66164928	rs61780875	2.5645e-09	-1.65047	-0.731202
66165034	rs11805519	1.41852e-08	-1.05963	0.388394
66165046	rs61780876	2.54029e-09	-1.65366	-0.737501
66165277	rs10157664	7.48365e-09	-0.585064	-0.72565
66165565	rs79471423	2.48817e-09	-1.66568	-0.746202
66165566	rs78711727	2.48817e-09	-1.66568	-0.746202
66165578	rs76303603	5.16343e-08	0.620752	-2.00573e-10
66165583	rs75286096	1.45723e-08	-1.03602	0.391703
66165816	rs61780877	2.49811e-09	-1.65337	-0.75453
66165836	rs4394621	6.62295e-09	-0.643146	-0.789747
66165872	rs183007150	8.5833e-09	-1.18493e-10	-1.17362
66166071	rs10789194	6.62295e-09	-0.643146	-0.789747
66166117	rs12058173	1.54621e-08	-0.958995	0.373956
66166128	rs61780878	2.49367e-09	-1.6466	-0.763077
66166154	rs10789195	6.59294e-09	-0.643146	-0.794289
66166208	rs61780879	2.4617e-09	-1.65366	-0.768926
66166337	rs17415879	2.44658e-09	-1.65982	-0.768926
66166499	rs7524581	4.16585e-09	-0.725384	-1.17113
66166688	rs77585467	4.11907e-08	-1.18493e-10	0.394778
66166733	rs80314161	2.43933e-09	-1.66279	-0.768926
66166819	rs141850335	5.46284e-09	-1.62547	-2.00573e-10
66166869	rs61780880	2.43193e-09	-1.66279	-0.771963
66167038	rs17407384	2.439e-09	-1.66279	-0.769061
66167452	rs7515766	2.65403e-09	-1.21165	-1.1357
66167582	rs17407426	2.43194e-09	-1.66568	-0.769061
66167805	rs61780881	2.42547e-09	-1.67126	-0.76615
66167819	rs4425959	6.66955e-09	-0.604026	-0.821856
66167832	rs61780882	2.41141e-09	-1.67126	-0.771963
66167901	rs4579727	6.67811e-09	-1.71065	0.286056
66167963	rs4456071	6.82772e-09	-0.576235	-0.826209
66168238	rs7518710	2.60272e-09	-1.22269	-1.14419
66168431	rs75761759	3.48589e-08	-1.18493e-10	0.227873
66168499	rs7541434	2.61593e-09	-1.19757	-1.16424
66168566	rs10889576	2.51042e-09	-1.21284	-1.19015
66168571	rs7541455	6.75471e-09	-0.552944	-0.860251
66168846	rs77011771	2.46501e-09	-1.66624	-0.755003
66169142	rs17127920	6.08731e-09	-0.966583	-0.550646
66169679	rs12753193	2.66788e-09	-1.16215	-1.18
66170013	rs17127924	7.06649e-09	-0.927574	-0.440497
66170195	rs17127925	7.27618e-09	-0.876447	-0.462382
66170218	rs17416145	2.29034e-09	-1.68652	-0.808215
66170362	rs17407594	2.54952e-09	-1.71088	-0.676648
66171001	rs11208722	3.04626e-08	-0.826943	0.920009
66171085	rs12116840	1.15886e-08	-0.682533	-0.190876
66171192	rs17416194	1.38067e-08	-0.698279	-2.00573e-10
66171728	rs10789196	1.27241e-08	-0.760743	-0.0191977
66171970	rs12121677	9.74337e-09	-0.657655	-0.389192
66172006	rs17407727	7.69125e-09	-0.447956	-0.835395
66173555	rs17127930	8.17747e-09	-1.18493e-10	-1.22205
66173940	rs10493381	7.3866e-09	-0.429808	-0.893959
66173950	rs10493382	8.33439e-09	-1.18493e-10	-1.20304
66174028	rs75683475	5.64461e-09	-1.59273	-2.00573e-10
66174864	rs12741948	7.39978e-09	-0.396488	-0.925497
66174932	rs10493383	8.1993e-09	-1.18493e-10	-1.21939
66175112	rs79750084	4.96359e-09	-1.72131	-2.00573e-10
66175395	rs4278348	1.49149e-07	1.64149	0.0400247
66176034	rs34972158	6.88462e-09	-0.429808	-0.964336
66176232	rs4394616	7.42921e-09	-0.828473	-0.489542
66176294	rs34651246	6.85494e-09	-0.429808	-0.968657
66176343	rs4491039	7.51616e-09	-0.849721	-0.456658
66176358	rs145344298	5.11808e-09	-1.69066	-2.00573e-10
66176521	rs34330838	7.02696e-09	-0.396488	-0.977192
66176750	rs11801805	8.56634e-09	-0.184207	-0.991387
66177723	rs34386455	8.41827e-09	-0.184207	-1.00882
66178064	rs144215737	1.17627e-08	-0.858498	-2.00573e-10
66178482	rs80131247	7.63186e-09	-0.752193	-0.53891
66178918	rs7511672	2.00671e-07	2.06051	-0.0822772
66179064	rs17416384	2.04407e-07	2.072	-0.0753213
66179086	rs12739064	8.36567e-09	-0.16612	-1.03318
66179203	rs11208724	9.66362e-09	-0.707715	-0.347351
66179743	rs12740203	8.58159e-09	-0.130376	-1.04344
66179893	rs72929449	8.24648e-09	-1.18493e-10	-1.21365
66180422	rs12744934	8.28698e-09	-0.152044	-1.05671
66181251	rs7526322	8.22703e-09	-0.148866	-1.06714
66182147	rs12737370	7.86657e-09	-0.16725	-1.09356
66182909	rs12738650	8.4059e-09	-0.111779	-1.08272
66183130	rs7532805	1.60884e-07	2.08929	-0.332045
66183312	rs56155214	7.83078e-09	-0.16725	-1.09812
66183423	rs34036823	7.96756e-09	-0.148866	-1.09919
66185403	rs7539471	7.411e-09	-0.185528	-1.13494
66185458	rs12734159	7.18626e-09	-0.6118	-0.739464
66185577	rs35200110	8.17272e-09	-0.600449	-0.622184
66187125	rs17407887	1.07699e-08	-0.946677	-2.00573e-10
66187235	rs6692420	6.34075e-09	-0.692743	-0.783694
66187803	rs4655586	1.87553e-07	2.29042	-0.379792
66189532	rs12726854	7.63754e-09	-0.643304	-0.647055
66190052	rs10493384	7.13954e-09	-0.725095	-0.632691
66190864	rs17127951	8.23649e-09	-1.18493e-10	-1.21486
66191075	rs4291477	2.51085e-07	2.46745	-0.26509
66191777	rs7416472	2.92197e-07	2.55004	-0.196052
66192105	rs192738226	1.33762e-08	-1.18493e-10	-0.729958
66193884	rs6695479	9.92981e-09	0.153453	-1.18135
66193895	rs117761926	8.73319e-09	-1.18493e-10	-1.1563
66194165	rs76962533	1.82636e-08	-0.418525	-2.00573e-10
66194234	rs147223456	5.11852e-09	-1.69057	-2.00573e-10
66194463	rs12144813	8.37092e-09	-0.657622	-0.541049
66194684	rs72929461	8.74279e-09	-1.18493e-10	-1.15521
66194959	rs12035209	2.5866e-07	2.51953	-0.287446
66195183	rs4128544	2.57184e-07	2.80091	-0.574552
66195595	rs17448335	7.85669e-09	-0.0753977	-1.18667
66197426	rs4353065	8.16681e-09	-1.18493e-10	-1.22336
66197680	rs4655587	9.37235e-09	-0.765806	-0.319864
66198609	rs6664047	9.46932e-09	-0.653602	-0.421776
66198727	rs60589414	8.03087e-09	-1.18493e-10	-1.24014
66199223	rs5010905	9.1588e-09	-0.667187	-0.441532
66199589	rs10789197	9.24912e-09	-0.653602	-0.445305
66200238	rs10493385	9.25817e-09	-0.653602	-0.444327
66200468	rs4281303	9.07886e-09	-0.653602	-0.463885
66200904	rs34514612	5.7404e-09	-1.57591	-2.00573e-10
66201022	rs4288572	3.02555e-08	1.25658	-1.17034
66201696	rs4655797	9.12124e-09	-0.609939	-0.502891
66201878	rs4655798	8.83262e-09	-0.640146	-0.504837
66201971	rs12729385	2.29408e-08	-0.514669	0.324152
66202346	rs10889578	3.04365e-08	1.22871	-1.13651
66202755	rs10789198	3.05113e-08	1.22871	-1.13405
66203934	rs11808912	2.52015e-08	-0.563646	0.467113
66204311	rs111610527	5.95803e-08	0.76389	-2.00573e-10
66204473	rs149869746	2.14779e-09	-1.71736	-0.841637
66205006	rs4300192	8.89724e-09	-0.779339	-0.358354
66205179	rs4514214	8.02243e-09	-1.18493e-10	-1.24119
66205257	rs4335351	8.40154e-09	-0.594677	-0.600343
66205540	rs11208726	8.2824e-09	-0.594677	-0.614625
66205662	rs7365526	9.18176e-09	-0.563836	-0.54238
66205718	rs7365534	3.19885e-08	1.25799	-1.11605
66205735	rs7367621	3.19885e-08	1.25799	-1.11605
66206110	rs114077580	8.65995e-09	-1.18493e-10	-1.16473
66206168	rs141422594	8.71884e-09	-1.18493e-10	-1.15795
66206193	rs10889579	8.70885e-09	-0.579309	-0.579785
66207053	rs4614233	8.42701e-09	-0.594677	-0.597316
66207095	rs4330897	8.59687e-09	-0.563836	-0.6082
66207254	rs150509526	8.03232e-09	-1.18493e-10	-1.23996
66207638	rs147732540	5.03711e-09	-1.7066	-2.00573e-10
66208285	rs10789199	8.74462e-09	-0.54982	-0.605175
66208979	rs74723911	8.01996e-09	-1.18493e-10	-1.2415
66208988	rs11808786	2.18539e-08	-0.611629	0.372575
66209126	rs115523492	2.24554e-09	-1.72186	-0.792629
66209926	rs4478785	9.15491e-09	-0.486491	-0.622653
66210115	rs117232289	8.62811e-09	-1.18493e-10	-1.16841
66210142	rs4285671	8.97411e-09	-0.502482	-0.626609
66210911	rs4655588	9.20884e-09	-0.38999	-0.713281
66210981	rs148902748	1.79324e-08	-1.18493e-10	-0.436823
66211021	rs143573344	8.22554e-09	-1.18493e-10	-1.21619
66211527	rs4655799	8.7929e-09	-0.502482	-0.647009
66211691	rs4655800	3.7501e-08	1.38912	-1.08819
66211916	rs11809779	7.20417e-09	-0.977564	-0.371211
66212275	rs77155499	1.00602e-08	-1.18493e-10	-1.01485
66212363	rs75509013	8.02119e-09	-1.18493e-10	-1.24135
66212681	rs35228458	1.89019e-08	-0.669924	0.285751
66213043	rs11208728	3.45502e-08	1.28459	-1.06561
66213328	rs76347912	8.01937e-09	-1.18493e-10	-1.24157
66214650	rs115742017	6.52622e-09	-1.44761	-2.00573e-10
66215172	rs11208729	8.27096e-09	-0.466337	-0.744347
66215303	rs11208730	7.8981e-09	-0.482301	-0.774511
66215348	rs10889580	3.23767e-08	1.16502	-1.01102
66215521	rs35649369	8.0595e-09	-0.917398	-0.319185
66215874	rs6686173	8.24803e-09	-0.49658	-0.716881
66216575	rs7542680	1.92919e-08	-0.0127376	-0.351013
66216904	rs6588165	1.51771e-08	0.0211757	-0.624824
66216976	rs6689640	6.12603e-09	-0.457896	-1.05299
66217215	rs6656519	3.94266e-08	0.657656	-0.306651
66217402	rs17448446	1.66797e-08	-0.689483	0.180241
66217469	rs78498198	8.17246e-09	-1.18493e-10	-1.22266
66217735	rs12086495	7.77882e-08	1.79377	-0.763217
66217887	rs77477863	5.32152e-09	-1.65167	-2.00573e-10
66217899	rs61780936	3.70102e-08	-0.04108	0.328838
66217975	rs17408235	3.70102e-08	-0.04108	0.328838
66217988	rs10789200	1.33829e-08	-0.0181924	-0.711267
66217989	rs12087604	8.86976e-08	-0.600113	1.76191
66218167	rs61780937	3.55364e-08	-0.0817162	0.328838
66218195	rs11579738	3.7961e-08	0.313126	-2.00573e-10
66218313	rs61780938	3.62557e-08	-0.0682248	0.335386
66218378	rs17408270	3.47767e-08	-0.109873	0.335386
66218552	rs10749757	2.61655e-07	-0.603381	2.84697
66218581	rs12563607	4.17915e-08	0.0738732	0.335386
66218660	rs12567429	3.3864e-08	-0.136467	0.335386
66219054	rs12568648	3.33546e-08	-0.164159	0.347921
66219134	rs57382951	1.69872e-09	-1.55287	-1.24069
66219415	rs4483377	3.35382e-08	-0.177261	0.366511
66219525	rs4593795	3.33233e-08	-0.19031	0.373133
66219586	rs11208731	2.80451e-08	-1.53329	1.54367
66219826	rs34684284	3.32695e-08	-0.204601	0.385809
66219889	rs34276334	3.34715e-08	-0.204601	0.391862
66220034	rs35843837	3.30414e-08	-0.217536	0.391862
66220046	rs4593796	2.12375e-09	-1.33309	-1.23717
66220086	rs17408361	3.50862e-08	-0.164159	0.398532
66220441	rs17127969	1.05197e-08	-1.18493e-10	-0.970184
66220477	rs6703003	2.03596e-09	-1.37358	-1.23889
66220735	rs17448640	3.23769e-08	-0.257291	0.411303
66220781	rs114769710	3.19679e-08	-0.270004	0.411303
66220826	rs146963145	3.15658e-08	-0.282663	0.411303
66220881	rs78454890	3.15658e-08	-0.282663	0.411303
66220890	rs149466985	3.15658e-08	-0.282663	0.411303
66220914	rs12732710	3.15658e-08	-0.282663	0.411303
66221006	rs72641133	7.27245e-09	-1.71828	0.37894
66221040	rs6703503	2.93467e-08	-1.45937	1.51512
66221493	rs6663827	6.98843e-09	-1.71967	0.340495
66221643	rs4633264	2.36891e-08	-1.40752	1.2491
66221644	rs17408464	3.09501e-08	-0.30907	0.418011
66221700	rs35195883	3.11472e-08	-0.321561	0.436851
66221756	rs10493386	2.12113e-09	-1.33291	-1.23857
66221933	rs10493387	3.07622e-08	-0.333998	0.436851
66222161	rs12742722	3.11472e-08	-0.321561	0.436851
66222381	rs12742800	3.09716e-08	-0.333998	0.443634
66222469	rs12724984	3.03837e-08	-0.34638	0.436851
66222738	rs35773382	3.03837e-08	-0.34638	0.436851
66222890	rs35411235	2.99745e-08	-0.359938	0.436851
66222906	rs34007221	2.99745e-08	-0.359938	0.436851
66223299	rs12143692	7.03296e-09	-1.71332	0.340495
66223348	rs4481826	3.01881e-08	-0.333998	0.418011
66223353	rs4601556	3.11472e-08	-0.321561	0.436851
66223521	rs4428857	2.99745e-08	-0.359938	0.436851
66223550	rs4498779	3.13005e-08	-1.44122	1.56142
66223990	rs11208732	7.24242e-09	-1.71079	0.367316
66224041	rs4492587	3.95731e-08	-0.00891037	0.363624
66224122	rs6698197	3.9388e-08	0.0104008	0.339627
66224328	rs12753455	2.92291e-08	-0.372207	0.423937
66224392	rs12754001	2.91566e-08	-0.372207	0.421454
66224456	rs12753890	2.94273e-08	-0.372207	0.430696
66224637	rs35739593	2.94273e-08	-0.372207	0.430696
66224784	rs55783487	7.30178e-09	-1.7121	0.376783
66224867	rs61796982	2.90701e-08	-0.384421	0.430696
66224881	rs55675587	7.53034e-09	-1.71079	0.406301
66224887	rs55696232	7.50274e-09	-1.71447	0.406301
66224940	rs66716765	2.88743e-08	-0.384421	0.423937
66224993	rs79807701	2.88743e-08	-0.384421	0.423937
66225033	rs71647494	2.88743e-08	-0.384421	0.423937
66225276	rs12758867	2.85253e-08	-0.39658	0.423937
66225370	rs6666105	7.31131e-09	-1.71079	0.376783
66225388	rs12759168	2.85253e-08	-0.39658	0.423937
66225443	rs34459980	2.85253e-08	-0.39658	0.423937
66225711	rs72683201	5.72691e-09	-1.57826	-2.00573e-10
66225797	rs10889581	2.99886e-08	-1.43301	1.51039
66225862	rs35101068	2.79588e-08	-0.409893	0.417192
66226306	rs61796986	2.77882e-08	-0.409893	0.41107
66226458	rs17127985	1.87406e-09	-1.45377	-1.24156
66226961	rs11208733	3.14565e-07	-0.736507	3.16426
66227163	rs17448834	2.69465e-08	-0.43393	0.40435
66228006	rs10889582	3.94062e-08	0.09481	0.25568
66228238	rs74085326	2.30793e-09	-1.24688	-1.2402
66228479	rs12143459	3.99184e-08	0.0317843	0.331619
66228578	rs17408644	3.22433e-07	-0.728853	3.18131
66228851	rs17408658	3.17223e-07	-0.745142	3.18131
66229110	rs11208735	4.22419e-08	0.09481	0.325167
66229235	rs61796987	3.17223e-07	-0.745142	3.18131
66229413	rs12751974	3.17223e-07	-0.745142	3.18131
66231167	rs9970005	4.32399e-08	0.0736799	0.369649
66231308	rs12401401	3.23289e-07	-0.774417	3.22953
66231668	rs74887644	1.56798e-08	-0.571064	-2.00573e-10
66231692	rs4350183	3.23289e-07	-0.774417	3.22953
66231771	rs12131840	7.81129e-09	-1.26786	-2.00573e-10
66231779	rs79314710	8.02074e-09	-1.18493e-10	-1.2414
66232219	rs77025475	1.91556e-09	-1.43191	-1.24151
66232274	rs11208736	3.12355e-08	-1.4377	1.55582
66232275	rs11208737	3.08702e-08	-1.42828	1.53464
66232779	rs35804585	2.76659e-08	-0.43393	0.430696
66233335	rs11208738	4.67596e-08	0.0526713	0.468913
66234139	rs4313369	1.63837e-08	-1.32787	0.800725
66234293	rs55905734	3.10177e-08	-1.42351	1.53464
66234813	rs11208739	7.69067e-09	-1.70795	0.424521
66234961	rs76997515	6.87886e-09	-1.39498	-2.00573e-10
66235145	rs55926589	3.01887e-08	-1.4085	1.49253
66235419	rs67013326	3.21589e-08	-1.41974	1.567
66235869	rs11208740	4.53837e-08	0.0736799	0.418038
66236207	rs11808116	4.66757e-08	0.09481	0.42498
66236848	rs34081414	2.57898e-08	-0.458935	0.385479
66236935	rs75259812	2.1083e-09	-1.33867	-1.23889
66237666	rs12404962	8.39461e-09	-1.70641	0.51056
66237927	rs7531141	4.74868e-08	0.09481	0.442207
66238379	rs12046844	8.36934e-09	-1.70308	0.504221
66239030	rs4468139	2.31334e-09	-1.24881	-1.23593
66239238	rs55776383	3.26517e-08	-1.40454	1.567
66239487	rs11208742	8.48019e-09	-1.70277	0.517064
66239670	rs74085334	2.31234e-09	-1.24881	-1.23637
66239762	rs6696294	4.06641e-07	-0.745142	3.42964
66239770	rs74085336	2.30745e-09	-1.25092	-1.23637
66239897	rs6659197	5.07219e-08	0.137435	0.465488
66240228	rs4655801	4.02942e-07	-0.754279	3.42964
66240846	rs4557937	5.70303e-08	0.0526713	0.667476
66240938	rs11805714	3.13047e-08	-1.4085	1.52883
66242007	rs116699695	5.31031e-09	-1.65379	-2.00573e-10
66242820	rs11208743	4.07795e-07	-0.759834	3.44716
66243360	rs143259943	1.29491e-07	-1.18493e-10	1.54017
66245648	rs34962519	2.60214e-08	-0.482525	0.418011
66246356	rs115173244	2.07873e-09	-1.35654	-1.23514
66247102	rs36063941	2.42475e-08	-0.553131	0.418011
66248547	rs116397165	2.03653e-09	-1.37705	-1.23514
66248917	rs11208745	2.78705e-08	-1.41338	1.41751
66250332	rs77120325	5.7612e-09	-1.57229	-2.00573e-10
66250592	rs59280212	2.77057e-08	-1.4085	1.4067
66250642	rs7532641	2.79651e-08	-1.41974	1.42727
66250890	rs76934186	6.54546e-09	-0.527818	-0.916845
66251295	rs12033355	2.76937e-08	-1.41974	1.41751
66251418	rs12121489	9.36827e-09	-1.70641	0.620299
66251975	rs10399926	1.58402e-08	-1.32787	0.766985
66252375	rs10889583	9.36655e-09	-1.70659	0.620299
66252989	rs10789201	2.71309e-08	-1.41974	1.39698
66253599	rs11208747	4.01605e-07	-0.893842	3.56588
66253873	rs17127999	2.20294e-09	-1.2976	-1.23604
66253977	rs114451718	1.4428e-08	-0.654264	-2.00573e-10
66254084	rs4385675	5.27935e-08	-0.0913431	0.734296
66254868	rs17449084	4.04027e-07	-0.88783	3.56588
66254949	rs11208748	1.66393e-08	-0.239793	-0.271875
66255034	rs11208749	1.66393e-08	-0.239793	-0.271875
66255119	rs56903400	2.19456e-09	-1.30141	-1.23604
66255225	rs12034009	3.74772e-07	-0.893842	3.49673
66256127	rs116643857	6.65918e-09	-1.42744	-2.00573e-10
66256470	rs75944127	4.97387e-08	-1.18493e-10	0.583349
66257416	rs9326069	5.47406e-08	-0.111145	0.790317
66257465	rs151228642	5.17902e-09	-1.67882	-2.00573e-10
66257838	rs11208750	1.08125e-08	-1.671	0.728265
66258282	rs74085349	8.09374e-09	-1.18493e-10	-1.23234
66258786	rs72931353	8.05393e-09	-1.18493e-10	-1.23727
66259418	rs11208751	9.44884e-09	-1.71499	0.637446
66260178	rs34227754	1.93627e-08	-0.5634	0.203313
66260242	rs4454519	1.00041e-08	-1.71388	0.693439
66260559	rs4418570	8.35556e-09	-1.18493e-10	-1.20051
66260801	rs4341342	5.42142e-08	-0.301575	0.971084
66260999	rs4551569	1.73404e-09	-1.54596	-1.22702
66261650	rs12736317	1.88951e-08	-0.575866	0.191335
66261663	rs61797024	1.05411e-08	-1.71602	0.747859
66261759	rs6663176	1.73728e-09	-1.54596	-1.22515
66262132	rs34778236	1.87773e-08	-0.575866	0.18508
66262407	rs6703532	1.72959e-09	-1.55137	-1.22418
66263216	rs11804553	1.75006e-09	-1.53769	-1.2261
66265499	rs6701146	4.90905e-08	-0.354034	0.924265
66265834	rs34875040	1.82523e-08	-0.587142	0.168
66266469	rs58244311	8.18464e-09	-1.18493e-10	-1.22118
66266674	rs61797035	1.81867e-08	-0.585191	0.162445
66267402	rs12142070	4.735e-08	-0.352083	0.886215
66268208	rs12744733	1.78389e-08	-0.587142	0.145088
66269066	rs11208755	2.10196e-08	-1.45776	1.17978
66269311	rs11208756	2.40465e-08	-1.44276	1.29932
66269936	rs11208757	1.40444e-08	-1.72162	1.04041
66269937	rs72685026	5.16482e-09	-1.68156	-2.00573e-10
66270772	rs112021757	2.18575e-08	-1.4864	1.24751
66270794	rs12038590	1.69718e-09	-1.62759	-1.16688
66271733	rs77978858	8.65249e-09	-1.18493e-10	-1.16559
66271786	rs4655589	1.77125e-08	-1.71926	1.2701
66272136	rs4147194	1.75331e-09	-1.62759	-1.13434
66272259	rs61797036	7.84246e-09	-1.13209	-0.131791
66272276	rs6657878	8.05048e-09	-1.18493e-10	-1.2377
66272541	rs4542192	7.78849e-09	-1.12343	-0.147358
66273290	rs10889584	2.08988e-08	-1.71595	1.43221
66274912	rs11807220	3.54383e-08	-1.39246	1.63682
66275918	rs10889585	1.80843e-09	-1.63355	-1.09742
66276632	rs72931379	9.0911e-09	-1.18493e-10	-1.11614
66276985	rs4288570	1.85054e-09	-1.63771	-1.07025
66277529	rs6675417	3.12168e-08	-0.953867	1.07139
66277843	rs115350425	8.49673e-08	1.11883	-2.00573e-10
66278887	rs75281619	2.8475e-08	0.0255925	-2.00573e-10
66278941	rs114683222	8.08022e-09	-1.18493e-10	-1.23402
66278999	rs6679537	8.03341e-09	-1.18493e-10	-1.23983
66279125	rs4384209	2.35444e-06	0.282246	4.15838
66279146	rs117490060	8.31384e-09	-1.18493e-10	-1.20551
66279434	rs12562507	3.51466e-08	-0.430545	0.666639
66279465	rs12024253	1.15323e-07	-1.18493e-10	1.4243
66280391	rs6685939	1.17797e-06	0.808911	2.9392
66281199	rs10889586	3.11449e-08	-1.18493e-10	0.115216
66281473	rs10889587	1.30681e-06	1.16412	2.68779
66281594	rs72641136	1.52482e-07	0.446615	1.257
66281595	rs78494072	5.24016e-09	-1.66708	-2.00573e-10
66281635	rs17097214	9.24448e-09	-1.18493e-10	-1.09941
66281775	rs17097219	3.49344e-08	-0.802161	1.0322
66282865	rs150507095	8.18258e-09	-1.18493e-10	-1.22143
66283059	rs6675119	1.07797e-06	1.03214	2.62726
66283109	rs76333413	8.25276e-09	-1.18493e-10	-1.21289
66283736	rs4259616	1.16548e-06	1.17358	2.56387
66284036	rs17128006	3.02935e-08	-1.18493e-10	0.0874998
66284038	rs114405179	5.82207e-09	-1.56178	-2.00573e-10
66284261	rs12029272	2.80078e-08	-1.18493e-10	0.00904766
66286258	rs12061146	2.99407e-08	-1.18493e-10	0.0757851
66286459	rs4310419	8.51316e-07	1.08934	2.33401
66286606	rs4314863	3.14537e-08	-0.820855	0.945937
66287200	rs11208758	7.78296e-07	1.02752	2.30615
66287437	rs75227303	1.09521e-08	-0.929902	-2.00573e-10
66288308	rs76396866	1.22157e-08	-1.18493e-10	-0.820711
66288374	rs76459880	2.5776e-08	-1.18493e-10	-0.073991
66289074	rs113453197	1.0099e-08	-1.18493e-10	-1.011
66289234	rs17128019	8.77177e-09	-1.18493e-10	-1.1519
66289238	rs140394939	8.10598e-09	-1.18493e-10	-1.23083
66289504	rs141721003	5.18842e-08	-1.18493e-10	0.62558
66289592	rs12567602	3.00846e-08	-1.18493e-10	0.0805797
66289594	rs12021998	4.61369e-08	-1.18493e-10	0.508179
66289643	rs12561892	3.00846e-08	-1.18493e-10	0.0805797
66289889	rs34692920	3.98081e-08	-0.228648	0.589283
66290024	rs34061534	4.99071e-09	-1.71586	-2.00573e-10
66290078	rs17128024	3.95481e-08	-0.228648	0.582731
66290125	rs7553999	6.57588e-07	0.925772	2.23937
66290207	rs72685035	5.20385e-09	-1.67404	-2.00573e-10
66290695	rs72685036	2.0556e-08	-0.300283	-2.00573e-10
66291001	rs74537890	2.99094e-08	-1.18493e-10	0.0747375
66291264	rs148563557	1.52588e-08	-1.18493e-10	-0.598281
66292388	rs12024848	2.03143e-08	-1.05639	0.744284
66292706	rs11576180	3.78384e-08	-0.217442	0.527332
66293420	rs34347295	3.74002e-08	-0.216161	0.514403
66293871	rs34476153	3.78311e-08	-0.23002	0.539716
66294248	rs12563191	3.83753e-08	-0.178123	0.502102
66295035	rs12563451	3.81295e-08	-0.178123	0.495675
66295040	rs75886544	1.05351e-08	-1.18493e-10	-0.968723
66295838	rs12758390	3.75944e-08	-0.217442	0.520862
66296325	rs34103804	3.75944e-08	-0.217442	0.520862
66296405	rs150914546	5.5424e-09	-1.61101	-2.00573e-10
66296594	rs76196365	2.62945e-08	-1.18493e-10	-0.0540753
66297150	rs72641137	5.3594e-08	-0.0700271	0.72803
66297732	rs7514810	2.08059e-08	-1.01199	0.723786
66297805	rs143699354	8.00715e-09	-1.2431	-2.00573e-10
66298161	rs7517475	5.31567e-07	0.957259	1.99513
66298382	rs12410242	3.05489e-08	-1.18493e-10	0.0958954
66298398	rs144190174	9.42495e-09	-1.18493e-10	-1.08007
66298524	rs80244191	5.99185e-09	-1.53304	-2.00573e-10
66298751	rs79826559	5.27872e-09	-1.65975	-2.00573e-10
66299228	rs79623659	3.00399e-08	-1.18493e-10	0.0790913
66299813	rs60465503	1.1145e-08	-1.18493e-10	-0.912443
66299835	rs141989857	3.93503e-08	-0.165334	0.514403
66299848	rs7521325	5.71282e-07	0.932613	2.09183
66300658	rs116109716	1.12833e-08	-1.18493e-10	-0.900107
66300875	rs60936790	1.12833e-08	-1.18493e-10	-0.900107
66301122	rs146342974	4.96206e-09	-1.72161	-2.00573e-10
66303078	rs116646037	2.64197e-08	-1.18493e-10	-0.0493229
66303530	rs182232626	8.19188e-09	-1.18493e-10	-1.22029
66303793	rs12734395	6.81938e-07	1.43761	1.76389
66304167	rs6664699	0.0138691	10.8723	2.24941
66304567	rs12739892	3.85138e-07	3.49609	-0.865925
66304644	rs12760107	3.96699e-07	3.52567	-0.865925
66304768	rs34280859	3.96925e-07	3.52828	-0.867966
66305031	rs10789203	0.0166297	10.8671	2.4362
66305259	rs138380425	1.05469e-08	-1.18493e-10	-0.967599
66305573	rs12128190	6.18101e-07	1.40874	1.69447
66305709	rs114957835	1.02201e-08	-1.18493e-10	-0.999078
66306314	rs74690510	1.40738e-07	1.62347	-2.00573e-10
66306318	rs72685039	2.27382e-08	-0.19939	-2.00573e-10
66306551	rs114213120	5.10902e-09	-1.69243	-2.00573e-10
66306962	rs116525431	1.05433e-08	-1.18493e-10	-0.967943
66307990	rs4272595	3.91744e-07	3.62663	-0.979452
66308433	rs12133189	6.74895e-07	1.59037	1.60076
66308651	rs10493388	1.7115e-08	-1.38566	0.90218
66308725	rs17128040	1.85492e-08	-1.18493e-10	-0.403008
66309062	rs10789204	0.0321755	11.395	2.56825
66309206	rs4077429	1.72211e-08	-1.38987	0.912578
66309309	rs4077430	1.77484e-08	-1.38142	0.934285
66309343	rs11208759	5.47928e-07	1.4299	1.5528
66309350	rs75705162	1.0823e-08	-1.18493e-10	-0.941762
66309392	rs4077431	0.028418	11.28	2.5591
66310689	rs10127957	0.0288501	11.28	2.57419
66310865	rs10493389	6.48805e-07	1.60996	1.54174
66311335	rs6694927	0.0321187	11.3344	2.62709
66311503	rs79352316	1.27611e-08	-0.777029	-2.00573e-10
66311760	rs12125534	7.72067e-07	1.76084	1.5648
66312797	rs4133072	0.035134	11.395	2.65621
66312914	rs77693582	1.084e-08	-1.18493e-10	-0.940189
66313154	rs75817237	5.47463e-09	-1.59041	-0.0328958
66313419	rs17128066	9.79523e-09	-1.18493e-10	-1.04154
66313852	rs12127678	1.33127e-06	2.36764	1.50281
66313992	rs12128395	7.35001e-07	1.67105	1.60538
66313994	rs4347184	0.0356418	11.3638	2.7018
66314610	rs6681607	2.95201e-09	-1.66503	-0.575915
66314692	rs6681523	5.02875e-07	3.81107	-0.914163
66314786	rs76330444	1.03544e-08	-1.18493e-10	-0.986027
66314896	rs10493391	6.94862e-07	1.65129	1.56899
66315450	rs6684621	0.035541	11.3344	2.72834
66316249	rs4405117	6.54813e-07	1.63158	1.52934
66316981	rs12129539	6.08361e-07	1.59425	1.49309
66317019	rs66460461	2.26625e-08	-1.33217	1.12944
66317313	rs12065338	0.0482753	11.6267	2.74231
66317547	rs6704418	0.0521324	11.688	2.75786
66318628	rs4609402	0.0554026	11.8049	2.7018
66318696	rs12130802	7.2199e-07	1.67409	1.58448
66319261	rs11208760	1.48203e-06	2.45987	1.51786
66319282	rs138381550	1.98117e-08	-1.18493e-10	-0.337162
66319370	rs12124334	7.34613e-07	1.69595	1.57996
66319371	rs6698162	0.0632722	11.9223	2.71719
66319975	rs7518112	6.41406e-07	4.08858	-0.948348
66320259	rs10889588	6.79405e-07	1.59425	1.60354
66320351	rs72685041	8.48492e-09	-1.18514	-2.00573e-10
66320604	rs11208761	7.33576e-07	1.6547	1.6198
66320790	rs72685042	2.42352e-08	-0.135629	-2.00573e-10
66321193	rs12081185	0.0660108	11.9781	2.70375
66321311	rs35478578	1.36937e-06	2.36764	1.53103
66321584	rs12566211	2.74244e-08	-1.18493e-10	-0.012001
66321920	rs12141435	8.12912e-07	1.80574	1.57144
66322334	rs140122592	1.03413e-08	-1.18493e-10	-0.987292
66322396	rs11208762	7.7236e-07	1.67431	1.65171
66322876	rs12131591	8.20114e-07	1.78359	1.60242
66323435	rs71647497	7.43733e-09	-1.31692	-2.00573e-10
66324118	rs6588168	0.136868	12.2214	3.18972
66324269	rs4310420	8.81792e-07	1.82594	1.63258
66324394	rs12751825	7.28794e-07	4.23741	-0.969456
66324512	rs12129719	0.00385126	11.6395	0.200963
66325683	rs10493392	7.24841e-07	1.88891	1.3736
66326044	rs2801580	0.0880684	12.251	2.71914
66326442	rs12566670	1.04379e-06	1.90934	1.71784
66326558	rs150913044	2.74789e-08	-1.18493e-10	-0.0100177
66326917	rs2801581	1.28365e-06	4.80945	-0.975419
66327679	rs115143759	1.07788e-08	-1.18493e-10	-0.945854
66328255	rs12036455	1.80847e-08	-1.37233	0.943965
66328911	rs117391947	7.30254e-08	-1.18493e-10	0.967373
66329133	rs61797059	7.0837e-07	4.04646	-0.806929
66329487	rs147138325	6.7047e-09	-1.42063	-2.00573e-10
66329550	rs118186565	1.0727e-08	-1.18493e-10	-0.950666
66329791	rs2801576	0.065845	12.1252	2.55419
66330594	rs12134350	1.22514e-06	1.93352	1.85386
66330636	rs2840676	0.0623434	12.1808	2.44391
66331042	rs2801577	5.92112e-07	4.14992	-1.08966
66331244	rs12722982	1.06836e-06	2.04899	1.60145
66331478	rs1892346	0.061622	12.2483	2.3648
66332026	rs78033557	2.83833e-07	-1.18493e-10	2.32495
66332054	rs17128076	1.81723e-09	-1.69283	-1.03329
66332655	rs2801578	0.0377237	10.1825	3.93985
66332895	rs2186124	4.43664e-06	2.27967	2.79455
66333241	rs12401980	3.27141e-09	-1.67753	-0.460681
66333496	rs79798023	1.05326e-08	-1.18493e-10	-0.968964
66333845	rs12023622	4.49133e-09	-1.55	-0.271289
66333877	rs2840677	5.02843e-05	7.57847	-0.0764511
66334518	rs35825384	7.0316e-09	-0.138958	-1.23406
66334537	rs1937460	2.80393e-06	5.56835	-0.953006
66334660	rs1937461	3.96347e-09	-0.743914	-1.2024
66335318	rs6588169	8.68584e-09	0.0725646	-1.2343
66336021	rs12749548	2.45946e-09	-1.19935	-1.22414
66336188	rs111928305	1.46474e-08	-0.639175	-2.00573e-10
66336191	rs12121598	1.08274e-08	-0.941351	-2.00573e-10
66336208	rs35293862	2.47629e-09	-1.19155	-1.22512
66336695	rs3924049	1.70864e-08	0.645541	-1.13069
66337447	rs11581577	2.44274e-09	-1.20577	-1.22455
66337771	rs72685046	2.54931e-08	-0.085028	-2.00573e-10
66337832	rs1937462	1.74247e-08	0.663729	-1.12928
66337926	rs1937463	2.53984e-09	-1.16758	-1.22375
66337994	rs74083918	8.61815e-09	-1.18493e-10	-1.16956
66338047	rs1316906	2.53984e-09	-1.16758	-1.22375
66339048	rs1316871	6.67231e-08	2.11577	-1.23865
66339323	rs74339590	2.83093e-08	0.0197553	-2.00573e-10
66341540	rs74897126	8.48121e-09	-1.18493e-10	-1.18558
66341764	rs12760605	4.6902e-09	-0.562982	-1.21498
66342930	rs12731486	4.52491e-09	-0.602071	-1.21177
66343021	rs79014169	2.48256e-09	-1.18731	-1.22683
66343074	rs6588170	1.73883e-08	0.703918	-1.17156
66343228	rs142045452	2.42017e-08	-0.137013	-2.00573e-10
66344063	rs12737568	2.53531e-09	-1.16758	-1.22554
66344857	rs34303786	2.22486e-09	-1.30238	-1.22136
66345427	rs79953143	9.48043e-09	-1.18493e-10	-1.0742
66346290	rs150087029	8.18728e-09	-1.18493e-10	-1.22085
66346377	rs12748664	2.20182e-09	-1.3106	-1.22355
66346519	rs11589980	1.8002e-08	-0.432949	-2.00573e-10
66347186	rs2310880	2.20082e-09	-1.3106	-1.22401
66348345	rs34868502	4.91747e-09	-0.499624	-1.23102
66348437	rs2310881	6.18836e-08	2.02317	-1.22135
66349959	rs4071565	4.51763e-09	-0.582724	-1.23272
66350622	rs140220945	1.05811e-08	-1.18493e-10	-0.964369
66350692	rs143918856	8.10804e-09	-1.18493e-10	-1.23058
66351735	rs7547294	6.73786e-08	2.08884	-1.20194
66351828	rs11586247	2.26933e-09	-1.27929	-1.22466
66351990	rs11586637	1.39441e-08	-0.06619	-0.622185
66352755	rs4655804	2.19379e-09	-1.31059	-1.22722
66353151	rs12411066	3.21219e-09	-1.24845	-0.908031
66353358	rs146203047	9.3479e-09	-1.18493e-10	-1.08828
66353543	rs74851849	8.03256e-09	-1.18493e-10	-1.23993
66353671	rs4388681	1.40524e-08	0.457488	-1.13813
66354680	rs3009868	7.27641e-08	2.18194	-1.21816
66355367	rs12730529	2.21974e-09	-1.30238	-1.22366
66356380	rs35354251	7.08721e-09	-0.124038	-1.2411
66356432	rs116143944	5.28282e-09	-1.65897	-2.00573e-10
66356625	rs115273594	1.53824e-07	1.71237	-2.00573e-10
66356643	rs183748095	8.07263e-09	-1.18493e-10	-1.23496
66357675	rs4353064	2.26247e-09	-1.27744	-1.22954
66357721	rs148251522	8.04641e-09	-1.18493e-10	-1.23821
66358242	rs1937447	2.15012e-08	0.985219	-1.24055
66360325	rs34448654	2.94119e-09	-1.00682	-1.2378
66361785	rs112917817	6.64323e-09	-1.42984	-2.00573e-10
66362104	rs34904501	3.29135e-09	-0.996002	-1.13614
66362559	rs111891077	4.98268e-09	-1.71747	-2.00573e-10
66362889	rs115869324	4.96161e-09	-1.7217	-2.00573e-10
66362971	rs12744291	1.22794e-08	0.298736	-1.11425
66363977	rs78438686	8.99901e-09	-1.18493e-10	-1.12632
66364236	rs35340779	4.96565e-09	-1.72089	-2.00573e-10
66364306	rs12047720	1.00971e-08	-1.18493e-10	-1.01118
66364465	rs12750939	8.63811e-09	0.0740352	-1.24129
66364615	rs61799372	1.18264e-08	0.278412	-1.13151
66364651	rs12064884	9.39991e-08	2.4349	-1.21505
66364734	rs12751173	8.49003e-08	2.33902	-1.22098
66365300	rs35543467	3.43278e-09	-0.940737	-1.14933
66365791	rs12066442	1.04059e-07	2.53512	-1.2136
66366820	rs75028896	8.02099e-09	-1.18493e-10	-1.24137
66367022	rs6668241	3.41553e-09	-0.929444	-1.16566
66367191	rs6588174	1.06809e-07	2.56612	-1.21851
66368480	rs12725660	3.59388e-09	-0.870609	-1.17359
66368625	rs11589566	3.47517e-09	-0.905469	-1.17232
66369005	rs11582520	3.51104e-09	-0.893929	-1.17359
66369067	rs34756497	1.25186e-08	0.345621	-1.14184
66369370	rs4655806	1.45323e-09	-1.71806	-1.23159
66370116	rs17417079	1.03223e-08	0.152074	-1.1412
66370220	rs17450973	3.51104e-09	-0.891917	-1.17561
66371682	rs11578009	4.05334e-09	-0.731624	-1.19227
66372089	rs11208765	1.17392e-07	2.66786	-1.22578
66372769	rs12563893	1.29209e-08	0.3892	-1.15379
66372906	rs11208766	1.10681e-07	2.60368	-1.22046
66373206	rs4592240	3.56981e-09	-0.868346	-1.18258
66373271	rs4348694	3.56981e-09	-0.868346	-1.18258
66373594	rs12752975	3.55321e-09	-0.868346	-1.18724
66374004	rs4329483	1.03348e-07	2.53512	-1.22046
66374367	rs17128118	1.45544e-09	-1.71806	-1.23007
66375494	rs74083927	1.1893e-08	-1.18493e-10	-0.847488
66375542	rs78534800	1.46993e-09	-1.70591	-1.23231
66375548	rs12068439	1.15406e-07	2.63651	-1.21148
66376007	rs115117884	4.96468e-09	-1.72109	-2.00573e-10
66376073	rs77941928	1.58717e-07	-1.18493e-10	1.74369
66377646	rs17451216	3.75981e-09	-0.82023	-1.17884
66377941	rs4655808	3.83012e-09	-0.794448	-1.18609
66378012	rs1937445	1.15777e-08	0.298736	-1.17309
66379760	rs17417374	5.31375e-09	-1.65314	-2.00573e-10
66379768	rs12757124	1.00143e-08	0.170566	-1.18999
66379954	rs188565512	8.98023e-08	-1.18493e-10	1.17418
66380068	rs139610991	7.04183e-08	0.931019	-2.00573e-10
66380342	rs17128123	1.44303e-09	-1.72177	-1.23492
66380392	rs11208769	8.96954e-08	2.38969	-1.2167
66381249	rs76491747	1.34207e-07	-1.18493e-10	1.57595
66382043	rs72685053	1.84317e-08	-0.409362	-2.00573e-10
66382666	rs61112677	1.1657e-08	-1.18493e-10	-0.867525
66382741	rs145839604	8.08004e-09	-1.18493e-10	-1.23404
66385334	rs117756547	1.3244e-08	-1.18493e-10	-0.739887
66385385	rs7537390	1.39594e-07	2.84276	-1.22746
66386116	rs17417507	4.96682e-09	-1.72066	-2.00573e-10
66387137	rs56064263	1.23395e-08	0.27056	-1.08119
66387487	rs17451403	1.06009e-08	0.266263	-1.22876
66388153	rs17451451	1.74564e-09	-1.52475	-1.24156
66388293	rs76891836	8.1198e-09	-1.18493e-10	-1.22913
66389097	rs4655809	2.3086e-08	0.221633	-0.405843
66390171	rs7552762	3.24026e-09	-1.25091	-0.896867
66390307	rs74920120	8.44883e-09	-0.148529	-1.04088
66390808	rs4655591	2.73152e-08	0.304532	-0.320521
66391109	rs12080701	3.34292e-09	-1.23762	-0.878966
66392061	rs55824844	8.6207e-08	2.37302	-1.23971
66392405	rs2310752	7.39221e-08	1.50694	-0.527368
66392484	rs2997085	2.7949e-09	-1.18453	-1.11111
66393195	rs146629777	2.48573e-09	-1.68474	-0.728127
66393520	rs12564815	2.46995e-09	-1.70142	-0.717814
66393732	rs2997084	9.70338e-08	1.75854	-0.506915
66393985	rs35185259	8.61632e-08	2.37302	-1.24021
66394025	rs10889589	3.10911e-08	0.326177	-0.212691
66394559	rs57275063	9.71654e-09	-1.18493e-10	-1.04961
66395756	rs6664366	3.34737e-09	-1.28912	-0.826137
66396084	rs79985487	2.47291e-09	-1.6968	-0.721246
66396195	rs75716520	1.01829e-05	5.90503	-2.00573e-10
66396669	rs150772417	9.28614e-09	-1.09491	-2.00573e-10
66396952	rs2310753	3.57513e-09	-1.34007	-0.709365
66397284	rs12737722	9.36425e-08	2.45765	-1.2416
66397286	rs12141678	1.69393e-08	-0.493796	-2.00573e-10
66397344	rs72685056	5.18801e-08	0.6255	-2.00573e-10
66398287	rs61498597	3.7166e-09	-1.30738	-0.703247
66398641	rs57873782	3.43746e-09	-1.30738	-0.781324
66398861	rs28842268	9.36429e-08	2.45765	-1.2416
66399154	rs185754531	9.43186e-09	-1.18493e-10	-1.07934
66399635	rs2997091	1.89751e-09	-1.48966	-1.19323
66399765	rs72685057	2.75315e-09	-1.14182	-1.16887
66399800	rs12040468	8.51904e-09	-1.18493e-10	-1.18113
66399895	rs4255357	3.13268e-07	2.94434	-0.52071
66399964	rs3969967	2.84529e-09	-1.10793	-1.16984
66400197	rs35021135	9.139e-08	2.43038	-1.23868
66400928	rs138984581	8.60167e-09	-1.17148	-2.00573e-10
66401440	rs11585651	3.81204e-08	0.416103	-0.0987885
66401577	rs59144079	2.72982e-09	-1.71065	-0.608551
66401759	rs78191445	8.52818e-09	-0.337747	-0.842311
66402424	rs12058296	1.7417e-08	0.494757	-0.960748
66402884	rs12565842	2.68378e-09	-1.70407	-0.632136
66403092	rs2310754	3.32556e-07	2.98307	-0.499698
66404549	rs12087361	3.35922e-09	-1.32585	-0.785881
66404726	rs11208772	3.3887e-09	-1.31358	-0.789406
66405741	rs12566621	2.59056e-09	-1.71168	-0.659881
66406428	rs79161989	7.75948e-09	-0.360734	-0.913786
66406807	rs4503327	4.35101e-08	0.489694	-0.0401364
66407352	rs7528604	1.29238e-07	1.63851	-0.100291
66407396	rs7550837	1.15011e-07	2.1156	-0.694008
66407700	rs12088813	1.2142e-07	2.16983	-0.694008
66407769	rs61799395	6.41902e-08	0.838415	-2.00573e-10
66408011	rs4554696	4.22648e-08	0.460657	-0.0401364
66408019	rs4255359	8.64392e-08	2.37339	-1.23739
66408024	rs12117841	1.43199e-08	-0.661787	-2.00573e-10
66408470	rs11208773	3.38833e-09	-1.34922	-0.753881
66408646	rs12730848	1.12454e-07	2.08731	-0.688198
66408832	rs12085612	2.77194e-09	-1.71448	-0.589404
66410109	rs11208774	3.42811e-07	2.94415	-0.430403
66410541	rs11208775	3.56418e-07	2.98307	-0.430403
66411400	rs3009872	1.20982e-07	1.72656	-0.254351
66411430	rs12568672	2.67705e-09	-1.70785	-0.630866
66411733	rs11208776	3.38871e-07	2.91479	-0.412609
66411870	rs11208777	3.16672e-09	-1.39435	-0.776386
66412027	rs142791106	7.5463e-09	-1.30238	-2.00573e-10
66412156	rs11208778	3.11899e-09	-1.39435	-0.791572
66412210	rs74084733	2.83491e-09	-1.41579	-0.865634
66412760	rs7527901	4.064e-08	0.457005	-0.0756861
66413731	rs7531270	2.48578e-08	0.0126158	-0.122878
66413965	rs7543245	6.34513e-08	1.55447	-0.727631
66414009	rs12046598	1.48176e-08	-1.18493e-10	-0.627618
66414039	rs6690101	1.56179e-07	2.1286	-0.40103
66414084	rs117308216	2.62318e-09	-1.71407	-0.64498
66414440	rs6680334	2.31519e-08	-0.0468794	-0.134479
66414772	rs75237235	2.58458e-09	-1.70536	-0.668515
66414833	rs117414582	8.17025e-09	-1.18493e-10	-1.22294
66415035	rs12729364	6.29031e-08	2.00195	-1.18379
66415187	rs35130999	2.82237e-08	-0.0472557	0.0639819
66415481	rs10889590	2.9541e-08	-0.106386	0.168731
66415494	rs77009506	8.31904e-08	1.0977	-2.00573e-10
66415915	rs7537687	9.586e-09	-0.249839	-0.813292
66416309	rs1937458	2.84904e-08	-0.106386	0.13252
66416709	rs115868161	4.98148e-09	-1.71771	-2.00573e-10
66416747	rs1937456	2.84904e-08	-0.106386	0.13252
66416939	rs1937455	7.3946e-08	1.41267	-0.432769
66417145	rs11208779	2.5914e-07	2.70803	-0.474095
66417187	rs1937454	2.94349e-08	-0.0472557	0.106002
66419087	rs7547416	8.78111e-08	1.57013	-0.418378
66419142	rs2997088	2.66987e-08	-0.0665314	0.0277101
66419668	rs60206529	7.79509e-09	-0.527366	-0.742575
66419905	rs6421482	9.87239e-08	1.65684	-0.387949
66420977	rs79782282	4.58261e-09	-1.71862	-0.0825469
66421031	rs7553566	8.32397e-09	-0.451478	-0.752817
66421473	rs7539615	8.15944e-09	-0.470311	-0.753948
66421606	rs17417915	2.81836e-07	2.43741	-0.119523
66421887	rs17417957	8.13856e-09	-0.470311	-0.756511
66422444	rs61799396	4.06369e-08	1.48929	-1.10805
66422458	rs75700729	3.96737e-08	1.46531	-1.10805
66422459	rs78353223	4.06369e-08	1.48929	-1.10805
66422590	rs188514075	8.95165e-09	-1.1316	-2.00573e-10
66423339	rs72685071	4.90086e-08	0.568561	-2.00573e-10
66423832	rs78948002	7.42631e-09	-0.56466	-0.753745
66424283	rs1937452	1.24191e-08	-1.08168	0.277475
66424749	rs35698460	3.08714e-08	1.22334	-1.11695
66424819	rs17451842	7.5647e-09	-0.536531	-0.763411
66424892	rs79668322	7.22603e-09	-0.591999	-0.753745
66425253	rs7551853	3.04275e-08	1.20035	-1.10844
66425318	rs116309623	6.46798e-09	-1.45657	-2.00573e-10
66426100	rs10789205	4.02588e-08	0.118606	0.253287
66426251	rs12760902	2.78616e-07	2.34794	-0.0415398
66426350	rs4638095	3.94856e-08	0.0992132	0.253287
66427724	rs114425589	5.21328e-09	-1.67223	-2.00573e-10
66428361	rs1937464	1.15522e-08	-1.10249	0.225929
66428502	rs12743648	2.99572e-08	1.17744	-1.1011
66428569	rs12062815	3.21765e-08	-0.0240869	0.171889
66428788	rs12062901	3.45113e-08	0.0556638	0.16219
66428986	rs2186126	1.17307e-08	-1.09744	0.236219
66429979	rs1318474	5.39077e-09	-1.72031	0.0815591
66430192	rs1318475	4.10656e-08	0.0992132	0.292522
66430203	rs12096433	6.78619e-09	-0.610218	-0.798327
66430664	rs4132812	3.91219e-09	-0.832017	-1.12732
66431017	rs12562632	2.92768e-07	2.31928	0.0366671
66431720	rs7554756	6.29469e-09	-0.681013	-0.802714
66432175	rs111392358	2.73566e-07	2.31928	-0.0311682
66432913	rs7513141	4.42109e-08	0.163091	0.302446
66433377	rs145735718	7.22931e-08	0.957294	-2.00573e-10
66433419	rs12059788	6.53535e-09	-0.664349	-0.78186
66433677	rs147304914	2.95471e-09	-1.07288	-1.16715
66434743	rs7519259	3.48593e-07	2.76109	-0.230619
66435735	rs76516194	5.31207e-09	-1.65345	-2.00573e-10
66435842	rs2186123	4.73532e-08	0.184003	0.350198
66435953	rs6691929	3.0019e-07	2.29072	0.0902644
66436260	rs17418207	7.31796e-09	-0.565159	-0.767944
66436405	rs17128163	6.13197e-09	-1.722	0.212082
66436675	rs17452121	7.50767e-09	-0.361116	-0.946394
66437733	rs1937441	3.23313e-07	2.34604	0.109151
66437771	rs1937440	4.83957e-08	0.155733	0.400242
66437960	rs17452301	7.55809e-09	-0.597209	-0.703606
66438335	rs147197178	8.30735e-09	-1.18493e-10	-1.20629
66438365	rs17128166	6.0206e-09	-1.7212	0.19295
66438386	rs115439883	4.98088e-09	-1.71783	-2.00573e-10
66438655	rs2503207	4.66208e-08	0.155733	0.362879
66439127	rs1937439	2.95207e-07	2.31738	0.0468639
66439291	rs1937438	4.85767e-08	0.177622	0.382088
66439565	rs144488327	2.02901e-08	-1.18493e-10	-0.313301
66439789	rs2503206	3.26928e-09	-0.968959	-1.1699
66439923	rs1937437	4.79293e-08	0.155733	0.39056
66440096	rs2310819	4.23924e-07	2.86084	-0.134721
66440309	rs12040823	2.24227e-09	-1.34248	-1.17347
66440553	rs12085651	7.40878e-09	-0.63336	-0.687408
66440774	rs111561021	7.40878e-09	-0.63336	-0.687408
66440815	rs55706383	3.16178e-08	1.1547	-1.02442
66441169	rs147039453	9.97207e-09	-1.18493e-10	-1.02365
66441329	rs1937436	2.95924e-07	2.25752	0.109151
66441357	rs12738832	3.23817e-08	1.17752	-1.02337
66441619	rs1937435	3.3891e-09	-0.968959	-1.13391
66441795	rs1937434	4.79862e-08	0.155733	0.391746
66441891	rs11208784	7.49291e-09	-0.63336	-0.676118
66441940	rs71649205	4.59835e-08	0.504847	-2.00573e-10
66441965	rs61799435	2.97965e-08	1.13197	-1.06101
66442025	rs2503201	5.07006e-08	0.177622	0.424881
66442338	rs10889591	5.02056e-08	0.177622	0.415069
66442919	rs114071603	7.48384e-09	-1.31069	-2.00573e-10
66443663	rs77534329	7.61758e-09	-0.625072	-0.667904
66443797	rs113436063	7.5127e-09	-0.642533	-0.664307
66444017	rs2503199	4.85909e-08	0.155733	0.404268
66444183	rs1937433	3.76847e-07	2.82045	-0.212042
66444649	rs2503197	4.91843e-08	0.177622	0.394518
66445516	rs12564578	2.84944e-07	2.22917	0.0996906
66445858	rs6684069	4.77084e-08	0.155733	0.38594
66446672	rs1937453	3.33002e-07	2.37637	0.108344
66446787	rs1937457	2.82389e-07	2.22917	0.0906846
66447288	rs80109489	1.4146e-08	-1.18493e-10	-0.674005
66447394	rs6690398	1.34803e-07	1.64761	-0.0672313
66447523	rs2503196	4.62287e-08	0.1145	0.395666
66447606	rs79664882	9.98548e-09	-1.0223	-2.00573e-10
66448005	rs2096406	3.2301e-07	2.3459	0.108344
66448695	rs2489918	4.54705e-08	0.121149	0.37248
66449056	rs2489919	3.27232e-09	-0.939414	-1.19852
66449215	rs2503194	3.2301e-07	2.3459	0.108344
66449249	rs12732753	3.04888e-08	1.13197	-1.03804
66449603	rs12406977	3.40076e-09	-0.976081	-1.12335
66449977	rs77164216	1.51141e-08	-1.05532	0.447512
66450051	rs35528758	2.9577e-07	2.25752	0.10863
66450312	rs4989531	7.82885e-09	-0.625072	-0.640547
66451777	rs1317611	2.9613e-07	2.22917	0.138197
66452271	rs1937432	8.3484e-09	-0.588781	-0.612583
66452494	rs12749570	2.81524e-07	2.16995	0.146835
66453134	rs2186121	3.53709e-09	-0.932123	-1.12801
66453163	rs2186120	4.76441e-07	2.9921	-0.149192
66453361	rs11585157	7.17742e-09	-0.721047	-0.631447
66453384	rs59255680	3.04646e-07	2.25752	0.138197
66453835	rs5023204	2.81524e-07	2.16995	0.146835
66454880	rs1937431	1.57693e-08	-1.06572	0.50035
66455345	rs4531269	2.90388e-07	2.25752	0.0902644
66456373	rs147287045	8.28973e-09	-1.18493e-10	-1.20842
66456395	rs2186119	1.50144e-08	-1.10249	0.488061
66456465	rs2186118	2.90388e-07	2.25752	0.0902644
66456821	rs3949210	1.56536e-08	-1.0714	0.498666
66456822	rs113123360	7.93188e-09	-0.63336	-0.619185
66457244	rs2253745	3.62265e-07	2.37637	0.192572
66457321	rs140219762	6.63092e-09	-1.43169	-2.00573e-10
66457786	rs12040309	2.39674e-09	-1.2904	-1.15892
66458896	rs77015234	5.22709e-09	-1.66958	-2.00573e-10
66460300	rs12565749	6.80394e-09	-1.72171	0.315779
66460427	rs12566724	7.7945e-08	1.14874	-0.116173
66460513	rs12567613	8.04922e-08	1.1725	-0.107771
66460585	rs6664196	8.11054e-08	1.1725	-0.100182
66460947	rs6664582	3.13898e-08	1.1547	-1.03166
66460995	rs2503189	2.24291e-09	-1.38099	-1.13467
66461051	rs2503188	8.97659e-09	0.0903456	-1.21916
66461117	rs2503187	9.09353e-08	1.24559	-0.0588729
66461401	rs2503185	2.84617e-07	2.64974	-0.322028
66462755	rs12087205	8.9914e-09	-0.588781	-0.538385
66463205	rs80247010	1.0074e-08	-0.469612	-0.543868
66463209	rs2503184	8.63965e-09	0.0528676	-1.21994
66463920	rs1937444	7.28218e-08	0.959584	0.00499685
66463977	rs144756694	9.21364e-09	-1.18493e-10	-1.10275
66463987	rs61799584	8.14632e-09	-1.22587	-2.00573e-10
66464011	rs75437398	7.59181e-09	-1.7221	0.425732
66464958	rs7548579	2.58514e-08	0.970876	-1.04195
66464979	rs115873121	7.04496e-09	-1.37112	-2.00573e-10
66465678	rs10493393	6.82732e-08	0.944941	-0.0448581
66467044	rs114195863	1.43439e-08	-0.660111	-2.00573e-10
66467331	rs61799585	2.60763e-08	0.992977	-1.05538
66467535	rs61799586	2.66952e-08	1.01739	-1.05634
66467949	rs6670419	4.23582e-09	-0.713623	-1.16624
66468749	rs1954618	7.01974e-09	-1.72195	0.347241
66469309	rs17128208	6.95138e-09	-1.72195	0.337454
66469643	rs1937443	9.08374e-08	1.13985	0.0457883
66470206	rs2186122	8.67243e-08	1.08483	0.0544739
66470379	rs7534143	3.84122e-07	2.63423	-0.00670521
66470466	rs11590249	1.10378e-08	-0.42044	-0.501672
66470495	rs11578944	1.33584e-08	-0.353347	-0.377941
66470652	rs116138976	8.43736e-09	-1.19077	-2.00573e-10
66470669	rs72667423	5.55129e-08	0.693181	-2.00573e-10
66470915	rs7522876	6.41193e-08	0.875235	-0.0379235
66471099	rs2503182	7.13784e-08	0.991576	-0.0470153
66471607	rs12045610	3.97494e-09	-0.774163	-1.16926
66472180	rs77874620	1.15252e-08	-0.361548	-0.51735
66473076	rs1937442	6.64194e-09	-1.7207	0.290667
66473921	rs2489907	9.50031e-08	1.20736	0.0231118
66476062	rs35297113	2.82076e-08	1.14342	-1.12727
66476437	rs61796569	7.55337e-08	1.03852	-0.0373727
66476656	rs12022451	8.14372e-09	-1.18493e-10	-1.22619
66476754	rs6588177	9.24011e-08	1.23174	-0.0290313
66477499	rs183483085	6.3327e-09	-1.47771	-2.00573e-10
66477626	rs77034801	6.46804e-09	-1.71961	0.263045
66478644	rs1937451	1.63639e-09	-1.62393	-1.20701
66478777	rs72667425	4.97438e-09	-1.71913	-2.00573e-10
66478840	rs1937450	6.11372e-07	2.98542	0.106853
66479523	rs114118303	5.12779e-09	-0.865441	-0.82332
66479935	rs1937448	8.80035e-09	0.0929471	-1.24159
66481188	rs1392816	1.25867e-08	0.319323	-1.11012
66481523	rs2455020	9.01643e-09	0.117179	-1.24156
66481528	rs17128227	7.41786e-09	-1.20385	-0.115691
66481640	rs72667426	6.35658e-09	-1.47394	-2.00573e-10
66481799	rs1500957	3.78156e-09	-0.949324	-1.04397
66482155	rs1500956	9.36638e-09	0.155046	-1.24135
66482453	rs17419964	4.67608e-09	-1.32357	-0.4574
66482556	rs61796570	2.4319e-08	-0.132175	-2.00573e-10
66483834	rs78554590	6.05372e-09	-1.68924	0.166482
66484558	rs4655810	5.98742e-09	-1.68924	0.155469
66484652	rs2503209	8.48402e-09	-1.08077	-0.104484
66484931	rs1937446	4.69093e-09	-0.867146	-0.910657
66485288	rs117552386	8.94401e-09	-1.18493e-10	-1.13245
66485442	rs12727285	5.76917e-09	-1.26768	-0.30323
66485736	rs6683044	4.68052e-09	-0.634835	-1.14519
66486512	rs149101876	4.82296e-09	-0.783594	-0.966452
66487140	rs4475719	8.72481e-09	-0.982528	-0.174736
66487797	rs7543153	4.62048e-09	-0.796695	-0.99624
66488216	rs114887247	4.29134e-09	-0.636815	-1.23002
66488290	rs2503212	1.1536e-08	0.362884	-1.24084
66488418	rs141602775	5.56188e-09	-1.66941	0.061914
66488509	rs7523323	4.11685e-09	-0.910387	-0.997958
66489190	rs79415400	4.62048e-09	-0.796695	-0.99624
66489197	rs17128248	5.31223e-09	-1.6902	0.0367782
66489304	rs2455021	2.4445e-08	-0.533545	0.406538
66489452	rs17128250	5.22066e-09	-1.69898	0.0281692
66490013	rs2503215	8.90611e-09	-0.864573	-0.272124
66490092	rs74969060	7.77806e-09	-1.00775	-0.264378
66490593	rs137937203	5.04264e-09	-1.70038	-0.00511977
66491283	rs72667434	6.08729e-08	0.785354	-2.00573e-10
66491418	rs148186169	5.07894e-09	-1.69833	-2.00573e-10
66492484	rs7553522	4.51523e-09	-0.73786	-1.07812
66492551	rs77781886	4.39101e-09	-0.991487	-0.852387
66492628	rs2455031	2.7903e-08	0.198917	-0.193618
66492784	rs7553844	2.43542e-08	0.124492	-0.255221
66492790	rs937606	6.304e-09	-1.69377	0.211518
66493152	rs4360504	6.44628e-07	3.10656	0.0386834
66493534	rs9659943	7.81599e-08	0.942117	0.0932054
66494004	rs61796571	2.15908e-08	-0.717035	0.465867
66494451	rs71649207	6.63328e-09	-0.209656	-1.22168
66494755	rs7525758	9.48077e-08	1.10772	0.120692
66494821	rs71649208	6.44354e-09	-0.241088	-1.21927
66494981	rs7525943	2.44895e-08	-0.984856	0.859666
66495075	rs12734198	1.5119e-08	0.361658	-0.969139
66495271	rs35833618	2.65375e-08	-0.938211	0.893333
66495903	rs6674699	2.65964e-08	-0.931339	0.888679
66495995	rs66523735	3.86669e-09	-1.72119	-0.249846
66496108	rs12757542	2.66182e-08	-0.944136	0.902296
66496139	rs2455032	1.76255e-07	2.02996	-0.181466
66496444	rs117867823	2.4306e-08	-1.18493e-10	-0.132712
66496451	rs12567350	5.30463e-09	-0.438756	-1.2161
66496460	rs12567351	5.39734e-09	-0.421431	-1.2161
66496545	rs12123415	2.01509e-06	3.74184	0.543149
66496588	rs12563550	4.8742e-09	-0.530173	-1.20931
66496827	rs2489920	1.14519e-08	-0.104853	-0.780424
66496948	rs72667440	2.86096e-08	-0.944136	0.974444
66497062	rs11577275	2.66182e-08	-0.944136	0.902296
66497168	rs148379429	8.21421e-09	-1.18493e-10	-1.21757
66497440	rs11581168	2.66961e-08	-0.944136	0.90522
66497759	rs937607	2.11711e-09	-1.36474	-1.20864
66498121	rs150639116	2.52694e-08	-1.18493e-10	-0.0938417
66498241	rs79110748	6.69983e-09	-1.42135	-2.00573e-10
66498259	rs6588178	2.70951e-08	-0.976077	0.951996
66498278	rs6588179	2.54136e-08	-0.877728	0.789579
66498299	rs6588180	2.50798e-08	-0.89095	0.789579
66499165	rs6687763	7.66803e-08	1.57551	-0.559299
66499557	rs2503220	2.0746e-09	-1.38707	-1.2066
66500298	rs7522003	8.76596e-08	1.70804	-0.558015
66500313	rs151168231	3.67182e-08	-1.18493e-10	0.279839
66500375	rs7544451	7.88454e-08	1.5959	-0.551844
66500466	rs2455033	1.43361e-08	-0.0181217	-0.642533
66500624	rs17128274	5.03127e-09	-0.49061	-1.21715
66500630	rs117850609	1.14627e-08	-1.18493e-10	-0.884338
66501072	rs2489905	1.10115e-08	-0.115307	-0.809184
66501092	rs2455034	1.34684e-08	-0.0862783	-0.636811
66501216	rs117203090	3.46205e-09	-1.43605	-0.645522
66501717	rs2489904	2.07739e-09	-1.38191	-1.21041
66502677	rs2503221	1.62573e-08	0.407258	-0.94215
66503107	rs12033425	6.22733e-09	-0.276302	-1.21818
66503477	rs1354062	7.81343e-09	-0.0402377	-1.22735
66503517	rs1354063	1.23621e-06	3.31241	0.483963
66503719	rs1354064	2.0527e-09	-1.39219	-1.21208
66504347	rs17454251	1.06817e-08	-0.141313	-0.813586
66504376	rs10889593	5.71266e-09	-0.364107	-1.21664
66504657	rs7517992	8.12237e-08	1.07377	-2.00573e-10
66504854	rs17128289	4.04606e-09	-1.68895	-0.236743
66505117	rs1937430	1.24276e-06	3.27512	0.526531
66505172	rs12565528	4.08287e-09	-1.69323	-0.223407
66506701	rs1354061	4.05539e-09	-1.69216	-0.231229
66507087	rs1392812	1.28262e-06	3.3067	0.526531
66507360	rs76556104	8.87426e-09	-1.18493e-10	-1.14028
66507642	rs12565572	3.85711e-09	-1.69502	-0.278494
66508267	rs78399189	2.1084e-08	-1.18493e-10	-0.274918
66508268	rs2270866	5.31984e-09	-0.42941	-1.22258
66508307	rs2252780	2.04671e-09	-1.38783	-1.21937
66508386	rs117963442	1.17663e-08	-1.18493e-10	-0.858195
66508506	rs114165392	5.92011e-09	-0.80731	-0.737769
66508589	rs2270865	8.02243e-09	-1.18493e-10	-1.24119
66509014	rs2228693	1.65887e-07	2.97516	-1.18729
66509114	rs2228692	2.67491e-08	-0.944136	0.907203
66509172	rs72641138	3.89762e-09	-1.67943	-0.283639
66509420	rs17128314	5.21208e-09	-0.45597	-1.21649
66509464	rs7556303	2.78736e-08	-0.931339	0.935584
66509772	rs11208787	1.7266e-07	3.01127	-1.18338
66509948	rs7546256	2.78736e-08	-0.931339	0.935584
66510231	rs72641139	3.93532e-09	-1.69717	-0.256276
66510285	rs11208788	5.68742e-09	-0.360782	-1.2244
66510513	rs77061950	8.23888e-09	-1.18493e-10	-1.21457
66510531	rs1392811	2.80298e-08	-0.931339	0.941171
66511404	rs1354060	1.7299e-07	3.01127	-1.18147
66511527	rs74789112	8.53074e-09	-1.18493e-10	-1.17976
66513674	rs7530150	4.00157e-09	-1.70023	-0.236519
66514257	rs1500951	4.0438e-09	-1.69905	-0.227198
66514333	rs10889594	1.53793e-06	3.3067	0.708063
66514481	rs12742079	2.90785e-08	-0.904129	0.950693
66514559	rs11583733	2.9759e-08	-0.917143	0.986841
66515806	rs2291980	5.79602e-09	-0.420463	-1.1458
66516139	rs1392810	3.09334e-08	-0.864469	0.972872
66516476	rs45566732	4.97841e-09	-1.71832	-2.00573e-10
66516557	rs2455013	8.35052e-09	-0.167851	-1.03326
66516655	rs114669363	1.13582e-08	-0.893491	-2.00573e-10
66517050	rs12040042	4.63775e-09	-0.558682	-1.23052
66517213	rs12747154	5.28101e-09	-0.426134	-1.23318
66517266	rs12040101	5.37488e-09	-0.408515	-1.23318
66517279	rs1354059	2.47976e-07	3.34219	-1.1523
66518655	rs12753778	4.88215e-09	-0.508109	-1.22974
66518697	rs2503222	2.31446e-09	-1.27896	-1.2053
66519663	rs80255322	8.41197e-06	5.71398	-2.00573e-10
66519844	rs12759111	4.9122e-09	-0.502655	-1.22906
66520508	rs140158743	9.9731e-09	-1.18493e-10	-1.02354
66520957	rs72667454	5.11405e-09	-1.69144	-2.00573e-10
66520998	rs2455012	9.95953e-09	-0.0855433	-0.939362
66521462	rs2503223	1.01184e-08	-0.0685345	-0.94054
66522253	rs61796607	2.85567e-08	-0.979026	1.00748
66522271	rs1500950	2.11317e-07	3.18831	-1.15838
66522379	rs138931435	1.13127e-08	-1.18493e-10	-0.897505
66522409	rs11208790	2.46472e-07	3.34219	-1.15838
66522775	rs1909885	2.42884e-09	-1.22038	-1.21564
66522795	rs78268977	4.98325e-09	-1.71735	-2.00573e-10
66522821	rs75178005	1.0526e-08	-0.0532883	-0.916295
66523227	rs6691634	4.46098e-09	-0.602711	-1.22536
66523243	rs7521986	1.71946e-06	3.35133	0.774997
66523798	rs2202062	1.08233e-08	0.290245	-1.23198
66523826	rs2202061	2.47604e-07	3.34219	-1.1538
66524024	rs58128575	2.48183e-07	3.34219	-1.15146
66524043	rs146171751	9.8323e-09	-1.18493e-10	-1.03776
66524258	rs6588183	2.48183e-07	3.34219	-1.15146
66524488	rs2871582	1.08173e-08	0.290245	-1.23253
66524639	rs7525573	2.99253e-08	-0.94118	1.01645
66524682	rs2503224	1.02347e-08	-0.0423977	-0.95525
66524757	rs6588184	1.06329e-08	0.272498	-1.23198
66524990	rs7548630	3.00496e-08	-0.94118	1.0206
66525111	rs11208792	2.03156e-06	3.49867	0.794453
66526020	rs72641140	2.10573e-08	-1.18493e-10	-0.27619
66526184	rs34674835	3.16448e-08	-0.885855	1.01699
66526264	rs12049033	4.60873e-09	-0.564592	-1.23089
66526539	rs12049129	5.03019e-09	-0.473304	-1.23467
66527232	rs12037891	5.05833e-09	-0.467174	-1.23522
66527414	rs116759035	7.26053e-09	-1.34098	-2.00573e-10
66527780	rs12133853	2.05208e-06	3.50872	0.794453
66527848	rs1463885	5.14726e-09	-0.453393	-1.23158
66527901	rs7512880	2.10222e-06	3.54306	0.784251
66528569	rs4492586	1.02217e-08	-0.0423977	-0.956522
66528847	rs138599732	5.02427e-09	-1.70915	-2.00573e-10
66528892	rs9436757	1.03148e-08	-0.0333357	-0.956522
66529179	rs10889595	1.13958e-08	0.346961	-1.23715
66529821	rs1500963	2.37446e-09	-1.25508	-1.20359
66529869	rs12043568	5.08946e-09	-0.46159	-1.23467
66530055	rs1500962	2.41212e-09	-1.23702	-1.20591
66530074	rs2503225	1.0277e-08	-0.0333357	-0.960193
66530298	rs61796609	3.20277e-08	-0.847916	0.991082
66530300	rs12026690	4.49597e-09	-0.589364	-1.23089
66530369	rs1500961	2.70082e-07	3.41209	-1.1368
66530480	rs12040843	1.17315e-08	-1.18493e-10	-0.861161
66530832	rs11588564	3.22235e-08	-0.874713	1.02397
66531972	rs12722858	3.23598e-08	-0.874713	1.02819
66532691	rs17454773	1.00662e-08	-0.0791175	-0.935137
66532728	rs6588185	3.28317e-08	-0.861366	1.02933
66532745	rs12028871	4.14229e-09	-0.674808	-1.22738
66533859	rs1392820	3.1533e-07	3.572	-1.14181
66534149	rs1392819	2.29315e-06	3.61979	0.794453
66534276	rs1392818	1.08811e-08	0.300387	-1.23679
66534277	rs35736157	4.88649e-09	-0.505383	-1.23158
66535120	rs1500960	1.15929e-08	0.365824	-1.23887
66535231	rs10493394	4.43314e-09	-0.604575	-1.22975
66535650	rs1948730	3.09826e-09	-1.60705	-0.58554
66535885	rs79057236	8.75326e-09	-1.18493e-10	-1.15401
66536012	rs72667460	6.02185e-09	-1.52804	-2.00573e-10
66537516	rs4655813	2.03288e-08	-1.18493e-10	-0.311396
66537535	rs12041326	4.34991e-09	-0.623528	-1.22975
66537752	rs182105995	8.86731e-09	-1.18493e-10	-1.14106
66538030	rs1500959	2.51668e-07	3.34148	-1.1368
66538075	rs35633234	2.9886e-08	-0.928359	1.00231
66538408	rs7552924	2.22014e-06	3.50872	0.873169
66538431	rs12739285	2.83097e-08	-1.00709	1.02687
66538849	rs12134699	1.0364e-08	-0.710514	-0.274585
66538883	rs17128361	2.15639e-08	-1.18493e-10	-0.252415
66538917	rs12119734	1.0212e-08	-0.725289	-0.274585
66539046	rs1500958	1.06545e-08	0.281104	-1.23856
66539456	rs1392817	5.01755e-07	4.10975	-1.21507
66539685	rs35514672	5.39591e-09	-0.41478	-1.22301
66539954	rs12121473	1.05194e-08	-0.695631	-0.274585
66540035	rs2455028	2.22468e-09	-1.31155	-1.21227
66540640	rs75516575	1.19983e-08	-1.18493e-10	-0.838668
66540654	rs72641141	2.07907e-08	-1.18493e-10	-0.288931
66541107	rs12027416	5.42272e-09	-0.41478	-1.21806
66541305	rs884712	2.06695e-06	3.89752	0.412877
66541311	rs74475585	8.72847e-08	1.14574	-2.00573e-10
66541838	rs868321	4.18134e-07	3.93561	-1.22324
66541908	rs868320	1.08496e-08	0.297027	-1.23633
66542025	rs57550775	2.16217e-06	3.97597	0.379459
66542345	rs12138629	3.71933e-09	-0.807373	-1.20252
66542888	rs7415930	4.75809e-08	1.73935	-1.20035
66542934	rs1909886	5.84751e-08	1.94063	-1.19546
66543015	rs13376067	1.16403e-08	-0.680642	-0.188324
66543277	rs1500955	2.47323e-09	-1.21029	-1.20762
66544547	rs11208793	1.14671e-08	-0.695631	-0.188324
66544581	rs11208794	5.37926e-08	1.85199	-1.19029
66544715	rs12118541	1.15227e-08	-0.704862	-0.174257
66544729	rs2455018	1.09011e-08	0.036161	-0.970729
66544920	rs12048400	4.77002e-09	-0.572904	-1.18818
66544957	rs1392815	5.33997e-08	1.85199	-1.19762
66545068	rs12049155	5.48596e-09	-0.424186	-1.19706
66545124	rs12024232	4.79701e-09	-0.558385	-1.19706
66545245	rs1392814	1.14018e-08	-0.704862	-0.184799
66545616	rs139517519	8.21328e-09	-1.18493e-10	-1.21768
66545889	rs7548408	1.94131e-06	4.13622	0.111461
66545971	rs147555235	5.39783e-09	-1.63744	-2.00573e-10
66546376	rs7539350	4.64529e-07	4.0499	-1.23232
66546501	rs1500954	1.93532e-08	-1.18493e-10	-0.360576
66546650	rs12063046	4.34598e-09	-0.682754	-1.17143
66546884	rs6661750	4.64185e-07	4.0499	-1.23305
66546945	rs7551528	1.15471e-08	-0.690101	-0.186901
66546979	rs10493395	4.47678e-09	-0.672107	-1.15242
66547009	rs6588186	5.26908e-08	1.80579	-1.16479
66547142	rs2503228	1.03671e-08	0.0207583	-1.00555
66547207	rs75961769	1.8993e-08	-1.18493e-10	-0.379365
66547212	rs10493396	1.9403e-06	4.21234	0.0348224
66547465	rs11208796	1.17701e-08	-0.673742	-0.184127
66547829	rs72667467	4.06255e-08	0.380961	-2.00573e-10
66548285	rs4427379	4.63869e-08	1.70615	-1.19257
66548359	rs12726241	1.10309e-08	-0.673742	-0.248992
66548497	rs17128380	2.02239e-08	-1.18493e-10	-0.316569
66548871	rs6668688	4.41984e-08	1.66131	-1.19605
66549214	rs6671380	4.69451e-08	1.72643	-1.20089
66549751	rs17455267	1.06631e-08	0.058205	-1.01485
66550103	rs1463884	4.35771e-08	1.66131	-1.21021
66550781	rs115691431	1.07361e-08	-0.949818	-2.00573e-10
66551658	rs114823493	4.96112e-09	-1.7218	-2.00573e-10
66551759	rs7522014	2.43908e-08	0.0886762	-0.217906
66552709	rs6694912	1.52828e-06	5.24919	-1.24073
66553030	rs4357502	3.56013e-08	1.42577	-1.17682
66553259	rs12122239	2.51405e-08	0.209737	-0.30869
66553445	rs2937269	2.6323e-08	1.17978	-1.23277
66553857	rs12410862	3.43433e-09	-1.47529	-0.614321
66553878	rs79657260	3.21515e-09	-1.49694	-0.658616
66554145	rs11208797	2.99727e-09	-1.0648	-1.16093
66554317	rs4655814	1.1784e-08	-1.18493e-10	-0.856688
66554319	rs4655815	1.22992e-08	-1.18493e-10	-0.813904
66554325	rs4655816	1.21836e-08	-1.18493e-10	-0.823344
66554601	rs146580265	1.11699e-08	-1.18493e-10	-0.910209
66554707	rs116466407	7.95188e-09	-1.25003	-2.00573e-10
66555792	rs12406476	3.93492e-08	0.982939	-0.633898
66557269	rs80079711	1.55202e-08	-1.18493e-10	-0.581292
66557286	rs147181354	8.9415e-09	-1.18493e-10	-1.13273
66557381	rs78475528	7.56465e-09	-1.29995	-2.00573e-10
66557415	rs77767822	7.54802e-08	2.09968	-1.09925
66558598	rs80066081	9.39672e-09	-1.08307	-2.00573e-10
66558729	rs76109096	1.84234e-08	-1.18493e-10	-0.409813
66558759	rs4655595	3.59886e-09	-1.29188	-0.750939
66558828	rs10889599	6.8982e-09	-0.150893	-1.24128
66559078	rs2503231	3.75097e-08	0.854089	-0.552924
66559173	rs10158178	6.71023e-08	2.08354	-1.20076
66559578	rs116191081	7.84894e-09	-1.26306	-2.00573e-10
66560087	rs79541221	1.13347e-08	-1.18493e-10	-0.895566
66560531	rs6673526	1.02182e-08	0.239181	-1.23845
66560701	rs143940315	6.08574e-09	-1.51749	-2.00573e-10
66561735	rs2455026	2.10839e-09	-1.40583	-1.17168
66562056	rs79529753	8.86989e-08	2.22068	-1.05887
66562073	rs182290961	1.00136e-08	-1.01949	-2.00573e-10
66563170	rs74225007	1.5252e-08	-1.18493e-10	-0.598722
66564188	rs78297471	9.76701e-08	2.32101	-1.06285
66564615	rs113098644	1.88853e-09	-1.68762	-1.00001
66564929	rs2455025	1.90946e-08	0.837038	-1.21107
66564999	rs12403149	7.97139e-09	-1.24758	-2.00573e-10
66565983	rs139286096	8.02673e-09	-1.18493e-10	-1.24066
66565996	rs80272747	6.43777e-08	1.82815	-0.986815
66566004	rs56136910	7.10253e-09	-0.121487	-1.2415
66566509	rs2455024	1.87593e-08	0.811006	-1.20275
66566656	rs35956835	6.34576e-09	-0.406679	-1.06897
66566736	rs142427673	8.02132e-09	-1.18493e-10	-1.24133
66567597	rs111379491	1.04898e-07	2.33246	-1.00291
66567914	rs2455014	1.87449e-08	0.804147	-1.19666
66567916	rs7417172	1.48497e-08	-1.18493e-10	-0.625454
66567941	rs77882422	8.06426e-09	-1.23599	-2.00573e-10
66567991	rs2503161	1.84207e-08	0.785109	-1.19507
66568117	rs116282200	7.17518e-09	-1.35281	-2.00573e-10
66568162	rs115430819	5.42987e-09	-1.63152	-2.00573e-10
66568509	rs147254080	2.39893e-08	-0.145827	-2.00573e-10
66569098	rs1566527	1.81125e-08	0.759348	-1.18618
66569434	rs2503162	1.81125e-08	0.759348	-1.18618
66571382	rs547078338	8.54978e-09	-1.18493e-10	-1.17753
66573253	rs12404118	8.06426e-09	-1.23599	-2.00573e-10
66573381	rs10889602	2.62366e-09	-1.6616	-0.697258
66573383	rs12406550	8.26717e-09	-1.21114	-2.00573e-10
66573598	rs143323877	6.64936e-09	-1.42891	-2.00573e-10
66573600	rs17421629	8.26717e-09	-1.21114	-2.00573e-10
66573791	rs1500952	4.51165e-08	0.747827	-0.262015
66573941	rs116365725	8.22321e-09	-1.21647	-2.00573e-10
66574216	rs4655596	1.50241e-08	-1.18493e-10	-0.613778
66574332	rs77837181	5.07311e-09	-1.69948	-2.00573e-10
66574945	rs76868562	8.56033e-08	2.12112	-0.994827
66575395	rs190064199	8.20942e-09	-1.18493e-10	-1.21815
66575439	rs1392813	2.75074e-09	-1.6552	-0.656368
66575651	rs4655597	8.31951e-09	-1.20483	-2.00573e-10
66575686	rs7519491	7.87704e-08	1.95708	-0.913973
66575694	rs2455016	4.62574e-08	1.75182	-1.24103
66576472	rs10889603	2.76006e-09	-1.65182	-0.656368
66577547	rs7548551	8.50756e-08	2.02233	-0.902224
66577602	rs4004	5.73697e-09	-0.475692	-1.10081
66577642	rs867724	1.46452e-08	-1.18493e-10	-0.639321
66579180	rs10493397	5.47185e-09	-1.62382	-2.00573e-10
66579560	rs633894	1.85336e-08	0.764895	-1.16875
66579988	rs1604268	1.43227e-08	-1.18493e-10	-0.66159
66580021	rs185281924	8.46263e-09	-1.18493e-10	-1.18777
66580599	rs117138834	8.17327e-09	-1.18493e-10	-1.22257
66580943	rs650440	1.81354e-08	0.741146	-1.16671
66581232	rs17128412	1.43255e-08	-1.18493e-10	-0.661393
66582161	rs803227	5.38596e-08	0.891415	-0.22847
66582523	rs538497	5.04701e-08	0.762194	-0.164248
66582524	rs678212	5.52321e-09	-0.462356	-1.15212
66582537	rs74869604	1.20916e-08	-1.18493e-10	-0.830925
66582962	rs680078	6.85566e-08	2.08248	-1.17825
66583121	rs680925	6.44807e-09	-0.29791	-1.16174
66583262	rs566005	6.68836e-09	-0.261322	-1.16174
66583528	rs149917661	8.14421e-09	-1.18493e-10	-1.22613
66584457	rs7412571	5.99103e-08	1.02977	-0.260356
66585463	rs72667480	2.9724e-09	-1.72034	-0.51373
66585473	rs76224157	1.02986e-08	-1.18493e-10	-0.991424
66585659	rs518938	6.90388e-09	-0.23374	-1.15761
66585882	rs17455672	8.41752e-09	-1.19312	-2.00573e-10
66585962	rs17421832	3.28763e-09	-1.71736	-0.415912
66586313	rs115945158	4.14649e-08	0.401412	-2.00573e-10
66586653	rs11584681	8.41752e-09	-1.19312	-2.00573e-10
66586668	rs10157315	2.89723e-09	-1.63804	-0.621638
66586760	rs10157331	2.82802e-09	-1.63804	-0.645816
66586796	rs17128420	1.02948e-08	-1.18493e-10	-0.991794
66586812	rs11576970	8.25879e-09	-1.21216	-2.00573e-10
66586843	rs77225475	8.05574e-09	-1.18493e-10	-1.23705
66586957	rs72667481	3.05882e-09	-1.71985	-0.485549
66587178	rs76165263	8.31104e-09	-1.20585	-2.00573e-10
66587229	rs10889604	2.43786e-09	-1.64358	-0.788733
66587376	rs12745871	6.30089e-09	-0.305568	-1.17718
66587786	rs148048542	8.37727e-09	-1.18493e-10	-1.19791
66587805	rs115819486	8.25879e-09	-1.21216	-2.00573e-10
66588029	rs17421942	3.04888e-09	-1.58362	-0.625041
66588465	rs7533441	6.57407e-09	-0.267245	-1.17306
66589032	rs76004715	6.22848e-07	3.11087	-2.00573e-10
66589449	rs11811769	2.41281e-09	-1.65162	-0.791024
66589631	rs17421977	8.31104e-09	-1.20585	-2.00573e-10
66589748	rs539322	3.20484e-09	-0.926692	-1.23208
66591677	rs144068685	6.62184e-09	-1.43306	-2.00573e-10
66591781	rs613112	6.75319e-09	-0.228463	-1.18496
66591873	rs12140107	2.58476e-09	-1.71659	-0.657215
66592000	rs614350	3.90756e-09	-1.07209	-0.88843
66593247	rs554310	1.00426e-08	0.0321662	-1.04876
66593448	rs497677	3.54337e-09	-0.845535	-1.21282
66593672	rs495054	5.112e-09	-0.610424	-1.08142
66594664	rs34676265	2.66435e-09	-1.22481	-1.11866
66594826	rs143668036	8.44247e-09	-1.19016	-2.00573e-10
66595030	rs78681939	6.93739e-09	-1.38651	-2.00573e-10
66595853	rs78291299	1.65216e-08	-1.18493e-10	-0.518768
66596416	rs12122966	2.25916e-09	-1.47187	-1.03657
66596882	rs2503170	1.68966e-09	-1.57993	-1.21898
66597218	rs150694449	2.41085e-08	-0.14087	-2.00573e-10
66597762	rs35624449	2.79146e-09	-1.09342	-1.20345
66597833	rs76839592	8.60677e-09	-1.18493e-10	-1.17089
66598318	rs116728098	5.09514e-09	-1.69515	-2.00573e-10
66598763	rs563573	2.21187e-09	-1.46683	-1.06277
66599808	rs640352	2.62643e-09	-1.16207	-1.19574
66600053	rs531244	2.23385e-09	-1.47438	-1.04533
66601411	rs2503173	2.02691e-09	-1.6169	-1.00002
66602601	rs2246913	2.02691e-09	-1.6169	-1.00002
66602990	rs551000	2.27424e-09	-1.45917	-1.04262
66603327	rs1337405	2.01961e-09	-1.6169	-1.00362
66603875	rs596662	2.73782e-09	-1.12492	-1.19135
66603888	rs72667490	1.62364e-09	-1.61863	-1.22014
66605189	rs112254828	3.68039e-08	0.282169	-2.00573e-10
66605978	rs11801007	1.90075e-09	-1.6734	-1.00778
66609154	rs2503174	1.72041e-09	-1.55934	-1.22153
66609509	rs1984179	2.05029e-09	-1.57995	-1.0255
66609547	rs1984178	2.01671e-09	-1.59646	-1.0255
66610029	rs524208	2.99041e-09	-1.02538	-1.20265
66610364	rs590426	3.02947e-09	-1.0124	-1.20265
66610733	rs116294812	5.02569e-09	-1.70887	-2.00573e-10
66610736	rs60791322	1.94076e-09	-1.71214	-0.948219
66610770	rs75579083	2.37988e-08	-0.1538	-2.00573e-10
66610968	rs17128445	1.67876e-09	-1.58929	-1.21609
66612042	rs2455037	2.05655e-09	-1.58758	-1.01482
66612504	rs2503177	3.16527e-09	-1.00987	-1.16133
66613479	rs17128450	1.79727e-09	-1.70551	-1.03166
66613556	rs6698080	1.99043e-09	-1.64513	-0.989956
66614085	rs78164521	8.60043e-09	-1.18493e-10	-1.17162
66614192	rs11590970	2.31153e-08	-0.182938	-2.00573e-10
66614374	rs1392824	1.7994e-09	-1.52958	-1.2064
66614746	rs59148940	1.98116e-09	-1.64305	-0.996701
66614851	rs57391741	1.80766e-09	-1.69382	-1.03758
66615238	rs1604269	2.07752e-09	-1.60169	-0.990566
66615362	rs144612875	9.33835e-09	-1.08931	-2.00573e-10
66615971	rs2455035	2.10412e-09	-1.58551	-0.994025
66616044	rs2485383	1.76003e-09	-1.55621	-1.2019
66616506	rs72679116	1.60052e-09	-1.63536	-1.21775
66616530	rs72679117	1.60191e-09	-1.63536	-1.21688
66616631	rs74551436	2.71218e-08	-1.18493e-10	-0.0230986
66616959	rs17128463	8.4489e-09	-1.18493e-10	-1.1894
66617446	rs72679118	1.60996e-09	-1.63213	-1.2151
66617553	rs72679119	1.62408e-09	-1.62884	-1.20965
66617636	rs17128465	1.79305e-09	-1.67992	-1.05959
66618300	rs114287158	4.8878e-09	-0.657473	-1.07922
66618303	rs115304639	4.6869e-09	-0.688553	-1.09011
66619578	rs2503166	1.71017e-09	-1.57797	-1.20887
66620119	rs673143	3.10114e-09	-0.97041	-1.22126
66620186	rs78640135	6.23086e-09	-1.49392	-2.00573e-10
66620254	rs495272	3.11055e-09	-0.975603	-1.21303
66620844	rs17128467	1.77852e-09	-1.68352	-1.06414
66621527	rs582237	3.13663e-09	-0.965201	-1.21509
66621624	rs1546262	2.08548e-09	-1.57989	-1.00854
66621916	rs594094	2.48239e-09	-1.39252	-1.0217
66622318	rs544024	2.48833e-09	-1.39252	-1.01931
66622634	rs1577844	2.54688e-09	-1.39252	-0.996051
66625035	rs2485382	2.16137e-09	-1.56236	-0.990328
66625138	rs79384896	8.6096e-09	-1.18493e-10	-1.17056
66625219	rs2088819	3.24398e-09	-1.04755	-1.09908
66625369	rs72679121	1.58092e-08	-0.56284	-2.00573e-10
66625676	rs7527119	5.61119e-09	-0.597939	-1.00073
66626040	rs937605	1.82618e-09	-1.55016	-1.17105
66626373	rs599235	2.57449e-09	-1.38381	-0.993979
66627231	rs141265692	8.04191e-09	-1.18493e-10	-1.23877
66627732	rs2485381	3.27229e-09	-1.06704	-1.07091
66627873	rs6679711	1.65995e-09	-1.70805	-1.1086
66627959	rs2503218	1.79644e-09	-1.56658	-1.17105
66628331	rs78597894	8.24541e-09	-1.18493e-10	-1.21378
66628486	rs629250	3.11097e-09	-0.973416	-1.21509
66628829	rs953165	2.08146e-09	-1.58903	-1.00134
66629145	rs56033038	6.04721e-09	-0.536542	-0.987296
66630016	rs7540273	6.06412e-09	-0.536542	-0.984504
66630076	rs111261264	2.54283e-09	-1.38381	-1.00635
66630111	rs138268896	1.13134e-08	-0.897445	-2.00573e-10
66630505	rs3005564	2.54423e-09	-1.38322	-1.00639
66632475	rs2993094	3.24598e-09	-0.924761	-1.22126
66632630	rs536025	2.54879e-09	-1.38143	-1.00639
66634292	rs2133967	2.0699e-09	-1.57699	-1.01894
66634869	rs11805090	1.91397e-09	-1.53987	-1.13439
66634921	rs11208807	1.80872e-09	-1.55178	-1.17903
66635371	rs2069278	2.03457e-09	-1.57699	-1.03616
66635795	rs556303	3.18443e-09	-0.938357	-1.22681
66636137	rs74998974	4.9967e-09	-1.71466	-2.00573e-10
66637472	rs809141	3.08618e-09	-1.6622	-0.5343
66638055	rs12756993	3.41539e-09	-0.949407	-1.14574
66638087	rs139391669	6.52523e-09	-1.44776	-2.00573e-10
66640204	rs61798171	9.38068e-09	-1.08478	-2.00573e-10
66641276	rs60805831	2.08739e-09	-1.65287	-0.934651
66641663	rs79242549	7.01099e-08	0.926629	-2.00573e-10
66641679	rs17128482	3.5166e-09	-0.935947	-1.12999
66642230	rs60131760	2.16507e-09	-1.65828	-0.892698
66643562	rs693257	2.53541e-09	-1.39456	-0.998522
66643689	rs112994298	2.31343e-08	-0.18212	-2.00573e-10
66644165	rs78567140	8.05101e-09	-1.18493e-10	-1.23764
66644337	rs496713	2.38712e-09	-1.27641	-1.17694
66644557	rs78990331	3.53803e-09	-1.30487	-0.754993
66644683	rs6701547	6.75424e-09	-1.41326	-2.00573e-10
66645003	rs72922366	2.82083e-09	-1.41287	-0.873533
66645444	rs79279009	7.57144e-09	-1.29905	-2.00573e-10
66645455	rs146155217	2.07913e-07	-1.18493e-10	2.01369
66645523	rs553862	1.88615e-09	-1.45283	-1.23607
66645924	rs6656638	2.35009e-09	-1.43952	-1.02946
66646184	rs12135034	1.87114e-09	-1.47001	-1.22688
66646186	rs583018	7.63451e-09	-0.545485	-0.74527
66646374	rs582104	5.7728e-09	-0.696664	-0.873614
66646506	rs581575	5.8636e-09	-0.690858	-0.863814
66646744	rs147257739	9.7232e-09	-1.18493e-10	-1.04892
66646780	rs782329	5.88501e-09	-0.696664	-0.854362
66647341	rs12041885	1.00044e-08	-1.18493e-10	-1.02041
66647357	rs12034887	1.00044e-08	-1.18493e-10	-1.02041
66647825	rs111354704	9.5876e-09	-1.06296	-2.00573e-10
66647872	rs12042015	9.85623e-09	-1.18493e-10	-1.03533
66647887	rs72679125	3.45693e-08	0.219532	-2.00573e-10
66648845	rs570497	1.07104e-08	-0.274722	-0.677502
66648903	rs524897	6.12344e-09	-0.534092	-0.977219
66649102	rs526772	5.96189e-09	-0.882617	-0.65543
66649324	rs72922379	2.33725e-09	-1.49335	-0.981108
66649534	rs1338719	8.82974e-09	-0.511398	-0.63391
66649643	rs11208808	2.35677e-09	-1.49169	-0.974455
66649824	rs11208809	2.38307e-09	-1.47836	-0.976682
66649968	rs4655599	1.09974e-08	-0.248275	-0.677502
66650047	rs4655821	1.09974e-08	-0.248275	-0.677502
66650092	rs11208810	2.3363e-09	-1.47644	-0.99842
66650168	rs17128495	6.98612e-09	-1.37951	-2.00573e-10
66650357	rs12034627	1.00954e-08	-1.18493e-10	-1.01135
66650894	rs4655822	7.79876e-09	-0.474017	-0.795452
66651350	rs36183827	1.05255e-08	-0.248275	-0.72136
66654405	rs571259826	2.36973e-08	-1.18493e-10	-0.158073
66655070	rs28867801	1.90479e-09	-1.45349	-1.22558
66655368	rs148351757	6.35075e-09	-0.669575	-0.805286
66655743	rs484058	5.68829e-09	-0.882617	-0.702407
66656054	rs35570971	8.3646e-09	-0.534371	-0.665055
66656164	rs113975895	8.3893e-09	-1.19648	-2.00573e-10
66656191	rs4425960	6.4891e-09	-0.653312	-0.799999
66656217	rs141904708	7.05274e-09	-1.37002	-2.00573e-10
66656220	rs4526587	6.14821e-09	-0.669575	-0.837699
66656289	rs4425961	7.21708e-09	-0.568457	-0.778527
66656290	rs4440835	6.90325e-09	-0.602115	-0.789328
66656336	rs12040524	1.03645e-08	-1.18493e-10	-0.98505
66656442	rs144466526	5.19801e-09	-1.67516	-2.00573e-10
66656521	rs4427380	7.98864e-09	-0.65095	-0.594464
66656606	rs111710919	3.33081e-09	-1.44121	-0.679007
66656888	rs7537021	8.42178e-09	-0.551506	-0.641108
66656913	rs115421070	5.52145e-09	-1.6148	-2.00573e-10
66657330	rs7517265	8.4894e-09	-0.551506	-0.63311
66657379	rs7517125	8.53764e-09	-0.551506	-0.627444
66657647	rs7517390	6.31571e-09	-0.685715	-0.79468
66657678	rs471257	5.87811e-09	-0.56244	-0.989759
66658134	rs76703080	2.61048e-08	-1.18493e-10	-0.0613149
66658224	rs72922394	2.47519e-09	-1.43939	-0.977734
66658870	rs524487	5.62784e-09	-0.893636	-0.702072
66659139	rs1361078	8.46874e-09	-0.568519	-0.618534
66659363	rs77758060	5.5092e-09	-1.61702	-2.00573e-10
66659530	rs2152810	6.28643e-09	-0.701732	-0.783309
66659655	rs12038399	1.08451e-08	-1.18493e-10	-0.939723
66659799	rs551678	1.96184e-09	-1.42606	-1.22349
66660296	rs12035583	1.27634e-08	-1.18493e-10	-0.776854
66660317	rs72679131	1.39702e-08	-0.686508	-2.00573e-10
66660358	rs559321	5.71369e-09	-0.589697	-0.990873
66660522	rs12042473	1.2814e-08	-1.18493e-10	-0.772898
66660527	rs78832141	7.53903e-09	-1.30334	-2.00573e-10
66660566	rs141232047	5.16188e-09	-1.68213	-2.00573e-10
66660855	rs566954	1.90688e-09	-1.65204	-1.02593
66661507	rs145379613	8.62184e-09	-1.18493e-10	-1.16914
66661950	rs12118380	8.51565e-09	-0.585408	-0.596121
66662003	rs115818755	6.55401e-09	-1.44336	-2.00573e-10
66663049	rs12562513	6.12082e-09	-0.717625	-0.794114
66663167	rs11208815	6.15761e-09	-0.717625	-0.78812
66663216	rs4655824	9.69212e-09	-1.05212	-2.00573e-10
66663239	rs11208816	6.36201e-09	-0.717625	-0.755465
66663401	rs2225864	6.15761e-09	-0.717625	-0.78812
66664194	rs76734868	7.51906e-09	-1.30599	-2.00573e-10
66664293	rs11208817	8.32552e-09	-0.602175	-0.601934
66665217	rs149831887	7.90415e-09	-1.25605	-2.00573e-10
66665247	rs782417	8.84954e-09	-0.58594	-0.557129
66665961	rs184516044	8.40762e-09	-1.18493e-10	-1.1943
66666485	rs1084480	9.06195e-09	-0.568596	-0.550755
66666540	rs146378479	2.30941e-09	-1.39704	-1.08941
66666804	rs1084481	6.72864e-09	-0.75204	-0.665022
66666857	rs146095791	7.66346e-09	-1.28697	-2.00573e-10
66667314	rs541305541	8.02193e-09	-1.18493e-10	-1.24126
66669238	rs481493	5.93459e-09	-0.902478	-0.640158
66669288	rs1084499	1.07169e-08	-0.310283	-0.64133
66669547	rs12039339	1.10637e-08	-1.18493e-10	-0.919762
66669916	rs509157	6.60587e-09	-0.684904	-0.750572
66670003	rs148861983	5.82699e-09	-1.56093	-2.00573e-10
66670020	rs143499511	8.15681e-09	-1.18493e-10	-1.22458
66670074	rs510278	1.06682e-08	-0.310283	-0.645884
66670182	rs7541802	2.22346e-09	-1.43085	-1.09352
66670340	rs12047168	1.14762e-08	-1.18493e-10	-0.88316
66670620	rs71649217	2.33138e-09	-1.2575	-1.21948
66670682	rs72922402	2.12429e-09	-1.47571	-1.09429
66670768	rs17128509	2.05697e-09	-1.40608	-1.19613
66670804	rs572144	6.28694e-09	-0.734389	-0.750572
66670835	rs10127671	5.83112e-09	-0.766112	-0.794114
66670961	rs12041116	1.66397e-09	-1.67948	-1.13476
66670992	rs574009	6.56287e-09	-0.685506	-0.756501
66671273	rs12141125	3.32623e-09	-0.880059	-1.24153
66671284	rs481249	5.80006e-09	-0.913363	-0.652204
66671455	rs483098	6.73927e-09	-0.787378	-0.628106
66671531	rs77041411	8.06438e-09	-1.23598	-2.00573e-10
66671683	rs12141263	5.96354e-09	-0.749043	-0.788728
66671850	rs507956	3.89596e-09	-0.852834	-1.11066
66671945	rs12757888	5.68563e-09	-0.796765	-0.788728
66671953	rs493098	1.32246e-08	0.304516	-1.04588
66672336	rs10454452	6.05758e-09	-0.733396	-0.788728
66672516	rs57180329	8.42183e-09	-1.18493e-10	-1.19261
66672532	rs10454453	5.89278e-09	-0.749043	-0.800664
66672733	rs75558307	1.16682e-08	-1.18493e-10	-0.866564
66672977	rs117228046	1.15883e-08	-1.18493e-10	-0.873442
66673058	rs12046822	1.15506e-08	-1.18493e-10	-0.876696
66673593	rs12029209	1.15506e-08	-1.18493e-10	-0.876696
66673818	rs76677448	5.06571e-09	-1.70094	-2.00573e-10
66673820	rs17128524	3.65059e-09	-1.17555	-0.853
66674462	rs558153	5.93459e-09	-0.902478	-0.640158
66674738	rs10493398	1.15506e-08	-1.18493e-10	-0.876696
66674759	rs560936	5.79157e-09	-0.952143	-0.614889
66674849	rs17128527	8.67119e-09	-1.16343	-2.00573e-10
66675003	rs10493399	1.15133e-08	-1.18493e-10	-0.879935
66675016	rs79176036	5.07136e-09	-1.69983	-2.00573e-10
66675615	rs12048959	3.57837e-09	-1.1682	-0.88033
66675661	rs12024035	1.14762e-08	-1.18493e-10	-0.88316
66675667	rs12045274	3.54611e-09	-1.20468	-0.852901
66675699	rs12045279	3.72452e-09	-1.16043	-0.848068
66676206	rs112635856	1.75315e-08	-0.459433	-2.00573e-10
66676233	rs144625560	8.48738e-09	-1.18485	-2.00573e-10
66676640	rs17128531	8.48808e-09	-1.18493e-10	-1.18477
66677046	rs11208821	6.27534e-09	-0.701732	-0.785075
66677320	rs149869656	5.64222e-09	-1.59316	-2.00573e-10
66677462	rs803300	5.78823e-09	-0.944513	-0.623095
66677473	rs12048931	3.61147e-09	-1.17957	-0.859751
66677481	rs17423605	2.22273e-09	-1.35262	-1.17208
66677600	rs12041964	3.61268e-09	-1.17555	-0.863439
66678114	rs6697671	8.13706e-09	-1.22701	-2.00573e-10
66678163	rs34344670	6.40531e-09	-0.733396	-0.732912
66678209	rs563080	3.0973e-09	-1.16809	-1.02481
66678348	rs1110369	6.19594e-09	-0.733396	-0.766145
66678369	rs945801	6.23044e-09	-0.733396	-0.760592
66678833	rs79942473	8.53424e-09	-1.17935	-2.00573e-10
66678918	rs12021931	1.16682e-08	-1.18493e-10	-0.866564
66679149	rs6700971	6.19443e-09	-0.733396	-0.766388
66679337	rs11799835	8.53737e-09	-1.17898	-2.00573e-10
66679692	rs79228582	8.08866e-09	-1.23297	-2.00573e-10
66680089	rs111419668	1.57851e-08	-0.564367	-2.00573e-10
66680352	rs117067744	1.84152e-08	-1.18493e-10	-0.410257
66680475	rs59958021	2.59716e-09	-1.23176	-1.13726
66680564	rs11581216	9.52908e-09	-1.06909	-2.00573e-10
66680722	rs200701612	8.2718e-09	-1.18493e-10	-1.21058
66681508	rs12045945	1.17487e-08	-1.18493e-10	-0.859694
66681545	rs116432301	4.96277e-09	-1.72147	-2.00573e-10
66681557	rs74613510	8.20958e-09	-1.21813	-2.00573e-10
66682087	rs1416312	6.2051e-09	-0.38576	-1.1123
66682681	rs76772786	8.56281e-09	-1.17601	-2.00573e-10
66682981	rs148422260	1.04256e-08	-1.18493e-10	-0.979167
66683147	rs72924414	2.53887e-09	-1.28475	-1.10697
66683452	rs544361	1.05236e-08	-0.447673	-0.522139
66685144	rs10889605	6.83316e-09	-0.701732	-0.699916
66685301	rs555764	9.44779e-09	-0.382406	-0.695247
66685456	rs141773441	9.81406e-09	-1.03962	-2.00573e-10
66685703	rs12028873	1.17061e-08	-1.18493e-10	-0.863321
66686014	rs76623995	5.01622e-09	-1.71076	-2.00573e-10
66686918	rs12037030	1.24226e-08	-1.18493e-10	-0.803919
66686994	rs79165512	8.71247e-09	-1.18493e-10	-1.15868
66687136	rs538041	6.0557e-09	-0.996761	-0.525674
66687162	rs72679146	2.29982e-08	-0.188018	-2.00573e-10
66687470	rs1416313	6.58145e-09	-0.733396	-0.705784
66688046	rs78588817	4.96221e-09	-1.72158	-2.00573e-10
66688570	rs76537799	6.04887e-09	-0.996761	-0.526803
66688821	rs6665931	7.22206e-09	-0.669575	-0.67672
66689006	rs477308	9.99484e-09	-0.506275	-0.515091
66689049	rs189505777	6.44541e-09	-1.46007	-2.00573e-10
66689109	rs17423910	2.27309e-09	-1.27089	-1.2314
66689599	rs11579350	1.21758e-08	-0.606352	-0.217636
66689609	rs116329279	6.32401e-09	-1.47908	-2.00573e-10
66689833	rs74998009	1.62018e-08	-0.538312	-2.00573e-10
66690063	rs12049505	1.11118e-08	-1.18493e-10	-0.915424
66690704	rs1338721	1.0746e-08	-0.573381	-0.375521
66690792	rs117627432	1.80622e-08	-1.18493e-10	-0.429615
66690842	rs118169963	1.14856e-08	-1.18493e-10	-0.882342
66691305	rs17128563	6.23322e-09	-1.49354	-2.00573e-10
66691345	rs75447185	5.7841e-09	-1.56832	-2.00573e-10
66691662	rs17128567	1.13871e-08	-1.18493e-10	-0.890954
66691885	rs952635	4.35945e-09	-1.09379	-0.757299
66692023	rs112833176	1.68639e-08	-0.498261	-2.00573e-10
66692029	rs78398051	1.77672e-08	-1.18493e-10	-0.446083
66692647	rs72641142	1.16508e-08	-1.18493e-10	-0.868064
66692764	rs7528545	1.07219e-08	-0.307563	-0.643587
66693995	rs17128575	1.05807e-08	-1.18493e-10	-0.964408
66694118	rs150378364	5.92371e-09	-1.54447	-2.00573e-10
66694658	rs6692281	7.51896e-09	-1.66329	0.357285
66694672	rs115299011	5.35192e-09	-1.64598	-2.00573e-10
66694721	rs113366417	3.58614e-09	-1.72144	-0.324916
66694754	rs149515700	5.01554e-09	-1.71089	-2.00573e-10
66694757	rs113087118	3.25129e-09	-1.71171	-0.432676
66695037	rs113068520	2.71916e-08	-0.0205282	-2.00573e-10
66695376	rs17128579	3.60562e-09	-1.72208	-0.318861
66695751	rs17128585	9.36526e-09	-1.08643	-2.00573e-10
66695834	rs77980589	5.36179e-09	-1.64414	-2.00573e-10
66696224	rs10493400	8.02035e-09	-1.18493e-10	-1.24145
66696364	rs75670388	8.51505e-09	-1.1816	-2.00573e-10
66696585	rs7529316	3.55566e-09	-1.72209	-0.332802
66696665	rs7529249	3.12913e-09	-1.72197	-0.460712
66697008	rs17128589	1.04054e-08	-1.18493e-10	-0.981111
66697368	rs6588190	3.15183e-09	-1.72124	-0.454213
66697753	rs12731764	1.01448e-07	1.29611	-2.00573e-10
66698743	rs12031327	4.5268e-09	-1.30275	-0.510666
66698994	rs72641143	8.43163e-09	-1.18493e-10	-1.19144
66699351	rs72641144	8.43163e-09	-1.18493e-10	-1.19144
66699399	rs4655828	3.32184e-09	-1.71862	-0.404298
66699584	rs4655829	3.40389e-09	-1.65343	-0.445081
66700083	rs6685779	3.32345e-09	-1.62835	-0.494084
66700542	rs6588191	3.06022e-09	-1.7221	-0.482853
66700780	rs74873498	4.85004e-09	-1.31805	-0.426395
66700873	rs6588192	3.0617e-09	-1.72161	-0.482853
66700883	rs7542394	3.15112e-09	-1.71957	-0.456103
66701877	rs1578039	4.22188e-09	-1.31994	-0.563215
66702019	rs189352884	7.40536e-09	-1.32123	-2.00573e-10
66702106	rs72641145	8.2318e-09	-1.18493e-10	-1.21543
66702345	rs12239906	3.04069e-09	-1.72204	-0.489309
66702620	rs11208822	2.7633e-09	-1.72111	-0.585903
66702630	rs11583551	3.08162e-09	-1.72161	-0.47637
66702868	rs6690456	8.36477e-09	-1.18493e-10	-1.19941
66703050	rs6678048	3.06039e-09	-1.72204	-0.482853
66703691	rs2153117	3.10243e-09	-1.72204	-0.469208
66703879	rs2153116	3.1023e-09	-1.72208	-0.469208
66704166	rs12239365	3.12331e-09	-1.72187	-0.462669
66704173	rs61089481	3.10278e-09	-1.72193	-0.469208
66704453	rs61335531	8.22747e-09	-1.18493e-10	-1.21596
66704658	rs78114561	8.71181e-09	-1.18493e-10	-1.15876
66704864	rs4655830	3.27323e-09	-1.72197	-0.415691
66704918	rs72641146	8.23388e-09	-1.18493e-10	-1.21518
66705050	rs74994412	8.42872e-09	-1.18493e-10	-1.19179
66705663	rs114517276	5.71637e-09	-1.5801	-2.00573e-10
66705719	rs4655831	3.29679e-09	-1.72169	-0.408796
66705880	rs17128620	8.22747e-09	-1.18493e-10	-1.21596
66705884	rs77776847	5.25069e-09	-1.66507	-2.00573e-10
66705971	rs12032117	3.35693e-09	-1.72161	-0.390798
66706095	rs12046056	3.35063e-09	-1.72079	-0.393498
66706157	rs114084641	5.25069e-09	-1.66507	-2.00573e-10
66706367	rs79107146	8.45823e-09	-1.18493e-10	-1.1883
66706430	rs4655832	2.43978e-08	-1.18493e-10	-0.128942
66706695	rs4655603	3.29636e-09	-1.72182	-0.408796
66706933	rs6704282	3.27115e-09	-1.72206	-0.416227
66707435	rs17128642	8.23388e-09	-1.18493e-10	-1.21518
66707509	rs4655604	3.31502e-09	-1.71617	-0.408796
66707856	rs7367706	3.42533e-09	-1.72197	-0.37027
66707953	rs4376710	3.29636e-09	-1.72182	-0.408796
66708087	rs116580461	5.48766e-09	-1.62093	-2.00573e-10
66708220	rs148845913	7.91003e-09	-1.2553	-2.00573e-10
66708626	rs114835727	8.02898e-09	-1.24038	-2.00573e-10
66708635	rs75379640	5.11971e-09	-1.69034	-2.00573e-10
66708865	rs148157806	5.50342e-09	-1.61806	-2.00573e-10
66709068	rs72641147	3.42488e-09	-1.7221	-0.37027
66709921	rs1338718	3.1987e-09	-1.72066	-0.440024
66710052	rs78822937	5.53418e-09	-1.61249	-2.00573e-10
66710968	rs4320761	3.17028e-09	-1.72118	-0.448437
66711401	rs74846811	5.9988e-09	-1.13565	-0.396228
66711918	rs74531536	5.07093e-09	-1.69991	-2.00573e-10
66712122	rs17424885	6.80104e-09	-0.195829	-1.21053
66712276	rs11208823	1.91323e-08	0.811399	-1.18345
66712445	rs11586030	2.35531e-09	-1.25302	-1.21374
66712658	rs7523912	2.72971e-09	-1.08024	-1.239
66713027	rs7546796	4.93921e-09	-0.492438	-1.23379
66713050	rs11804879	8.53985e-09	-1.18493e-10	-1.17869
66713196	rs75398902	5.14359e-09	-1.68568	-2.00573e-10
66713685	rs6661245	2.84939e-09	-1.72139	-0.554944
66713784	rs6661344	2.86653e-09	-1.72156	-0.548768
66714127	rs6699831	2.88547e-09	-1.72118	-0.542566
66714262	rs6675559	2.88488e-09	-1.72139	-0.542566
66714363	rs72641148	8.03108e-09	-1.18493e-10	-1.24012
66714584	rs6664618	2.30971e-09	-1.3401	-1.14622
66714985	rs72924457	2.11367e-09	-1.33601	-1.23899
66715279	rs114861592	5.52989e-09	-1.61327	-2.00573e-10
66715288	rs139854295	2.05484e-07	-1.18493e-10	2.00193
66715728	rs12039595	7.86848e-09	-1.07679	-0.183782
66715844	rs17128661	8.14707e-09	-1.18493e-10	-1.22578
66715922	rs12036049	3.5612e-09	-1.70923	-0.344103
66716207	rs12043611	3.31259e-09	-1.70551	-0.420198
66716338	rs17128664	8.13305e-09	-1.18493e-10	-1.2275
66716439	rs12036928	6.74394e-09	-1.01642	-0.398371
66716942	rs76998100	5.04055e-09	-1.70592	-2.00573e-10
66718221	rs116590020	7.94972e-09	-1.2503	-2.00573e-10
66719419	rs57747519	3.79312e-09	-1.64519	-0.345058
66719730	rs116221451	5.52974e-09	-1.61329	-2.00573e-10
66719784	rs76412988	7.76092e-09	-1.27433	-2.00573e-10
66719803	rs12041560	3.51748e-09	-1.64908	-0.416613
66719861	rs58629293	1.83409e-09	-1.59599	-1.12089
66720013	rs150380346	5.06696e-09	-1.70069	-2.00573e-10
66720024	rs76594695	8.48864e-09	-1.18493e-10	-1.18471
66720540	rs76608659	5.54626e-09	-1.61031	-2.00573e-10
66720648	rs6672372	3.87713e-09	-1.64519	-0.323153
66721013	rs11208824	3.87713e-09	-1.64519	-0.323153
66721076	rs12036518	3.91259e-09	-1.6432	-0.316032
66721182	rs148405995	2.8481e-08	0.0258017	-2.00573e-10
66721506	rs79654760	4.96072e-09	-1.72188	-2.00573e-10
66722089	rs150347756	9.37823e-09	-1.18493e-10	-1.08504
66722332	rs11208825	3.91758e-09	-1.64908	-0.308884
66723453	rs1321176	9.56561e-09	-1.18493e-10	-1.06526
66723641	rs1321175	9.62861e-09	-1.18493e-10	-1.0587
66723726	rs1321174	3.82749e-09	-1.6432	-0.33802
66724021	rs78957931	9.6303e-09	-0.794641	-0.263878
66724093	rs17128678	8.41856e-09	-1.18493e-10	-1.193
66724183	rs17128680	8.41856e-09	-1.18493e-10	-1.193
66724248	rs17459055	1.0092e-08	-1.01169	-2.00573e-10
66724260	rs6667812	1.82056e-09	-1.59938	-1.12491
66724387	rs6667915	3.7741e-09	-1.6432	-0.352069
66724706	rs141912258	1.58107e-08	-1.18493e-10	-0.562745
66724745	rs6668312	1.83252e-09	-1.59045	-1.12729
66724835	rs12407687	1.38079e-08	-0.698191	-2.00573e-10
66725104	rs12136334	9.03587e-09	0.0431884	-1.16542
66725267	rs1358751	5.71983e-09	-1.5795	-2.00573e-10
66726112	rs75048667	9.68446e-09	-1.18493e-10	-1.05291
66726129	rs75694313	9.33398e-09	-1.18493e-10	-1.08977
66726610	rs1321173	3.88096e-09	-1.6076	-0.35975
66726814	rs7529504	1.83172e-09	-1.61029	-1.10789
66726939	rs17128687	5.69112e-09	-1.58453	-2.00573e-10
66726982	rs11806416	3.73778e-09	-1.62841	-0.376535
66727035	rs118108239	1.0638e-08	-1.18493e-10	-0.958999
66727250	rs77080086	5.84082e-09	-1.55856	-2.00573e-10
66727334	rs143439532	1.2094e-08	-1.18493e-10	-0.830728
66727585	rs17128694	2.72277e-08	-0.0191982	-2.00573e-10
66727702	rs521557	3.57777e-09	-1.61259	-0.436107
66727732	rs17128704	5.44588e-09	-1.62858	-2.00573e-10
66727762	rs539701	1.04391e-08	-1.18493e-10	-0.977872
66727770	rs539692	3.44911e-09	-1.64189	-0.443424
66727898	rs519712	3.49331e-09	-1.62916	-0.443424
66728103	rs116332246	5.61063e-09	-1.59877	-2.00573e-10
66728163	rs517669	1.04734e-08	-1.18493e-10	-0.974595
66728734	rs17128711	5.61207e-09	-1.59851	-2.00573e-10
66728788	rs144133385	5.68362e-09	-1.58585	-2.00573e-10
66729283	rs75486266	1.13918e-08	-1.18493e-10	-0.890539
66729780	rs1569929	6.67264e-09	-0.23608	-1.18934
66730115	rs72641149	4.70906e-09	-1.64951	-0.124433
66730479	rs41332246	5.71309e-09	-1.58068	-2.00573e-10
66730713	rs1321172	6.28572e-09	-0.29473	-1.19042
66731182	rs502958	1.64333e-08	0.27992	-0.804043
66731886	rs6588193	6.25219e-09	-0.297439	-1.19306
66732386	rs6588194	6.35433e-09	-0.278664	-1.19563
66732529	rs6701329	2.12366e-08	0.273425	-0.541136
66733746	rs75762678	1.20514e-08	-0.834256	-2.00573e-10
66734070	rs74225013	8.39231e-09	-1.18493e-10	-1.19612
66734446	rs17128712	8.39231e-09	-1.18493e-10	-1.19612
66735080	rs17425765	4.97788e-09	-1.71843	-2.00573e-10
66735601	rs6700403	4.18228e-08	0.969939	-0.559931
66735854	rs6688020	1.02012e-08	0.202119	-1.20305
66735923	rs12031294	7.98202e-09	-0.976011	-0.270232
66736001	rs12021574	7.64557e-09	-0.973398	-0.31591
66736025	rs1572680	1.0391e-08	0.212837	-1.19534
66736063	rs118027698	1.40284e-08	-1.18493e-10	-0.682353
66736066	rs573942	1.0952e-07	2.42809	-1.05542
66736142	rs17128715	2.25261e-08	-0.208758	-2.00573e-10
66737060	rs543589	3.1783e-08	0.81575	-0.680253
66737584	rs72679155	4.95293e-09	-1.57242	-0.151033
66737849	rs12140250	3.08381e-08	0.446723	-0.341408
66737946	rs17097232	5.84929e-09	-1.55711	-2.00573e-10
66738623	rs505237	3.22262e-08	0.901911	-0.752565
66738756	rs12119040	9.07369e-09	0.0868189	-1.20487
66738854	rs74826148	7.58517e-09	-0.922757	-0.374483
66739577	rs17128718	9.15411e-09	-1.18493e-10	-1.10923
66739734	rs17128722	9.15411e-09	-1.18493e-10	-1.10923
66739748	rs76915396	8.87982e-09	-1.18493e-10	-1.13965
66740107	rs142547235	1.19653e-08	-1.18493e-10	-0.841428
66740424	rs10493401	2.5883e-08	-0.0698484	-2.00573e-10
66740727	rs554120	3.00055e-08	0.645193	-0.567246
66742669	rs17128732	5.35718e-09	-1.06678	-0.578214
66742867	rs17128734	8.15276e-09	-1.18493e-10	-1.22508
66742938	rs2749108	2.2535e-08	-1.18493e-10	-0.208367
66743142	rs147694201	8.66523e-09	-1.18493e-10	-1.16412
66743236	rs557909	2.24795e-08	-1.18493e-10	-0.21083
66743284	rs622474	2.75944e-08	0.72606	-0.731881
66743298	rs557736	2.74424e-08	0.72606	-0.737407
66744463	rs149493478	5.05332e-09	-1.70339	-2.00573e-10
66744677	rs117488497	1.13319e-08	-1.18493e-10	-0.895814
66745060	rs499320	2.60256e-08	1.02679	-1.09115
66745352	rs12060491	2.38561e-09	-1.71381	-0.740169
66745907	rs72677252	5.02149e-09	-1.70971	-2.00573e-10
66745951	rs17128735	5.03743e-09	-1.70654	-2.00573e-10
66746784	rs12142375	6.14021e-09	-0.29809	-1.21049
66747221	rs17128736	5.04105e-09	-1.70582	-2.00573e-10
66747222	rs116079399	8.88341e-09	-1.13925	-2.00573e-10
66747613	rs594965	2.71816e-08	-1.18493e-10	-0.0208962
66749200	rs72677254	5.0247e-09	-1.70907	-2.00573e-10
66749310	rs72677255	5.57274e-09	-1.42421	-0.181336
66749779	rs575056	3.12363e-08	1.25778	-1.13964
66750303	rs80219291	8.0445e-09	-1.18493e-10	-1.23845
66750492	rs492833	3.53862e-08	1.39466	-1.15177
66750764	rs494880	2.37032e-08	-1.18493e-10	-0.157824
66751901	rs522037	1.86983e-08	0.511476	-0.906476
66751962	rs17128738	8.04376e-09	-1.18493e-10	-1.23854
66752207	rs529601	1.00329e-07	2.21473	-0.929711
66752473	rs118168408	8.17256e-09	-1.18493e-10	-1.22265
66753090	rs78009479	5.02674e-09	-1.70866	-2.00573e-10
66753368	rs80002850	9.17228e-09	-1.18493e-10	-1.10725
66753375	rs75314644	6.0892e-08	0.785667	-2.00573e-10
66753955	rs571146	1.33577e-07	2.51035	-0.939105
66754149	rs569986	8.57364e-09	0.0292324	-1.20397
66754533	rs566267	3.2318e-08	1.3111	-1.15891
66754790	rs79682946	8.02601e-09	-1.18493e-10	-1.24075
66755279	rs116834548	5.99748e-09	-1.5321	-2.00573e-10
66756072	rs545739	2.74355e-08	1.14732	-1.15891
66756495	rs74632480	1.37536e-08	-1.18493e-10	-0.702131
66756551	rs17460284	5.58941e-09	-1.40481	-0.197747
66756717	rs519044	8.56531e-09	0.0292324	-1.20495
66756993	rs72677257	5.03044e-09	-1.70793	-2.00573e-10
66757588	rs644949	2.24387e-08	0.950719	-1.16336
66757714	rs12032433	4.59802e-09	-1.16745	-0.630364
66757975	rs486136	6.35649e-09	-0.476884	-0.997074
66758541	rs630739	6.41401e-09	-0.464714	-1.00023
66759233	rs72677259	1.4326e-08	-0.661359	-2.00573e-10
66759610	rs782967	8.191e-09	-0.0119416	-1.20846
66759705	rs111886642	5.01413e-09	-1.71118	-2.00573e-10
66759821	rs6668516	8.02555e-09	-0.032348	-1.20846
66760043	rs17128742	5.03743e-09	-1.70654	-2.00573e-10
66760057	rs17128746	8.02051e-09	-1.18493e-10	-1.24143
66760148	rs17128748	5.01413e-09	-1.71118	-2.00573e-10
66760192	rs56163035	5.73897e-09	-1.44253	-0.133628
66760560	rs599381	8.35917e-08	1.93033	-0.827826
66760725	rs72677260	5.03389e-09	-1.70724	-2.00573e-10
66761063	rs77545566	8.02323e-09	-1.18493e-10	-1.24109
66761476	rs72660603	5.37875e-09	-1.64098	-2.00573e-10
66761885	rs17128751	8.02734e-09	-1.18493e-10	-1.24058
66762466	rs546784	7.48674e-09	-0.101021	-1.20928
66762737	rs2312065	4.97767e-09	-0.930359	-0.788114
66763260	rs11208829	4.23019e-09	-1.23512	-0.646068
66764004	rs511983	2.53068e-08	-1.18493e-10	-0.0923596
66764268	rs509363	2.51904e-08	1.08317	-1.18014
66764501	rs2064707	4.29988e-09	-1.20818	-0.656662
66764802	rs482097	2.53352e-08	-1.18493e-10	-0.0912391
66764952	rs558325	2.88135e-09	-1.12435	-1.14083
66765778	rs6683604	7.62182e-09	-0.0810248	-1.2114
66765865	rs72660605	5.03874e-09	-1.70628	-2.00573e-10
66766185	rs12137080	6.45609e-09	-0.220387	-1.23802
66766222	rs524770	2.6118e-08	1.109	-1.16981
66766236	rs12137115	7.90388e-09	-0.0406697	-1.21541
66766735	rs500541	1.17213e-07	2.05589	-0.615331
66766741	rs499170	2.82668e-09	-1.13172	-1.15261
66766780	rs498448	2.45711e-08	1.05412	-1.17598
66766798	rs498393	2.66187e-08	1.13417	-1.17598
66767128	rs495477	7.52952e-09	-0.0819631	-1.22264
66767167	rs494735	7.39615e-09	-0.0819631	-1.24051
66767236	rs17128769	8.08877e-09	-1.18493e-10	-1.23296
66767395	rs17128771	8.09977e-09	-1.18493e-10	-1.2316
66768129	rs12030788	3.8251e-09	-1.3055	-0.676354
66769100	rs6683977	7.6646e-09	-0.0618516	-1.22497
66769123	rs782686	2.41872e-08	1.02691	-1.16452
66769735	rs72660610	5.03436e-09	-1.70715	-2.00573e-10
66770400	rs492589	2.81026e-08	1.15702	-1.14459
66770511	rs17128781	8.09485e-09	-1.18493e-10	-1.23221
66770963	rs76539053	8.1023e-09	-1.18493e-10	-1.23129
66771421	rs611838	4.9478e-08	1.70767	-1.12957
66771563	rs72674130	8.81664e-09	-1.14679	-2.00573e-10
66771601	rs17128782	4.99208e-09	-1.71558	-2.00573e-10
66771701	rs72674131	4.9856e-09	-1.71688	-2.00573e-10
66771826	rs146585449	1.26856e-08	-1.18493e-10	-0.782968
66772264	rs563034	2.03612e-08	-1.18493e-10	-0.309803
66772663	rs538336	3.85164e-08	1.47494	-1.14729
66772682	rs638111	4.10357e-08	1.37333	-0.982321
66772691	rs537611	3.83237e-08	1.47494	-1.15231
66773026	rs536858	4.33129e-08	1.60302	-1.15801
66773046	rs639911	2.18816e-08	-1.18493e-10	-0.237787
66773209	rs532976	3.80474e-08	1.46519	-1.1498
66773349	rs641262	1.23327e-08	0.405785	-1.21697
66774019	rs17128784	2.00343e-09	-1.47986	-1.14872
66774350	rs558550	2.52715e-09	-1.66889	-0.727449
66774988	rs7514592	1.72877e-08	-1.72027	1.24683
66775011	rs7514666	1.79332e-08	-1.71781	1.28103
66776137	rs6689595	1.5366e-09	-1.7221	-1.17176
66776190	rs6665325	1.89729e-09	-1.58488	-1.09813
66776843	rs72926316	3.16141e-09	-1.18045	-0.991969
66776954	rs6690590	1.52738e-09	-1.72178	-1.1781
66777388	rs17427278	1.34571e-08	-1.18493e-10	-0.723927
66777590	rs1040716	1.87489e-09	-1.61255	-1.08233
66777996	rs2180336	1.91428e-09	-1.59066	-1.08343
66778275	rs4655834	2.67989e-09	-1.72208	-0.615576
66778493	rs4655605	2.64307e-09	-1.72136	-0.630132
66778722	rs6697215	1.50131e-09	-1.7221	-1.195
66780016	rs78239144	1.6637e-08	-1.18493e-10	-0.511808
66780330	rs10889606	2.54728e-09	-1.72125	-0.667156
66780371	rs10889607	2.54728e-09	-1.72125	-0.667156
66781272	rs11208831	1.67728e-09	-1.72207	-1.08419
66781544	rs11803904	4.0705e-09	-1.72146	-0.198214
66781768	rs17128787	1.07099e-08	-1.18493e-10	-0.952268
66781896	rs12142015	7.01477e-09	-1.37542	-2.00573e-10
66781974	rs75258917	5.73652e-09	-1.57658	-2.00573e-10
66782904	rs7523274	5.93709e-09	-1.54222	-2.00573e-10
66783061	rs6668629	9.12408e-09	-1.18493e-10	-1.11252
66783595	rs11208832	1.72689e-09	-1.72082	-1.05629
66784153	rs6698834	1.67696e-09	-1.72209	-1.08436
66784172	rs6699001	4.44601e-09	-1.70789	-0.123534
66784272	rs149510095	4.96019e-09	-1.72199	-2.00573e-10
66784492	rs72926324	9.19234e-09	-1.18493e-10	-1.10506
66784643	rs79326755	2.66023e-08	-0.0424384	-2.00573e-10
66784679	rs1556805	1.74297e-09	-1.72209	-1.04576
66784966	rs72674135	4.96039e-09	-1.72195	-2.00573e-10
66785533	rs17427502	5.88145e-09	-1.55163	-2.00573e-10
66785568	rs2144720	2.40041e-09	-1.72193	-0.725867
66785865	rs74633392	3.25117e-08	0.158164	-2.00573e-10
66785930	rs2180335	1.66493e-09	-1.72208	-1.09157
66786000	rs6667596	5.12996e-09	-1.71121	0.0228751
66786217	rs75084470	9.52784e-09	-1.18493e-10	-1.06922
66786626	rs115190342	4.98874e-09	-1.71625	-2.00573e-10
66786756	rs7513323	6.54185e-09	-1.44521	-2.00573e-10
66786976	rs144528476	9.41426e-09	-1.18493e-10	-1.08121
66786977	rs117479198	8.38751e-09	-1.18493e-10	-1.19669
66787692	rs12407566	9.13758e-09	-1.18493e-10	-1.11104
66787945	rs150134866	9.53633e-09	-1.18493e-10	-1.06833
66788120	rs4655606	2.07501e-09	-1.64742	-0.94605
66788914	rs782687	2.41766e-08	-0.138049	-2.00573e-10
66789141	rs7522367	3.48874e-09	-1.70867	-0.36522
66789263	rs11208834	3.98602e-09	-1.71777	-0.222874
66790248	rs1040715	2.00866e-09	-1.71302	-0.912941
66791226	rs74853008	6.57683e-09	-1.43988	-2.00573e-10
66791346	rs4655607	2.4533e-09	-1.72196	-0.704041
66792623	rs150186766	1.39822e-08	-1.18493e-10	-0.685646
66792664	rs11208835	2.51942e-09	-1.72207	-0.67734
66793745	rs78951511	7.39364e-09	-1.32281	-2.00573e-10
66794098	rs76794402	8.68994e-09	-1.18493e-10	-1.16127
66794139	rs75266605	8.03537e-09	-1.18493e-10	-1.23958
66794748	rs6680071	2.61029e-09	-1.72207	-0.641907
66794759	rs6667168	2.2118e-09	-1.70485	-0.824775
66795104	rs72926338	9.4119e-09	-1.18493e-10	-1.08146
66795408	rs7547231	2.19062e-07	2.06592	-2.00573e-10
66796226	rs910694	1.94533e-09	-1.71849	-0.939509
66796248	rs910693	2.77061e-09	-1.72191	-0.582455
66796378	rs1890195	9.25116e-09	-1.18493e-10	-1.09869
66797611	rs3767308	9.61523e-09	-1.18493e-10	-1.06009
66797669	rs3767309	9.19718e-09	-1.18493e-10	-1.10454
66799563	rs634460	4.92782e-09	-1.10374	-0.624801
66800110	rs12567692	1.33801e-08	-1.18493e-10	-0.729669
66800224	rs76120951	8.0194e-09	-1.18493e-10	-1.24157
66800512	rs619959	3.20154e-09	-1.4339	-0.725906
66800604	rs78364122	5.20201e-09	-1.67439	-2.00573e-10
66800764	rs472952	3.30572e-09	-1.45075	-0.677032
66801005	rs17128809	8.03434e-09	-1.18493e-10	-1.23971
66801127	rs580436	3.29519e-09	-1.44914	-0.681832
66801495	rs6696880	1.89822e-09	-1.44139	-1.24113
66801552	rs518476	2.89497e-09	-1.44891	-0.811548
66802481	rs692956	3.25612e-08	0.159685	-2.00573e-10
66802589	rs114633519	5.15373e-09	-1.68371	-2.00573e-10
66802591	rs693826	3.11379e-09	-1.65469	-0.532904
66802772	rs1890197	6.03701e-09	-1.55005	0.0245226
66802899	rs79631889	1.72303e-08	-1.18493e-10	-0.476763
66803080	rs1890196	5.50853e-09	-1.69856	0.0814263
66803304	rs76580356	9.39529e-09	-1.18493e-10	-1.08323
66803433	rs7533686	1.54804e-07	1.71872	-2.00573e-10
66803548	rs11208836	1.25747e-08	-1.18493e-10	-0.791746
66803938	rs181754038	1.24892e-08	-0.798574	-2.00573e-10
66805270	rs17427907	2.10039e-09	-1.52668	-1.05463
66805589	rs1740417	6.7444e-09	-1.562	0.147282
66805885	rs79672732	5.3544e-09	-1.64552	-2.00573e-10
66806057	rs2039695	3.35672e-09	-1.65461	-0.45786
66806058	rs76291896	8.20577e-09	-1.18493e-10	-1.2186
66806915	rs189646334	8.5818e-09	-1.18493e-10	-1.17379
66806953	rs2788646	7.26287e-09	-1.54234	0.201683
66807544	rs475826	3.40188e-09	-1.66629	-0.432816
66807979	rs74974482	8.13302e-09	-1.18493e-10	-1.2275
66808276	rs504304	8.07889e-09	-1.23418	-2.00573e-10
66808645	rs116661526	1.84883e-09	-1.46783	-1.24105
66808664	rs114251118	7.0379e-09	-1.37212	-2.00573e-10
66808763	rs55762836	1.13113e-08	-1.18493e-10	-0.897628
66808852	rs12093599	1.28068e-08	-1.18493e-10	-0.773457
66809344	rs501997	7.36524e-09	-1.57386	0.247201
66810197	rs584861	3.52833e-09	-1.65461	-0.407998
66810657	rs491190	3.51419e-09	-1.65863	-0.407998
66810732	rs75151253	1.11058e-08	-0.915964	-2.00573e-10
66810852	rs79846108	3.924e-08	0.346263	-2.00573e-10
66811768	rs78661852	1.05823e-08	-1.18493e-10	-0.964255
66813129	rs17128818	2.26852e-08	0.830519	-1.03224
66813563	rs11208837	8.13596e-09	-1.18493e-10	-1.22714
66813856	rs10493402	9.71486e-09	-1.18493e-10	-1.04978
66814233	rs55796632	1.07509e-08	-1.18493e-10	-0.948449
66814826	rs4655835	1.08582e-08	-1.18493e-10	-0.938519
66815071	rs1321177	6.71918e-09	-1.42897	0.0104984
66815352	rs55716202	1.06098e-08	-1.18493e-10	-0.961654
66816267	rs17128823	1.10317e-08	-1.18493e-10	-0.92266
66816861	rs61796502	1.82292e-09	-1.4827	-1.24029
66817012	rs10493403	9.84858e-09	-1.18493e-10	-1.03611
66817970	rs17468525	3.55197e-08	-1.18493e-10	0.246652
66818258	rs12059062	1.42854e-08	-1.18493e-10	-0.664197
66818903	rs4655836	1.10317e-08	-1.18493e-10	-0.92266
66819623	rs598961	3.05014e-09	-1.52015	-0.688093
66819874	rs508098	4.36658e-09	-1.72184	-0.12761
66822828	rs11208838	8.16537e-09	-1.18493e-10	-1.22353
66822909	rs11208839	8.10493e-09	-1.18493e-10	-1.23096
66823134	rs2144719	5.99967e-09	-1.64965	0.117921
66823166	rs11208840	8.20015e-09	-1.18493e-10	-1.21928
66823604	rs17128828	1.00803e-08	-1.18493e-10	-1.01285
66824079	rs12082927	1.17591e-08	-1.18493e-10	-0.858807
66824155	rs147253160	1.95941e-09	-1.41329	-1.2375
66824158	rs140787356	8.33634e-09	-1.18493e-10	-1.20281
66824860	rs7522170	2.86744e-09	-1.62038	-0.649636
66825448	rs182237388	5.47306e-09	-1.6236	-2.00573e-10
66825944	rs7525321	8.58089e-09	-1.58898	0.415088
66828681	rs2298054	8.867e-09	-1.18493e-10	-1.1411
66828699	rs783040	3.08376e-08	-1.52488	1.63018
66829262	rs783039	4.22274e-08	-1.54989	1.96953
66829701	rs77018490	1.77549e-08	-1.18493e-10	-0.446775
66829713	rs17128839	2.57406e-09	-1.37856	-0.999392
66829764	rs783038	4.28114e-08	-1.5557	1.98907
66830107	rs783037	5.90657e-07	4.28749	-1.22969
66830911	rs143914553	1.52368e-08	-1.18493e-10	-0.599719
66830916	rs190571784	1.21172e-08	-1.18493e-10	-0.828808
66831099	rs2275644	2.60936e-09	-1.36334	-1.00099
66831322	rs7538869	2.57921e-09	-1.40668	-0.969272
66831370	rs783036	3.08981e-09	-1.70925	-0.486069
```
