## Supplementary material for "Characterization of shared and ancestry-specific signals driving complex traits using multi-ancestry fine-mapping": susiex_nc3.cs80.summary

```
# chr1:65831478-66831478
CS_ID	CS_LENGTH	CS_PURITY	MAX_PIP_SNP	BP	REF_ALLELE	ALT_ALLELE	REF_FRQ	BETA	SE	-LOG10P	MAX_PIP	POST-HOC_PROB_POP1	POST-HOC_PROB_POP2
1	13	0.894098	rs6588168	66324118	T,T	C,C	0.419483,0.681548	0.0220154,0.0269294	0.00400659,0.00917557	7.40762,2.47671	0.136868	0.999837	0.934611
```
