## Supplementary material for "Characterization of shared and ancestry-specific signals driving complex traits using multi-ancestry fine-mapping": orig_s1_snps

```
rs34074382
rs12735295
rs11209948
rs78095791
rs2568960
rs2815753
rs2815752
rs2613494
rs2568961
rs6682389
rs1460943
rs1432639
rs1460942
rs1460940
rs141020691
rs2815749
rs2815748
rs111519543
rs6690399
rs115782507
rs17526561
rs146822750
rs140419987
rs6697541
rs2012697
rs2613500
rs74967575
rs114096332
rs115137136
rs12137749
rs2815747
rs116155482
rs12143571
rs12117438
rs114340685
rs137935824
rs115381238
rs990871
rs6661921
rs6687024
rs6699744
rs145375378
rs12143898
rs78120369
rs6660464
rs76611872
rs138762872
rs76455638
rs12139531
rs149585098
rs144295335
rs12144335
rs10889947
rs148710178
rs115720372
rs144622218
rs11581382
rs11581403
rs11588959
rs114362098
rs11209950
rs11581447
rs141051622
rs72943001
rs12123328
rs74820801
rs2613508
rs60012417
rs2613507
rs12117250
rs2613505
rs2613504
rs78093366
rs1841499
rs76564193
rs7531118
rs11209951
rs11209952
rs72684612
rs72945107
rs112657490
rs10789336
rs1993709
rs4322186
rs2613503
rs1903376
rs1903374
rs79547900
rs150174526
rs72684614
rs72684616
rs72684617
rs12120564
rs12131707
rs2999987
rs115714540
rs111811461
rs72945111
rs72945113
rs72684618
rs2815783
rs1841496
rs1599339
rs1599338
rs12122822
rs1599337
rs1599336
rs114030522
rs114668802
rs1599335
rs2815781
rs146122624
rs2815780
rs1841494
rs113348402
rs1841493
rs72945117
rs2613481
rs2613480
rs2815778
rs2815777
rs113742654
rs2613479
rs116371221
rs145181282
rs12562576
rs1961767
rs116011317
rs1072882
rs2815775
rs145137300
rs9724659
rs140643319
rs112424847
rs114479776
rs113658001
rs974250
rs115867144
rs12128877
rs114116549
rs79073735
rs115373964
rs1350765
rs143835771
rs1460939
rs12123766
rs1460938
rs114840868
rs1824530
rs12409327
rs116110330
rs4650133
rs1903372
rs7551291
rs1599334
rs2815767
rs2613473
rs112188545
rs78086129
rs111643139
rs141022099
rs140559059
rs145514771
rs1460937
rs145238898
rs290697
rs111993682
rs11209960
rs115781967
rs77447766
rs76827956
rs138648158
rs1838662
rs12406365
rs143550351
rs2590943
rs191146289
rs12139940
rs10789338
rs11209961
rs17092643
rs290703
rs290702
rs144329453
rs190140267
rs115771589
rs17092655
rs185261849
rs72684636
rs17092663
rs77052064
rs115781252
rs17092672
rs114944569
rs112840433
rs142150714
rs7532281
rs115335794
rs11209963
rs138127478
rs76696481
rs10789339
rs11209964
rs2797110
rs2590942
rs7549534
rs6673910
rs2492971
rs141356028
rs112265677
rs10889950
rs10889951
rs113554795
rs2590938
rs4649955
rs7551803
rs2815766
rs144474339
rs112656716
rs10889952
rs111644709
rs2797104
rs111260506
rs75694800
rs145854761
rs116640468
rs6424469
rs6424470
rs12140682
rs12125828
rs139579066
rs2166314
rs12405127
rs116152102
rs79499349
rs72945146
rs111910691
rs2422221
rs980243
rs112590630
1:72897673_G_A
rs12143162
rs112698639
rs78199870
rs1445582
rs76195116
rs782257
rs113837642
rs1445581
rs12404629
1:72900414_T_A
1:72900414_T_C
rs112054323
rs111912888
rs992956
rs114086144
rs1373914
rs1373913
rs112008066
rs6424471
rs1084441
rs1084440
rs1084439
rs141631092
rs1596762
rs7531708
rs7531797
rs113468304
rs12035943
rs12724444
rs7524249
rs782240
rs1822977
rs12133881
rs2121056
rs782239
rs111616364
rs112397929
rs7534013
rs4649956
rs17092708
rs12026130
rs10889955
rs17092723
rs11209968
rs782252
rs12119736
rs2422222
rs113049633
rs7535539
rs7547113
rs80210263
rs111760100
rs112914908
rs113421220
rs782246
rs782245
rs11209969
rs782244
rs782243
rs782242
rs78931181
rs12408774
rs12404691
rs116009627
rs77959080
rs112609295
rs1084443
rs75593079
rs2121055
rs12759396
rs75365549
rs139336538
rs74814377
rs77328742
rs782221
rs78568434
rs4650138
rs782219
rs4650139
rs6698502
rs782218
rs111558538
rs61771778
rs113364618
rs7523080
rs1838658
rs150536739
rs79334904
rs12035763
rs1664410
rs183228866
rs12134405
rs7534853
rs782237
rs6692258
rs782236
rs145579236
rs75188794
rs10889956
rs1822981
rs1822980
rs949773
rs1807758
rs11582111
rs7530496
rs10889957
rs77399366
rs55868164
rs10493498
rs796698
rs1418621
rs143587003
rs7536869
rs10789340
rs61771792
rs186634806
rs143551908
rs80022132
rs74089203
rs112552181
rs80214517
rs12408088
rs111578194
rs79197341
rs7550173
rs11209972
rs146776326
rs782214
rs782212
rs149229982
rs61491549
rs782211
rs12033462
rs782210
rs75587440
rs1031188
rs17092792
rs75324010
rs707444
rs78506678
rs4649957
rs140865791
rs1822979
rs17097721
rs78765738
rs17092800
rs17092801
rs782208
rs782207
rs76179389
rs74546891
rs813004
rs2218500
rs6692386
rs4545290
rs10493499
rs812462
rs782205
rs61771794
rs10889958
rs61771795
rs11586991
rs146553742
rs11588862
rs782202
rs61771796
rs61771797
rs61771798
rs72684685
rs61771799
rs1445591
rs7551627
rs75638902
rs782224
rs10493500
rs17529262
rs61771801
rs17601288
rs17529367
rs782222
rs17092826
rs61771802
rs61771803
rs141699997
rs17529451
rs17529499
rs61771804
rs61771805
rs7519366
rs782195
rs7534258
rs809727
rs10493501
rs1342688
rs55770461
rs782228
rs782227
rs782226
rs17601834
rs1445590
rs17529888
rs982910
rs61771829
rs17529967
rs61771830
rs782233
rs61771831
rs137861162
rs12028229
rs12060746
rs782231
rs782230
rs782229
rs707443
rs2590944
rs117140566
rs1542161
rs1445589
rs1445588
rs1664393
rs1664392
rs1664391
rs17602241
rs1775363
rs1775364
rs1775365
rs1775366
rs1775367
rs1664389
rs989753
rs17543124
rs117562047
rs1775368
rs10493503
rs1775369
rs1664387
rs1775370
rs17543217
rs7412745
rs17092896
rs141014181
rs118019752
rs782268
rs80021716
rs782267
rs1084445
rs77042349
rs113564906
rs1084444
rs79520244
rs72951119
rs77822965
rs72951120
rs113815992
rs11585938
rs77714794
rs142029530
rs150656307
rs76526590
rs12750136
rs1445585
rs145973864
rs112996720
rs74090008
rs17092900
rs113250741
rs12077714
rs12748090
rs76086113
rs75290324
rs72951126
rs115704284
rs61771832
rs17152
rs782263
rs72951136
rs17492034
rs80053326
rs75277237
rs782262
rs79852272
rs782261
rs782259
rs146871065
rs2797092
rs117176920
rs1445583
rs74602832
rs17092934
rs1664376
rs1418624
rs141036136
rs74363665
rs1664373
rs1418625
rs75335411
rs72686612
rs1613435
rs79418011
rs1664371
rs1775380
rs1664368
rs1775381
rs1775382
rs12408431
rs1775383
rs1664362
rs1775384
rs1775385
rs1418626
rs1373912
rs1418627
rs146937791
rs138085054
rs1822976
rs2590936
rs1822973
rs1822972
rs1418628
rs143991462
rs1418629
rs1361769
rs142006611
rs1373919
rs76619618
rs895281
rs2797096
rs2797097
rs144201423
rs1775378
rs1775377
rs895279
rs182950556
rs2002213
rs2797098
rs115943544
rs12142193
rs1664397
rs1342689
rs1445587
rs12063425
rs1445586
rs6663946
rs2797099
rs79029848
rs144876164
rs7524990
rs986380
rs11209979
rs12092712
rs17544161
rs77268595
rs17603673
rs147322213
rs2244695
rs1342686
rs142116474
rs61771846
rs12029296
rs148942361
rs61771848
rs6424477
rs114665781
rs2245342
rs17604217
rs61771849
rs7545455
rs17604284
rs12058373
rs4587520
rs6424478
rs140872522
rs4649958
rs79453422
rs6424479
rs4072546
rs61774461
rs12068418
rs12057997
rs61774462
rs10889960
rs12745892
rs17604657
rs17545392
rs115578848
rs17545502
rs80036023
rs10493504
rs10749806
rs7544477
rs17093047
rs142903371
rs12128239
rs114298274
rs12405980
rs116290903
rs7511648
rs12074405
rs145724375
rs61774463
rs61774464
rs116466854
rs4650144
rs11209982
rs12407207
rs78365878
rs10443263
rs115023814
rs61774465
rs114530609
rs4498754
rs12040855
rs4394590
rs12136948
rs12137013
rs78564186
rs6424481
rs11209984
rs4412548
rs4573480
rs4417012
rs4298681
rs4434806
rs4649960
rs12408420
rs4620479
rs6679174
rs6691563
rs17097747
rs4649962
rs6695074
rs144116801
rs114546358
rs4457521
rs12137919
rs6687187
rs4554669
rs4465148
rs4465149
rs4297240
rs11209986
rs9645299
rs4255334
rs12041626
rs12122859
rs12141788
rs6691978
rs4638064
rs4292903
rs141336747
rs12126227
rs10493505
rs12119472
rs7514475
rs12145832
rs12119654
rs12127252
rs7520480
rs11587878
rs12726880
rs12029382
rs12726957
rs12047199
rs12727294
rs4128304
rs11209988
rs141276390
rs116001606
rs12725368
rs12743848
rs7526444
rs12128913
rs4259588
rs10889968
rs4650145
rs12024784
rs11209994
rs12026805
rs61771874
rs115451048
rs4111519
rs7530992
rs6678015
rs4649963
rs4649964
rs12030081
rs7554639
rs4372200
rs4294370
rs6691430
rs11209999
rs12404539
rs4650146
rs111926233
rs7549047
rs12726515
rs115003536
rs4618917
rs116370380
rs77080769
rs79681042
rs113360882
rs4551545
rs56142491
rs114338840
rs116766913
rs149995527
rs113167891
rs4278325
rs4406594
rs4292904
rs7524643
rs6424485
rs11210017
rs17613638
rs80006229
rs114784040
rs115244299
rs74814939
rs4147191
rs12127723
rs141749733
rs12406649
rs79514505
rs142791777
1:73147627_T_C
rs12132355
rs61771891
rs4585929
rs61771892
rs78573489
rs150914200
rs111597499
rs11210027
rs11589065
rs12042334
rs7517246
rs139450320
rs10889983
rs10889984
rs4424448
rs11210030
rs12038578
rs61771893
rs61771894
rs139567799
rs8179405
rs61771895
rs8179265
rs8179316
rs4451507
rs10889986
rs6424487
rs6657757
rs61771896
rs12116859
rs12739350
rs4636401
rs17548480
rs4282755
rs12736246
rs12117476
rs4304526
rs11210034
rs6662385
rs4509530
rs115459224
rs4360477
rs7526712
rs183487942
rs4303038
rs4553130
rs76858387
rs61771918
rs12022602
rs61771919
rs12402702
rs114857748
rs184817764
rs7533897
rs6685232
rs2243622
rs77483376
rs2265053
rs12124374
rs114712131
rs4598444
rs3891553
rs7524551
rs12731489
rs12141660
rs115583922
rs718985
rs7555098
rs34569969
rs116054407
rs4358995
rs4354495
rs116034429
rs2422280
rs2422281
rs7539223
rs17093362
rs147872161
rs141574139
rs7542606
rs11576211
rs12723954
rs6674592
rs189611571
rs10789343
rs113235860
rs4650147
rs4650148
rs10789344
rs17614758
rs61771920
rs189173773
rs1830091
rs9326106
rs41289164
rs12749370
rs12749784
rs17549427
rs12143995
rs12736709
rs10789345
rs180946672
rs1608929
rs12133234
rs2422284
rs4269729
rs34215360
rs11210045
rs11210046
rs4487985
rs4650150
rs4650151
rs113318433
rs12141184
rs11210048
rs11210049
rs11210050
rs11210051
rs11587412
rs1405061
rs12124637
rs12730861
rs1608928
rs1608927
rs11210052
rs12404687
rs12736962
rs75462510
rs114263498
rs11210053
rs6704441
rs7542932
rs12145482
rs181382095
rs2177840
rs11210054
rs17615090
rs1525994
rs11210055
rs6700560
rs6667201
rs6669872
rs2841189
rs61771930
rs2692863
rs2841188
rs7415357
rs2692864
rs1405055
rs1405056
rs12117681
rs1358039
rs2422286
rs1534173
rs1405052
rs2764508
rs7531927
rs2841187
rs1358040
rs61771931
rs1525986
rs78622792
rs2841186
rs4650152
rs2841185
rs72670590
rs2204499
rs12729247
rs61771932
rs61771933
rs17615203
rs4146851
rs1525987
rs1525988
rs1358041
rs1358042
rs614863
rs1998719
rs11210056
rs6674768
rs1525989
rs1525990
rs2692856
rs113304342
rs7549440
rs75806367
rs4650154
rs1525991
rs11589504
rs116317197
rs2257886
rs11210059
rs17615698
rs12117265
rs17615732
rs2692858
rs201976060
rs4649967
rs61771934
rs138093733
rs4116074
rs41289168
rs41289170
rs61771935
rs6694593
rs2259784
rs2764511
rs11587164
rs6665094
rs12139242
rs12128393
rs12139274
rs11588262
rs2692860
rs11210067
rs10889992
rs61771936
rs146130530
rs77055597
rs111266950
rs115352608
rs185091073
rs12409871
rs572612
rs662074
rs1608926
rs74624629
rs6697725
rs76996187
rs12135442
rs1852235
rs1917883
rs35998080
rs12749479
rs9425003
rs12117216
rs12566027
rs1949888
rs147368045
rs565174
rs12044362
rs1852233
rs12142655
rs11210070
rs11210071
rs11210072
rs11210073
rs116597051
rs12136862
rs12134034
rs10889993
rs7544848
rs1581574
rs12140851
rs1608923
rs12138089
rs2764514
rs112026989
rs2422320
rs2259126
rs2422321
rs76558169
rs6694836
rs12145230
rs12137869
rs12137935
rs12137963
rs12137966
rs2422322
rs112913804
rs12404235
rs1749455
rs67133442
rs11578300
rs77159347
rs1525980
rs12145223
rs114897857
rs11210074
rs662655
rs6656687
rs2841192
rs12144768
rs17093511
rs12129942
rs114146439
rs940917
rs7546928
rs1917881
rs2901713
rs1525979
rs1525978
rs79795959
rs12129026
rs1917886
rs188769825
rs1405062
rs12735281
rs10889994
rs148432583
rs12066492
rs4649968
rs4233089
rs10157687
rs4650157
rs12025823
rs2692871
rs113328980
rs79883220
rs7519251
rs11210075
rs2692870
rs6702676
rs6656561
rs11210076
rs78006102
rs4650158
rs1526001
rs2841199
rs12126853
rs2692869
rs17500583
rs2841200
rs6656174
rs2692867
rs6670128
rs1526000
rs1917885
rs2841202
rs2841203
rs2841204
rs6424496
rs6657272
rs2692847
rs11210077
rs6684318
rs1852232
rs141635222
rs11210078
rs1525996
rs12401308
rs11210079
rs1917882
rs11210080
rs2462730
rs12132492
rs2494761
rs6668412
rs6679710
rs1405059
rs1405058
rs10789346
rs74624874
rs940919
rs940918
rs2692865
rs11210081
rs77283235
rs2692854
rs114592095
rs12143796
rs74802292
rs11210082
rs12565252
rs2841196
rs1358037
rs10493512
rs79090125
rs116366810
rs2692853
rs1358035
rs79283414
rs1405051
rs2692852
rs17093582
rs6679116
rs12752778
rs2692851
rs34151844
rs2692850
rs61774085
rs1358033
rs2692849
rs12039928
rs6689491
rs6692808
rs6657082
rs10889995
rs3001407
rs4146852
rs184594121
rs138136733
rs61774086
rs12041212
rs116288427
rs2692845
rs12136682
rs11210084
rs2692843
rs11210085
rs1464952
rs2177839
rs12117582
rs3001406
rs148951139
rs12727364
rs7523396
rs7556657
rs7525762
rs2841180
rs6424505
rs142239056
rs12121441
rs114857659
rs10789351
rs17093614
rs2841181
rs114899448
rs4650163
rs146948787
rs4504839
rs7552433
rs7529457
rs7529752
rs4649970
rs11210090
rs12128497
rs76339553
rs75459303
rs10493513
rs9425114
rs10493514
rs7535137
rs6692856
rs9970090
rs4292906
rs4342807
rs79257641
rs12566255
rs10749812
rs114574849
rs11802969
rs111427329
rs4233090
rs4233091
rs11210091
rs12748704
rs11806230
rs150019342
rs4330880
rs4263951
rs74617821
rs11210092
rs12128225
rs6660036
rs6697635
rs114306482
rs11210093
rs17093667
rs74796419
rs9661859
rs4579707
rs12127282
rs4650165
rs77279185
rs12760667
rs150134418
rs4262488
rs4263953
rs6701688
rs4434807
rs4526565
rs4271155
rs4272573
rs4397615
rs74090507
rs74090508
rs116400475
rs11210094
rs4650167
rs12724056
rs115280326
rs7536364
rs6424507
rs74090509
rs74090513
rs74090514
rs114832588
1:73412289_G_T
rs59074407
rs60001238
rs74090526
rs12745861
rs74090527
rs6682845
rs74090529
rs11210095
rs4584349
rs4590631
rs74090531
rs55799483
rs56257973
rs74090532
rs74090533
rs61772284
rs74090534
rs74090535
rs140005089
rs12122377
rs12137361
rs79644063
rs113647991
rs4269731
rs11210099
rs7516673
rs80268720
rs114705890
rs74090538
rs4456055
rs114282599
rs11210100
rs61027335
rs188484860
rs115032776
rs6667006
rs59663011
rs61772285
rs74090540
rs4409593
rs4634853
rs4328030
rs74090541
rs111478859
rs74090543
rs140153602
rs34761365
rs116108743
rs4344271
rs61772287
rs4649972
rs35531383
rs6667756
rs4344272
rs4233093
rs12724536
rs111283556
rs12042865
rs7540296
rs113379454
rs151023858
rs12025473
rs149259518
rs12064829
rs66820357
rs112159391
rs6694433
rs6657069
rs6659679
rs74090546
rs139363926
rs113526992
rs185530506
rs112877739
rs79369957
rs112027719
rs60921218
rs149038046
rs12044276
rs12405997
rs80141056
rs11210103
rs4233096
rs61003856
rs57135981
rs74090550
rs80042705
rs12137741
rs12118981
rs74090553
rs74090555
rs7516446
rs4298682
rs74090556
rs74090557
rs75079886
rs4511060
rs74090559
rs61772331
rs74092628
rs61772332
rs74092629
rs34477433
rs74092630
rs4344273
rs59291669
rs57458135
rs142222477
rs112416616
rs74092631
rs78050264
rs74092632
rs74092633
rs74454570
rs74092634
rs4396073
rs74092637
rs56870373
rs55721255
rs55991020
rs112250030
rs74092357
rs4274011
rs4304527
rs57828660
rs74092359
rs74092360
rs12118352
rs58692847
rs74092362
rs74092364
rs74092365
rs12097442
rs74092366
rs74092367
rs74092368
rs56754558
rs139761986
rs4650172
rs113223576
rs76791927
rs76270956
rs12126618
rs12119161
rs74092369
rs57476461
rs114313719
rs6702781
rs12734738
rs56694723
rs74092371
rs74092372
rs74092373
rs56708236
rs55966618
rs61349422
rs114687631
rs74092376
rs74092377
rs11806415
rs74092378
rs57745435
rs59218024
rs11210105
rs74092379
rs4592217
rs74092380
rs60711999
rs116193415
rs74092381
rs74092384
rs74092388
rs74092389
rs75368841
rs56996808
rs74092392
rs74092393
rs59674856
rs12567284
rs61772333
rs74092394
rs58759875
rs61094497
rs61229063
rs61464284
rs4559446
rs141068637
rs6424508
rs74092400
rs74092402
rs11210107
rs10889999
rs74094603
rs74094604
rs116496678
rs74094606
rs74094607
rs74094608
rs74094609
rs74094610
rs75030100
rs74094611
rs74094612
rs140220780
rs11210108
rs12134234
rs58999798
rs77330451
rs61179010
rs12127938
rs12135337
rs59506178
rs58780002
rs58437093
rs79832358
rs12143820
rs190963486
rs11210111
rs78792885
rs10789353
rs74091207
rs10789354
rs180814301
rs77777589
rs4604650
rs4491023
rs142033714
rs11210112
rs143145871
rs146676981
rs12410787
rs6690611
rs58481631
rs6657470
rs12145747
rs12036088
rs114252594
rs12021955
rs12036170
rs12022006
rs77438009
rs12039832
rs76824954
rs4650175
rs77620013
rs116426304
rs78990332
rs34631243
rs77945452
rs74091212
rs74091213
rs10890001
rs11210114
rs10890002
rs7554291
rs7542800
rs11210115
rs7519779
rs7511969
rs7519879
rs7519995
rs11210116
rs74091214
rs6693460
rs61773575
rs7526372
rs7552256
rs7529186
rs74091215
rs9919151
rs11210117
rs11210118
rs58252227
rs60453462
rs4649975
rs79115189
rs74091216
rs74588996
rs11210119
rs7525662
rs7528197
rs7528312
rs12089282
rs11210120
rs4649976
rs7539188
rs116759515
rs74091218
rs59510473
rs74091220
rs79633571
rs34547523
rs4614208
rs12755125
rs148195765
rs113303282
rs12134194
rs78797386
rs74091221
rs12409116
rs11210121
rs35493511
rs35967561
rs35449387
rs12759558
rs4650177
rs4650178
rs56217162
rs4650179
rs74091226
rs4650180
rs4650181
rs74684256
rs61773609
rs77303258
rs35312548
rs11589392
rs75336413
rs34535929
rs12041824
rs55859451
rs78645598
rs56193390
rs56297732
rs10890003
rs55954633
rs56224832
rs55834926
rs61293623
rs57355173
rs7542203
rs7549892
rs7549985
rs12139090
rs75642102
rs80183114
rs139705609
rs35205560
rs79767231
rs150032588
rs137948505
rs76588403
rs12409235
rs12748358
rs59505235
rs12409265
rs12402991
rs11811400
rs4322188
rs4623647
rs6681060
rs60473802
rs116725957
rs79822077
rs114814645
rs12142184
rs12138265
rs12123391
rs12145685
rs12142252
rs12138301
rs12138334
rs74091234
rs12145800
rs12142377
rs12142414
rs115077282
rs4650182
rs12046843
rs4650183
rs74091237
rs74091238
rs7543704
rs7512691
rs7543826
rs7555449
rs79856941
rs61773616
rs12731600
rs79217338
rs12752404
rs12141451
rs77805318
rs76509406
rs12126658
rs6424510
rs6424511
rs6424512
rs7550569
rs6424513
rs76320286
rs7550849
rs6424514
rs7516218
rs4649977
rs4649978
rs12120198
rs12127823
rs12120282
rs60714905
rs61609360
rs4649979
rs4650184
rs141712583
rs4495635
rs4562575
rs4233100
rs57486149
rs4498756
rs4295841
rs4297242
rs57118574
rs10749813
rs11210122
rs10890005
rs10890006
rs7517842
rs4358996
rs75920279
rs74091251
rs4310400
rs4292907
rs11210123
rs11210124
rs12141350
rs12127236
rs7532052
rs12127301
rs4512593
rs4128552
rs4128551
rs58229642
rs4307522
rs60592243
rs11810869
rs12120935
rs11210125
rs11210126
rs74091260
rs12122055
rs74091266
rs74091268
rs75256169
rs77807447
rs74356727
rs74091272
rs61022613
rs61071256
rs56742425
rs60357441
rs61029701
rs58687178
rs57345656
rs61767579
rs12729749
rs74225831
rs74091275
rs74091277
rs74091279
rs74091280
rs74091281
rs74091283
rs56355427
rs58801081
rs59381674
rs112597981
rs61767580
rs116525239
rs60715960
rs60262946
rs72480663
rs74091287
rs74091288
rs111302091
rs74091291
rs146357000
rs56681081
rs55710119
rs77719124
rs76037397
rs79255044
rs74091295
rs74091297
rs4382661
rs111731378
rs12033354
rs115340619
rs4130885
rs74349469
rs59583546
rs114478215
rs6696689
rs74091300
rs74091301
rs79775918
rs9645298
rs61262786
rs56393511
rs59112802
rs4425940
rs55811940
rs4603080
rs4233101
rs4233102
rs11210127
rs4233103
rs4650188
rs11210128
rs6662171
rs75386358
rs6690119
rs116130684
rs115081966
rs4622012
rs4469676
rs79577486
rs56118919
rs113354415
rs61767581
rs79004961
rs59603863
rs114887933
rs4477222
rs56361235
rs4355999
rs4263954
rs4506420
rs72674771
rs12724780
rs61767582
rs3935952
rs4543746
rs59902069
rs61628231
rs12130289
rs4523479
rs4622015
rs114653307
rs139734383
rs7530684
rs57519788
rs76982100
rs4433341
rs149197733
rs4306084
rs4306085
rs11210132
rs11210133
rs60766434
rs78955244
rs12116628
rs57256557
rs56306162
rs12135546
rs7524355
rs7512761
rs11210139
rs7526981
rs4520373
rs7532640
rs6676166
rs6664103
rs6681999
rs12131201
rs4427361
rs4428835
rs80284744
rs12139464
rs7547148
rs12137042
rs12118367
rs7528538
rs12137150
rs7528636
rs28589838
rs34459928
rs74091923
rs11210140
rs12042085
rs4582739
rs76989467
rs12138397
rs12119633
rs77182704
rs12725886
rs75499952
rs7552011
rs11210141
rs12142471
rs116649262
rs149155726
rs12407163
rs112557846
rs4366276
rs4634854
rs4564089
rs12121084
rs71653595
rs12143587
rs4430278
rs4559447
rs11210143
rs4391625
rs11590930
rs6690232
rs60273785
rs57852356
rs4268306
rs11576269
rs57349874
rs4307519
rs4399107
rs4570373
rs10890008
rs4593761
rs4571921
rs138416848
rs4452995
rs7552761
rs6424520
rs6424521
rs6424522
rs34193223
rs10789355
rs10736416
rs10749814
rs10890009
rs12724133
rs12142680
rs74091933
rs3998
rs6656118
rs4341323
rs4449979
rs61767607
rs4353041
rs4353042
rs11210144
rs12729077
rs4454487
rs116761550
rs7417820
rs4633240
rs4454488
rs4369180
rs4633241
rs7520933
rs10399825
rs10399643
rs10399932
rs12144988
rs10399828
rs12118804
rs4465150
rs34219974
rs61766375
rs10890010
rs68122083
rs112982912
rs113740867
rs112959438
rs113170171
rs12240100
rs12238969
rs61766376
rs76171142
rs79370806
rs12120825
rs11210145
rs11210146
rs7538421
rs7528238
rs9633293
rs7528640
rs12406002
rs11210148
rs36118829
rs61767506
rs11210149
rs4483359
rs4308929
rs11210150
rs11210151
rs11210152
rs7523688
rs12126062
rs35446706
rs35489458
rs60439400
rs6672279
rs6659790
rs11210155
rs11210156
rs11210157
rs11210158
rs11210159
rs4579710
rs4345765
rs4294371
rs113140152
rs6666765
rs76492284
rs11210160
rs11210161
rs11210162
rs11210163
rs12742692
rs191069054
rs10789356
rs11210164
rs6683662
rs6686255
rs6671028
rs6694634
rs6697098
rs6686352
rs6674404
rs6700625
rs116408715
rs4537504
rs141896302
rs4512592
rs4262483
rs11210165
rs74091954
rs12128855
rs6684331
rs6699861
rs12136496
rs12122520
rs10789357
rs12137388
rs76398097
rs4342806
rs4593762
rs4492565
rs79834275
rs4650193
rs11210166
rs4650194
rs11210167
rs11589897
rs11582461
rs11210168
rs11210169
rs11210170
rs11210171
rs4650195
rs140394479
rs10890011
rs4650196
rs35133930
rs6695455
rs6695460
rs6658012
rs75588336
rs6683380
rs6698500
rs10890012
rs10890013
rs10890014
rs10890015
rs10749815
rs12124553
rs34719239
rs34868208
rs34956095
rs36051652
rs36053729
rs35286654
rs12059553
rs12080071
rs12037338
rs143613740
rs6660204
rs12126688
rs6657881
rs6657885
rs4650197
rs4650198
rs10789358
rs61765597
rs61765598
rs67437638
rs4384175
rs4592219
rs4503305
rs10890016
rs35578487
rs35209284
rs34548060
rs200947852
rs12137298
rs6701194
rs35350320
rs6703944
rs6703953
rs11210172
rs11210173
rs4601539
rs116440672
rs12087611
rs4641264
rs4607818
rs4578169
rs7514409
rs11210174
rs7545548
rs10749816
rs10789359
rs7514774
rs12133863
rs12122901
rs12133935
rs4609384
rs79633859
rs61352371
rs56922723
rs59612672
rs4274014
rs12034885
rs4650199
rs4650200
rs4649981
rs55849923
rs12734319
rs116441811
rs11210176
rs11803971
rs12142152
rs11210177
rs7514267
rs11210178
rs12069039
rs10789360
rs10789361
rs7514832
rs10890017
rs4272574
rs12142986
rs12132090
rs67347745
rs10890018
rs11210179
rs10890019
rs6424532
rs6424533
rs6424534
rs61765605
rs6424535
rs6424536
rs7522520
rs11210180
rs11210181
rs4650201
rs12140625
rs12044445
rs11210182
rs28585577
rs10789363
rs10890020
rs10890021
rs35053768
rs6692884
rs4384176
rs7555516
rs10749817
rs10749818
rs11806728
rs12092858
rs12024899
rs114953940
rs4288548
rs140886442
rs111248888
rs78057114
rs113472255
rs12409552
rs4475699
rs4261072
rs7518008
rs11210184
rs4276867
rs78878945
rs4129350
rs113614010
rs7533366
rs4565654
rs146456840
rs4480304
rs114037865
rs8179409
rs6697023
rs6675954
rs10789364
rs549210399
rs78845292
rs147880708
rs6684541
rs6684841
rs4650205
rs12404978
rs6682579
rs115727799
rs78082399
rs11210185
rs57578100
rs11210186
rs4551548
rs10789365
rs12030954
rs11210187
rs6661183
rs10736417
rs61765634
rs4650206
rs185011656
rs4074990
rs10789366
rs12136984
rs71655404
rs78690689
rs61765636
rs11210188
rs6672818
rs72676673
rs114871805
rs116007040
rs61765637
rs4571923
rs12759031
rs10890025
rs116443775
rs75304476
rs12077046
rs11210191
rs72676677
rs11210193
rs6684341
rs72676680
rs7513593
rs72676681
rs11210195
rs12139556
rs12044218
rs11210196
rs10890029
rs12142515
rs61765638
rs114059697
rs77625328
rs7549372
rs10890030
rs7523829
rs35641559
rs12145366
rs74595850
rs112577924
rs11210198
rs113671307
rs12049376
rs4300176
rs28685835
rs7555507
rs7522217
rs7532462
rs11210201
rs4278322
rs11210202
rs12128495
rs12023347
rs12144370
rs12129573
rs180902978
rs12145429
rs12145432
rs1923240
rs1923201
rs1923202
rs9425118
rs114248076
rs2180945
rs1475061
rs4593766
rs6424545
rs1475062
rs1475063
rs11210203
rs2180947
rs6424546
rs6424547
rs7528347
rs6424548
rs11210204
rs11210205
rs61767372
rs12061680
rs186360618
rs115382148
rs72676698
rs72676699
rs11804753
rs35851404
rs11801571
rs115221465
rs2224494
rs11210207
rs12089544
rs7517355
rs7528322
rs111786945
rs10127961
rs10732841
rs10890031
rs2340398
rs10890032
rs12133960
rs12737087
rs115161011
rs12564425
rs1923204
rs112665829
rs78425193
rs11210209
rs75140796
rs190648872
rs1885246
rs1885247
rs75436816
rs10749819
rs12135781
rs34332107
rs10890033
rs12036558
rs3845343
rs147746652
rs2145784
rs12144343
rs112033502
rs72676702
rs1923206
rs146258597
rs6684973
rs147743433
rs145798794
rs1923207
rs79357828
rs1120980
rs1120981
rs9650980
rs6689226
rs149036558
rs2208564
rs2208565
rs2208566
rs6700324
rs6702943
rs76271180
rs1951361
rs10749820
rs11210211
rs12140667
rs10789368
rs1923211
rs1923212
rs141409045
rs962930
rs112996954
rs10493515
rs1160682
rs2008280
rs12117164
rs12138222
rs6668602
rs10493516
rs1923213
rs2180946
rs1923214
rs2340399
rs75267789
rs2340400
rs6655995
rs6673702
rs12033140
rs55736044
rs10890034
rs17568589
rs10789369
rs7522009
rs34336802
rs6681595
rs77147145
rs145631882
rs10890035
rs7541529
rs1923216
rs1923217
rs1923218
rs6689032
rs56206806
rs72678407
rs7415137
rs10890036
rs1923219
rs2025080
rs6702039
rs11210213
rs10749821
rs11210215
rs11802950
rs911493
rs2340401
rs115385762
rs2340402
rs77190474
rs2340403
rs1923222
rs560736334
rs12034860
rs12128161
rs12128235
rs12117304
rs12118287
rs145165545
rs1923223
rs1923224
rs12406253
rs72678408
rs7554968
rs12132546
rs115039576
rs11210216
rs7544965
rs12134426
rs7516608
rs1923225
rs7516923
rs77090757
rs10890037
rs10749822
rs10732842
rs10736419
rs11210217
rs1923226
rs17503369
rs11210218
rs1923227
rs7546305
rs17568889
rs7546663
rs7515828
rs7546987
rs142982739
rs7547059
rs11581459
rs12135094
rs12120214
rs12127629
rs11210219
rs10789370
rs11210220
rs11210221
rs11210222
rs1923228
rs1923229
rs12120482
rs75298794
rs78588084
rs12718437
rs12718438
rs72678415
rs6671130
rs6671002
rs6671203
rs6673911
rs6673919
rs11210223
rs11210224
rs11210225
rs1923230
rs1923231
rs1923232
rs72678416
rs1923233
rs1923234
rs1923235
rs80234690
rs1923236
rs12044079
rs11210226
rs58391878
rs11210227
rs1338645
rs182050363
rs146695688
rs34547319
rs79001452
rs113059969
rs55994666
rs186777425
rs6701544
rs6704376
rs6704461
rs6689493
rs1984201
rs1856410
rs75805282
rs1338655
rs1338654
rs5015579
rs5015578
rs11809026
rs11805813
rs12744582
rs10493517
rs11805871
rs11809098
rs11809486
rs10890038
rs10890039
rs6696623
rs11210229
rs1923237
rs11210230
rs1923238
rs1923239
rs10518420
rs10493518
rs114219556
rs10518421
rs1249588
rs1338651
rs1338650
rs12135844
rs75938829
rs10159196
rs1572669
rs12134418
rs12567259
rs11210232
rs1885248
rs1885249
rs1885250
rs80321100
rs1885251
rs1805215
rs111998680
rs1416268
rs1416269
rs11804341
rs77695096
rs1923242
rs74318333
rs1923243
rs1923244
rs12035848
rs12043387
1:73872885_A_T
1:73872885_A_G
rs2340404
rs3964487
rs79195470
rs1316718
rs55933742
rs114999594
rs72678418
rs12140493
rs61765479
rs74091844
rs11210235
rs11210236
rs115045218
rs12136189
rs10465867
rs10465868
rs10465869
rs1475064
rs1475065
rs12143426
rs12731986
rs12044316
rs7553998
rs78277856
rs75734155
rs4557913
rs1361244
rs12116741
rs1338656
rs114416845
rs11210237
rs13376104
rs4354497
rs12144054
rs1416274
rs7521446
rs7519030
rs116833464
rs11210238
rs61765511
rs61765512
rs61765513
rs6678194
rs140229512
rs112028101
rs4998957
rs4636406
rs1538375
rs1538376
rs1416266
rs4406595
rs1338647
rs1338648
rs1338649
rs12569115
rs12562533
rs12119572
rs12565386
rs12563453
rs12130644
rs56060088
rs146410834
rs12120593
rs11580539
rs147274468
rs6672225
rs6669843
rs61765515
rs11210242
rs11210243
rs12143925
rs11210244
rs11577544
rs4523481
rs1572668
rs11210245
rs10749823
rs11210247
rs10749824
rs6688940
rs12117619
rs4537505
rs4369181
rs77086116
rs67027234
rs2095794
rs12033505
rs6679389
rs75027734
rs148074696
rs113713923
rs74091900
rs12133999
rs12071295
rs6676874
rs12134297
rs4287126
rs113316052
rs4113049
rs4113050
rs12747728
rs12125415
rs12122252
rs4350155
rs11210249
rs11210251
rs12128321
rs564186
rs72678420
rs604654
rs141282037
rs113237191
rs483940
rs12037168
rs67797316
rs10890040
rs11807366
rs1500429
rs628933
rs12073546
rs664487
rs61660524
rs557855
rs139922607
rs12029861
rs11210252
rs647959
rs647478
rs501899
rs77694184
rs77461959
rs531924
rs1392582
rs12131367
rs1392583
rs1846727
rs113369865
rs114203215
rs111905258
rs564056
rs4282756
rs11804961
rs11210253
rs12145235
rs1500430
rs536029
rs55754114
rs496819
rs77010294
rs12039430
rs113960845
rs4503303
rs79859797
rs74091613
rs528200
rs10157353
rs114674251
rs13375514
rs505725
rs622421
rs75190056
rs12138620
rs511175
rs74091618
rs11210254
rs11210255
rs11210256
rs72678422
rs1338646
rs12140865
rs12141936
rs538159
rs11210257
rs12120585
rs11210258
rs7532534
rs78081508
rs11210259
rs4353039
rs4285657
rs4361942
rs190160396
rs141479426
rs614131
rs28393357
rs17570390
rs582773
rs78527600
rs75188908
rs12754690
rs6658413
rs6698993
rs6701520
rs74091630
rs11210261
rs11210263
rs35079701
rs12138059
rs1578022
rs12239956
rs76644287
rs1501483
rs666532
rs12140290
rs12144535
rs580742
rs1697229
rs12118924
rs66553711
rs9425120
rs115641411
rs78247764
rs7513375
rs536379328
rs75407229
rs143980025
rs148629258
rs1067872
rs111914571
rs11589271
rs527068
rs188322697
rs149277629
rs61765555
rs1021756
rs140479721
rs477278
rs12139950
rs1546271
rs71655410
rs12127029
rs12127103
rs17511652
rs12144198
rs12145094
rs11210266
rs10789373
rs12124740
rs12121257
rs871819
rs11800984
rs11210268
rs7416650
rs2173735
rs12133078
rs12118350
rs7530705
rs7545028
rs6694883
rs12724296
rs12742409
rs2879765
rs10465817
rs7534840
rs7523308
rs7535058
rs7545351
rs7545661
rs7535708
rs7537989
rs7526312
rs7526580
rs12026485
rs74091667
rs59126753
rs55811030
rs55915525
rs56010322
rs56198528
rs74091671
rs74091672
rs77000781
rs74091673
rs17512038
rs12134943
rs12134944
rs114524965
rs6682300
rs6682394
rs6682733
rs7548223
rs7515799
rs17571458
rs12136774
rs12125989
rs12129496
rs4361946
rs12126028
rs12126048
rs139169559
rs74093919
rs74093920
rs4384177
rs77857773
rs78141940
rs74093921
rs17512311
rs74093923
rs17571591
rs12757636
rs12128002
rs11210274
rs477870
rs111652150
rs17571689
rs28565938
rs12724603
rs17571745
rs12129139
rs12139989
rs12140130
rs12140132
rs61765558
rs12129351
rs10518424
rs12133609
rs12130189
rs61605983
rs115464856
rs2341392
rs12127373
rs12134765
rs12131271
rs12134933
rs12126645
rs12122713
rs12122747
rs1338653
rs17571877
rs55829216
rs4649985
rs686775
rs17512674
rs74092810
rs12042444
rs74092812
rs74092814
rs17512695
rs12139606
rs12125056
rs17512757
rs74092817
rs78462062
rs17512764
rs17572051
rs17512806
rs57304236
rs57674266
rs60912480
rs12140966
rs12130111
rs76224041
rs36048434
rs12130976
rs1604350
rs7523931
rs7521491
rs7531768
rs7512149
rs11210276
rs7512455
rs12135441
rs75157325
rs10890042
rs10890043
rs12134115
rs7519147
rs10890044
rs56264975
rs17094009
rs1501485
rs17572189
rs1501486
rs115511613
rs12743343
rs1501488
rs1501489
rs12132337
rs12139604
rs7523027
rs7556448
rs12142513
rs10890045
rs79503544
rs10749825
rs12131880
rs12136066
rs12143583
rs12128966
rs12132857
rs78497794
rs6686579
rs75153602
rs12048330
rs12130055
rs1604349
rs2173736
rs10736420
rs12043079
rs28826052
rs1121232
rs1121231
rs2879989
rs6695200
rs7520239
rs147723596
rs2173895
rs184033222
rs12143664
rs12122177
rs12122178
rs6668867
rs148265030
rs12139967
rs7538462
rs7543450
rs7551145
rs7551153
rs12091246
rs12086900
rs113519251
rs12139822
rs10890046
rs10890047
rs1393012
rs76315442
rs12139147
rs75553467
rs978616
rs7538193
rs78876805
rs1604348
rs2062664
rs34411050
rs1501482
rs67805078
rs1846939
rs1501481
rs7514956
rs7517367
rs12023265
rs139381522
rs9661557
rs72678448
rs11210284
rs61767165
rs6669337
rs12128079
rs79359679
rs57442339
rs1604347
rs1604346
rs12023177
rs2088764
rs959414
rs79774017
rs35105379
rs111809683
rs139023090
rs12033289
rs10890048
rs113578584
rs11210285
rs11210286
rs34475691
rs10890049
rs139806244
rs1360243
rs59403678
rs7524751
rs76974922
rs12026912
rs116162559
rs12060939
rs7542499
rs12737220
rs75054708
rs978433
rs10443225
rs1854643
rs12122285
rs75312152
rs11210288
rs113074776
rs111613006
rs1854644
rs6694107
rs72678457
rs7512635
rs12123154
rs1329988
rs1329989
rs12025606
rs12029032
rs12120813
rs7542794
rs10890050
rs2173894
rs10890051
rs10890052
rs11210289
rs11210290
rs12133927
rs12134850
rs12134913
rs7546677
rs1576438
rs6703341
rs68057546
rs61767168
rs61767170
rs4650213
rs4649988
rs76356146
rs76972865
rs6670259
rs34958636
rs6662867
rs115466101
rs115866275
rs11210292
rs2341260
rs4571924
rs11210293
rs7546041
rs11210295
rs78007593
rs1329990
rs74094852
rs11210296
rs6703007
rs6700402
rs6666312
rs12123673
rs12138472
rs1360244
rs12746555
rs12726518
rs1411281
rs11210297
rs6667503
rs1411282
rs11210298
rs1556193
rs12127945
rs34805515
rs116586288
rs10159403
rs4650214
rs1604135
rs1604136
rs1604137
rs2088765
rs11210300
rs116771932
rs34396275
rs10890054
rs6671075
rs75313313
rs10159060
rs1566585
rs7517062
rs7520447
rs4540593
rs17573281
rs12057619
rs79813728
rs6687434
rs6684815
rs10890055
rs34895167
rs6675727
rs11210301
rs11210302
rs11210303
rs11210304
rs12143351
rs11210305
rs11210306
rs12047954
rs4650219
rs7540134
rs76391551
rs1952648
rs10890056
rs2134094
rs10890057
rs12134636
rs10890058
rs1576439
rs76850250
rs1604352
rs1576437
rs67682924
rs10749826
rs6424554
rs12137601
rs6424555
rs77933245
rs4650220
rs4339816
rs4339817
rs75572510
rs2341263
rs2879990
rs2102123
rs2102124
rs77051274
rs115811684
rs76290833
rs1576436
rs12094688
rs10159097
rs12139801
rs10157198
rs12143730
rs10157205
rs11210308
rs12125883
rs11210309
rs12096286
rs12060012
rs12060055
rs12060140
rs12096458
rs11210312
rs1576435
rs1576434
rs1576433
rs1576432
rs10789375
rs10890059
rs11210313
rs11210314
rs11210316
rs1329984
rs1411280
rs1411279
rs1411278
rs1411277
rs11210317
rs10890060
rs72680206
rs6703116
rs10890061
rs78772853
rs11210318
rs12142476
rs12097934
rs10890062
rs11210319
rs12117116
rs1329983
rs1329982
rs12047905
rs11210320
rs142848033
rs1952647
rs1952646
rs1952645
rs1952644
rs1360242
rs115863201
rs1360241
rs4650221
rs75416202
rs1576431
rs6668347
rs1576430
rs1576429
rs115069468
rs79709841
rs1576428
rs1576427
rs7529163
rs115868711
rs10890063
rs149635265
rs79904435
rs1952643
rs7524524
rs12046068
rs1576426
rs114381319
rs1329981
rs11210321
rs12410714
rs11210322
rs12049074
rs10890064
rs1329992
rs186358322
rs6424557
rs6680131
rs6683123
rs1329987
rs1329986
rs1329985
rs1009146
rs7553862
rs7367782
rs6424558
rs10157788
rs10157802
rs4565655
rs4361947
rs10890065
rs4606267
rs4367755
rs140287768
rs74093079
rs201641589
rs4610956
rs4271157
rs74093082
rs7546056
rs9425011
rs9425122
rs72680235
rs79848811
rs1909068
rs1497851
rs11805099
rs11808385
rs61767191
rs12128378
rs12129488
rs12125712
rs1353673
rs115631455
rs17574363
rs12135137
rs1497848
rs11811423
rs17515183
rs1353672
rs4451508
rs75459041
rs4638066
rs72680236
rs4396074
rs4382664
rs77179438
rs4402083
rs35290681
rs11210323
rs12142356
rs34843145
rs9803702
rs9425123
rs77982542
rs9803770
rs9803771
rs145117283
rs4649989
rs9425124
rs148643575
rs11210324
rs7551061
rs7541091
rs4650222
rs7544143
rs11808889
rs11810333
rs188928759
rs10158329
rs11809325
rs11807634
rs55664950
rs1497852
rs75518232
rs10158002
rs9425125
rs6686422
rs6424560
rs6674198
rs4617355
rs11210325
rs9425012
rs1497853
rs4584347
rs1073099
rs34293871
rs9425014
rs115443630
rs4431793
rs4431794
rs4456054
rs75691724
rs57961006
rs2221052
rs9425015
rs9425016
rs56772751
rs1603653
rs4364822
rs11210326
rs36142686
rs11210327
rs11210328
rs148050124
rs9425017
rs4478768
rs2880289
rs112182293
rs111596067
rs112736080
rs12048991
rs9425018
rs4326578
rs36125960
rs2342207
rs7515628
rs4233107
rs1353667
rs12145291
rs183761516
rs141909065
rs1497841
rs11576660
rs4633235
rs4364823
rs9425019
rs142064752
rs3738117
rs3738116
rs12123213
rs4291455
rs4650224
rs6677431
rs6677643
rs9425020
rs9425126
rs6672593
rs9425127
rs115068120
rs9425128
rs1909067
rs112322749
rs4451506
rs12145301
rs12760435
rs80137753
rs10890066
rs10789376
rs9425021
rs2132998
rs7550532
rs7540734
rs1497840
rs6662778
rs4630083
rs9425129
rs11210329
rs7412683
rs17515948
rs10493519
rs74095227
rs6692022
rs2880290
rs4633236
rs952930
rs4313352
rs7515492
rs72680263
1:74184234_T_A
rs12032969
rs2341264
rs115560153
rs10890067
rs151262153
rs56024645
rs2341265
rs10890068
rs11210333
rs34741423
rs7554779
rs7543292
rs4644448
rs4372201
rs11526574
rs7549433
rs12129428
rs10890069
rs10890070
rs72680271
rs12076475
rs79855077
rs12750968
rs140803544
rs10890071
rs10890072
rs11210334
rs7531876
rs140066893
rs1391290
rs1603651
rs34313526
rs1497846
rs114247478
rs10789377
rs75250348
rs1874730
rs7522587
rs10890073
rs34847254
rs75701941
rs79537839
rs1603650
rs116532860
rs1603649
rs2030021
rs11210335
rs139985567
rs145886846
rs111694471
rs1580777
rs1580776
rs12046476
rs6424563
rs35086541
rs12410574
rs10890074
rs181168639
rs12731999
rs11210336
rs12407838
rs1546205
rs1497844
rs1463801
rs6673621
rs11210337
rs12044240
rs1546204
rs1463800
rs4649991
rs17487645
rs116317369
rs61765867
rs58742045
rs12045842
rs11590979
rs10789378
rs1846142
rs114990070
rs11210340
rs11210342
rs72682110
rs115843480
rs12048881
rs6683170
rs72682115
rs6704517
rs4650226
rs12088506
rs3947376
rs17094315
rs79281490
rs72682120
rs10890076
rs11210343
rs200012692
rs10082321
rs6666961
rs115322851
rs76760191
rs10081995
rs1391288
rs12129561
rs2133001
rs12023556
rs2342208
rs2342209
rs2342210
rs115695695
rs6701802
rs1353670
rs1353669
rs7554706
rs6424564
rs6680989
rs12066010
rs72682144
rs7539595
rs1874729
rs10518430
rs11210345
rs12733894
rs12028145
rs78727853
rs4650227
rs7531779
rs72682158
rs7518173
rs12124610
rs12120654
rs1532480
rs12403088
rs2132999
rs150834980
rs12404758
rs12737602
rs77159319
rs12743926
rs12747828
rs11210346
rs4650228
rs17576512
rs17576547
rs78634358
rs17094362
rs55791434
rs7537401
rs72682170
rs2342211
rs2342212
rs12122237
rs10493521
rs71655417
rs17576719
rs151202764
rs17576753
rs17517490
rs17094367
rs12725298
rs12730127
rs4649992
rs4650230
rs1497847
rs1874731
rs12735515
rs4650231
rs4650232
rs75326914
rs78094790
rs4147207
rs1817986
rs1817985
rs6666774
rs75420276
rs2880291
rs12129729
rs79627751
rs34029303
rs72682192
rs7544208
rs7340110
rs1497850
rs72682195
rs74093357
rs1320538
rs12755138
rs34298627
rs12066267
rs2342213
rs11210348
rs12072977
rs12067692
rs111362931
rs1463799
rs12131511
rs1497842
rs12727693
rs12089529
rs1353668
rs1391287
rs1353671
rs72683804
rs12734465
rs11806676
rs10890077
rs140649461
rs11210349
rs74093365
rs142304103
rs1340433
rs1340432
rs1340430
rs1340429
rs35990618
rs6673400
rs60662920
rs7547438
rs61776223
rs7514189
rs1340428
rs12756108
rs7516730
rs7527637
rs12057306
rs699820
rs1037519
rs146450113
rs10890078
rs10493522
rs12743187
rs10493523
rs79617584
rs79505172
rs2047402
rs699819
rs1340443
rs1811517
rs142816111
rs12117315
rs12136815
rs72683825
rs17577526
rs10493524
rs7529034
rs12742913
rs2342214
rs12039842
rs1378045
rs979255
rs36045244
rs71655418
rs826369
rs1417263
rs7513302
rs12044794
rs12238977
rs80340420
rs141522962
rs12409558
rs10890079
rs113874580
rs34349124
rs1340446
rs1340445
rs984234
rs35700305
rs861149
rs78001276
rs1497856
rs75429791
rs34828619
rs10890080
rs6699192
rs1340444
rs1340442
rs77232327
rs76642796
rs699811
rs17094439
rs139254735
rs12411120
rs17094440
rs1948614
rs1948615
rs2016423
rs6671711
rs17578280
rs12401808
rs12410805
rs11210353
rs35965154
rs1902087
rs61776243
rs66760907
rs114853592
rs76453624
rs6674402
rs116792375
rs6685725
rs6662170
rs10789379
rs77823434
rs75032140
rs72683859
rs145220332
rs10890081
rs12725208
rs35165660
rs141255265
rs7541029
rs71655420
rs184014849
rs977522
rs10789380
rs115375943
rs4650233
rs2792073
rs11210354
rs80310894
rs12738513
rs6664685
rs61776246
rs12408517
rs1768650
rs1671051
rs3856034
rs12068272
rs12064720
rs72683874
rs34352688
rs11210355
rs115413287
rs79992260
rs4650234
rs11588483
rs72683877
rs147640146
rs1454610
rs1340439
rs921717
rs921718
rs79861771
rs12035249
rs12036352
rs12046593
rs75331118
rs17578476
rs12040443
rs1454612
rs1454613
rs17094489
rs17094491
rs958820
rs17578595
rs11210356
rs7519992
rs7520000
rs2124033
rs75188555
rs1671053
rs7523081
rs12404799
rs76213448
rs77102502
rs1378046
rs12033301
rs1340440
rs1454614
rs6659748
rs6675003
rs12086196
rs12081419
rs12096456
rs1545564
rs115705814
rs1869580
rs4649994
rs12406213
rs6669598
rs2343093
rs6685128
rs112050611
rs6697032
rs11210357
rs10890083
rs61778061
rs78314128
rs7534619
rs10789381
rs10458581
rs10890084
rs2343094
rs1158405
rs3964041
rs7545797
rs7524030
rs7537932
rs10789382
rs4300178
rs10458582
rs10458583
rs10458584
rs61778062
rs17094522
rs6672527
rs12142473
rs1979216
rs11210359
rs17094526
rs12079619
rs11210360
rs11210361
rs12085584
rs7545016
rs7545026
rs7549862
rs35900026
rs1160782
rs12401749
rs967881
rs17520168
rs17094533
rs17094536
rs17579506
rs17094539
rs17579548
rs1551391
rs1551392
rs2014651
rs968173
rs1963248
rs2124032
rs17094545
rs1023862
rs17094548
rs17094551
rs139971665
rs12083576
rs79902855
rs71655422
rs17094561
rs11210362
rs17094565
rs34446943
rs12060383
rs11210363
rs11210364
rs6662779
rs77830703
rs6701710
rs6701825
rs1340436
rs72685809
rs72685810
rs12091914
rs75787255
rs6700377
rs6700775
rs6700787
rs1340423
rs145221401
rs6696503
rs2789708
rs2792075
rs2034760
rs72685814
rs72954138
rs71655423
rs72685815
rs72685817
rs72685819
rs12047206
rs78048157
rs6664601
rs9662577
rs10890086
rs2803128
rs12747535
rs17094575
rs72685824
rs4549989
rs1340434
rs12034480
rs1417260
rs11210366
rs10493525
rs17094586
rs12120978
rs12410370
rs2733256
rs2733257
rs77930985
rs2733258
rs72685830
rs12096018
rs4650235
rs12130770
rs113837344
1:74372366_A_T
rs145693178
rs78890416
rs1768652
rs11210367
rs717830
rs7544252
rs61200871
rs66562882
rs10890090
rs12062996
rs149274654
rs1840360
rs72685833
rs7550937
rs1768649
rs115949117
rs11210368
rs72685837
rs112926764
rs2803131
rs72685839
rs17521189
rs11210369
rs147235723
rs114635458
rs17580527
rs10493526
rs1340425
rs140545723
rs55681160
rs2733260
rs11210370
rs1340424
rs77083422
rs12753473
rs12076161
rs12077198
rs2219141
rs7513356
rs11809296
rs7516938
rs9659345
rs80319740
rs151081047
rs74358222
rs7533599
rs9660534
rs146531738
rs12081389
rs2792068
rs17094622
rs11210372
rs2733262
rs17094627
rs12082647
rs17094629
rs17094632
rs60579799
rs75214981
rs2733264
rs148399984
rs10890092
rs74093166
rs10890093
rs10890094
rs2733265
rs1340447
rs2255940
rs2733267
rs2803133
rs12092771
rs72956095
rs41410848
rs9988487
rs9988659
rs115095093
rs7536904
rs72685863
rs72685866
rs72685868
rs10493527
rs56929921
rs2603542
rs12044322
rs10493528
rs7518124
rs2792074
rs12137774
rs59674279
rs2789706
rs2603541
rs116134090
rs1417259
rs72685874
rs72685875
rs11210374
rs7544238
rs35254292
rs11210375
rs58494793
rs11810961
rs11803265
rs1361463
rs114909155
rs11210377
rs12116914
rs1378047
rs74093182
rs10890095
rs12096409
rs72958118
rs77337859
rs72958121
rs2343182
rs55817430
rs1304907
rs1578310
rs1591964
rs144274033
rs61776686
rs58253217
rs12064944
rs12064997
rs12064998
rs79717941
rs77414817
rs182826400
rs182910360
rs11210379
rs12401388
rs114849833
rs139858802
rs11802699
rs10890096
rs11803052
rs11210380
rs58760069
rs2733253
rs114010904
rs140222342
rs1551390
rs11210383
rs72685887
rs59118365
rs72685889
rs2343185
rs72685892
rs144848561
rs56975240
rs11585896
rs10890098
rs10890099
rs6424568
rs115088909
rs67551075
rs6424569
rs12138557
rs7555147
rs12079102
rs11210385
rs11584294
rs28890229
rs11210386
rs79584705
rs78968377
rs6424570
rs10890100
rs114386798
rs10890101
rs2880560
rs6703761
rs114738840
rs7556283
rs2343189
rs72958154
rs75742892
rs74433984
rs59927006
rs60701806
rs182750837
rs57725374
rs11210387
rs57764907
rs75222971
rs67082658
rs6657933
rs2343191
rs11589413
rs1986455
rs1987219
rs1578930
rs191937274
rs74363345
rs9662322
rs72958166
rs11584480
rs11210388
rs72958168
rs4650236
rs60264424
rs114103105
rs11210389
rs11210390
rs77689690
rs11806015
rs58096858
rs9970341
rs57778052
rs72958186
rs2343194
rs6699220
rs74096019
rs75580284
rs4650237
rs6663201
rs6660710
rs57394976
rs4556311
rs11210392
rs11210393
rs142013592
rs2343196
rs116202357
rs2343197
rs59295640
rs72958200
rs116755500
rs11210394
rs12039894
rs17588031
rs12066151
rs1351778
rs1483784
rs12045527
rs10493535
rs150602793
rs72960108
rs10890102
rs12143930
rs71655424
rs17522644
rs17588367
rs922936
rs17094728
rs11210395
rs11210396
rs11210397
rs11210398
rs149953265
rs12406113
rs79908926
rs11210399
rs34174464
rs61776707
rs10890103
rs12122915
rs146211582
rs35325059
rs11210400
rs951811
rs78917996
rs7521245
rs1384884
rs4650239
rs76640738
rs78994872
rs147185571
rs1384882
rs4650240
rs115687201
rs4650241
rs4650242
rs75274216
rs1483787
rs1384883
rs72687631
rs1843024
rs138274098
rs74737352
rs115784519
rs80073797
rs115438332
rs6681458
rs79435376
rs17094777
rs7538410
rs12029234
rs10493533
rs6676622
rs2211207
rs7554250
rs10789383
rs147323073
rs6424572
rs12740120
rs75134485
rs7547033
rs115488289
rs10493531
rs1483782
rs4650243
rs139068297
rs7542672
rs4649995
rs4649996
rs112993198
rs10789384
rs113144292
rs4650245
rs1072936
rs76366507
rs11210402
rs1574842
rs6670220
rs12044425
rs6669321
rs76440924
rs7524306
rs139843112
rs7529775
rs11210403
rs1483789
rs72960151
rs1934729
rs1032082
rs1984229
rs1483792
rs11579809
rs12068778
rs12731752
rs1483793
rs1340473
rs78286821
rs1340474
rs7535190
rs7535276
rs114763958
rs72687664
rs114116813
rs11210404
```
