## Supplementary material for "Characterization of shared and ancestry-specific signals driving complex traits using multi-ancestry fine-mapping": orig_s2_snps

```
rs76888002
1:72806082_A_G
1:72806218_A_G
rs184086068
rs112134285
rs113880699
1:72806734_T_C
1:72806804_C_T
rs34074382
rs77363322
rs112363216
1:72807469_A_G
1:72807967_A_G
rs113160743
1:72808363_C_G
rs144977609
1:72809009_T_C
1:72809083_A_G
rs370244302
1:72809633_T_C
1:72809940_C_T
1:72810083_G_A
rs552206938
rs554073900
rs112330614
rs139571701
1:72810766_T_G
rs113947450
rs114070058
1:72811036_A_G
1:72811040_T_C
1:72811045_G_A
rs541210831
rs12735295
1:72811494_G_A
rs185397415
rs11209948
rs78095791
rs2568960
rs2815753
rs2815752
rs2613494
rs2568961
rs6682389
rs1460943
rs1432639
rs1460942
rs75078907
rs1460940
rs2815749
rs2815748
rs6690399
rs17092555
rs17526561
rs79749494
rs6697541
rs79688746
rs557552152
rs2012697
rs2613500
rs74967575
rs12137749
rs2815747
rs12143571
rs12117438
rs149532205
rs990871
rs6661921
rs6687024
rs6699744
rs12143898
rs6660464
rs76455638
rs12139531
rs12144335
rs10889947
rs115720372
rs182591762
rs144622218
rs11581382
rs11581403
rs11588959
rs11209950
rs11581447
rs151085496
rs72943001
rs12123328
rs2613508
rs60012417
rs2613507
rs12117250
rs2613505
rs2613504
rs1841499
rs7531118
rs11209951
rs11209952
rs72945107
rs112657490
rs10789336
rs1993709
rs4322186
rs2613503
rs1903376
rs1903374
rs79547900
rs75611805
rs72684614
rs12120564
rs12131707
rs2999987
rs115714540
rs72945111
rs72945113
rs1599339
rs12122822
rs1599337
rs1599335
rs2815781
rs113348402
rs1841493
rs72945117
rs2613480
rs2815778
rs12562576
rs1961767
rs1072882
rs2815775
rs144326826
rs112424847
rs147382140
rs148688922
rs12128877
rs192087662
rs1460939
rs192683824
rs12123766
rs77229572
rs1824530
rs140075591
rs4650133
rs1903372
rs1599334
rs2815767
rs2613473
rs61402340
rs182648629
rs290697
rs11209960
rs1460936
rs1838662
rs2590943
rs12139940
rs10789338
rs11209961
rs290703
rs290702
rs144329453
rs188810375
rs190140267
rs7532281
rs11209963
rs10789339
rs11209964
rs2590942
rs7549534
rs6673910
rs2492971
rs10889950
rs10889951
rs118003659
rs4649955
rs2815766
rs10889952
rs2797104
rs75694800
rs6424469
rs6424470
rs12140682
rs12125828
rs139579066
rs2166314
rs118172761
rs12405127
rs79499349
rs72945146
rs2422221
rs188825491
rs980243
rs117159659
rs12143162
rs1445582
rs782257
rs1445581
rs12404629
rs78192094
rs992956
rs1373914
rs1373913
rs6424471
rs1084441
rs1084440
rs1084439
rs1596762
rs7531708
rs117926807
rs7531797
rs12035943
rs12724444
rs7524249
rs782240
rs1822977
rs12133881
rs2121056
rs782239
rs7534013
rs4649956
rs150572455
rs12026130
rs10889955
rs11209968
rs116354540
rs782252
rs77961480
rs12119736
rs2422222
rs7535539
rs7547113
rs74747844
rs782246
rs782245
rs11209969
rs782244
rs782243
rs782242
rs12408774
rs12404691
rs2121055
rs12759396
rs782221
rs117213348
rs4650138
rs782219
rs4650139
rs6698502
rs782218
rs61771778
rs7523080
rs79096893
rs1838658
rs12035763
rs1664410
rs183228866
rs7534853
rs782237
rs75779248
rs782236
rs10889956
rs1822981
rs1822980
rs949773
rs1807758
rs7530496
rs10889957
rs10493498
rs796698
rs150761908
rs149997320
rs183500063
rs7536869
rs10789340
rs61771792
rs74089203
rs77545858
rs12408088
rs7550173
rs11209972
rs782214
rs782212
rs61491549
rs782211
rs12033462
rs782210
rs190279265
rs707444
rs4649957
rs1822979
rs782208
rs782207
rs813004
rs2218500
rs6692386
rs4545290
rs10493499
rs812462
rs61771794
rs10889958
rs61771795
rs11586991
rs11588862
rs782202
rs61771796
rs61771797
rs61771798
rs72684685
rs61771799
rs1445591
rs7551627
rs4145626
rs77970177
rs782224
rs10493500
rs17529262
rs61771801
rs17601288
rs17529367
rs17092826
rs141338050
rs61771802
rs61771803
rs17529451
rs17529499
rs61771804
rs184893691
rs61771805
rs7519366
rs782195
rs7534258
rs809727
rs10493501
rs55770461
rs782228
rs17092845
rs782227
rs782226
rs77912611
rs78153999
rs117000802
rs117502931
rs17601834
rs17529888
rs17529967
rs141256142
rs118129995
rs61771830
rs114835089
rs782233
rs61771831
rs78401529
rs12028229
rs12060746
rs782231
rs782230
rs782229
rs707443
rs149072370
rs2590944
rs117140566
rs1542161
rs1445589
rs1445588
rs1664393
rs1664392
rs117411492
rs1664391
rs17602241
rs1775363
rs1775364
rs1775365
rs1775366
rs1775367
rs1664389
rs989753
rs117562047
rs1775368
rs10493503
rs1775369
rs1664387
rs1775370
rs17543217
rs7412745
rs17092896
rs78565215
rs141014181
rs118019752
rs782268
rs80021716
rs782267
rs144884896
rs1084445
rs77042349
rs143288283
rs113564906
rs1084444
rs79520244
rs72951119
rs77822965
rs72951120
rs11585938
rs77714794
rs76526590
rs12750136
rs1445585
rs112996720
rs12748090
rs76086113
rs75290324
rs72951126
rs115704284
rs61771832
rs17152
rs782263
rs72951136
rs117719751
rs17492034
rs147834590
rs80053326
rs75277237
rs782262
rs782261
rs782259
rs146871065
rs2797092
rs117176920
rs1445583
rs74602832
rs17092934
rs1664376
rs1418624
rs74363665
rs1664373
rs1418625
rs1613435
rs1664371
rs1775380
rs1664368
rs1775381
rs1775382
rs12408431
rs1775383
rs1664362
rs1775384
rs1775385
rs1418626
rs1373912
rs1418627
rs138085054
rs1822976
rs2590936
rs1822973
rs1822972
rs1418628
rs143991462
rs1418629
rs1361769
rs77244810
rs1373919
rs76619618
rs895281
rs2797096
rs2797097
rs1775378
rs1775377
rs895279
rs2002213
rs150171888
rs2797098
rs115943544
rs12142193
rs1664397
rs1342689
rs1445587
rs76803898
rs1445586
rs2797099
rs80199239
rs79029848
rs144876164
rs986380
rs11209979
rs116879442
rs78811195
rs12092712
rs17544161
rs17092971
rs17092982
rs17603673
rs117289408
rs2244695
rs17092988
rs61771846
rs17092991
rs12029296
rs118049055
rs61771848
rs6424477
rs2245342
rs1418623
rs17093009
rs17604217
rs61771849
rs7545455
rs191295611
rs17093014
rs17604284
rs117627028
rs12058373
rs4587520
rs6424478
rs4649958
rs79453422
rs6424479
rs4072546
rs61774461
rs17093022
rs12068418
rs12057997
rs61774462
rs10889960
rs116957213
rs12745892
rs117262105
rs17604657
rs17545392
rs147215034
rs182685729
rs17545502
rs80036023
rs10493504
rs10749806
rs7544477
rs113344841
rs12128239
rs12405980
rs7511648
rs12074405
rs76596284
rs147588303
rs61774463
rs61774464
rs4650144
rs11209982
rs12407207
rs17093063
rs10443263
rs185296559
rs189746187
rs76681080
rs138571890
rs4498754
rs12040855
rs4394590
rs12136948
rs12137013
rs117089217
rs6424481
rs11209984
rs4412548
rs4573480
rs4417012
rs4298681
rs4434806
rs4649960
rs12408420
rs4620479
rs77529814
rs6679174
rs6691563
rs17097747
rs4649962
rs6695074
rs192638173
rs4457521
rs12137919
rs6687187
rs183277261
rs4554669
rs4465148
rs4465149
rs4297240
rs11209986
rs9645299
rs4255334
rs12041626
rs12122859
rs12141788
rs6691978
rs4638064
rs4292903
rs143002200
rs12126227
rs10493505
rs12119472
rs7514475
1:73095159_G_A
rs12145832
rs12119654
rs12127252
rs7520480
rs12726880
rs12029382
rs12726957
rs12047199
rs12727294
rs4128304
rs11209988
rs12725368
rs12743848
rs7526444
rs12128913
rs4259588
rs10889968
rs4650145
rs12024784
rs138662847
rs11209994
rs12026805
rs4111519
rs7530992
rs6678015
rs4649963
rs4649964
rs148154545
rs12030081
rs7554639
rs4372200
rs4294370
rs6691430
rs11209999
rs12404539
rs4650146
rs7549047
rs12726515
rs75825741
rs115003536
rs4618917
rs116370380
rs79681042
rs4551545
rs114338840
rs4278325
rs4406594
rs4292904
1:73133853_G_A
rs188656670
rs182424201
rs6424485
rs145840800
rs11210017
rs76412904
rs80006229
rs114784040
rs115244299
rs4147191
rs12127723
rs12406649
rs148764127
rs118032784
rs79514505
rs117739778
1:73147627_T_C
rs4585929
rs111597499
rs11210027
rs11589065
rs12042334
rs7517246
rs10889983
rs10889984
rs78598056
rs4424448
rs11210030
rs12038578
rs61771893
rs61771894
rs8179405
rs61771895
rs8179265
rs8179316
rs4451507
rs10889986
rs6424487
rs6657757
rs12116859
rs12739350
rs4636401
rs17548480
rs4282755
rs12736246
rs4304526
rs11210034
rs6662385
rs4509530
rs4147190
rs4360477
rs7526712
rs4303038
rs142298824
rs4553130
rs76858387
rs61771918
rs12022602
rs12402702
rs6685232
rs2243622
rs192048106
rs2265053
rs12124374
rs74713662
rs4598444
rs3891553
rs117969060
rs7524551
rs183875628
rs12731489
rs12141660
rs718985
rs7555098
rs34569969
rs12088850
rs116054407
rs4358995
rs4354495
rs116034429
rs2422280
rs2422281
rs7539223
rs17093362
rs7542606
rs11576211
rs12723954
rs6674592
rs10789343
rs4650147
rs75381691
rs4650148
rs10789344
rs17614758
rs1830091
rs9326106
rs12749370
rs12749784
rs12143995
rs12736709
rs10789345
rs1608929
rs12133234
rs2422284
rs4269729
rs34215360
rs11210045
rs11210046
1:73220157_C_A
rs117849301
rs4487985
rs4650150
rs4650151
rs12141184
rs11210048
rs11210049
rs11210050
rs11210051
rs11587412
rs140124882
rs1405061
rs12124637
rs12730861
rs1608928
rs1608927
rs11210052
rs12404687
rs12736962
rs114263498
rs11210053
rs6704441
rs7542932
rs12145482
rs2177840
rs11210054
rs17615090
rs1525994
rs11210055
rs6700560
rs6667201
rs6669872
rs2841189
rs61771930
rs2692863
rs138996326
rs2841188
rs7415357
rs2692864
rs1405055
rs1405056
rs1358039
rs2422286
rs78950610
rs1534173
rs1405052
rs2764508
rs7531927
rs2841187
rs1358040
rs61771931
rs1525986
rs78622792
rs2841186
rs4650152
rs2841185
rs72670590
rs2204499
rs12729247
rs61771933
1:73239856_T_C
rs17615203
rs4146851
rs1525987
rs1525988
rs1358041
rs1358042
rs614863
rs1998719
rs11210056
rs6674768
rs1525989
rs1525990
rs2692856
rs7549440
rs4650154
rs1525991
rs76117180
rs11589504
rs2257886
rs11210059
rs17615698
rs12117265
rs17615732
rs2692858
rs4649967
rs61771934
rs4116074
rs6694593
rs2259784
rs2764511
rs11587164
rs77363129
rs6665094
rs12139242
rs12128393
rs12139274
rs11588262
rs2692860
rs11210067
rs10889992
rs61771936
rs77055597
rs12409871
rs572612
rs662074
rs1608926
rs12135442
rs1852235
rs77241451
rs181531965
rs1589905
rs1917883
rs35998080
rs12749479
rs9425003
rs12117216
rs12566027
rs1949888
rs147368045
rs565174
rs12044362
rs1852233
rs12142655
rs11210070
rs11210071
rs11210072
rs11210073
rs12136862
rs12134034
rs10889993
rs7544848
rs1581574
rs12140851
rs1608923
rs12138089
rs2764514
rs2422320
rs2259126
rs2422321
rs76558169
rs146044591
rs192797841
rs6694836
rs12145230
rs12137869
rs12137935
rs12137963
rs2422322
rs12404235
rs1749455
rs67133442
rs11578300
rs188122297
rs1525980
rs12145223
rs11210074
rs662655
rs140108830
rs6656687
rs117561049
rs2841192
rs12026158
rs12144768
rs17093511
rs12129942
rs116967417
rs940917
rs7546928
rs1917881
rs148114561
rs2901713
rs1525979
rs1525978
rs12129026
rs1917886
rs1405062
rs149617802
rs12735281
rs10889994
rs12066492
rs4649968
rs4233089
rs10157687
rs4650157
rs12025823
rs2692871
rs79883220
rs7519251
rs145861001
rs11210075
rs2692870
rs6702676
rs6656561
rs78216598
rs11210076
rs144205006
rs75474651
rs188743487
rs4650158
rs1526001
rs2841199
rs12126853
rs2692869
rs17500583
rs2841200
rs6656174
rs2692867
rs6670128
rs1526000
rs1917885
rs146805592
rs2841202
rs2841203
rs2841204
rs6424496
rs6657272
rs2692847
rs11210077
rs6684318
rs1852232
rs141635222
rs11210078
rs1525996
rs183077821
rs12401308
rs11210079
rs1917882
rs11210080
rs2462730
rs12132492
rs2494761
rs6668412
rs6679710
rs1405059
rs1405058
rs10789346
rs74624874
rs940919
rs940918
rs2692865
rs11210081
rs77283235
rs2692854
rs12143796
rs74802292
rs11210082
rs12565252
rs2841196
rs1358037
rs10493512
rs2692853
rs1358035
rs79283414
rs1405051
rs2692852
rs17093582
rs6679116
rs12752778
rs2692851
rs2692850
rs61774085
rs1358033
rs2692849
rs12039928
rs6689491
rs6692808
rs6657082
rs10889995
rs3001407
rs4146852
rs61774086
rs12041212
rs17093606
rs2692845
rs12136682
rs11210084
rs2692843
rs11210085
rs1464952
rs2177839
rs12117582
rs3001406
rs12727364
rs7523396
rs7556657
rs7525762
rs2841180
rs6424505
rs12121441
rs10789351
rs17093614
rs2841181
rs4650163
rs4504839
rs7552433
rs7529457
rs7529752
rs4649970
rs11210090
rs77744709
rs74409080
rs75459303
rs10493513
rs9425114
rs10493514
rs17093628
rs7535137
rs6692856
rs9970090
rs4292906
rs4342807
rs118169938
rs79257641
rs12566255
rs146336311
rs10749812
rs11802969
rs111427329
rs4233090
rs4233091
rs11210091
rs12748704
rs11806230
rs4330880
rs4263951
rs11210092
rs80088047
rs12128225
rs6660036
rs148044993
rs6697635
rs11210093
rs17093667
rs74796419
rs9661859
rs4579707
rs12127282
rs4650165
rs77300136
rs77279185
rs117237660
rs12760667
rs4262488
rs4263953
rs6701688
rs4434807
rs4526565
rs4271155
rs4272573
rs4397615
rs74090507
rs74090508
rs116400475
rs11210094
rs4650167
rs12724056
rs7536364
rs6424507
rs74090509
rs74090513
rs74090514
rs114832588
1:73412289_G_T
rs59074407
rs60001238
rs74090526
rs12745861
rs74090527
rs6682845
rs74090529
rs112241170
rs11210095
rs4584349
rs4590631
rs117350540
rs74090531
rs55799483
rs74090532
rs74090533
rs138633040
rs61772284
rs74090534
rs74090535
rs140005089
rs12122377
rs12137361
rs79644063
rs113647991
rs4269731
rs11210099
rs7516673
rs80268720
rs74090538
rs77175117
rs4456055
rs11210100
rs61027335
rs6667006
rs59663011
rs74090540
rs4409593
rs4634853
rs4328030
rs78212382
rs142201438
rs74090541
rs74090543
rs4344271
rs117428607
rs4649972
rs35531383
rs6667756
rs138174842
rs4344272
rs4233093
rs12724536
rs367810368
rs111283556
rs12042865
rs7540296
rs113379454
rs12025473
rs12032612
rs376888681
rs372080387
rs116891580
rs66820357
rs112159391
rs6694433
rs6657069
rs6659679
rs74090546
rs150571903
rs113526992
rs146337739
rs112877739
rs79369957
rs112027719
rs60921218
rs12044276
rs12405997
rs80141056
rs116840962
rs11210103
rs192815403
rs4233096
rs78319604
rs61003856
rs57135981
rs74090547
rs74090550
rs80042705
rs12137741
rs12118981
rs74090553
rs74090555
rs7516446
rs4298682
rs74090556
rs74090557
rs75079886
rs4511060
rs74090559
rs74092628
rs74092629
rs34477433
rs74092630
rs4344273
rs59291669
rs57458135
rs74092631
rs74092632
rs74092633
rs74454570
rs74092634
rs4396073
rs74092637
rs56870373
rs55721255
rs55991020
rs112250030
rs74092357
rs4274011
rs4304527
rs57828660
rs74092359
rs74092360
rs12118352
rs58692847
rs74092362
rs74092364
rs74092365
rs12097442
rs74092366
rs74092367
rs74092368
rs56754558
rs139761986
rs4650172
rs113223576
rs76791927
rs79040982
rs76270956
rs12126618
rs12119161
rs74092369
rs57476461
rs114313719
rs12734738
rs56694723
rs74092371
rs74092372
rs74092373
rs56708236
rs55966618
rs61349422
rs74092376
rs74092377
rs11806415
rs74092378
rs57745435
rs59218024
rs11210105
rs74092379
rs4592217
rs74092380
rs60711999
rs146010677
rs74092381
rs74092384
rs74092388
rs74092389
1:73503877_A_G
rs56996808
rs74092392
rs74092393
rs59674856
rs12567284
rs74092394
rs58759875
rs61094497
rs61229063
rs61464284
rs149876192
rs4559446
rs141068637
rs6424508
rs74092400
rs74092402
rs11210107
rs10889999
rs74094603
rs74094604
rs77723723
rs74094606
rs74094607
rs74094608
rs74094609
rs74094610
rs75030100
rs74094611
rs74094612
rs74814714
rs11210108
rs12134234
rs58999798
rs77330451
rs61179010
rs12127938
rs12135337
rs59506178
rs58780002
rs58437093
rs79832358
rs12143820
rs190963486
rs11210111
rs78792885
rs77125413
rs10789353
rs74091207
rs10789354
rs77777589
rs553242751
rs78595849
rs4604650
rs4491023
rs186679565
rs11210112
rs189681731
rs139878888
rs12410787
rs6690611
rs150211849
rs147899351
rs58481631
rs6657470
rs12036088
rs12021955
rs12036170
rs12022006
rs77438009
rs12039832
rs4650175
rs77620013
rs185236353
rs78990332
rs34631243
rs77945452
rs74091212
rs74091213
rs10890001
rs11210114
rs10890002
rs7554291
rs7542800
rs11210115
rs7519779
rs7511969
rs7519879
rs7519995
rs11210116
rs74091214
rs6693460
rs7526372
rs7552256
rs7529186
rs74091215
rs80301427
rs9919151
rs11210117
rs11210118
rs58252227
rs60453462
rs4649975
rs139678101
rs79115189
rs74091216
rs74588996
rs11210119
rs7525662
rs7528197
rs7528312
rs11210120
rs4649976
rs7539188
rs74091218
rs59510473
rs74091220
rs79633571
rs34547523
rs4614208
rs184973713
rs12755125
rs148195765
rs113303282
rs12134194
rs78797386
rs74091221
rs12409116
rs11210121
rs144478503
rs35493511
rs35967561
rs35449387
rs12759558
rs4650177
rs4650178
rs56217162
rs189507512
rs74091226
rs4650180
rs4650181
rs74684256
rs138194127
1:73545541_T_G
1:73545542_C_T
rs61773609
rs77303258
rs35312548
rs11589392
rs75336413
rs34535929
rs55859451
rs78645598
rs56193390
rs56297732
rs55954633
rs56224832
rs55834926
rs61293623
rs57355173
rs7542203
rs7549892
rs7549985
rs12139090
rs80183114
rs139705609
rs35205560
rs79767231
rs150032588
rs137948505
rs76588403
rs12409235
rs12748358
rs59505235
rs12409265
rs12402991
rs11811400
rs4623647
rs6681060
rs60473802
rs116725957
rs79822077
rs114814645
rs12142184
rs12138265
rs12123391
rs12145685
rs12142252
rs12138301
rs12138334
rs74091234
rs12145800
rs12142377
rs12142414
rs4650182
rs12046843
rs4650183
rs74091237
rs74091238
rs7543704
rs7512691
rs7543826
rs7555449
rs79856941
rs12731600
rs79217338
rs12752404
rs12141451
rs77805318
rs76509406
rs12126658
rs6424510
rs6424511
rs6424512
rs6424513
rs7550849
rs6424514
rs7516218
rs4649977
rs4649978
rs12120198
rs12127823
rs12120282
rs60714905
rs61609360
rs4649979
rs4495635
rs4562575
rs4233100
rs57486149
rs4498756
rs4295841
rs4297242
rs57118574
rs11210122
rs10890005
rs150389617
rs10890006
rs7517842
rs4358996
rs75920279
rs74091251
rs147332199
rs4310400
rs4292907
rs11210123
rs11210124
rs12141350
rs12127236
rs7532052
rs12127301
rs4512593
rs4128552
rs4128551
rs58229642
rs4307522
rs60592243
rs11810869
rs12120935
rs11210125
rs11210126
rs74091260
rs12122055
rs74091266
rs74091268
rs75256169
rs77807447
rs74091272
rs61022613
rs61071256
rs56742425
rs60357441
rs61029701
rs58687178
rs57345656
rs12729749
rs74225831
rs78959136
rs74091275
rs74091277
rs74091279
rs74091280
rs74091281
rs74091283
rs56355427
rs58801081
rs59381674
rs112597981
rs60715960
rs60262946
rs72480663
rs74091287
rs74091288
rs74091291
rs117719341
rs56681081
rs55710119
rs77719124
rs76037397
rs79255044
rs74091295
rs74091297
rs4382661
rs111731378
rs12033354
rs144590595
rs115340619
rs4130885
rs74349469
rs59583546
rs6696689
rs74091300
rs74091301
rs147869052
rs9645298
rs61262786
rs56393511
rs59112802
rs4425940
rs55811940
rs4603080
rs4233101
rs11210127
rs4233103
rs150730075
rs4650188
rs11210128
rs6662171
rs75386358
rs6690119
rs116130684
rs4622012
rs4469676
rs141075422
rs56118919
rs59603863
rs4477222
rs56361235
rs4355999
rs4263954
rs12035992
rs12724780
rs117411270
rs79702994
rs3935952
rs4543746
rs59902069
rs61628231
rs12130289
rs4622015
rs80281874
rs57519788
rs4433341
rs149197733
rs4306085
rs117771896
rs60766434
rs12116628
rs57256557
rs56306162
rs12135546
rs7524355
rs11210139
rs7526981
rs138349863
rs4520373
rs7532640
rs6676166
rs6664103
rs6681999
rs12131201
rs4427361
rs4428835
rs12139464
rs7547148
rs12137042
rs12118367
rs12137150
rs28589838
rs34459928
rs74091923
rs12042085
rs4582739
rs76989467
rs12138397
rs12119633
rs12725886
rs529080861
rs117326369
rs11210141
rs12142471
rs12407163
rs4366276
rs4634854
rs4564089
rs12121084
rs12143587
rs4430278
rs11210143
rs4391625
rs11590930
rs60273785
rs57852356
rs4268306
rs11576269
rs57349874
rs4570373
rs10890008
rs4593761
rs4571921
rs138416848
rs4452995
rs7552761
rs6424521
rs34193223
rs10789355
rs12724133
rs74091933
rs3998
rs4341323
rs61767607
rs4353041
rs11210144
rs12729077
rs4454487
rs7417820
rs4633240
rs4454488
rs4369180
rs4633241
rs10399932
rs12144988
rs10399828
rs12118804
rs4465150
rs34219974
rs61766375
rs68122083
rs113740867
rs112959438
rs113170171
rs12240100
rs61766376
rs76171142
rs12120825
rs11210145
rs11210146
rs7538421
rs7528238
rs9633293
rs117410602
rs75503351
rs7528640
rs12406002
rs11210148
rs36118829
rs61767506
rs4483359
rs4308929
rs11210150
rs11210151
rs11210152
rs7523688
rs12126062
rs35446706
rs35489458
rs60439400
rs6672279
rs6659790
rs11210155
rs11210156
rs11210157
rs11210158
rs11210159
rs80010565
rs4579710
rs4294371
rs192943493
rs6666765
rs76492284
rs74980027
rs11210160
rs11210161
rs11210162
rs11210163
rs12742692
rs11210164
rs6686255
rs6671028
rs6694634
rs6697098
rs6674404
rs6700625
rs4537504
rs118006145
rs11210165
rs74091954
rs12128855
rs6684331
rs6699861
rs12136496
rs12122520
rs12137388
rs4593762
rs4492565
rs4650193
rs11210166
rs4650194
rs11210167
rs11589897
rs11582461
rs11210168
rs11210170
rs4650195
rs10890011
rs4650196
rs35133930
rs6695455
rs6695460
rs6658012
rs75588336
rs6683380
rs6698500
rs10890012
rs10890013
rs10890014
rs10890015
rs10749815
rs12124553
rs34719239
rs34868208
rs34956095
rs36051652
rs36053729
rs35286654
rs12059553
rs12037338
rs143613740
rs12126688
rs6657881
rs6657885
rs4650197
rs10789358
rs61765597
rs61765598
rs67437638
rs4592219
rs4503305
rs10890016
rs35578487
rs35209284
rs34548060
rs200947852
rs12137298
rs35350320
rs6703953
rs11210172
rs4601539
rs12087611
rs4641264
rs4607818
rs4578169
rs7514409
rs11210174
rs7545548
rs10749816
rs10789359
rs149887896
rs12133863
rs12122901
rs12133935
rs79633859
rs61352371
rs56922723
rs59612672
rs4274014
rs4612582
rs12034885
rs4650199
rs4650200
rs4649981
rs55849923
rs11210176
rs11803971
rs12142152
rs11210177
rs12069039
rs10789360
rs10789361
rs7514832
rs10890017
rs4272574
rs12142986
rs12132090
rs67347745
rs10890018
rs11210179
rs10890019
rs6424532
rs6424533
rs6424535
rs6424536
rs7522520
rs11210180
rs11210181
rs4650201
rs12140625
rs12044445
rs11210182
rs28585577
rs74494683
rs10789363
rs10890020
rs10890021
rs6692884
rs4384176
rs78341209
rs116919720
rs11806728
rs12092858
rs12024899
rs4288548
rs150130658
rs138600259
rs12409552
rs4475699
rs4261072
rs7518008
rs11210184
rs78878945
rs4129350
rs7533366
rs8179409
rs6697023
rs6675954
rs78845292
rs147880708
rs6684541
rs6684841
rs4650205
rs12404978
rs147490828
rs6682579
rs11210185
rs57578100
rs76548989
rs11210186
rs185862525
rs12030954
rs11210187
rs146086149
rs6661183
rs4650206
rs4074990
rs117661820
rs12136984
rs71655404
rs185848622
rs11210188
rs6672818
rs562137682
rs61765637
rs4571923
rs12759031
rs10890025
rs75304476
rs12077046
rs11210191
rs11210193
rs6684341
rs7513593
rs72676681
rs11210195
rs12044218
rs11210196
rs10890029
rs12142515
rs114059697
rs7549372
rs10890030
rs145422497
rs377145139
rs12022040
rs7523829
rs35641559
rs117567027
rs12049376
rs79635541
rs28685835
rs7555507
rs7522217
rs7532462
rs11210201
rs11210202
rs12128495
rs12023347
rs12144370
rs12129573
rs190118925
rs180902978
rs12145429
rs12145432
rs1923240
rs1923201
rs1923202
rs9425118
rs114248076
rs2180945
rs1475061
rs4593766
rs6424545
rs1475062
rs1475063
rs139338834
rs117485645
rs11210203
rs6424546
rs6424547
rs6424548
rs11210204
rs11210205
rs61767372
rs12061680
rs35851404
rs2224494
rs11210207
rs7517355
rs7528322
rs10127961
rs10732841
rs10890031
rs2340398
rs10890032
rs12737087
rs12564425
rs1923204
rs11210209
rs1885246
rs1885247
rs138452748
rs75436816
rs10749819
rs59859583
rs10890033
rs12036558
rs139819792
rs3845343
rs147746652
rs2145784
rs1923206
rs6684973
rs1923207
rs1120980
rs1120981
rs6689226
rs2208564
rs150645200
rs2208565
rs2208566
rs6700324
rs6702943
rs1951361
rs80091834
rs10749820
rs142180406
rs11210211
rs10789368
rs75585778
rs1923211
rs1923212
rs962930
rs10493515
rs117158489
rs1160682
rs2008280
rs6668602
rs10493516
rs142050093
rs2180946
rs1923214
rs2340399
rs2340400
rs6655995
rs6673702
rs192075508
rs12033140
rs10890034
rs10789369
rs188447238
rs6681595
rs10890035
rs148443121
rs7541529
rs1923216
rs1923217
rs1923218
rs6689032
rs7415137
rs10890036
rs79182822
rs117835522
rs1923219
rs75559112
rs2025080
rs6702039
rs10749821
rs11210215
rs911493
rs911494
rs2340401
rs115385762
rs2340402
rs2340403
rs58253753
rs1923222
rs12034860
rs150101223
rs12128161
rs12128235
rs12117304
rs1923223
rs1923224
rs12406253
rs7554968
rs11210216
rs7544965
rs7516608
rs148461709
rs1923225
rs10890037
rs10749822
rs10732842
rs10736419
rs11210217
rs1923226
rs17503369
rs11210218
rs1923227
rs7546305
rs7515828
rs7546987
rs7547059
rs11581459
rs12135094
rs12120214
rs12127629
rs11210219
rs10789370
rs11210220
rs11210221
rs11210222
rs1923228
rs1923229
rs12718437
rs12718438
rs6671130
rs6671002
rs6671203
rs6673911
rs6673919
rs11210223
rs11210224
rs11210225
rs1923230
rs1923231
rs1923232
rs1923233
rs1923234
rs1923236
rs12044079
rs11210226
rs58391878
rs11210227
rs1338645
rs34547319
rs55994666
rs6701544
rs6704376
rs6704461
rs6689493
rs1984201
rs1856410
rs1338655
rs1338654
rs5015579
rs5015578
rs11809026
rs11805813
rs12744582
rs10493517
rs11805871
rs11809098
rs11809486
rs10890038
rs10890039
rs6696623
rs11210229
rs1923237
rs1923238
rs1923239
rs10493518
rs114219556
rs1249588
rs1338651
rs1338650
rs10159196
rs79033579
rs1572669
rs12567259
rs11210232
rs1885248
rs1885249
rs1885250
rs1885251
rs1805215
rs140836486
rs1416268
rs1416269
rs1923242
rs1923243
rs181599198
rs1923244
rs12035848
rs12043387
1:73872885_A_T
1:73872885_A_G
rs2340404
rs185423341
rs3964487
rs1316718
rs147381456
rs61765479
rs11210235
rs11210236
rs10465867
rs10465868
rs10465869
rs1475064
rs1475065
rs12731986
rs12044316
rs7553998
rs75734155
rs4557913
rs1361244
rs1338656
rs11210237
rs4354497
rs1416274
rs7521446
rs7519030
rs11210238
rs61765511
rs61765512
rs61765513
rs6678194
rs140229512
rs4998957
rs4636406
rs1538375
rs1538376
rs1416266
rs4406595
rs1338647
rs1338648
rs1338649
rs12033999
rs12569115
rs12562533
rs12565386
rs12563453
rs140727027
rs56060088
rs11580539
rs138984338
rs6672225
rs6669843
rs61765515
rs11210242
rs142986357
rs11210243
rs11210244
rs11577544
rs4523481
rs1572668
rs10749823
rs11210247
rs10749824
rs6688940
rs141406145
rs146154743
rs4537505
rs4369181
rs11210248
rs67027234
rs2095794
rs118022664
rs12033505
rs6679389
rs148074696
rs6676874
rs4287126
rs4113049
rs4113050
rs12747728
rs11210251
rs604654
rs12037168
rs12037275
rs67797316
rs372375969
rs10890040
rs59454304
rs181536184
rs11807366
rs1500429
rs628933
rs79729550
rs12073546
rs664487
rs557855
rs12029861
rs11210252
rs647959
rs647478
rs501899
rs77461959
rs531924
rs1392582
rs1392583
rs1846727
rs564056
rs4282756
rs1500430
rs536029
rs117881120
rs496819
rs12039430
rs4503303
rs528200
rs118139952
rs505725
rs622421
rs75190056
rs139321953
rs511175
rs150653262
rs11210254
rs79266775
rs11210255
rs11210256
rs72678422
rs1338646
rs12140865
rs76185406
rs12141936
rs538159
rs11210257
rs11210258
rs11210259
rs4353039
rs4285657
rs4361942
rs614131
rs17570390
rs1416267
rs12754690
rs6698993
rs6701520
rs11210261
rs11210263
rs35079701
rs1578022
rs12239956
rs1501483
rs116873983
rs666532
rs580742
rs1697229
rs66553711
rs9425120
rs7513375
rs183445836
rs75407229
rs113734310
rs1067872
rs11589271
rs527068
rs61765555
rs1021756
rs477278
rs12139950
rs1546271
rs71655410
rs11210266
rs76585750
rs10789373
rs871819
rs11800984
rs118077881
rs7416650
rs2173735
rs12023234
rs7530705
rs150289288
rs12724296
rs12742409
rs10465817
rs7534840
rs12026485
rs114524965
rs4361946
rs4384177
rs78141940
rs75712244
rs12757636
rs78556157
rs11210274
rs477870
rs12724603
rs61765558
rs61605983
rs115464856
rs2341392
rs146352481
rs1338653
rs4649985
rs686775
rs12042444
rs74561992
rs145441834
rs117982063
rs78462062
rs36048434
rs1604350
rs11210276
rs138404739
rs10890042
rs10890043
rs7519147
rs1501485
rs1501486
rs12743343
rs1501488
rs1501489
rs7523027
rs10890045
rs10749825
rs138649282
rs12048330
rs1604349
rs2173736
rs10736420
rs12043079
rs1121232
rs1121231
rs2879989
rs12038415
rs146249171
rs139582777
rs6695200
rs7520239
rs2173895
rs6668867
rs7538462
rs7543450
rs7551145
rs7551153
rs12091246
rs12086900
rs182721314
rs10890046
rs10890047
rs1393012
rs118147757
rs75553467
rs978616
rs1604348
rs2062664
rs34411050
rs1501482
rs67805078
rs1846939
rs1501481
rs143324795
rs12023265
rs9661557
rs72678448
rs61767165
rs12045728
rs6669337
rs17094026
rs1604347
rs1604346
rs12023177
rs141960856
rs2088764
rs79827281
rs959414
rs75064436
rs35105379
rs139023090
rs12033289
rs10890048
rs11210285
rs11210286
rs34475691
rs10890049
rs191226442
rs1360243
rs12026912
rs12060939
rs79925682
rs7542499
rs12737220
rs75054708
rs978433
rs1854643
rs11210288
rs1854644
rs6694107
rs7512635
rs1329988
rs1329989
rs12025606
rs12029032
rs7542794
rs10890050
rs2173894
rs10890051
rs10890052
rs11210289
rs11210290
rs12134850
rs12134913
rs7546677
rs76210885
rs142966480
rs1576438
1:74047183_T_A
rs6703341
rs68057546
rs61767168
rs146341841
rs61767170
rs4650213
rs4649988
rs74534600
rs6670259
rs34958636
rs6662867
rs11210292
rs2341260
rs4571924
rs11210293
rs7546041
rs11210295
rs1329990
rs11210296
rs6703007
rs6700402
rs6666312
rs12123673
rs1360244
rs12746555
rs12726518
rs1411281
rs11210297
rs6667503
rs1411282
rs11210298
rs1556193
rs185543697
rs34805515
rs10159403
rs142148863
rs4650214
rs1604135
rs1604136
rs1604137
rs2088765
rs11210300
rs34396275
rs10890054
rs6671075
rs10159060
rs1566585
rs7517062
rs7520447
rs4540593
rs12057619
rs79813728
rs6684815
rs10890055
rs6675727
rs11210301
rs11210302
rs11210303
rs11210304
rs148624564
rs12143351
rs11210305
rs11210306
rs12047954
rs4650219
rs7540134
rs1952648
rs10890056
rs2134094
rs10890057
rs12134636
rs10890058
rs1576439
rs76850250
rs1604352
rs1576437
rs67682924
rs10749826
rs6424554
rs12137601
rs6424555
rs4650220
rs4339816
rs4339817
rs75572510
rs2341263
rs2879990
rs2102123
rs2102124
rs115811684
rs1576436
rs12094688
rs10159097
rs12139801
rs10157198
rs12143730
rs10157205
rs11210308
rs12125883
rs60610367
rs11210309
rs12096286
rs12060012
rs12060055
rs12060140
rs12096458
rs11210312
rs1576435
rs1576434
rs1576433
rs1576432
rs10789375
rs10890059
rs11210313
rs11210314
rs72641162
rs11210316
rs1329984
rs1411280
rs1411279
rs1411278
rs1411277
rs117974171
rs11210317
rs10890060
rs140614241
rs72680206
rs6703116
rs10890061
rs118142308
rs11210318
rs76422410
rs12142476
rs10890062
rs11210319
rs12117116
rs1329983
rs1329982
rs12047905
rs78938527
rs11210320
rs77768696
rs142848033
rs1952647
rs1952646
rs1952645
rs1952644
rs1360242
rs1360241
rs4650221
rs1576431
rs6668347
rs77930571
rs1576430
rs1576429
rs115069468
rs1576428
rs1576427
rs115868711
rs10890063
rs79051632
rs1952643
rs7524524
rs12046068
rs1576426
rs1329981
rs11210321
rs12410714
rs146423400
rs12049074
rs10890064
rs1329992
rs6424557
rs191975694
rs6680131
rs6683123
rs1329987
rs1329986
rs1329985
rs1009146
rs7553862
rs7367782
rs6424558
rs10157788
rs10157802
rs138555427
rs4565655
rs4361947
rs10890065
rs4606267
rs4367755
rs77569555
rs140287768
rs4610956
rs4271157
rs7546056
rs9425011
rs9425122
rs72680235
rs192182811
rs1497851
rs61767191
rs141090384
rs150138285
rs115631455
rs17574363
rs1497848
rs12037153
rs1353672
rs4451508
rs4638066
rs4396074
rs4382664
rs1603652
rs35290681
rs9425123
rs145117283
rs4649989
rs9425124
rs140394715
rs4650222
rs7544143
rs150878559
rs10158329
rs9425125
rs6686422
rs6424560
rs6674198
rs4617355
rs11210325
rs9425012
rs1497853
rs4584347
rs1073099
rs117587995
rs34293871
rs9425014
rs4431793
rs4431794
rs4456054
rs2221052
rs9425015
rs9425016
rs1603653
rs4364822
rs11210326
rs36142686
rs11210327
rs11210328
rs9425017
rs4478768
rs2880289
rs12048991
rs9425018
rs77517352
rs4326578
rs36125960
rs2342207
rs7515628
rs4233107
rs61098566
rs1353667
rs140088747
rs141909065
rs1497841
rs11576660
rs4633235
rs9425019
rs3738118
rs3738117
rs3738116
rs12123213
rs4291455
rs4650224
rs6677431
rs6677643
rs9425126
rs6672593
rs9425127
rs9425128
rs190586881
rs1909067
rs4451506
rs12145301
rs12760435
rs140590919
rs10890066
rs10789376
rs7550532
rs76771725
rs7540734
rs1497840
rs6662778
rs4630083
rs9425129
rs11210329
rs7412683
rs17515948
rs10493519
rs6692022
rs148620276
rs2880290
rs952930
rs7515492
rs72680263
1:74184234_T_A
rs12032969
rs2341264
rs115560153
rs10890067
rs56024645
rs2341265
rs10890068
rs11210333
rs7554779
rs7543292
rs4644448
rs4372201
rs11526574
rs7549433
rs12129428
rs10890069
rs10890070
rs72680271
rs12076475
rs78585798
rs191956637
rs79855077
rs12750968
rs76223155
rs75742628
rs180780925
rs140803544
rs10890071
rs10890072
rs11210334
rs7531876
rs76634635
rs1391290
rs1603651
rs1497846
rs114247478
rs10789377
rs1874730
rs7522587
rs10890073
rs60949630
rs1603650
rs116532860
rs1603649
rs2030021
rs11210335
rs1580777
rs1580776
rs12046476
rs55669459
rs6424563
rs12410574
rs10890074
rs12731999
rs11210336
rs1546205
rs1497844
rs1463801
rs117780070
rs6673621
rs11210337
rs12044240
rs17094289
rs1546204
rs1463800
rs4649991
rs17487645
rs61765867
rs58742045
rs74093318
rs12045842
rs11590979
rs10789378
rs1846142
rs74093321
rs11210340
rs11210342
rs72682110
rs12048881
rs6683170
rs74093325
rs117895762
rs77479572
rs6704517
rs4650226
rs12088506
rs3947376
rs17094315
rs79281490
rs10890076
rs11210343
rs200012692
rs6666961
rs115322851
rs145826473
rs1391288
rs12129561
rs2133001
rs12023556
rs2342208
rs2342209
rs2342210
rs6701802
rs1353670
rs1353669
rs7554706
rs57052059
rs6424564
rs6680989
rs12066010
rs2133000
rs72682144
rs7539595
rs1874729
rs10518430
rs11210345
rs12733894
rs12028145
rs78727853
rs4650227
rs7531779
rs7518173
rs12124610
rs12120654
rs1532480
rs12403088
rs2132999
rs144537059
rs77159319
rs147779498
rs4650228
rs147001826
rs55791434
rs149389410
rs7537401
rs148800024
rs2342211
rs149702607
rs12122237
rs10493521
rs143129224
rs4649992
rs4650230
rs17094377
rs117461927
rs117843182
rs1874731
rs4650231
rs4650232
rs75191923
rs4147207
rs1817986
rs1817985
rs77917978
rs2880291
rs12129729
rs145771254
rs117912696
rs57929463
rs74093357
rs2342213
rs1463799
rs12131511
rs1497842
rs1353668
rs1391287
rs11210349
rs1340433
rs190078369
rs1340430
rs1340429
rs7547438
rs61776223
rs7514189
rs7516730
rs7527637
rs12039447
rs1037519
rs146450113
rs10890078
rs10493523
rs143589624
rs12405455
rs79505172
rs2047402
rs699819
rs1340443
rs1811517
rs142816111
rs12117315
rs12136815
rs17577526
rs10493524
rs12407612
rs2342214
rs12039842
rs1378045
rs979255
rs17094420
rs116940251
rs12081251
rs826369
rs1417263
rs7513302
rs11210351
rs12044794
rs12057435
rs116781935
rs80340420
rs1353674
rs10890079
rs1340446
rs1340445
rs984234
rs138948831
rs861149
rs1497856
rs10890080
rs41421646
rs1340444
rs11210352
rs699808
rs706011
rs1340442
rs699811
rs17094439
rs75102042
rs12411120
rs17094440
rs1948615
rs2016423
rs6671711
rs17578280
rs142556900
rs144064827
rs12401808
rs12410805
rs11210353
rs114617544
rs1902087
rs1671060
rs61776243
rs66760907
rs74926794
rs77914515
rs76569494
rs6674402
rs6685725
rs6662170
rs10789379
rs72683859
rs77531331
rs145220332
rs10890081
rs35165660
rs77045344
rs7541029
rs78541939
rs977522
rs1768648
rs10789380
rs115375943
rs4650233
rs74095608
rs2792073
rs11210354
rs6664685
rs12408517
rs1671051
rs113167132
rs3856034
rs535719091
rs181484460
rs148078771
rs12405907
rs11210355
rs115413287
rs11588483
rs72683877
rs1454610
rs1340439
rs921717
rs921718
rs12035249
rs114402242
rs12036352
rs12046593
rs17578476
rs12040443
rs1454612
rs1454613
rs17094489
rs17094491
rs958820
rs11210356
rs7519992
rs7520000
rs2124033
rs1671053
rs7523081
rs12404799
rs1378046
rs117847364
rs12033301
rs1340440
rs1454614
rs6659748
rs6675003
rs12086196
rs12081419
rs12096456
rs1545564
rs4649994
rs12406213
rs6669598
rs2343093
rs146038063
rs6697032
rs11210357
rs10890083
rs61778061
rs7534619
rs10789381
rs10458581
rs10890084
rs2343094
rs567418843
rs1158405
rs3964041
rs7545797
rs7524030
rs7537932
rs10789382
rs4300178
rs10458582
rs10458583
rs10458584
rs61778062
rs17094522
rs6672527
rs12142473
rs1979216
rs11210359
rs17094526
rs12079619
rs11210360
rs11210361
rs12085584
rs7545016
rs7545026
rs7549862
rs35900026
rs1160782
rs12401749
rs967881
rs17520168
rs17094536
rs17579506
rs17579548
rs1551391
rs1551392
rs2014651
rs968173
rs1963248
rs2124032
rs17094545
rs1023862
rs17094551
rs12083576
rs79902855
rs71655422
rs17094561
rs11210362
rs17094565
rs34446943
rs12060383
rs11210363
rs11210364
rs6662779
rs6701710
rs6701825
rs1340436
rs72685809
rs72685810
rs12091914
rs75787255
rs6700377
rs6700775
rs6700787
rs1340423
rs77155663
rs79008435
rs6696503
rs2789708
rs2792075
rs80151537
rs2034760
rs117152652
rs75414410
rs72685814
rs78570950
rs72954138
rs72685815
rs78766678
rs79314721
rs72685817
rs72685819
rs58495956
rs12047206
rs76214630
rs6664601
rs9662577
rs10890086
rs77571835
rs56981159
rs2803128
rs12747535
rs17094575
rs72685824
rs4549989
rs1340434
rs12034480
rs1417260
rs11210366
rs74981055
rs10493525
rs17094586
rs12120978
rs12410370
rs2733256
rs2733257
rs77930985
rs116150035
rs117925771
rs2733258
rs72685830
rs12096018
rs4650235
rs78312155
rs12130770
rs113837344
1:74372366_A_T
rs76716722
rs78890416
rs1768652
rs11210367
rs717830
rs7544252
rs61200871
rs76661228
rs66562882
rs10890090
rs12062996
rs149274654
rs72685833
rs7550937
rs1768649
rs11210368
rs974091
rs1619291
rs2603539
rs74710217
rs2250012
rs72685837
rs112926764
rs2803131
rs72685839
rs17521189
rs11210369
rs10493526
rs1340425
rs74764294
rs140545723
rs79495962
rs55681160
rs2733260
rs11210370
rs2792070
rs1340424
rs12753473
rs12076161
rs12077198
rs2219141
rs7513356
rs78589561
rs9659345
rs79366978
rs7533599
rs145608431
rs9660534
rs12081389
rs2792068
rs79186759
rs11210372
rs2733262
rs17094627
rs12082647
rs74906271
rs17094629
rs17094632
rs60579799
rs142166207
rs2603534
rs2733264
rs2803132
rs2603533
rs148399984
rs10890092
rs10890093
rs10890094
rs2733265
rs1340447
rs74355265
rs2255940
rs118030331
rs2733267
rs2803133
rs12092771
rs76955980
rs41410848
rs7536904
rs77962954
rs72685863
rs72685866
rs72685868
rs10493527
rs2603542
rs12044322
rs10493528
rs7518124
rs2792074
rs12137774
rs59674279
rs2789706
rs77031007
rs74763318
rs77997861
rs1340427
rs2603541
rs76585094
rs76504214
rs1417259
rs72685874
rs72685875
rs11210374
rs7544238
rs77916578
rs79522467
rs78126800
rs76994262
rs11210375
rs58494793
rs11810961
rs77691625
rs75554959
rs76726434
rs74331376
rs74931420
rs79358014
rs1340435
rs1361463
rs77740796
rs716550
rs716551
rs74973622
rs11210377
rs12116914
rs78193698
rs77244228
rs10890095
rs12096409
rs78930525
rs75864760
rs72958118
rs77337859
rs76440474
rs79558462
rs2343182
rs74458579
rs1304907
rs1578310
rs1591964
rs79967488
rs78311598
rs61776686
rs12064944
rs12064997
rs12064998
rs79772494
rs150150816
rs11210379
rs12401388
rs10890096
rs11803052
rs11210380
rs78875937
rs2733253
rs1551390
rs11210383
rs72685887
rs77673094
rs75785106
rs72685889
rs2343185
rs72685892
rs144848561
rs76487684
rs56975240
rs74912846
rs11585896
rs10890098
rs10890099
rs6424568
rs80062577
rs67551075
rs6424569
rs12138557
rs12079102
rs11210385
rs11584294
rs28890229
rs11210386
rs79584705
rs78968377
rs76447894
rs6424570
rs10890100
rs10890101
rs2880560
rs6703761
rs2343189
rs72958154
rs75742892
rs59927006
rs182750837
rs11210387
rs75222971
rs78286822
rs79698666
rs67082658
rs148409054
rs6657933
rs11589413
rs1986455
rs1987219
rs1578930
rs191937274
rs74363345
rs9662322
rs72958166
rs11584480
rs11210388
rs13376548
rs72958168
rs4650236
rs74745473
rs60264424
rs117740458
rs11210389
rs11210390
rs80272328
rs11806015
rs58096858
rs9970341
rs57778052
rs76047647
rs72958186
rs2343194
rs6699220
rs4650237
rs6663201
rs75417251
rs6660710
rs57394976
rs4556311
rs11210392
rs11210393
rs142013592
rs2343196
rs2343197
rs72958200
rs11210394
rs12039894
rs17588031
rs75016135
rs12066151
rs1351778
rs1483784
rs12045527
rs76897036
rs72960108
rs10890102
rs12143930
rs71655424
rs17522644
rs117979679
rs17588367
rs922936
rs76247396
rs17094728
rs11210395
rs11210396
rs11210397
rs11210398
rs17094735
rs11210399
rs34174464
rs61776707
rs10890103
rs12122915
rs11210400
rs78917996
rs7521245
rs1384884
rs59076272
rs4650239
rs76640738
rs78994872
rs147185571
rs116876199
rs1384882
rs4650240
rs115687201
rs4650241
rs4650242
rs75274216
rs149731321
rs1483787
rs1384883
rs72687631
rs1843024
rs138274098
rs74737352
rs146100388
rs143635545
rs151080901
rs6681458
rs79435376
rs17094777
rs78657023
rs7538410
rs12029234
rs10493533
rs6676622
rs76472728
rs150057927
rs2211207
rs112358119
rs7554250
rs10789383
rs147323073
rs6424572
rs75134485
rs7547033
rs117071598
rs10493531
rs1483782
rs4650243
rs7542672
rs4649995
rs78576364
rs4649996
rs10789384
rs4650245
rs1072936
rs76366507
rs11210402
rs368180784
rs1574842
rs6670220
rs12044425
rs6669321
rs76440924
rs7524306
rs74910531
rs7529775
rs11210403
rs1483789
rs72960151
rs1934729
rs1032082
rs1984229
rs1483792
rs11579809
rs79101852
rs12068778
rs1483793
rs1340473
rs1340474
rs546490684
rs7535190
rs7535276
rs74794629
rs74732456
rs11210404
```
