## Supplementary material for "Characterization of shared and ancestry-specific signals driving complex traits using multi-ancestry fine-mapping": s1.afreq

```
#CHROM	ID	REF	ALT	ALT_FREQS	OBS_CT
1	rs34074382	T	A	0.290258	1006
1	rs12735295	A	C	0.290258	1006
1	rs11209948	G	T	0.641153	1006
1	rs78095791	A	G	0.183897	1006
1	rs2568960	A	G	0.641153	1006
1	rs2815753	G	A	0.641153	1006
1	rs2815752	G	A	0.641153	1006
1	rs2613494	A	G	0.641153	1006
1	rs2568961	C	T	0.641153	1006
1	rs6682389	C	T	0.183897	1006
1	rs1460943	C	T	0.641153	1006
1	rs1432639	C	A	0.641153	1006
1	rs1460942	A	T	0.641153	1006
1	rs1460940	G	A	0.818091	1006
1	rs141020691	G	A	0.0149105	1006
1	rs2815749	A	G	0.819085	1006
1	rs2815748	G	A	0.82008	1006
1	rs111519543	A	G	0.0337972	1006
1	rs6690399	A	T	0.166998	1006
1	rs115782507	A	G	0.0168986	1006
1	rs17526561	C	A	0.166998	1006
1	rs146822750	G	T	0.0168986	1006
1	rs140419987	C	A	0.0168986	1006
1	rs6697541	A	G	0.183897	1006
1	rs2012697	T	C	0.635189	1006
1	rs2613500	T	C	0.821074	1006
1	rs74967575	T	A	0.164016	1006
1	rs114096332	A	G	0.0168986	1006
1	rs115137136	G	A	0.0168986	1006
1	rs12137749	G	A	0.183897	1006
1	rs2815747	G	T	0.82008	1006
1	rs116155482	A	G	0.0168986	1006
1	rs12143571	T	A	0.166998	1006
1	rs12117438	A	G	0.166998	1006
1	rs114340685	A	G	0.0168986	1006
1	rs137935824	T	G	0.0168986	1006
1	rs115381238	T	C	0.0168986	1006
1	rs990871	C	T	0.635189	1006
1	rs6661921	G	A	0.635189	1006
1	rs6687024	C	T	0.635189	1006
1	rs145375378	A	G	0.0168986	1006
1	rs12143898	G	A	0.183897	1006
1	rs78120369	C	G	0.028827	1006
1	rs6660464	T	C	0.183897	1006
1	rs76611872	T	G	0.0218688	1006
1	rs138762872	A	T	0.0168986	1006
1	rs76455638	G	A	0.0646123	1006
1	rs12139531	G	A	0.182903	1006
1	rs149585098	T	A	0.0168986	1006
1	rs144295335	A	G	0.0168986	1006
1	rs12144335	T	C	0.166998	1006
1	rs10889947	T	C	0.630219	1006
1	rs148710178	A	G	0.0168986	1006
1	rs115720372	T	G	0.0497018	1006
1	rs144622218	T	C	0.026839	1006
1	rs11581382	C	T	0.166998	1006
1	rs11581403	C	T	0.166998	1006
1	rs11588959	G	T	0.166998	1006
1	rs114362098	C	G	0.0168986	1006
1	rs11209950	A	T	0.635189	1006
1	rs11581447	C	A	0.184891	1006
1	rs141051622	A	G	0.0119284	1006
1	rs72943001	C	T	0.166998	1006
1	rs12123328	A	G	0.183897	1006
1	rs74820801	A	G	0.0168986	1006
1	rs2613508	C	T	0.821074	1006
1	rs60012417	C	T	0.184891	1006
1	rs2613507	A	G	0.82008	1006
1	rs12117250	G	T	0.183897	1006
1	rs2613505	C	T	0.82008	1006
1	rs2613504	G	A	0.82008	1006
1	rs78093366	A	G	0.0168986	1006
1	rs1841499	A	T	0.635189	1006
1	rs76564193	C	A	0.0168986	1006
1	rs7531118	T	C	0.553678	1006
1	rs11209951	C	T	0.635189	1006
1	rs11209952	C	T	0.636183	1006
1	rs72684612	T	A	0.0298211	1006
1	rs72945107	G	T	0.183897	1006
1	rs112657490	G	A	0.183897	1006
1	rs10789336	G	A	0.635189	1006
1	rs1993709	A	G	0.82008	1006
1	rs4322186	G	T	0.183897	1006
1	rs2613503	C	A	0.82008	1006
1	rs1903376	C	T	0.183897	1006
1	rs1903374	G	A	0.183897	1006
1	rs79547900	G	A	0.183897	1006
1	rs150174526	G	C	0.0168986	1006
1	rs72684614	C	T	0.149105	1006
1	rs72684616	A	G	0.0129225	1006
1	rs72684617	T	C	0.0129225	1006
1	rs12120564	T	C	0.167992	1006
1	rs12131707	C	T	0.200795	1006
1	rs2999987	T	C	0.184891	1006
1	rs115714540	T	A	0.0675944	1006
1	rs111811461	A	T	0.00695825	1006
1	rs72945111	T	C	0.175944	1006
1	rs72945113	T	C	0.175944	1006
1	rs72684618	C	T	0.0129225	1006
1	rs2815783	A	T	0.0119284	1006
1	rs1841496	T	C	0.0129225	1006
1	rs1599339	A	G	0.813121	1006
1	rs1599338	C	G	0.0129225	1006
1	rs12122822	T	G	0.152087	1006
1	rs1599337	C	G	0.811133	1006
1	rs1599336	T	G	0.0129225	1006
1	rs114030522	C	T	0.0168986	1006
1	rs114668802	C	T	0.0129225	1006
1	rs1599335	A	C	0.61332	1006
1	rs2815781	A	T	0.626243	1006
1	rs146122624	C	T	0.0129225	1006
1	rs2815780	G	A	0.0129225	1006
1	rs1841494	C	T	0.0129225	1006
1	rs113348402	G	A	0.143141	1006
1	rs1841493	G	A	0.61332	1006
1	rs72945117	T	G	0.161034	1006
1	rs2613481	T	C	0.0129225	1006
1	rs2613480	T	C	0.624254	1006
1	rs2815778	G	A	0.624254	1006
1	rs2815777	G	A	0.0139165	1006
1	rs113742654	G	A	0.0129225	1006
1	rs2613479	C	T	0.0129225	1006
1	rs116371221	C	T	0.0129225	1006
1	rs145181282	G	A	0.0129225	1006
1	rs12562576	G	A	0.10835	1006
1	rs1961767	G	A	0.611332	1006
1	rs116011317	G	A	0.0129225	1006
1	rs1072882	G	A	0.611332	1006
1	rs2815775	C	T	0.813121	1006
1	rs145137300	A	G	0.0159046	1006
1	rs9724659	A	G	0.0258449	1006
1	rs140643319	C	A	0.0129225	1006
1	rs112424847	A	G	0.163022	1006
1	rs114479776	G	T	0.0506958	1006
1	rs113658001	A	G	0.0258449	1006
1	rs974250	C	T	0.0129225	1006
1	rs115867144	A	G	0.0258449	1006
1	rs12128877	A	G	0.163022	1006
1	rs114116549	A	G	0.0129225	1006
1	rs79073735	T	C	0.00894632	1006
1	rs115373964	G	T	0.0129225	1006
1	rs1350765	T	G	0.0129225	1006
1	rs143835771	G	A	0.0258449	1006
1	rs1460939	A	T	0.813121	1006
1	rs12123766	G	A	0.163022	1006
1	rs1460938	C	A	0.0129225	1006
1	rs114840868	C	A	0.0258449	1006
1	rs1824530	C	T	0.611332	1006
1	rs12409327	C	T	0.0497018	1006
1	rs116110330	C	T	0.0347913	1006
1	rs4650133	G	A	0.611332	1006
1	rs1903372	A	G	0.624254	1006
1	rs7551291	A	C	0.0347913	1006
1	rs1599334	T	G	0.612326	1006
1	rs2815767	A	G	0.624254	1006
1	rs2613473	G	A	0.624254	1006
1	rs112188545	A	G	0.0347913	1006
1	rs78086129	T	C	0.0129225	1006
1	rs111643139	G	A	0.0149105	1006
1	rs141022099	G	C	0.0129225	1006
1	rs140559059	G	A	0.0129225	1006
1	rs145514771	T	C	0.0248509	1006
1	rs1460937	G	T	0.0258449	1006
1	rs145238898	C	T	0.0129225	1006
1	rs290697	G	T	0.659046	1006
1	rs111993682	A	G	0.0149105	1006
1	rs11209960	C	T	0.611332	1006
1	rs115781967	C	G	0.0129225	1006
1	rs77447766	C	T	0.0258449	1006
1	rs76827956	A	G	0.0258449	1006
1	rs138648158	C	T	0.0129225	1006
1	rs1838662	C	T	0.611332	1006
1	rs12406365	G	A	0.028827	1006
1	rs143550351	C	A	0.0129225	1006
1	rs2590943	A	G	0.813121	1006
1	rs12139940	A	G	0.163022	1006
1	rs10789338	A	T	0.611332	1006
1	rs11209961	T	A	0.611332	1006
1	rs17092643	G	A	0.0258449	1006
1	rs290703	G	A	0.650099	1006
1	rs290702	A	G	0.650099	1006
1	rs144329453	C	T	0.0178926	1006
1	rs115771589	G	A	0.0129225	1006
1	rs17092655	A	C	0.0347913	1006
1	rs185261849	A	G	0.0129225	1006
1	rs72684636	G	C	0.0377734	1006
1	rs17092663	G	A	0.0129225	1006
1	rs77052064	G	T	0.0129225	1006
1	rs115781252	C	T	0.0129225	1006
1	rs17092672	A	T	0.0129225	1006
1	rs114944569	C	T	0.0129225	1006
1	rs112840433	G	A	0.0258449	1006
1	rs142150714	A	G	0.0129225	1006
1	rs7532281	C	G	0.611332	1006
1	rs115335794	C	T	0.028827	1006
1	rs11209963	A	G	0.813121	1006
1	rs76696481	A	G	0.0129225	1006
1	rs10789339	G	A	0.611332	1006
1	rs11209964	C	T	0.611332	1006
1	rs2797110	A	G	0.987078	1006
1	rs2590942	T	G	0.186879	1006
1	rs7549534	G	C	0.611332	1006
1	rs6673910	C	G	0.611332	1006
1	rs2492971	C	T	0.186879	1006
1	rs141356028	C	T	0.0168986	1006
1	rs112265677	G	A	0.0129225	1006
1	rs10889950	C	T	0.612326	1006
1	rs10889951	G	A	0.611332	1006
1	rs113554795	A	C	0.0129225	1006
1	rs2590938	T	G	0.987078	1006
1	rs4649955	C	T	0.186879	1006
1	rs7551803	A	C	0.0357853	1006
1	rs2815766	T	C	0.186879	1006
1	rs144474339	T	C	0.0168986	1006
1	rs112656716	G	A	0.0129225	1006
1	rs10889952	T	A	0.611332	1006
1	rs111644709	C	T	0.0258449	1006
1	rs2797104	G	A	0.186879	1006
1	rs111260506	G	A	0.0258449	1006
1	rs75694800	C	G	0.611332	1006
1	rs145854761	T	A	0.0506958	1006
1	rs116640468	G	T	0.0347913	1006
1	rs6424469	C	A	0.611332	1006
1	rs6424470	T	G	0.611332	1006
1	rs12140682	G	A	0.154076	1006
1	rs12125828	C	T	0.154076	1006
1	rs139579066	A	C	0.00994036	1006
1	rs2166314	C	T	0.611332	1006
1	rs12405127	C	T	0.154076	1006
1	rs116152102	C	A	0.028827	1006
1	rs79499349	G	T	0.0119284	1006
1	rs72945146	G	C	0.154076	1006
1	rs111910691	T	C	0.0347913	1006
1	rs2422221	C	T	0.611332	1006
1	rs980243	A	G	0.611332	1006
1	rs112590630	G	T	0.0258449	1006
1	rs12143162	T	C	0.188867	1006
1	rs112698639	G	A	0.0427435	1006
1	rs78199870	T	A	0.0258449	1006
1	rs1445582	C	A	0.611332	1006
1	rs782257	G	A	0.186879	1006
1	rs113837642	G	A	0.0387674	1006
1	rs1445581	A	G	0.611332	1006
1	rs12404629	C	T	0.154076	1006
1	rs112054323	G	A	0.0129225	1006
1	rs111912888	G	A	0.0129225	1006
1	rs992956	T	G	0.186879	1006
1	rs114086144	G	A	0.0367793	1006
1	rs1373914	C	T	0.186879	1006
1	rs1373913	T	C	0.612326	1006
1	rs112008066	C	A	0.0129225	1006
1	rs6424471	T	G	0.612326	1006
1	rs1084441	G	A	0.374751	1006
1	rs1084440	T	A	0.374751	1006
1	rs1084439	T	G	0.374751	1006
1	rs141631092	A	T	0.0506958	1006
1	rs1596762	T	C	0.612326	1006
1	rs7531708	A	G	0.142147	1006
1	rs7531797	A	G	0.612326	1006
1	rs113468304	G	A	0.0129225	1006
1	rs12035943	C	G	0.612326	1006
1	rs12724444	G	A	0.0934394	1006
1	rs7524249	A	C	0.187873	1006
1	rs782240	G	A	0.186879	1006
1	rs1822977	A	G	0.612326	1006
1	rs12133881	C	T	0.153082	1006
1	rs2121056	A	G	0.612326	1006
1	rs782239	T	C	0.374751	1006
1	rs111616364	A	G	0.0129225	1006
1	rs112397929	T	G	0.0129225	1006
1	rs7534013	A	G	0.61332	1006
1	rs4649956	C	T	0.612326	1006
1	rs17092708	C	G	0.0347913	1006
1	rs12026130	T	C	0.612326	1006
1	rs10889955	T	G	0.612326	1006
1	rs17092723	A	T	0.0347913	1006
1	rs11209968	T	A	0.612326	1006
1	rs782252	C	T	0.374751	1006
1	rs12119736	G	A	0.153082	1006
1	rs2422222	G	A	0.612326	1006
1	rs113049633	G	C	0.0129225	1006
1	rs7535539	C	A	0.612326	1006
1	rs7547113	A	G	0.162028	1006
1	rs80210263	C	A	0.0258449	1006
1	rs111760100	T	C	0.0129225	1006
1	rs112914908	G	C	0.0129225	1006
1	rs113421220	C	T	0.0129225	1006
1	rs782246	G	A	0.33996	1006
1	rs782245	G	A	0.186879	1006
1	rs11209969	G	A	0.612326	1006
1	rs782244	G	A	0.33996	1006
1	rs782243	C	T	0.374751	1006
1	rs782242	C	T	0.186879	1006
1	rs78931181	A	G	0.0129225	1006
1	rs12408774	C	T	0.154076	1006
1	rs12404691	A	T	0.153082	1006
1	rs116009627	G	T	0.0377734	1006
1	rs77959080	C	G	0.0258449	1006
1	rs112609295	C	T	0.0129225	1006
1	rs1084443	A	C	0.987078	1006
1	rs75593079	G	C	0.0497018	1006
1	rs2121055	A	G	0.612326	1006
1	rs12759396	G	A	0.611332	1006
1	rs75365549	T	G	0.0347913	1006
1	rs139336538	T	C	0.0347913	1006
1	rs74814377	G	A	0.0347913	1006
1	rs77328742	C	T	0.0347913	1006
1	rs782221	C	T	0.186879	1006
1	rs78568434	A	G	0.0258449	1006
1	rs4650138	C	A	0.612326	1006
1	rs782219	A	G	0.348907	1006
1	rs4650139	C	T	0.612326	1006
1	rs6698502	A	G	0.101392	1006
1	rs782218	G	C	0.186879	1006
1	rs111558538	T	C	0.0129225	1006
1	rs61771778	A	G	0.186879	1006
1	rs113364618	G	A	0.0457256	1006
1	rs7523080	G	A	0.612326	1006
1	rs1838658	T	C	0.33996	1006
1	rs150536739	G	T	0.0129225	1006
1	rs79334904	T	C	0.0506958	1006
1	rs12035763	T	C	0.612326	1006
1	rs1664410	G	T	0.185885	1006
1	rs183228866	T	A	0.00994036	1006
1	rs12134405	T	G	0.055666	1006
1	rs7534853	A	G	0.162028	1006
1	rs782237	G	C	0.338966	1006
1	rs6692258	G	A	0.0258449	1006
1	rs782236	A	G	0.373757	1006
1	rs145579236	G	A	0.0258449	1006
1	rs75188794	G	A	0.0129225	1006
1	rs10889956	C	T	0.648111	1006
1	rs1822981	C	T	0.639165	1006
1	rs1822980	G	A	0.162028	1006
1	rs949773	C	G	0.652087	1006
1	rs1807758	C	T	0.652087	1006
1	rs11582111	T	A	0.0149105	1006
1	rs7530496	A	G	0.61332	1006
1	rs10889957	G	A	0.652087	1006
1	rs77399366	T	C	0.0347913	1006
1	rs55868164	C	T	0.00894632	1006
1	rs10493498	A	C	0.648111	1006
1	rs796698	C	T	0.185885	1006
1	rs1418621	C	T	0.0258449	1006
1	rs143587003	C	T	0.0149105	1006
1	rs7536869	A	C	0.661034	1006
1	rs10789340	A	G	0.66501	1006
1	rs61771792	C	T	0.0606362	1006
1	rs186634806	A	G	0.00695825	1006
1	rs143551908	A	G	0.0248509	1006
1	rs80022132	C	T	0.0337972	1006
1	rs74089203	C	T	0.101392	1006
1	rs112552181	G	A	0.0129225	1006
1	rs80214517	C	A	0.0129225	1006
1	rs12408088	A	G	0.162028	1006
1	rs111578194	C	T	0.0129225	1006
1	rs79197341	G	A	0.0248509	1006
1	rs7550173	A	T	0.639165	1006
1	rs11209972	A	G	0.614314	1006
1	rs146776326	G	T	0.0139165	1006
1	rs782214	A	G	0.185885	1006
1	rs782212	C	T	0.342942	1006
1	rs149229982	G	T	0.0129225	1006
1	rs61491549	G	T	0.101392	1006
1	rs782211	G	A	0.185885	1006
1	rs12033462	G	A	0.639165	1006
1	rs782210	T	C	0.347913	1006
1	rs75587440	C	T	0.0337972	1006
1	rs1031188	G	A	0.0258449	1006
1	rs17092792	G	A	0.0248509	1006
1	rs707444	G	A	0.185885	1006
1	rs78506678	T	C	0.0437376	1006
1	rs4649957	A	T	0.614314	1006
1	rs140865791	A	G	0.0168986	1006
1	rs1822979	C	T	0.614314	1006
1	rs17097721	A	C	0.0347913	1006
1	rs78765738	G	A	0.0129225	1006
1	rs17092800	A	G	0.0347913	1006
1	rs17092801	A	G	0.0337972	1006
1	rs782208	T	C	0.348907	1006
1	rs782207	G	A	0.347913	1006
1	rs76179389	G	A	0.0129225	1006
1	rs74546891	G	T	0.0248509	1006
1	rs813004	A	C	0.347913	1006
1	rs2218500	T	G	0.163022	1006
1	rs6692386	G	T	0.12326	1006
1	rs4545290	A	G	0.246521	1006
1	rs10493499	T	C	0.245527	1006
1	rs812462	C	T	0.106362	1006
1	rs782205	C	T	0.0258449	1006
1	rs61771794	G	C	0.245527	1006
1	rs10889958	A	T	0.634195	1006
1	rs61771795	G	A	0.244533	1006
1	rs11586991	T	C	0.244533	1006
1	rs146553742	A	G	0.00795229	1006
1	rs11588862	A	C	0.244533	1006
1	rs782202	G	T	0.755467	1006
1	rs61771796	A	G	0.244533	1006
1	rs61771798	A	G	0.244533	1006
1	rs72684685	G	A	0.243539	1006
1	rs61771799	G	A	0.244533	1006
1	rs1445591	A	G	0.254473	1006
1	rs7551627	A	G	0.191849	1006
1	rs75638902	C	T	0.0586481	1006
1	rs782224	G	A	0.28827	1006
1	rs10493500	A	G	0.186879	1006
1	rs17529262	C	G	0.186879	1006
1	rs61771801	C	G	0.186879	1006
1	rs17601288	T	C	0.186879	1006
1	rs17529367	G	A	0.186879	1006
1	rs782222	A	G	0.0238569	1006
1	rs17092826	C	T	0.00994036	1006
1	rs61771802	A	C	0.186879	1006
1	rs61771803	C	T	0.186879	1006
1	rs141699997	G	A	0.0596421	1006
1	rs17529451	A	G	0.00994036	1006
1	rs17529499	T	C	0.186879	1006
1	rs61771804	G	T	0.186879	1006
1	rs61771805	T	A	0.186879	1006
1	rs7519366	C	T	0.186879	1006
1	rs782195	C	T	0.290258	1006
1	rs7534258	A	G	0.186879	1006
1	rs10493501	G	A	0.186879	1006
1	rs1342688	A	G	0.0178926	1006
1	rs55770461	G	C	0.127237	1006
1	rs782228	C	T	0.208748	1006
1	rs782227	G	C	0.287276	1006
1	rs782226	C	A	0.208748	1006
1	rs17601834	T	C	0.185885	1006
1	rs1445590	T	C	0.0785288	1006
1	rs17529888	C	A	0.186879	1006
1	rs982910	T	C	0.0785288	1006
1	rs61771829	A	C	0.0258449	1006
1	rs17529967	G	T	0.186879	1006
1	rs61771830	G	T	0.186879	1006
1	rs782233	A	C	0.298211	1006
1	rs61771831	G	A	0.05666	1006
1	rs137861162	T	C	0.0606362	1006
1	rs12028229	G	T	0.264414	1006
1	rs12060746	G	A	0.0198807	1006
1	rs782231	A	T	0.248509	1006
1	rs782230	A	G	0.254473	1006
1	rs782229	G	A	0.253479	1006
1	rs707443	C	T	0.232604	1006
1	rs2590944	T	G	0.232604	1006
1	rs117140566	C	T	0.00795229	1006
1	rs1542161	A	G	0.232604	1006
1	rs1445589	G	A	0.215706	1006
1	rs1445588	T	G	0.232604	1006
1	rs1664393	C	T	0.233598	1006
1	rs1664392	A	G	0.232604	1006
1	rs1664391	A	G	0.232604	1006
1	rs17602241	G	T	0.215706	1006
1	rs1775363	G	A	0.232604	1006
1	rs1775364	T	C	0.233598	1006
1	rs1775365	A	G	0.232604	1006
1	rs1775366	T	A	0.232604	1006
1	rs1775367	T	C	0.232604	1006
1	rs1664389	C	G	0.232604	1006
1	rs989753	A	G	0.232604	1006
1	rs17543124	A	G	0.209742	1006
1	rs117562047	C	T	0.00795229	1006
1	rs1775368	A	T	0.801193	1006
1	rs10493503	G	A	0.00795229	1006
1	rs1775369	C	G	0.234592	1006
1	rs1664387	T	C	0.234592	1006
1	rs1775370	C	T	0.233598	1006
1	rs17543217	T	A	0.0984095	1006
1	rs7412745	T	A	0.00795229	1006
1	rs17092896	T	A	0.00795229	1006
1	rs141014181	T	C	0.00795229	1006
1	rs118019752	C	T	0.00795229	1006
1	rs782268	A	C	0.254473	1006
1	rs80021716	G	C	0.00795229	1006
1	rs782267	G	A	0.254473	1006
1	rs1084445	T	C	0.225646	1006
1	rs77042349	A	G	0.00795229	1006
1	rs113564906	T	C	0.00795229	1006
1	rs1084444	C	T	0.225646	1006
1	rs79520244	A	G	0.00795229	1006
1	rs72951119	T	G	0.00795229	1006
1	rs77822965	C	T	0.00795229	1006
1	rs72951120	T	G	0.00894632	1006
1	rs113815992	G	T	0.0218688	1006
1	rs11585938	A	G	0.117296	1006
1	rs77714794	T	C	0.00795229	1006
1	rs142029530	T	C	0.0109344	1006
1	rs150656307	T	C	0.0178926	1006
1	rs76526590	C	G	0.00795229	1006
1	rs12750136	G	A	0.0417495	1006
1	rs1445585	G	C	0.225646	1006
1	rs145973864	C	T	0.00894632	1006
1	rs112996720	G	A	0.00795229	1006
1	rs74090008	C	A	0.0198807	1006
1	rs17092900	A	G	0.0198807	1006
1	rs113250741	G	A	0.00298211	1006
1	rs12077714	G	A	0.0198807	1006
1	rs12748090	T	A	0.299205	1006
1	rs76086113	C	T	0.00795229	1006
1	rs75290324	A	G	0.00795229	1006
1	rs72951126	A	T	0.00795229	1006
1	rs115704284	C	G	0.00795229	1006
1	rs61771832	C	T	0.104374	1006
1	rs17152	C	T	0.223658	1006
1	rs782263	C	T	0.251491	1006
1	rs72951136	C	T	0.00795229	1006
1	rs17492034	G	A	0.00795229	1006
1	rs80053326	T	C	0.0457256	1006
1	rs75277237	G	C	0.00795229	1006
1	rs782262	T	C	0.287276	1006
1	rs79852272	G	A	0.0487078	1006
1	rs782261	T	C	0.991054	1006
1	rs782259	A	T	0.991054	1006
1	rs146871065	A	G	0.00795229	1006
1	rs2797092	T	C	0.22664	1006
1	rs117176920	C	A	0.00795229	1006
1	rs1445583	A	C	0.22664	1006
1	rs74602832	C	G	0.0168986	1006
1	rs17092934	A	C	0.00795229	1006
1	rs1664376	A	G	0.991054	1006
1	rs1418624	G	C	0.991054	1006
1	rs141036136	G	A	0.0168986	1006
1	rs74363665	C	T	0.00795229	1006
1	rs1664373	G	T	0.991054	1006
1	rs1418625	G	A	0.991054	1006
1	rs75335411	A	G	0.0576541	1006
1	rs72686612	G	A	0.0178926	1006
1	rs1613435	A	G	0.227634	1006
1	rs79418011	T	C	0.0168986	1006
1	rs1664371	T	C	0.991054	1006
1	rs1775380	C	T	0.991054	1006
1	rs1664368	T	G	0.991054	1006
1	rs1775381	G	A	0.991054	1006
1	rs1775382	C	T	0.991054	1006
1	rs12408431	T	C	0.22664	1006
1	rs1775383	G	A	0.991054	1006
1	rs1664362	G	T	0.991054	1006
1	rs1775384	G	A	0.991054	1006
1	rs1775385	A	G	0.991054	1006
1	rs1418626	A	G	0.991054	1006
1	rs1373912	T	G	0.22664	1006
1	rs1418627	T	A	0.991054	1006
1	rs146937791	C	T	0.026839	1006
1	rs138085054	C	T	0.00795229	1006
1	rs1822976	T	C	0.00795229	1006
1	rs2590936	G	A	0.991054	1006
1	rs1822973	A	G	0.991054	1006
1	rs1822972	T	G	0.22664	1006
1	rs1418628	T	A	0.991054	1006
1	rs143991462	T	G	0.00795229	1006
1	rs1418629	G	A	0.991054	1006
1	rs1361769	T	A	0.991054	1006
1	rs142006611	C	T	0.0149105	1006
1	rs1373919	T	C	0.22664	1006
1	rs76619618	C	T	0.00795229	1006
1	rs895281	T	C	0.764414	1006
1	rs2797096	G	C	0.991054	1006
1	rs2797097	G	A	0.991054	1006
1	rs144201423	A	G	0.0129225	1006
1	rs1775378	A	C	0.991054	1006
1	rs1775377	T	C	0.991054	1006
1	rs895279	A	T	0.740557	1006
1	rs182950556	C	T	0.0139165	1006
1	rs2002213	G	A	0.991054	1006
1	rs2797098	G	A	0.991054	1006
1	rs115943544	T	G	0.00795229	1006
1	rs12142193	G	C	0.0516899	1006
1	rs1664397	G	A	0.991054	1006
1	rs1342689	G	A	0.991054	1006
1	rs1445587	A	T	0.225646	1006
1	rs12063425	A	G	0.0238569	1006
1	rs1445586	A	G	0.991054	1006
1	rs6663946	G	A	0.00397614	1006
1	rs2797099	T	C	0.991054	1006
1	rs79029848	A	C	0.00795229	1006
1	rs144876164	C	T	0.0188867	1006
1	rs7524990	G	C	0.0238569	1006
1	rs986380	T	C	0.241551	1006
1	rs11209979	T	A	0.235586	1006
1	rs12092712	G	A	0.233598	1006
1	rs17544161	T	A	0.227634	1006
1	rs77268595	C	T	0.0298211	1006
1	rs17603673	A	G	0.0596421	1006
1	rs147322213	T	C	0.0139165	1006
1	rs2244695	A	G	0.239563	1006
1	rs1342686	G	A	0.0337972	1006
1	rs142116474	A	G	0.0168986	1006
1	rs61771846	G	A	0.227634	1006
1	rs12029296	C	T	0.758449	1006
1	rs61771848	C	T	0.227634	1006
1	rs6424477	A	G	0.234592	1006
1	rs114665781	G	C	0.0159046	1006
1	rs2245342	C	T	0.240557	1006
1	rs17604217	T	C	0.228628	1006
1	rs61771849	C	T	0.228628	1006
1	rs7545455	A	C	0.758449	1006
1	rs17604284	G	C	0.227634	1006
1	rs12058373	G	A	0.234592	1006
1	rs4587520	T	A	0.758449	1006
1	rs6424478	A	T	0.759443	1006
1	rs140872522	C	T	0.0198807	1006
1	rs4649958	G	T	0.759443	1006
1	rs79453422	T	C	0.0984095	1006
1	rs6424479	C	A	0.759443	1006
1	rs4072546	T	C	0.765408	1006
1	rs61774461	T	A	0.228628	1006
1	rs12068418	A	G	0.240557	1006
1	rs12057997	G	T	0.239563	1006
1	rs61774462	A	G	0.227634	1006
1	rs10889960	A	G	0.766402	1006
1	rs12745892	C	T	0.766402	1006
1	rs17604657	A	G	0.227634	1006
1	rs17545392	G	T	0.227634	1006
1	rs115578848	G	A	0.0168986	1006
1	rs17545502	G	A	0.227634	1006
1	rs80036023	C	T	0.00994036	1006
1	rs10493504	A	G	0.227634	1006
1	rs10749806	A	T	0.766402	1006
1	rs7544477	A	G	0.766402	1006
1	rs17093047	T	C	0.0347913	1006
1	rs142903371	A	G	0.0149105	1006
1	rs12128239	A	G	0.137177	1006
1	rs114298274	G	A	0.0228628	1006
1	rs12405980	A	G	0.22664	1006
1	rs116290903	T	G	0.0308151	1006
1	rs7511648	A	G	0.766402	1006
1	rs12074405	T	G	0.233598	1006
1	rs145724375	C	T	0.00596421	1006
1	rs61774463	C	A	0.227634	1006
1	rs61774464	T	C	0.22664	1006
1	rs116466854	A	C	0.0258449	1006
1	rs4650144	T	C	0.757455	1006
1	rs11209982	T	G	0.757455	1006
1	rs12407207	A	C	0.0427435	1006
1	rs78365878	G	A	0.0218688	1006
1	rs10443263	T	C	0.757455	1006
1	rs115023814	A	C	0.0258449	1006
1	rs61774465	A	C	0.156064	1006
1	rs114530609	A	G	0.0308151	1006
1	rs4498754	C	A	0.755467	1006
1	rs12040855	T	C	0.234592	1006
1	rs4394590	T	C	0.755467	1006
1	rs12136948	T	C	0.755467	1006
1	rs12137013	T	G	0.755467	1006
1	rs78564186	A	G	0.0526839	1006
1	rs6424481	T	A	0.756461	1006
1	rs11209984	T	C	0.233598	1006
1	rs4412548	T	C	0.756461	1006
1	rs4573480	C	T	0.756461	1006
1	rs4417012	T	C	0.233598	1006
1	rs4298681	G	C	0.756461	1006
1	rs4434806	G	C	0.756461	1006
1	rs4649960	G	T	0.756461	1006
1	rs12408420	T	C	0.756461	1006
1	rs4620479	A	G	0.756461	1006
1	rs6679174	C	T	0.756461	1006
1	rs6691563	A	G	0.756461	1006
1	rs17097747	C	A	0.0318091	1006
1	rs4649962	T	C	0.756461	1006
1	rs6695074	A	G	0.233598	1006
1	rs144116801	T	C	0.0139165	1006
1	rs114546358	C	T	0.0119284	1006
1	rs4457521	G	A	0.756461	1006
1	rs12137919	G	A	0.756461	1006
1	rs6687187	A	G	0.756461	1006
1	rs4554669	T	C	0.757455	1006
1	rs4465148	T	C	0.757455	1006
1	rs4465149	G	C	0.756461	1006
1	rs4297240	A	G	0.755467	1006
1	rs11209986	G	C	0.758449	1006
1	rs9645299	T	C	0.743539	1006
1	rs4255334	A	C	0.743539	1006
1	rs12041626	G	T	0.21173	1006
1	rs12122859	C	T	0.743539	1006
1	rs12141788	T	C	0.743539	1006
1	rs6691978	C	T	0.743539	1006
1	rs4638064	C	A	0.743539	1006
1	rs4292903	G	T	0.743539	1006
1	rs141336747	G	A	0.0168986	1006
1	rs12126227	C	T	0.743539	1006
1	rs10493505	C	T	0.743539	1006
1	rs12119472	A	G	0.743539	1006
1	rs7514475	G	T	0.245527	1006
1	rs12145832	T	C	0.743539	1006
1	rs12119654	A	G	0.743539	1006
1	rs12127252	C	T	0.743539	1006
1	rs7520480	G	C	0.743539	1006
1	rs11587878	G	A	0.028827	1006
1	rs12726880	G	T	0.743539	1006
1	rs12029382	C	A	0.245527	1006
1	rs12726957	A	G	0.742545	1006
1	rs12047199	T	C	0.248509	1006
1	rs12727294	A	G	0.743539	1006
1	rs4128304	C	T	0.743539	1006
1	rs11209988	A	G	0.245527	1006
1	rs141276390	C	T	0.0119284	1006
1	rs116001606	C	A	0.0139165	1006
1	rs12725368	T	C	0.743539	1006
1	rs12743848	G	A	0.743539	1006
1	rs7526444	A	G	0.245527	1006
1	rs12128913	C	A	0.743539	1006
1	rs4259588	G	A	0.245527	1006
1	rs10889968	T	C	0.753479	1006
1	rs4650145	T	C	0.754473	1006
1	rs12024784	T	C	0.246521	1006
1	rs11209994	G	A	0.742545	1006
1	rs12026805	T	A	0.212724	1006
1	rs61771874	C	T	0.140159	1006
1	rs115451048	G	A	0.0139165	1006
1	rs4111519	A	G	0.245527	1006
1	rs7530992	T	A	0.743539	1006
1	rs6678015	A	G	0.743539	1006
1	rs4649963	A	C	0.0477137	1006
1	rs4649964	A	T	0.743539	1006
1	rs12030081	A	C	0.245527	1006
1	rs7554639	G	A	0.743539	1006
1	rs4372200	G	A	0.754473	1006
1	rs4294370	C	T	0.245527	1006
1	rs6691430	G	A	0.245527	1006
1	rs11209999	C	T	0.743539	1006
1	rs12404539	T	G	0.0477137	1006
1	rs4650146	C	A	0.742545	1006
1	rs111926233	G	A	0.00894632	1006
1	rs7549047	T	G	0.742545	1006
1	rs12726515	T	C	0.742545	1006
1	rs115003536	T	G	0.0149105	1006
1	rs4618917	C	T	0.246521	1006
1	rs116370380	G	T	0.0149105	1006
1	rs77080769	T	C	0.0298211	1006
1	rs79681042	T	C	0.0477137	1006
1	rs113360882	T	A	0.0188867	1006
1	rs4551545	C	T	0.246521	1006
1	rs56142491	A	G	0.139165	1006
1	rs114338840	C	A	0.0149105	1006
1	rs116766913	C	T	0.0159046	1006
1	rs149995527	T	C	0.0149105	1006
1	rs113167891	C	T	0.00894632	1006
1	rs4278325	C	G	0.743539	1006
1	rs4406594	T	C	0.246521	1006
1	rs4292904	C	A	0.246521	1006
1	rs7524643	T	A	0.0367793	1006
1	rs6424485	T	G	0.753479	1006
1	rs11210017	G	A	0.246521	1006
1	rs17613638	C	A	0.0139165	1006
1	rs80006229	G	A	0.0427435	1006
1	rs114784040	C	A	0.0149105	1006
1	rs115244299	G	T	0.0149105	1006
1	rs74814939	T	C	0.0109344	1006
1	rs4147191	A	G	0.246521	1006
1	rs12127723	G	A	0.554672	1006
1	rs141749733	T	G	0.00894632	1006
1	rs12406649	T	A	0.747515	1006
1	rs79514505	G	A	0.0477137	1006
1	rs142791777	G	A	0.0258449	1006
1	rs12132355	T	G	0.0168986	1006
1	rs61771891	A	G	0.0735586	1006
1	rs4585929	C	A	0.742545	1006
1	rs61771892	C	T	0.139165	1006
1	rs78573489	A	G	0.0198807	1006
1	rs150914200	G	C	0.0308151	1006
1	rs111597499	C	T	0.0149105	1006
1	rs11210027	A	C	0.753479	1006
1	rs11589065	A	C	0.747515	1006
1	rs12042334	T	C	0.246521	1006
1	rs7517246	A	G	0.246521	1006
1	rs139450320	T	C	0.0109344	1006
1	rs10889983	T	C	0.747515	1006
1	rs10889984	A	T	0.747515	1006
1	rs4424448	T	C	0.246521	1006
1	rs11210030	C	T	0.742545	1006
1	rs12038578	G	A	0.246521	1006
1	rs61771893	T	C	0.246521	1006
1	rs61771894	A	G	0.246521	1006
1	rs139567799	C	T	0.0109344	1006
1	rs8179405	C	A	0.246521	1006
1	rs61771895	G	A	0.215706	1006
1	rs8179265	T	C	0.246521	1006
1	rs8179316	G	C	0.246521	1006
1	rs4451507	T	C	0.246521	1006
1	rs10889986	G	T	0.742545	1006
1	rs6424487	C	A	0.246521	1006
1	rs6657757	G	A	0.0606362	1006
1	rs61771896	A	T	0.140159	1006
1	rs12116859	T	C	0.72664	1006
1	rs12739350	T	C	0.0467197	1006
1	rs4636401	C	T	0.715706	1006
1	rs17548480	A	T	0.0208748	1006
1	rs4282755	A	G	0.218688	1006
1	rs12736246	A	T	0.720676	1006
1	rs12117476	T	G	0.0864811	1006
1	rs4304526	A	C	0.27336	1006
1	rs11210034	G	A	0.715706	1006
1	rs6662385	C	T	0.715706	1006
1	rs4509530	C	T	0.27336	1006
1	rs115459224	G	A	0.0298211	1006
1	rs4360477	C	T	0.27336	1006
1	rs7526712	T	C	0.0447316	1006
1	rs183487942	T	C	0.00894632	1006
1	rs4303038	T	G	0.720676	1006
1	rs4553130	G	T	0.720676	1006
1	rs76858387	T	A	0.126243	1006
1	rs61771918	C	T	0.0506958	1006
1	rs12022602	G	A	0.27336	1006
1	rs61771919	T	C	0.0159046	1006
1	rs12402702	G	A	0.720676	1006
1	rs114857748	A	G	0.0139165	1006
1	rs184817764	T	C	0.0149105	1006
1	rs7533897	A	G	0.0188867	1006
1	rs6685232	T	C	0.720676	1006
1	rs2243622	A	G	0.27336	1006
1	rs77483376	A	G	0.0497018	1006
1	rs2265053	C	T	0.27336	1006
1	rs12124374	T	C	0.147117	1006
1	rs114712131	G	A	0.0139165	1006
1	rs4598444	A	C	0.715706	1006
1	rs3891553	G	A	0.72167	1006
1	rs7524551	G	A	0.681909	1006
1	rs12731489	C	G	0.0526839	1006
1	rs12141660	C	T	0.310139	1006
1	rs115583922	T	C	0.0109344	1006
1	rs718985	G	C	0.723658	1006
1	rs7555098	A	G	0.723658	1006
1	rs34569969	G	A	0.0437376	1006
1	rs116054407	T	A	0.0159046	1006
1	rs4358995	C	G	0.717694	1006
1	rs4354495	A	G	0.681909	1006
1	rs116034429	G	A	0.0159046	1006
1	rs2422280	C	T	0.72664	1006
1	rs2422281	A	T	0.246521	1006
1	rs7539223	G	A	0.7167	1006
1	rs17093362	G	A	0.246521	1006
1	rs147872161	C	G	0.0208748	1006
1	rs141574139	A	G	0.0208748	1006
1	rs7542606	G	A	0.727634	1006
1	rs11576211	C	T	0.723658	1006
1	rs12723954	A	T	0.7167	1006
1	rs6674592	G	C	0.723658	1006
1	rs189611571	A	G	0.0129225	1006
1	rs10789343	A	C	0.723658	1006
1	rs113235860	G	A	0.0188867	1006
1	rs4650147	T	G	0.723658	1006
1	rs4650148	G	A	0.0218688	1006
1	rs10789344	T	C	0.727634	1006
1	rs17614758	A	G	0.0974155	1006
1	rs61771920	A	T	0.138171	1006
1	rs189173773	A	C	0.0129225	1006
1	rs1830091	C	A	0.55666	1006
1	rs9326106	G	T	0.723658	1006
1	rs41289164	G	A	0.0109344	1006
1	rs12749370	C	A	0.7167	1006
1	rs12749784	G	C	0.7167	1006
1	rs17549427	T	C	0.0178926	1006
1	rs12143995	A	G	0.7167	1006
1	rs12736709	T	C	0.7167	1006
1	rs10789345	G	C	0.723658	1006
1	rs180946672	T	C	0.0119284	1006
1	rs1608929	T	C	0.7167	1006
1	rs12133234	G	T	0.715706	1006
1	rs2422284	G	T	0.7167	1006
1	rs4269729	G	T	0.723658	1006
1	rs34215360	T	C	0.0516899	1006
1	rs11210045	C	T	0.7167	1006
1	rs11210046	A	G	0.7167	1006
1	rs4487985	C	T	0.7167	1006
1	rs4650150	C	T	0.7167	1006
1	rs4650151	C	T	0.7167	1006
1	rs113318433	G	A	0.0188867	1006
1	rs12141184	T	C	0.7167	1006
1	rs11210048	A	G	0.7167	1006
1	rs11210049	C	T	0.717694	1006
1	rs11210050	G	A	0.7167	1006
1	rs11210051	G	T	0.7167	1006
1	rs11587412	G	A	0.7167	1006
1	rs1405061	G	C	0.7167	1006
1	rs12124637	C	T	0.723658	1006
1	rs12730861	A	G	0.723658	1006
1	rs1608928	G	C	0.7167	1006
1	rs1608927	A	C	0.7167	1006
1	rs11210052	C	T	0.7167	1006
1	rs12404687	C	T	0.7167	1006
1	rs12736962	C	T	0.55666	1006
1	rs75462510	A	G	0.0149105	1006
1	rs114263498	G	A	0.0576541	1006
1	rs11210053	G	T	0.7167	1006
1	rs6704441	T	C	0.0606362	1006
1	rs7542932	C	A	0.159046	1006
1	rs12145482	A	G	0.558648	1006
1	rs181382095	A	G	0.00596421	1006
1	rs2177840	C	T	0.723658	1006
1	rs11210054	C	T	0.164016	1006
1	rs17615090	A	G	0.159046	1006
1	rs1525994	A	C	0.555666	1006
1	rs11210055	C	T	0.564612	1006
1	rs6700560	C	T	0.557654	1006
1	rs6667201	T	C	0.557654	1006
1	rs6669872	T	C	0.557654	1006
1	rs2841189	G	A	0.159046	1006
1	rs61771930	T	G	0.159046	1006
1	rs2692863	C	T	0.836978	1006
1	rs2841188	A	G	0.833996	1006
1	rs7415357	G	C	0.159046	1006
1	rs2692864	T	C	0.836978	1006
1	rs1405055	A	T	0.557654	1006
1	rs1405056	C	T	0.564612	1006
1	rs12117681	T	C	0.0854871	1006
1	rs1358039	G	C	0.276342	1006
1	rs2422286	G	A	0.16004	1006
1	rs1534173	T	A	0.2833	1006
1	rs1405052	C	A	0.55666	1006
1	rs2764508	T	C	0.829026	1006
1	rs7531927	G	C	0.55666	1006
1	rs2841187	C	T	0.829026	1006
1	rs1358040	T	A	0.27336	1006
1	rs61771931	A	G	0.0775348	1006
1	rs1525986	C	T	0.55666	1006
1	rs78622792	G	T	0.0427435	1006
1	rs2841186	A	G	0.829026	1006
1	rs4650152	A	G	0.55666	1006
1	rs2841185	T	G	0.272366	1006
1	rs72670590	A	G	0.16004	1006
1	rs2204499	G	A	0.247515	1006
1	rs12729247	G	A	0.55666	1006
1	rs61771932	A	G	0.135189	1006
1	rs61771933	C	T	0.16004	1006
1	rs17615203	G	C	0.16004	1006
1	rs4146851	T	A	0.55666	1006
1	rs1525987	C	T	0.55666	1006
1	rs1525988	C	T	0.55666	1006
1	rs1358041	G	C	0.55666	1006
1	rs1358042	G	C	0.55666	1006
1	rs614863	C	A	0.0218688	1006
1	rs1998719	T	C	0.2833	1006
1	rs11210056	T	G	0.55666	1006
1	rs6674768	C	T	0.16004	1006
1	rs1525989	G	A	0.55666	1006
1	rs1525990	C	T	0.272366	1006
1	rs2692856	A	G	0.432406	1006
1	rs113304342	T	G	0.0159046	1006
1	rs7549440	T	C	0.55666	1006
1	rs75806367	T	A	0.00894632	1006
1	rs4650154	A	G	0.16004	1006
1	rs1525991	G	T	0.55666	1006
1	rs11589504	G	A	0.55666	1006
1	rs116317197	T	G	0.0298211	1006
1	rs2257886	A	T	0.432406	1006
1	rs11210059	G	A	0.555666	1006
1	rs17615698	T	C	0.161034	1006
1	rs12117265	G	A	0.555666	1006
1	rs2692858	A	G	0.4334	1006
1	rs201976060	C	T	0.027833	1006
1	rs4649967	G	C	0.555666	1006
1	rs61771934	G	A	0.139165	1006
1	rs138093733	A	C	0.0159046	1006
1	rs4116074	A	G	0.555666	1006
1	rs41289168	C	G	0.0198807	1006
1	rs41289170	G	A	0.0188867	1006
1	rs61771935	C	T	0.126243	1006
1	rs6694593	T	C	0.55666	1006
1	rs2259784	C	A	0.271372	1006
1	rs2764511	G	A	0.432406	1006
1	rs11587164	C	T	0.55666	1006
1	rs6665094	G	T	0.55666	1006
1	rs12139242	C	T	0.55666	1006
1	rs12128393	T	G	0.55666	1006
1	rs12139274	C	A	0.557654	1006
1	rs11588262	C	T	0.578529	1006
1	rs2692860	C	T	0.182903	1006
1	rs11210067	A	G	0.55666	1006
1	rs10889992	T	C	0.55666	1006
1	rs61771936	G	A	0.164016	1006
1	rs146130530	C	T	0.0387674	1006
1	rs77055597	C	A	0.0238569	1006
1	rs111266950	T	C	0.027833	1006
1	rs115352608	C	T	0.0437376	1006
1	rs185091073	A	G	0.0109344	1006
1	rs12409871	C	T	0.0178926	1006
1	rs572612	T	C	0.0248509	1006
1	rs662074	C	G	0.0168986	1006
1	rs1608926	C	T	0.976143	1006
1	rs74624629	T	G	0.0407555	1006
1	rs6697725	C	T	0.0188867	1006
1	rs76996187	T	C	0.0188867	1006
1	rs12135442	T	C	0.469185	1006
1	rs1852235	A	G	0.976143	1006
1	rs1917883	A	C	0.469185	1006
1	rs35998080	G	T	0.470179	1006
1	rs12749479	C	T	0.293241	1006
1	rs9425003	T	C	0.976143	1006
1	rs12117216	C	A	0.468191	1006
1	rs12566027	G	A	0.480119	1006
1	rs1949888	G	T	0.499006	1006
1	rs147368045	G	A	0.0119284	1006
1	rs565174	A	G	0.0168986	1006
1	rs12044362	A	C	0.480119	1006
1	rs1852233	C	T	0.480119	1006
1	rs12142655	A	G	0.468191	1006
1	rs11210070	G	A	0.468191	1006
1	rs11210071	T	G	0.470179	1006
1	rs11210072	T	C	0.470179	1006
1	rs11210073	C	T	0.470179	1006
1	rs116597051	A	G	0.0168986	1006
1	rs12136862	T	C	0.468191	1006
1	rs12134034	G	A	0.470179	1006
1	rs10889993	A	T	0.480119	1006
1	rs7544848	A	G	0.470179	1006
1	rs1581574	A	G	0.027833	1006
1	rs12140851	T	C	0.470179	1006
1	rs1608923	A	G	0.470179	1006
1	rs12138089	G	T	0.470179	1006
1	rs2764514	G	A	0.976143	1006
1	rs112026989	T	C	0.0248509	1006
1	rs2422320	T	C	0.470179	1006
1	rs2259126	T	A	0.505964	1006
1	rs2422321	A	G	0.470179	1006
1	rs76558169	T	C	0.0407555	1006
1	rs6694836	A	T	0.471173	1006
1	rs12145230	A	C	0.470179	1006
1	rs12137869	G	A	0.470179	1006
1	rs12137935	G	A	0.470179	1006
1	rs12137963	G	C	0.470179	1006
1	rs12137966	G	C	0.0149105	1006
1	rs2422322	A	G	0.470179	1006
1	rs112913804	G	A	0.0526839	1006
1	rs12404235	C	T	0.0198807	1006
1	rs1749455	G	C	0.0168986	1006
1	rs67133442	C	A	0.470179	1006
1	rs11578300	A	T	0.470179	1006
1	rs77159347	C	T	0.0884692	1006
1	rs1525980	T	G	0.464215	1006
1	rs12145223	G	A	0.467197	1006
1	rs114897857	T	C	0.0248509	1006
1	rs11210074	T	C	0.304175	1006
1	rs662655	G	A	0.487078	1006
1	rs6656687	C	T	0.527833	1006
1	rs2841192	C	T	0.432406	1006
1	rs12144768	G	A	0.0854871	1006
1	rs17093511	G	A	0.0387674	1006
1	rs12129942	C	T	0.559642	1006
1	rs114146439	A	C	0.0178926	1006
1	rs940917	C	T	0.432406	1006
1	rs7546928	G	A	0.431412	1006
1	rs1917881	G	A	0.431412	1006
1	rs2901713	C	T	0.432406	1006
1	rs1525979	C	T	0.432406	1006
1	rs1525978	T	A	0.432406	1006
1	rs79795959	G	A	0.0119284	1006
1	rs12129026	A	G	0.519881	1006
1	rs1917886	C	T	0.959245	1006
1	rs188769825	T	C	0.0139165	1006
1	rs1405062	G	A	0.959245	1006
1	rs12735281	A	G	0.526839	1006
1	rs10889994	C	T	0.432406	1006
1	rs148432583	T	C	0.0218688	1006
1	rs12066492	T	C	0.432406	1006
1	rs4649968	G	A	0.526839	1006
1	rs4233089	A	G	0.961233	1006
1	rs10157687	G	T	0.959245	1006
1	rs4650157	T	A	0.526839	1006
1	rs12025823	G	A	0.251491	1006
1	rs2692871	T	C	0.961233	1006
1	rs113328980	T	C	0.00596421	1006
1	rs79883220	C	T	0.00994036	1006
1	rs7519251	G	A	0.4334	1006
1	rs11210075	C	T	0.526839	1006
1	rs2692870	A	T	0.961233	1006
1	rs6702676	A	T	0.959245	1006
1	rs6656561	A	T	0.959245	1006
1	rs11210076	T	C	0.526839	1006
1	rs78006102	A	G	0.0377734	1006
1	rs4650158	C	T	0.526839	1006
1	rs1526001	A	G	0.959245	1006
1	rs2841199	A	G	0.961233	1006
1	rs12126853	T	C	0.526839	1006
1	rs2692869	C	T	0.961233	1006
1	rs17500583	T	C	0.0755467	1006
1	rs2841200	C	T	0.961233	1006
1	rs6656174	A	C	0.959245	1006
1	rs2692867	A	G	0.961233	1006
1	rs6670128	G	C	0.518887	1006
1	rs1526000	G	C	0.959245	1006
1	rs1917885	C	G	0.959245	1006
1	rs2841202	T	A	0.961233	1006
1	rs2841203	A	T	0.961233	1006
1	rs2841204	G	A	0.961233	1006
1	rs6424496	A	G	0.440358	1006
1	rs6657272	C	A	0.432406	1006
1	rs2692847	G	T	0.961233	1006
1	rs11210077	A	G	0.441352	1006
1	rs6684318	G	A	0.517893	1006
1	rs1852232	G	T	0.518887	1006
1	rs141635222	T	C	0.0109344	1006
1	rs11210078	C	T	0.961233	1006
1	rs1525996	G	A	0.432406	1006
1	rs12401308	C	T	0.526839	1006
1	rs11210079	C	G	0.252485	1006
1	rs1917882	A	G	0.527833	1006
1	rs11210080	A	C	0.432406	1006
1	rs2462730	C	A	0.961233	1006
1	rs12132492	G	A	0.526839	1006
1	rs2494761	T	A	0.961233	1006
1	rs6668412	A	C	0.559642	1006
1	rs6679710	G	C	0.523857	1006
1	rs1405059	C	T	0.961233	1006
1	rs1405058	A	G	0.961233	1006
1	rs10789346	C	T	0.959245	1006
1	rs74624874	G	A	0.0974155	1006
1	rs940919	G	C	0.959245	1006
1	rs940918	T	A	0.4334	1006
1	rs2692865	G	A	0.960239	1006
1	rs11210081	C	A	0.526839	1006
1	rs77283235	G	T	0.0337972	1006
1	rs2692854	T	C	0.961233	1006
1	rs114592095	C	T	0.0626243	1006
1	rs12143796	C	T	0.526839	1006
1	rs74802292	G	A	0.027833	1006
1	rs11210082	G	A	0.432406	1006
1	rs12565252	G	C	0.437376	1006
1	rs2841196	A	T	0.966203	1006
1	rs1358037	C	T	0.964215	1006
1	rs10493512	T	C	0.028827	1006
1	rs79090125	C	T	0.0149105	1006
1	rs116366810	C	T	0.028827	1006
1	rs2692853	C	T	0.966203	1006
1	rs79283414	A	G	0.028827	1006
1	rs1405051	G	A	0.437376	1006
1	rs2692852	A	C	0.966203	1006
1	rs17093582	C	T	0.028827	1006
1	rs6679116	C	A	0.437376	1006
1	rs12752778	C	T	0.526839	1006
1	rs2692851	T	C	0.966203	1006
1	rs34151844	C	T	0.0318091	1006
1	rs2692850	A	G	0.966203	1006
1	rs61774085	T	C	0.17495	1006
1	rs1358033	T	G	0.964215	1006
1	rs2692849	A	G	0.966203	1006
1	rs12039928	T	C	0.261431	1006
1	rs6689491	C	A	0.437376	1006
1	rs6692808	C	T	0.964215	1006
1	rs6657082	A	T	0.437376	1006
1	rs10889995	G	C	0.964215	1006
1	rs3001407	C	T	0.965209	1006
1	rs4146852	T	G	0.963221	1006
1	rs184594121	A	G	0.00994036	1006
1	rs138136733	C	A	0.0109344	1006
1	rs61774086	C	T	0.526839	1006
1	rs12041212	G	T	0.963221	1006
1	rs116288427	T	C	0.0198807	1006
1	rs2692845	G	A	0.965209	1006
1	rs12136682	G	A	0.526839	1006
1	rs11210084	G	C	0.436382	1006
1	rs2692843	T	G	0.965209	1006
1	rs11210085	T	G	0.436382	1006
1	rs1464952	A	C	0.436382	1006
1	rs2177839	G	T	0.963221	1006
1	rs12117582	A	G	0.50497	1006
1	rs3001406	C	G	0.965209	1006
1	rs148951139	T	A	0.0318091	1006
1	rs12727364	A	G	0.430417	1006
1	rs7523396	T	C	0.430417	1006
1	rs7556657	C	T	0.963221	1006
1	rs7525762	T	C	0.430417	1006
1	rs2841180	T	C	0.965209	1006
1	rs6424505	T	A	0.963221	1006
1	rs142239056	C	A	0.0139165	1006
1	rs12121441	A	G	0.532803	1006
1	rs114857659	G	A	0.0119284	1006
1	rs10789351	C	A	0.963221	1006
1	rs17093614	C	A	0.0298211	1006
1	rs2841181	C	T	0.965209	1006
1	rs114899448	G	A	0.00596421	1006
1	rs4650163	C	T	0.963221	1006
1	rs146948787	C	T	0.00994036	1006
1	rs4504839	C	T	0.962227	1006
1	rs7552433	C	T	0.963221	1006
1	rs7529457	G	T	0.963221	1006
1	rs7529752	G	A	0.430417	1006
1	rs4649970	C	T	0.963221	1006
1	rs11210090	A	G	0.963221	1006
1	rs12128497	C	T	0.0874751	1006
1	rs76339553	G	A	0.0457256	1006
1	rs75459303	T	C	0.0298211	1006
1	rs10493513	G	A	0.532803	1006
1	rs9425114	T	C	0.965209	1006
1	rs10493514	T	C	0.532803	1006
1	rs7535137	A	G	0.965209	1006
1	rs6692856	G	C	0.963221	1006
1	rs9970090	C	T	0.430417	1006
1	rs4292906	G	A	0.962227	1006
1	rs4342807	T	C	0.963221	1006
1	rs79257641	C	T	0.0308151	1006
1	rs12566255	C	T	0.963221	1006
1	rs10749812	T	C	0.963221	1006
1	rs114574849	T	G	0.00795229	1006
1	rs11802969	T	C	0.0298211	1006
1	rs111427329	C	T	0.0298211	1006
1	rs4233090	G	A	0.960239	1006
1	rs4233091	C	T	0.532803	1006
1	rs11210091	A	G	0.532803	1006
1	rs12748704	T	G	0.0526839	1006
1	rs11806230	C	G	0.0298211	1006
1	rs150019342	A	G	0.0208748	1006
1	rs4330880	A	G	0.427435	1006
1	rs4263951	A	T	0.960239	1006
1	rs74617821	G	T	0.0357853	1006
1	rs11210092	T	C	0.532803	1006
1	rs12128225	A	G	0.532803	1006
1	rs6660036	G	A	0.960239	1006
1	rs6697635	A	G	0.960239	1006
1	rs114306482	G	A	0.0308151	1006
1	rs11210093	G	T	0.960239	1006
1	rs17093667	T	A	0.027833	1006
1	rs74796419	G	A	0.0487078	1006
1	rs9661859	G	C	0.962227	1006
1	rs4579707	C	T	0.429423	1006
1	rs12127282	G	A	0.532803	1006
1	rs4650165	G	A	0.532803	1006
1	rs77279185	C	T	0.027833	1006
1	rs12760667	C	T	0.532803	1006
1	rs150134418	T	G	0.00596421	1006
1	rs4262488	A	C	0.962227	1006
1	rs4263953	C	T	0.962227	1006
1	rs6701688	C	T	0.962227	1006
1	rs4434807	T	C	0.962227	1006
1	rs4526565	G	A	0.429423	1006
1	rs4271155	C	G	0.429423	1006
1	rs4272573	C	G	0.429423	1006
1	rs4397615	A	T	0.962227	1006
1	rs74090507	G	A	0.027833	1006
1	rs74090508	C	T	0.028827	1006
1	rs116400475	T	G	0.027833	1006
1	rs11210094	A	G	0.261431	1006
1	rs4650167	C	A	0.532803	1006
1	rs12724056	T	A	0.532803	1006
1	rs115280326	A	C	0.0159046	1006
1	rs7536364	G	A	0.429423	1006
1	rs6424507	T	C	0.429423	1006
1	rs74090509	T	C	0.027833	1006
1	rs74090513	C	A	0.027833	1006
1	rs74090514	T	C	0.027833	1006
1	rs114832588	G	A	0.0795229	1006
1	rs59074407	G	C	0.027833	1006
1	rs60001238	G	A	0.027833	1006
1	rs74090526	G	T	0.027833	1006
1	rs12745861	C	T	0.532803	1006
1	rs74090527	A	G	0.027833	1006
1	rs6682845	T	G	0.532803	1006
1	rs74090529	C	T	0.027833	1006
1	rs11210095	C	A	0.531809	1006
1	rs4584349	C	T	0.429423	1006
1	rs4590631	C	T	0.533797	1006
1	rs74090531	G	C	0.027833	1006
1	rs74090532	G	A	0.027833	1006
1	rs74090533	C	T	0.027833	1006
1	rs61772284	A	T	0.534791	1006
1	rs74090534	G	T	0.027833	1006
1	rs74090535	C	A	0.027833	1006
1	rs140005089	A	C	0.0109344	1006
1	rs12122377	C	T	0.562624	1006
1	rs12137361	G	A	0.534791	1006
1	rs79644063	A	G	0.027833	1006
1	rs113647991	C	T	0.027833	1006
1	rs4269731	A	G	0.425447	1006
1	rs11210099	T	C	0.425447	1006
1	rs7516673	A	G	0.425447	1006
1	rs80268720	T	C	0.028827	1006
1	rs114705890	G	A	0.028827	1006
1	rs74090538	T	A	0.027833	1006
1	rs4456055	A	G	0.536779	1006
1	rs114282599	T	C	0.0208748	1006
1	rs11210100	A	G	0.423459	1006
1	rs188484860	A	G	0.0238569	1006
1	rs115032776	G	C	0.0864811	1006
1	rs6667006	T	C	0.564612	1006
1	rs59663011	C	G	0.027833	1006
1	rs61772285	T	C	0.163022	1006
1	rs74090540	T	A	0.027833	1006
1	rs4409593	T	C	0.536779	1006
1	rs4634853	T	C	0.028827	1006
1	rs4328030	G	T	0.537773	1006
1	rs74090541	G	A	0.028827	1006
1	rs111478859	T	C	0.0328032	1006
1	rs74090543	C	T	0.027833	1006
1	rs140153602	T	A	0.0139165	1006
1	rs34761365	T	A	0.0149105	1006
1	rs116108743	G	A	0.0159046	1006
1	rs4344271	A	G	0.027833	1006
1	rs61772287	G	A	0.0596421	1006
1	rs4649972	A	C	0.539761	1006
1	rs35531383	G	A	0.536779	1006
1	rs6667756	C	G	0.425447	1006
1	rs4344272	G	T	0.536779	1006
1	rs4233093	G	A	0.565606	1006
1	rs12724536	G	A	0.560636	1006
1	rs111283556	T	G	0.027833	1006
1	rs12042865	C	T	0.426441	1006
1	rs7540296	A	T	0.534791	1006
1	rs113379454	G	T	0.027833	1006
1	rs151023858	G	A	0.0377734	1006
1	rs12025473	G	C	0.425447	1006
1	rs149259518	T	C	0.0208748	1006
1	rs12064829	G	A	0.166998	1006
1	rs66820357	C	A	0.426441	1006
1	rs112159391	C	T	0.0298211	1006
1	rs6694433	A	C	0.426441	1006
1	rs6657069	G	A	0.426441	1006
1	rs6659679	G	A	0.534791	1006
1	rs74090546	C	T	0.027833	1006
1	rs139363926	T	C	0.0377734	1006
1	rs113526992	T	G	0.027833	1006
1	rs185530506	G	A	0.00894632	1006
1	rs112877739	A	G	0.027833	1006
1	rs79369957	G	A	0.027833	1006
1	rs112027719	C	G	0.027833	1006
1	rs60921218	T	G	0.0258449	1006
1	rs149038046	G	A	0.0208748	1006
1	rs12044276	C	T	0.411531	1006
1	rs12405997	T	G	0.554672	1006
1	rs80141056	G	A	0.0258449	1006
1	rs11210103	T	A	0.410537	1006
1	rs4233096	T	C	0.552684	1006
1	rs61003856	G	T	0.0238569	1006
1	rs57135981	G	A	0.0258449	1006
1	rs74090550	T	C	0.0258449	1006
1	rs80042705	C	T	0.0695825	1006
1	rs12137741	T	G	0.55169	1006
1	rs12118981	C	A	0.55169	1006
1	rs74090553	G	A	0.0258449	1006
1	rs74090555	C	T	0.0258449	1006
1	rs7516446	G	A	0.411531	1006
1	rs4298682	A	T	0.55169	1006
1	rs74090556	C	T	0.0258449	1006
1	rs74090557	C	T	0.0258449	1006
1	rs75079886	C	T	0.0238569	1006
1	rs4511060	T	C	0.0437376	1006
1	rs74090559	A	G	0.0258449	1006
1	rs61772331	T	C	0.134195	1006
1	rs74092628	A	G	0.0258449	1006
1	rs61772332	T	C	0.102386	1006
1	rs74092629	A	G	0.0258449	1006
1	rs34477433	C	T	0.55169	1006
1	rs74092630	C	T	0.0258449	1006
1	rs4344273	C	A	0.55169	1006
1	rs59291669	T	G	0.0258449	1006
1	rs57458135	G	A	0.0258449	1006
1	rs142222477	A	T	0.00894632	1006
1	rs112416616	A	G	0.0337972	1006
1	rs74092631	C	A	0.0258449	1006
1	rs78050264	T	C	0.00894632	1006
1	rs74092632	T	C	0.0258449	1006
1	rs74092633	G	A	0.0258449	1006
1	rs74454570	C	T	0.0427435	1006
1	rs74092634	G	C	0.0258449	1006
1	rs4396073	G	A	0.0258449	1006
1	rs74092637	C	T	0.026839	1006
1	rs56870373	C	T	0.0258449	1006
1	rs55721255	A	C	0.0258449	1006
1	rs55991020	C	T	0.0258449	1006
1	rs112250030	T	C	0.0258449	1006
1	rs74092357	T	G	0.0258449	1006
1	rs4274011	G	A	0.0258449	1006
1	rs4304527	C	T	0.0238569	1006
1	rs57828660	C	G	0.0258449	1006
1	rs74092359	T	C	0.0258449	1006
1	rs74092360	G	T	0.0258449	1006
1	rs12118352	A	C	0.55169	1006
1	rs58692847	C	T	0.0258449	1006
1	rs74092362	C	T	0.0258449	1006
1	rs74092364	A	G	0.0258449	1006
1	rs74092365	T	A	0.0258449	1006
1	rs12097442	T	G	0.409543	1006
1	rs74092366	T	C	0.0258449	1006
1	rs74092367	G	A	0.0258449	1006
1	rs74092368	T	C	0.0258449	1006
1	rs56754558	A	T	0.0258449	1006
1	rs139761986	C	T	0.0258449	1006
1	rs4650172	T	C	0.0298211	1006
1	rs113223576	A	G	0.0258449	1006
1	rs76791927	C	G	0.0258449	1006
1	rs76270956	A	C	0.0258449	1006
1	rs12126618	C	T	0.555666	1006
1	rs12119161	A	G	0.555666	1006
1	rs74092369	G	A	0.0258449	1006
1	rs57476461	T	C	0.0258449	1006
1	rs114313719	C	T	0.0417495	1006
1	rs6702781	T	C	0.0129225	1006
1	rs12734738	T	G	0.259443	1006
1	rs56694723	G	T	0.0258449	1006
1	rs74092371	C	T	0.0258449	1006
1	rs74092372	A	G	0.0258449	1006
1	rs74092373	G	A	0.0258449	1006
1	rs56708236	C	T	0.0258449	1006
1	rs55966618	T	C	0.0258449	1006
1	rs61349422	A	G	0.0258449	1006
1	rs114687631	A	T	0.0298211	1006
1	rs74092376	T	C	0.0258449	1006
1	rs74092377	T	C	0.0258449	1006
1	rs11806415	C	G	0.0258449	1006
1	rs74092378	C	T	0.0238569	1006
1	rs57745435	G	A	0.0238569	1006
1	rs59218024	C	T	0.0258449	1006
1	rs11210105	T	C	0.554672	1006
1	rs74092379	T	C	0.0238569	1006
1	rs4592217	C	G	0.554672	1006
1	rs74092380	C	T	0.0258449	1006
1	rs60711999	A	G	0.0258449	1006
1	rs116193415	A	G	0.0109344	1006
1	rs74092381	G	A	0.0258449	1006
1	rs74092384	C	T	0.0258449	1006
1	rs74092388	C	T	0.0258449	1006
1	rs74092389	C	T	0.0258449	1006
1	rs75368841	T	C	0.0298211	1006
1	rs56996808	A	G	0.0258449	1006
1	rs74092392	C	T	0.0258449	1006
1	rs74092393	T	C	0.0258449	1006
1	rs59674856	A	G	0.0258449	1006
1	rs12567284	C	A	0.257455	1006
1	rs61772333	C	G	0.128231	1006
1	rs74092394	G	A	0.0258449	1006
1	rs58759875	A	G	0.0258449	1006
1	rs61094497	A	T	0.0258449	1006
1	rs61229063	A	G	0.0258449	1006
1	rs61464284	A	G	0.0258449	1006
1	rs4559446	C	G	0.408549	1006
1	rs141068637	A	G	0.0109344	1006
1	rs6424508	A	G	0.408549	1006
1	rs74092400	A	T	0.0258449	1006
1	rs74092402	C	A	0.0258449	1006
1	rs10889999	G	A	0.408549	1006
1	rs74094603	C	T	0.0258449	1006
1	rs74094604	C	T	0.0258449	1006
1	rs116496678	C	G	0.0238569	1006
1	rs74094606	C	T	0.0258449	1006
1	rs74094607	G	C	0.0258449	1006
1	rs74094608	A	T	0.0258449	1006
1	rs74094609	A	G	0.0258449	1006
1	rs74094610	A	G	0.0258449	1006
1	rs75030100	G	T	0.0497018	1006
1	rs74094611	A	G	0.0258449	1006
1	rs74094612	T	C	0.0258449	1006
1	rs140220780	C	A	0.0308151	1006
1	rs11210108	C	T	0.408549	1006
1	rs12134234	A	G	0.554672	1006
1	rs58999798	G	A	0.0258449	1006
1	rs77330451	A	G	0.0258449	1006
1	rs61179010	T	C	0.0258449	1006
1	rs12127938	G	A	0.555666	1006
1	rs12135337	A	C	0.243539	1006
1	rs59506178	A	G	0.0258449	1006
1	rs58780002	G	C	0.0258449	1006
1	rs58437093	A	C	0.0258449	1006
1	rs79832358	T	C	0.0258449	1006
1	rs12143820	C	T	0.580517	1006
1	rs190963486	T	A	0.0109344	1006
1	rs11210111	C	A	0.409543	1006
1	rs78792885	G	A	0.0258449	1006
1	rs10789353	G	A	0.963221	1006
1	rs74091207	G	A	0.026839	1006
1	rs10789354	G	A	0.963221	1006
1	rs180814301	C	T	0.0109344	1006
1	rs77777589	G	A	0.0258449	1006
1	rs4604650	G	A	0.580517	1006
1	rs4491023	A	C	0.554672	1006
1	rs142033714	T	C	0.0149105	1006
1	rs11210112	A	G	0.554672	1006
1	rs143145871	G	A	0.00795229	1006
1	rs146676981	G	A	0.0149105	1006
1	rs12410787	C	T	0.581511	1006
1	rs6690611	C	A	0.407555	1006
1	rs58481631	G	A	0.0258449	1006
1	rs6657470	T	A	0.407555	1006
1	rs12145747	C	G	0.0874751	1006
1	rs12036088	G	T	0.963221	1006
1	rs114252594	T	C	0.0178926	1006
1	rs12021955	C	A	0.407555	1006
1	rs12036170	G	A	0.963221	1006
1	rs12022006	C	A	0.407555	1006
1	rs77438009	G	T	0.0238569	1006
1	rs12039832	T	C	0.963221	1006
1	rs76824954	C	T	0.0139165	1006
1	rs4650175	T	C	0.963221	1006
1	rs77620013	G	A	0.0238569	1006
1	rs116426304	G	A	0.0109344	1006
1	rs78990332	G	A	0.0258449	1006
1	rs34631243	A	C	0.55666	1006
1	rs77945452	T	G	0.054672	1006
1	rs74091212	C	T	0.0258449	1006
1	rs74091213	C	T	0.0258449	1006
1	rs10890001	T	C	0.963221	1006
1	rs11210114	G	T	0.407555	1006
1	rs10890002	C	G	0.963221	1006
1	rs7554291	A	G	0.407555	1006
1	rs7542800	C	T	0.963221	1006
1	rs11210115	A	G	0.555666	1006
1	rs7519779	G	A	0.963221	1006
1	rs7511969	T	C	0.963221	1006
1	rs7519879	G	A	0.963221	1006
1	rs7519995	G	C	0.407555	1006
1	rs11210116	G	A	0.963221	1006
1	rs74091214	G	A	0.0258449	1006
1	rs6693460	C	T	0.44831	1006
1	rs61773575	G	A	0.0944334	1006
1	rs7526372	G	C	0.407555	1006
1	rs7552256	C	T	0.407555	1006
1	rs7529186	G	A	0.963221	1006
1	rs74091215	T	C	0.0258449	1006
1	rs9919151	C	G	0.407555	1006
1	rs11210117	C	T	0.555666	1006
1	rs11210118	C	T	0.555666	1006
1	rs58252227	T	C	0.0258449	1006
1	rs60453462	G	A	0.0258449	1006
1	rs4649975	T	C	0.581511	1006
1	rs79115189	G	C	0.0238569	1006
1	rs74091216	G	A	0.0258449	1006
1	rs74588996	A	G	0.0159046	1006
1	rs11210119	G	A	0.581511	1006
1	rs7525662	A	C	0.548708	1006
1	rs7528197	T	C	0.555666	1006
1	rs7528312	T	C	0.581511	1006
1	rs12089282	T	C	0.147117	1006
1	rs11210120	C	A	0.555666	1006
1	rs4649976	C	T	0.555666	1006
1	rs7539188	G	A	0.961233	1006
1	rs116759515	A	C	0.028827	1006
1	rs74091218	T	G	0.0258449	1006
1	rs59510473	G	C	0.0258449	1006
1	rs74091220	A	G	0.0258449	1006
1	rs79633571	A	G	0.0238569	1006
1	rs34547523	G	T	0.0347913	1006
1	rs4614208	A	C	0.581511	1006
1	rs12755125	G	A	0.555666	1006
1	rs148195765	G	A	0.0258449	1006
1	rs113303282	C	T	0.0258449	1006
1	rs12134194	T	G	0.581511	1006
1	rs78797386	C	T	0.0258449	1006
1	rs74091221	A	T	0.0258449	1006
1	rs12409116	A	T	0.577535	1006
1	rs11210121	T	C	0.581511	1006
1	rs35493511	T	C	0.555666	1006
1	rs35967561	C	T	0.555666	1006
1	rs35449387	A	G	0.555666	1006
1	rs12759558	T	C	0.581511	1006
1	rs4650177	A	G	0.581511	1006
1	rs4650178	G	A	0.581511	1006
1	rs56217162	T	G	0.0258449	1006
1	rs4650179	C	G	0.988072	1006
1	rs74091226	C	T	0.0258449	1006
1	rs4650180	C	T	0.581511	1006
1	rs4650181	A	G	0.581511	1006
1	rs74684256	C	T	0.0258449	1006
1	rs61773609	G	A	0.581511	1006
1	rs77303258	C	T	0.0258449	1006
1	rs35312548	G	T	0.555666	1006
1	rs11589392	T	C	0.581511	1006
1	rs75336413	C	A	0.0258449	1006
1	rs34535929	A	G	0.555666	1006
1	rs12041824	T	G	0.987078	1006
1	rs55859451	T	A	0.555666	1006
1	rs78645598	A	G	0.0258449	1006
1	rs56193390	T	A	0.581511	1006
1	rs56297732	G	T	0.0258449	1006
1	rs10890003	T	A	0.988072	1006
1	rs55954633	G	A	0.581511	1006
1	rs56224832	G	A	0.555666	1006
1	rs55834926	G	A	0.555666	1006
1	rs61293623	A	G	0.0258449	1006
1	rs57355173	G	A	0.0258449	1006
1	rs7542203	T	C	0.581511	1006
1	rs7549892	G	A	0.555666	1006
1	rs7549985	G	T	0.581511	1006
1	rs12139090	T	A	0.581511	1006
1	rs75642102	C	T	0.987078	1006
1	rs80183114	G	A	0.0258449	1006
1	rs139705609	T	C	0.555666	1006
1	rs35205560	A	G	0.581511	1006
1	rs79767231	C	T	0.581511	1006
1	rs150032588	C	T	0.0258449	1006
1	rs137948505	T	C	0.581511	1006
1	rs76588403	G	C	0.581511	1006
1	rs12409235	T	C	0.581511	1006
1	rs12748358	C	T	0.581511	1006
1	rs59505235	T	C	0.0258449	1006
1	rs12409265	T	C	0.581511	1006
1	rs12402991	C	A	0.581511	1006
1	rs11811400	A	G	0.581511	1006
1	rs4322188	C	T	0.987078	1006
1	rs4623647	T	C	0.581511	1006
1	rs6681060	C	T	0.405567	1006
1	rs60473802	A	T	0.0258449	1006
1	rs116725957	G	A	0.0506958	1006
1	rs79822077	T	C	0.581511	1006
1	rs114814645	T	C	0.581511	1006
1	rs12142184	T	G	0.581511	1006
1	rs12138265	G	A	0.555666	1006
1	rs12123391	C	T	0.581511	1006
1	rs12145685	A	G	0.581511	1006
1	rs12142252	T	C	0.555666	1006
1	rs12138301	G	A	0.581511	1006
1	rs12138334	G	A	0.555666	1006
1	rs74091234	G	A	0.0258449	1006
1	rs12145800	A	G	0.555666	1006
1	rs12142377	T	A	0.581511	1006
1	rs12142414	T	C	0.581511	1006
1	rs115077282	C	T	0.0109344	1006
1	rs4650182	G	A	0.581511	1006
1	rs12046843	T	C	0.405567	1006
1	rs4650183	A	T	0.555666	1006
1	rs74091237	C	T	0.0258449	1006
1	rs74091238	T	C	0.0258449	1006
1	rs7543704	C	T	0.581511	1006
1	rs7512691	T	C	0.581511	1006
1	rs7543826	C	T	0.581511	1006
1	rs7555449	A	T	0.555666	1006
1	rs79856941	A	G	0.0238569	1006
1	rs61773616	G	T	0.028827	1006
1	rs12731600	C	T	0.582505	1006
1	rs79217338	A	G	0.0258449	1006
1	rs12752404	T	C	0.581511	1006
1	rs12141451	G	C	0.581511	1006
1	rs77805318	A	C	0.0258449	1006
1	rs76509406	T	C	0.0656064	1006
1	rs12126658	C	T	0.581511	1006
1	rs6424510	G	T	0.555666	1006
1	rs6424511	G	C	0.581511	1006
1	rs6424512	G	A	0.555666	1006
1	rs7550569	A	C	0.988072	1006
1	rs6424513	T	C	0.581511	1006
1	rs76320286	A	G	0.055666	1006
1	rs7550849	A	G	0.581511	1006
1	rs6424514	T	C	0.581511	1006
1	rs7516218	G	C	0.555666	1006
1	rs4649977	C	T	0.581511	1006
1	rs4649978	C	A	0.581511	1006
1	rs12120198	A	T	0.581511	1006
1	rs12127823	C	A	0.581511	1006
1	rs12120282	A	T	0.581511	1006
1	rs60714905	G	A	0.0258449	1006
1	rs61609360	G	A	0.0258449	1006
1	rs4649979	A	G	0.583499	1006
1	rs4650184	G	C	0.988072	1006
1	rs141712583	T	C	0.0367793	1006
1	rs4495635	C	T	0.584493	1006
1	rs4562575	A	C	0.584493	1006
1	rs4233100	A	T	0.558648	1006
1	rs57486149	A	T	0.0258449	1006
1	rs4498756	C	T	0.583499	1006
1	rs4295841	G	C	0.557654	1006
1	rs4297242	G	A	0.557654	1006
1	rs57118574	T	C	0.0258449	1006
1	rs10749813	A	G	0.988072	1006
1	rs11210122	G	T	0.583499	1006
1	rs10890005	C	T	0.583499	1006
1	rs10890006	A	T	0.583499	1006
1	rs7517842	T	A	0.557654	1006
1	rs4358996	A	C	0.583499	1006
1	rs75920279	C	A	0.0238569	1006
1	rs74091251	C	T	0.0258449	1006
1	rs4310400	G	A	0.583499	1006
1	rs4292907	T	C	0.583499	1006
1	rs11210123	C	T	0.583499	1006
1	rs11210124	C	T	0.583499	1006
1	rs12141350	G	A	0.557654	1006
1	rs12127236	C	T	0.557654	1006
1	rs7532052	G	A	0.403579	1006
1	rs12127301	C	T	0.557654	1006
1	rs4512593	C	T	0.583499	1006
1	rs4128552	G	T	0.583499	1006
1	rs4128551	C	T	0.583499	1006
1	rs58229642	A	G	0.0258449	1006
1	rs4307522	T	A	0.583499	1006
1	rs60592243	T	A	0.0258449	1006
1	rs11810869	G	T	0.0258449	1006
1	rs12120935	A	G	0.557654	1006
1	rs11210125	T	C	0.557654	1006
1	rs11210126	T	C	0.583499	1006
1	rs74091260	C	T	0.0258449	1006
1	rs12122055	A	G	0.557654	1006
1	rs74091266	C	T	0.0258449	1006
1	rs74091268	T	C	0.0258449	1006
1	rs75256169	A	G	0.0258449	1006
1	rs77807447	T	C	0.0258449	1006
1	rs74356727	C	A	0.0407555	1006
1	rs74091272	G	A	0.0258449	1006
1	rs61022613	T	C	0.0258449	1006
1	rs61071256	T	C	0.0258449	1006
1	rs56742425	A	G	0.0258449	1006
1	rs60357441	C	G	0.0258449	1006
1	rs58687178	G	A	0.0258449	1006
1	rs57345656	T	C	0.0258449	1006
1	rs61767579	G	A	0.0606362	1006
1	rs12729749	G	C	0.0447316	1006
1	rs74225831	C	A	0.0238569	1006
1	rs74091275	A	G	0.0258449	1006
1	rs74091277	T	G	0.0258449	1006
1	rs74091279	G	A	0.0258449	1006
1	rs74091280	G	T	0.0258449	1006
1	rs74091281	G	C	0.0258449	1006
1	rs74091283	T	A	0.0258449	1006
1	rs56355427	A	G	0.0258449	1006
1	rs58801081	C	T	0.0258449	1006
1	rs59381674	T	C	0.0258449	1006
1	rs112597981	T	C	0.0258449	1006
1	rs61767580	T	C	0.0616302	1006
1	rs116525239	C	A	0.0159046	1006
1	rs60715960	T	C	0.0258449	1006
1	rs60262946	G	A	0.026839	1006
1	rs72480663	C	G	0.0258449	1006
1	rs74091287	A	G	0.026839	1006
1	rs74091288	T	A	0.0258449	1006
1	rs111302091	C	G	0.0328032	1006
1	rs74091291	C	T	0.0258449	1006
1	rs146357000	C	T	0.0129225	1006
1	rs56681081	T	C	0.026839	1006
1	rs55710119	G	C	0.0258449	1006
1	rs77719124	C	A	0.0258449	1006
1	rs76037397	T	G	0.0258449	1006
1	rs79255044	G	A	0.026839	1006
1	rs74091295	C	T	0.026839	1006
1	rs74091297	A	C	0.0258449	1006
1	rs4382661	A	G	0.0526839	1006
1	rs111731378	C	T	0.0666004	1006
1	rs12033354	A	G	0.404573	1006
1	rs115340619	C	T	0.0745527	1006
1	rs4130885	C	T	0.55666	1006
1	rs74349469	A	G	0.0685885	1006
1	rs59583546	G	A	0.026839	1006
1	rs114478215	G	A	0.0109344	1006
1	rs6696689	G	T	0.404573	1006
1	rs74091300	A	G	0.0258449	1006
1	rs74091301	A	G	0.026839	1006
1	rs79775918	T	C	0.144135	1006
1	rs9645298	T	G	0.557654	1006
1	rs61262786	A	G	0.026839	1006
1	rs56393511	A	G	0.0258449	1006
1	rs59112802	G	A	0.0258449	1006
1	rs4425940	T	C	0.55666	1006
1	rs55811940	G	A	0.0258449	1006
1	rs4603080	G	A	0.557654	1006
1	rs4233101	G	A	0.557654	1006
1	rs4233102	T	A	0.988072	1006
1	rs11210127	G	A	0.404573	1006
1	rs4233103	T	G	0.55666	1006
1	rs4650188	G	A	0.557654	1006
1	rs11210128	T	C	0.55666	1006
1	rs6662171	G	T	0.55666	1006
1	rs75386358	G	A	0.0238569	1006
1	rs6690119	C	T	0.55666	1006
1	rs116130684	G	A	0.0715706	1006
1	rs115081966	A	G	0.0258449	1006
1	rs4622012	C	G	0.582505	1006
1	rs4469676	G	A	0.55666	1006
1	rs79577486	G	A	0.0218688	1006
1	rs56118919	A	G	0.0258449	1006
1	rs113354415	G	T	0.0129225	1006
1	rs61767581	C	T	0.0198807	1006
1	rs79004961	G	T	0.0924453	1006
1	rs59603863	G	A	0.0258449	1006
1	rs114887933	C	T	0.0377734	1006
1	rs4477222	G	A	0.582505	1006
1	rs56361235	A	G	0.0258449	1006
1	rs4355999	T	C	0.55666	1006
1	rs4263954	C	T	0.55666	1006
1	rs4506420	A	G	0.988072	1006
1	rs72674771	G	A	0.0109344	1006
1	rs12724780	T	G	0.582505	1006
1	rs61767582	C	T	0.028827	1006
1	rs3935952	G	A	0.0258449	1006
1	rs4543746	T	G	0.55666	1006
1	rs59902069	C	A	0.0258449	1006
1	rs61628231	T	A	0.55666	1006
1	rs12130289	T	C	0.55666	1006
1	rs4523479	A	C	0.988072	1006
1	rs4622015	G	A	0.55666	1006
1	rs114653307	C	A	0.0397614	1006
1	rs139734383	G	A	0.0228628	1006
1	rs7530684	T	C	0.988072	1006
1	rs57519788	G	T	0.0258449	1006
1	rs76982100	C	A	0.0139165	1006
1	rs4433341	G	T	0.405567	1006
1	rs149197733	G	C	0.0109344	1006
1	rs4306084	G	A	0.988072	1006
1	rs4306085	T	A	0.405567	1006
1	rs11210132	A	G	0.988072	1006
1	rs11210133	C	T	0.988072	1006
1	rs60766434	C	T	0.0258449	1006
1	rs78955244	G	C	0.0149105	1006
1	rs12116628	C	T	0.16998	1006
1	rs57256557	G	A	0.0258449	1006
1	rs56306162	T	A	0.0258449	1006
1	rs12135546	T	A	0.582505	1006
1	rs7524355	A	G	0.55666	1006
1	rs7512761	C	G	0.988072	1006
1	rs11210139	G	A	0.405567	1006
1	rs7526981	T	C	0.55666	1006
1	rs4520373	C	T	0.555666	1006
1	rs7532640	T	A	0.256461	1006
1	rs6676166	A	G	0.432406	1006
1	rs6681999	T	C	0.432406	1006
1	rs12131201	G	T	0.555666	1006
1	rs4427361	G	T	0.555666	1006
1	rs4428835	G	A	0.555666	1006
1	rs80284744	C	G	0.0994036	1006
1	rs7547148	G	T	0.555666	1006
1	rs12137042	T	C	0.555666	1006
1	rs12118367	C	T	0.555666	1006
1	rs7528538	C	T	0.988072	1006
1	rs12137150	T	C	0.555666	1006
1	rs7528636	C	T	0.988072	1006
1	rs28589838	A	G	0.55666	1006
1	rs34459928	A	C	0.55666	1006
1	rs74091923	C	T	0.0248509	1006
1	rs11210140	T	C	0.988072	1006
1	rs12042085	T	G	0.432406	1006
1	rs4582739	C	T	0.555666	1006
1	rs76989467	G	A	0.0109344	1006
1	rs12138397	T	C	0.555666	1006
1	rs12119633	C	T	0.555666	1006
1	rs77182704	G	T	0.0914513	1006
1	rs12725886	T	G	0.555666	1006
1	rs75499952	T	A	0.026839	1006
1	rs7552011	T	C	0.988072	1006
1	rs11210141	G	A	0.555666	1006
1	rs12142471	T	A	0.555666	1006
1	rs116649262	C	A	0.0149105	1006
1	rs149155726	A	C	0.0178926	1006
1	rs12407163	G	T	0.555666	1006
1	rs112557846	G	A	0.0218688	1006
1	rs4366276	T	G	0.405567	1006
1	rs4634854	C	G	0.405567	1006
1	rs4564089	G	A	0.432406	1006
1	rs12121084	C	T	0.555666	1006
1	rs71653595	C	T	0.0129225	1006
1	rs12143587	A	G	0.555666	1006
1	rs4430278	G	T	0.254473	1006
1	rs4559447	T	C	0.988072	1006
1	rs11210143	T	C	0.555666	1006
1	rs4391625	G	A	0.555666	1006
1	rs11590930	A	C	0.555666	1006
1	rs6690232	C	T	0.988072	1006
1	rs60273785	A	G	0.555666	1006
1	rs57852356	C	T	0.555666	1006
1	rs4268306	A	T	0.432406	1006
1	rs11576269	A	C	0.555666	1006
1	rs57349874	T	C	0.0238569	1006
1	rs4307519	G	A	0.988072	1006
1	rs4399107	C	T	0.988072	1006
1	rs4570373	T	C	0.555666	1006
1	rs10890008	C	T	0.432406	1006
1	rs4593761	C	G	0.555666	1006
1	rs4571921	T	C	0.55666	1006
1	rs138416848	A	G	0.0109344	1006
1	rs4452995	C	T	0.555666	1006
1	rs7552761	C	T	0.432406	1006
1	rs6424520	T	C	0.988072	1006
1	rs6424521	C	T	0.432406	1006
1	rs6424522	C	T	0.988072	1006
1	rs34193223	T	G	0.555666	1006
1	rs10736416	C	T	0.988072	1006
1	rs10749814	G	T	0.988072	1006
1	rs10890009	A	C	0.148111	1006
1	rs12724133	T	A	0.555666	1006
1	rs12142680	G	A	0.0874751	1006
1	rs74091933	C	T	0.0258449	1006
1	rs3998	T	C	0.555666	1006
1	rs6656118	T	C	0.988072	1006
1	rs4341323	C	T	0.555666	1006
1	rs4449979	A	T	0.988072	1006
1	rs61767607	C	T	0.555666	1006
1	rs4353041	C	T	0.555666	1006
1	rs4353042	C	T	0.988072	1006
1	rs11210144	G	A	0.432406	1006
1	rs12729077	C	G	0.555666	1006
1	rs4454487	A	G	0.555666	1006
1	rs116761550	C	T	0.0367793	1006
1	rs7417820	C	T	0.555666	1006
1	rs4633240	G	C	0.555666	1006
1	rs4454488	A	G	0.555666	1006
1	rs4369180	A	G	0.555666	1006
1	rs4633241	G	T	0.555666	1006
1	rs7520933	T	C	0.988072	1006
1	rs10399825	C	T	0.988072	1006
1	rs10399643	A	G	0.988072	1006
1	rs10399932	T	A	0.432406	1006
1	rs12144988	T	C	0.555666	1006
1	rs10399828	G	T	0.432406	1006
1	rs12118804	A	C	0.555666	1006
1	rs4465150	A	G	0.555666	1006
1	rs34219974	G	T	0.555666	1006
1	rs61766375	A	G	0.555666	1006
1	rs10890010	A	G	0.988072	1006
1	rs68122083	G	C	0.555666	1006
1	rs112982912	G	A	0.0735586	1006
1	rs113740867	T	C	0.555666	1006
1	rs112959438	A	G	0.555666	1006
1	rs113170171	G	A	0.555666	1006
1	rs12240100	G	A	0.405567	1006
1	rs12238969	T	G	0.988072	1006
1	rs61766376	G	A	0.555666	1006
1	rs76171142	C	T	0.555666	1006
1	rs79370806	C	T	0.00894632	1006
1	rs12120825	A	G	0.543738	1006
1	rs11210145	G	A	0.543738	1006
1	rs11210146	A	G	0.417495	1006
1	rs7538421	G	A	0.543738	1006
1	rs7528238	A	G	0.555666	1006
1	rs9633293	G	A	0.444334	1006
1	rs7528640	A	C	0.543738	1006
1	rs12406002	C	T	0.543738	1006
1	rs11210148	C	A	0.543738	1006
1	rs36118829	A	G	0.543738	1006
1	rs61767506	C	A	0.543738	1006
1	rs11210149	G	A	0.988072	1006
1	rs4483359	A	G	0.543738	1006
1	rs4308929	G	A	0.543738	1006
1	rs11210150	T	C	0.543738	1006
1	rs11210151	T	C	0.543738	1006
1	rs11210152	C	A	0.543738	1006
1	rs7523688	A	G	0.444334	1006
1	rs12126062	A	G	0.543738	1006
1	rs35446706	G	A	0.543738	1006
1	rs35489458	G	A	0.543738	1006
1	rs60439400	G	T	0.0258449	1006
1	rs6672279	T	C	0.417495	1006
1	rs6659790	C	T	0.0725646	1006
1	rs11210155	T	G	0.543738	1006
1	rs11210156	G	A	0.543738	1006
1	rs11210157	C	T	0.543738	1006
1	rs11210158	C	G	0.540755	1006
1	rs11210159	C	A	0.540755	1006
1	rs4579710	A	T	0.543738	1006
1	rs4345765	C	G	0.988072	1006
1	rs4294371	G	T	0.543738	1006
1	rs113140152	T	G	0.00596421	1006
1	rs6666765	C	T	0.543738	1006
1	rs76492284	T	C	0.0238569	1006
1	rs11210160	A	G	0.543738	1006
1	rs11210161	C	T	0.543738	1006
1	rs11210162	A	G	0.543738	1006
1	rs11210163	G	T	0.543738	1006
1	rs12742692	T	A	0.544732	1006
1	rs191069054	G	C	0.00894632	1006
1	rs10789356	A	G	0.988072	1006
1	rs11210164	C	A	0.543738	1006
1	rs6683662	A	G	0.988072	1006
1	rs6686255	T	A	0.543738	1006
1	rs6671028	C	T	0.544732	1006
1	rs6694634	G	A	0.544732	1006
1	rs6697098	G	A	0.543738	1006
1	rs6686352	A	G	0.988072	1006
1	rs6674404	C	T	0.543738	1006
1	rs6700625	G	C	0.543738	1006
1	rs116408715	C	T	0.0139165	1006
1	rs4537504	C	T	0.543738	1006
1	rs141896302	C	T	0.00894632	1006
1	rs4512592	C	T	0.988072	1006
1	rs4262483	A	G	0.988072	1006
1	rs11210165	G	A	0.543738	1006
1	rs74091954	T	C	0.0238569	1006
1	rs12128855	A	G	0.555666	1006
1	rs6684331	C	T	0.543738	1006
1	rs6699861	T	C	0.555666	1006
1	rs12136496	C	T	0.555666	1006
1	rs12122520	G	A	0.555666	1006
1	rs10789357	T	G	0.988072	1006
1	rs12137388	C	T	0.524851	1006
1	rs76398097	C	A	0.0397614	1006
1	rs4342806	A	G	0.988072	1006
1	rs4593762	A	T	0.555666	1006
1	rs4492565	C	A	0.555666	1006
1	rs79834275	T	A	0.0337972	1006
1	rs4650193	G	A	0.555666	1006
1	rs11210166	T	C	0.432406	1006
1	rs4650194	A	G	0.555666	1006
1	rs11210167	C	T	0.432406	1006
1	rs11589897	G	C	0.555666	1006
1	rs11582461	C	T	0.555666	1006
1	rs11210168	T	C	0.555666	1006
1	rs11210169	C	T	0.988072	1006
1	rs11210170	A	G	0.444334	1006
1	rs11210171	C	A	0.988072	1006
1	rs4650195	G	A	0.543738	1006
1	rs140394479	G	A	0.0149105	1006
1	rs10890011	C	G	0.444334	1006
1	rs4650196	C	A	0.555666	1006
1	rs35133930	A	G	0.543738	1006
1	rs6695455	A	C	0.543738	1006
1	rs6695460	A	G	0.543738	1006
1	rs6658012	G	A	0.543738	1006
1	rs75588336	G	T	0.0318091	1006
1	rs6683380	C	G	0.543738	1006
1	rs6698500	T	C	0.543738	1006
1	rs10890012	G	T	0.543738	1006
1	rs10890013	C	T	0.543738	1006
1	rs10890014	G	A	0.543738	1006
1	rs10890015	C	T	0.543738	1006
1	rs10749815	A	G	0.417495	1006
1	rs12124553	A	G	0.555666	1006
1	rs34719239	A	G	0.543738	1006
1	rs34868208	A	T	0.544732	1006
1	rs34956095	A	T	0.544732	1006
1	rs36051652	C	T	0.544732	1006
1	rs36053729	T	A	0.544732	1006
1	rs35286654	A	T	0.544732	1006
1	rs12059553	G	A	0.444334	1006
1	rs12080071	C	T	0.988072	1006
1	rs12037338	C	A	0.444334	1006
1	rs143613740	C	G	0.00994036	1006
1	rs6660204	T	G	0.987078	1006
1	rs12126688	A	G	0.542744	1006
1	rs6657881	A	G	0.543738	1006
1	rs6657885	A	C	0.543738	1006
1	rs4650197	G	T	0.542744	1006
1	rs4650198	C	T	0.987078	1006
1	rs10789358	A	C	0.445328	1006
1	rs61765597	A	G	0.543738	1006
1	rs61765598	T	A	0.543738	1006
1	rs67437638	T	G	0.554672	1006
1	rs4384175	G	A	0.987078	1006
1	rs4592219	C	T	0.542744	1006
1	rs4503305	C	A	0.542744	1006
1	rs10890016	T	C	0.444334	1006
1	rs35578487	C	G	0.542744	1006
1	rs35209284	C	T	0.542744	1006
1	rs34548060	G	T	0.542744	1006
1	rs12137298	C	A	0.542744	1006
1	rs6701194	A	G	0.986083	1006
1	rs6703944	T	C	0.987078	1006
1	rs6703953	T	C	0.444334	1006
1	rs11210172	C	T	0.542744	1006
1	rs11210173	T	C	0.987078	1006
1	rs4601539	T	C	0.542744	1006
1	rs116440672	C	T	0.0198807	1006
1	rs12087611	C	T	0.441352	1006
1	rs4641264	C	T	0.527833	1006
1	rs4607818	G	A	0.545726	1006
1	rs4578169	G	A	0.545726	1006
1	rs7514409	T	C	0.545726	1006
1	rs11210174	G	C	0.441352	1006
1	rs7545548	C	A	0.545726	1006
1	rs10749816	G	A	0.442346	1006
1	rs10789359	G	A	0.44334	1006
1	rs7514774	T	A	0.983101	1006
1	rs12133863	C	T	0.545726	1006
1	rs12122901	T	A	0.549702	1006
1	rs12133935	C	A	0.507952	1006
1	rs4609384	G	A	0.939364	1006
1	rs79633859	G	A	0.0258449	1006
1	rs61352371	A	C	0.026839	1006
1	rs56922723	G	A	0.0258449	1006
1	rs59612672	C	T	0.026839	1006
1	rs4274014	C	A	0.547714	1006
1	rs12034885	A	T	0.44334	1006
1	rs4650199	T	C	0.547714	1006
1	rs4650200	G	A	0.520875	1006
1	rs4649981	G	A	0.520875	1006
1	rs55849923	C	T	0.026839	1006
1	rs12734319	A	G	0.026839	1006
1	rs116441811	T	A	0.0109344	1006
1	rs11210176	G	A	0.520875	1006
1	rs11803971	G	A	0.026839	1006
1	rs12142152	C	A	0.520875	1006
1	rs11210177	A	G	0.548708	1006
1	rs7514267	T	C	0.978131	1006
1	rs11210178	T	C	0.978131	1006
1	rs12069039	G	C	0.532803	1006
1	rs10789360	T	G	0.532803	1006
1	rs10789361	G	A	0.532803	1006
1	rs7514832	A	T	0.532803	1006
1	rs10890017	T	C	0.532803	1006
1	rs4272574	C	T	0.530815	1006
1	rs12142986	C	T	0.532803	1006
1	rs12132090	T	C	0.532803	1006
1	rs67347745	C	T	0.0467197	1006
1	rs10890018	A	G	0.532803	1006
1	rs11210179	G	A	0.532803	1006
1	rs10890019	G	A	0.532803	1006
1	rs6424532	G	A	0.532803	1006
1	rs6424533	G	C	0.532803	1006
1	rs6424534	T	G	0.978131	1006
1	rs61765605	T	C	0.0477137	1006
1	rs6424535	A	G	0.529821	1006
1	rs6424536	C	G	0.531809	1006
1	rs7522520	C	T	0.532803	1006
1	rs11210180	T	C	0.532803	1006
1	rs11210181	G	C	0.532803	1006
1	rs4650201	A	G	0.532803	1006
1	rs12140625	A	T	0.523857	1006
1	rs12044445	A	G	0.445328	1006
1	rs11210182	G	A	0.529821	1006
1	rs28585577	A	G	0.445328	1006
1	rs10789363	A	G	0.529821	1006
1	rs10890020	A	G	0.529821	1006
1	rs10890021	T	A	0.529821	1006
1	rs35053768	T	C	0.0238569	1006
1	rs6692884	G	A	0.445328	1006
1	rs4384176	A	G	0.0407555	1006
1	rs7555516	G	A	0.978131	1006
1	rs10749817	G	A	0.978131	1006
1	rs10749818	T	C	0.978131	1006
1	rs11806728	G	A	0.531809	1006
1	rs12024899	C	A	0.292247	1006
1	rs114953940	T	C	0.0188867	1006
1	rs4288548	G	A	0.445328	1006
1	rs140886442	C	T	0.0188867	1006
1	rs111248888	C	T	0.00894632	1006
1	rs78057114	A	T	0.0924453	1006
1	rs113472255	G	T	0.0775348	1006
1	rs12409552	G	A	0.0407555	1006
1	rs4475699	G	A	0.444334	1006
1	rs4261072	A	T	0.531809	1006
1	rs7518008	G	A	0.444334	1006
1	rs11210184	C	T	0.444334	1006
1	rs4276867	A	T	0.979125	1006
1	rs78878945	C	T	0.0417495	1006
1	rs4129350	T	C	0.445328	1006
1	rs113614010	T	C	0.0308151	1006
1	rs7533366	G	A	0.530815	1006
1	rs146456840	T	C	0.0109344	1006
1	rs4480304	A	C	0.978131	1006
1	rs114037865	A	G	0.0159046	1006
1	rs8179409	T	G	0.445328	1006
1	rs6697023	G	T	0.529821	1006
1	rs6675954	C	T	0.529821	1006
1	rs10789364	T	C	0.978131	1006
1	rs549210399	T	A	0.0109344	1006
1	rs78845292	G	T	0.0487078	1006
1	rs147880708	C	A	0.0656064	1006
1	rs6684541	A	C	0.529821	1006
1	rs6684841	A	G	0.445328	1006
1	rs4650205	T	A	0.529821	1006
1	rs12404978	A	G	0.445328	1006
1	rs6682579	C	T	0.445328	1006
1	rs115727799	T	G	0.0139165	1006
1	rs78082399	A	G	0.0497018	1006
1	rs11210185	A	T	0.530815	1006
1	rs57578100	A	G	0.445328	1006
1	rs11210186	C	T	0.529821	1006
1	rs4551548	C	T	0.978131	1006
1	rs10789365	C	T	0.978131	1006
1	rs12030954	G	A	0.286282	1006
1	rs11210187	T	C	0.529821	1006
1	rs6661183	T	A	0.28827	1006
1	rs10736417	G	A	0.978131	1006
1	rs61765634	C	T	0.0497018	1006
1	rs4650206	T	C	0.529821	1006
1	rs185011656	C	T	0.00695825	1006
1	rs4074990	C	G	0.529821	1006
1	rs10789366	C	T	0.978131	1006
1	rs12136984	T	G	0.533797	1006
1	rs71655404	G	A	0.0516899	1006
1	rs78690689	C	T	0.0347913	1006
1	rs61765636	C	A	0.0994036	1006
1	rs11210188	A	G	0.540755	1006
1	rs6672818	C	T	0.543738	1006
1	rs72676673	A	G	0.0228628	1006
1	rs114871805	G	A	0.0119284	1006
1	rs116007040	T	C	0.0149105	1006
1	rs61765637	G	C	0.45328	1006
1	rs4571923	G	A	0.519881	1006
1	rs12759031	C	T	0.543738	1006
1	rs10890025	A	G	0.543738	1006
1	rs116443775	G	A	0.0149105	1006
1	rs75304476	G	C	0.0506958	1006
1	rs12077046	G	C	0.543738	1006
1	rs11210191	T	G	0.543738	1006
1	rs72676677	A	G	0.0188867	1006
1	rs11210193	A	G	0.45328	1006
1	rs6684341	C	T	0.455268	1006
1	rs72676680	C	T	0.0198807	1006
1	rs7513593	T	C	0.542744	1006
1	rs72676681	A	T	0.0397614	1006
1	rs11210195	C	T	0.45328	1006
1	rs12139556	T	C	0.116302	1006
1	rs12044218	T	C	0.45328	1006
1	rs11210196	C	T	0.455268	1006
1	rs10890029	C	A	0.543738	1006
1	rs12142515	T	A	0.543738	1006
1	rs61765638	G	A	0.0477137	1006
1	rs114059697	C	T	0.00994036	1006
1	rs77625328	G	A	0.0308151	1006
1	rs7549372	A	G	0.543738	1006
1	rs10890030	C	T	0.45328	1006
1	rs7523829	G	A	0.519881	1006
1	rs35641559	T	C	0.45328	1006
1	rs12145366	T	A	0.0705765	1006
1	rs74595850	G	C	0.0934394	1006
1	rs112577924	T	C	0.0129225	1006
1	rs11210198	C	T	0.0238569	1006
1	rs113671307	G	A	0.12326	1006
1	rs12049376	G	A	0.456262	1006
1	rs4300176	T	G	0.875746	1006
1	rs28685835	C	T	0.293241	1006
1	rs7555507	C	T	0.456262	1006
1	rs7522217	A	G	0.455268	1006
1	rs7532462	G	T	0.455268	1006
1	rs11210201	G	T	0.420477	1006
1	rs4278322	A	G	0.875746	1006
1	rs11210202	C	G	0.420477	1006
1	rs12128495	C	T	0.420477	1006
1	rs12023347	T	C	0.45328	1006
1	rs12129573	C	A	0.39662	1006
1	rs180902978	G	A	0.00994036	1006
1	rs12145429	G	A	0.420477	1006
1	rs12145432	G	T	0.420477	1006
1	rs1923240	A	G	0.45328	1006
1	rs1923201	A	G	0.579523	1006
1	rs1923202	A	G	0.579523	1006
1	rs9425118	T	C	0.579523	1006
1	rs114248076	G	A	0.0695825	1006
1	rs2180945	T	C	0.45328	1006
1	rs1475061	A	C	0.579523	1006
1	rs4593766	T	C	0.580517	1006
1	rs6424545	T	C	0.580517	1006
1	rs1475062	G	A	0.579523	1006
1	rs1475063	A	G	0.579523	1006
1	rs11210203	A	G	0.579523	1006
1	rs2180947	A	G	0.12326	1006
1	rs6424546	G	A	0.579523	1006
1	rs6424547	C	G	0.579523	1006
1	rs7528347	C	A	0.12326	1006
1	rs6424548	A	C	0.579523	1006
1	rs11210204	C	G	0.579523	1006
1	rs11210205	C	T	0.579523	1006
1	rs61767372	C	T	0.0497018	1006
1	rs12061680	G	A	0.579523	1006
1	rs186360618	G	T	0.105368	1006
1	rs115382148	G	T	0.106362	1006
1	rs72676698	C	T	0.0238569	1006
1	rs72676699	C	T	0.0188867	1006
1	rs11804753	A	G	0.12326	1006
1	rs35851404	A	T	0.45328	1006
1	rs11801571	G	T	0.12326	1006
1	rs115221465	G	C	0.0427435	1006
1	rs2224494	T	G	0.45328	1006
1	rs11210207	C	T	0.579523	1006
1	rs12089544	C	G	0.0238569	1006
1	rs7517355	A	G	0.578529	1006
1	rs7528322	G	A	0.579523	1006
1	rs111786945	T	C	0.0119284	1006
1	rs10127961	C	G	0.578529	1006
1	rs10732841	G	T	0.579523	1006
1	rs10890031	G	A	0.45328	1006
1	rs2340398	T	C	0.578529	1006
1	rs10890032	T	C	0.60338	1006
1	rs12133960	A	G	0.12326	1006
1	rs12737087	G	A	0.45328	1006
1	rs115161011	T	C	0.0168986	1006
1	rs12564425	G	T	0.45328	1006
1	rs1923204	T	G	0.45328	1006
1	rs112665829	C	T	0.0705765	1006
1	rs78425193	C	T	0.0318091	1006
1	rs11210209	G	A	0.578529	1006
1	rs75140796	A	G	0.0149105	1006
1	rs190648872	G	A	0.00795229	1006
1	rs1885246	T	C	0.578529	1006
1	rs1885247	A	G	0.578529	1006
1	rs75436816	T	C	0.0675944	1006
1	rs10749819	G	C	0.578529	1006
1	rs12135781	T	C	0.12326	1006
1	rs34332107	A	G	0.12326	1006
1	rs10890033	A	G	0.579523	1006
1	rs12036558	T	G	0.45328	1006
1	rs3845343	C	T	0.454274	1006
1	rs147746652	C	T	0.0119284	1006
1	rs2145784	A	T	0.578529	1006
1	rs12144343	C	T	0.124254	1006
1	rs112033502	C	T	0.124254	1006
1	rs72676702	G	A	0.0178926	1006
1	rs1923206	G	T	0.578529	1006
1	rs146258597	G	A	0.0298211	1006
1	rs6684973	A	G	0.60338	1006
1	rs147743433	C	T	0.0198807	1006
1	rs145798794	A	G	0.0188867	1006
1	rs1923207	G	A	0.579523	1006
1	rs79357828	G	A	0.124254	1006
1	rs1120980	A	T	0.452286	1006
1	rs1120981	C	T	0.578529	1006
1	rs9650980	T	C	0.124254	1006
1	rs6689226	T	C	0.577535	1006
1	rs149036558	T	C	0.0238569	1006
1	rs2208564	A	T	0.295229	1006
1	rs2208565	G	A	0.578529	1006
1	rs2208566	A	G	0.578529	1006
1	rs6700324	A	T	0.578529	1006
1	rs6702943	T	A	0.578529	1006
1	rs76271180	A	T	0.026839	1006
1	rs1951361	G	A	0.578529	1006
1	rs10749820	C	G	0.576541	1006
1	rs11210211	T	A	0.578529	1006
1	rs12140667	G	A	0.122266	1006
1	rs10789368	A	G	0.45328	1006
1	rs1923211	T	C	0.578529	1006
1	rs1923212	A	C	0.578529	1006
1	rs141409045	T	G	0.0129225	1006
1	rs962930	G	T	0.481113	1006
1	rs112996954	G	T	0.0934394	1006
1	rs10493515	T	G	0.45328	1006
1	rs1160682	C	T	0.60338	1006
1	rs2008280	T	C	0.578529	1006
1	rs12117164	T	A	0.12326	1006
1	rs12138222	G	A	0.12326	1006
1	rs6668602	G	A	0.578529	1006
1	rs10493516	A	G	0.578529	1006
1	rs1923213	T	C	0.966203	1006
1	rs2180946	G	A	0.578529	1006
1	rs1923214	T	A	0.578529	1006
1	rs2340399	T	C	0.578529	1006
1	rs75267789	T	A	0.0705765	1006
1	rs2340400	T	C	0.576541	1006
1	rs6655995	C	A	0.578529	1006
1	rs6673702	T	G	0.578529	1006
1	rs12033140	C	T	0.454274	1006
1	rs55736044	G	T	0.0168986	1006
1	rs10890034	G	A	0.578529	1006
1	rs17568589	C	T	0.12326	1006
1	rs10789369	A	G	0.579523	1006
1	rs7522009	A	G	0.12326	1006
1	rs34336802	A	G	0.027833	1006
1	rs6681595	G	T	0.578529	1006
1	rs77147145	G	A	0.0417495	1006
1	rs145631882	G	A	0.0129225	1006
1	rs10890035	A	G	0.578529	1006
1	rs7541529	G	T	0.579523	1006
1	rs1923216	C	T	0.576541	1006
1	rs1923217	C	T	0.45328	1006
1	rs1923218	T	C	0.578529	1006
1	rs6689032	G	C	0.579523	1006
1	rs56206806	A	G	0.12326	1006
1	rs72678407	C	T	0.0178926	1006
1	rs7415137	A	G	0.578529	1006
1	rs10890036	T	C	0.578529	1006
1	rs1923219	G	A	0.578529	1006
1	rs2025080	C	T	0.579523	1006
1	rs6702039	G	C	0.578529	1006
1	rs11210213	G	A	0.12326	1006
1	rs10749821	T	C	0.578529	1006
1	rs11210215	T	C	0.578529	1006
1	rs11802950	T	C	0.12326	1006
1	rs911493	T	G	0.45328	1006
1	rs2340401	T	C	0.578529	1006
1	rs115385762	C	T	0.00894632	1006
1	rs2340402	G	A	0.45328	1006
1	rs2340403	C	T	0.578529	1006
1	rs1923222	C	G	0.578529	1006
1	rs560736334	A	G	0.0149105	1006
1	rs12034860	A	G	0.578529	1006
1	rs12128161	C	A	0.576541	1006
1	rs12128235	C	A	0.578529	1006
1	rs12117304	T	C	0.578529	1006
1	rs12118287	T	C	0.12326	1006
1	rs145165545	A	G	0.0298211	1006
1	rs1923223	T	C	0.578529	1006
1	rs1923224	T	C	0.578529	1006
1	rs12406253	C	T	0.45328	1006
1	rs72678408	T	C	0.0238569	1006
1	rs7554968	T	C	0.578529	1006
1	rs12132546	C	T	0.12326	1006
1	rs115039576	A	T	0.0328032	1006
1	rs11210216	A	G	0.583499	1006
1	rs7544965	C	T	0.583499	1006
1	rs12134426	C	A	0.12326	1006
1	rs7516608	T	G	0.583499	1006
1	rs1923225	T	C	0.45825	1006
1	rs7516923	A	G	0.12326	1006
1	rs77090757	T	C	0.0417495	1006
1	rs10890037	A	G	0.583499	1006
1	rs10749822	T	G	0.584493	1006
1	rs10732842	A	G	0.815109	1006
1	rs10736419	T	C	0.583499	1006
1	rs11210217	A	G	0.583499	1006
1	rs1923226	C	T	0.45825	1006
1	rs17503369	T	C	0.152087	1006
1	rs11210218	G	A	0.45825	1006
1	rs1923227	G	A	0.815109	1006
1	rs7546305	C	T	0.45825	1006
1	rs17568889	C	G	0.12326	1006
1	rs7546663	C	A	0.12326	1006
1	rs7515828	T	C	0.569583	1006
1	rs7546987	C	T	0.568588	1006
1	rs142982739	C	T	0.0168986	1006
1	rs7547059	C	A	0.563618	1006
1	rs11581459	A	T	0.564612	1006
1	rs12135094	C	T	0.564612	1006
1	rs12120214	G	A	0.564612	1006
1	rs12127629	A	C	0.564612	1006
1	rs11210219	G	A	0.564612	1006
1	rs10789370	G	A	0.564612	1006
1	rs11210220	T	G	0.564612	1006
1	rs11210221	T	C	0.564612	1006
1	rs11210222	T	C	0.564612	1006
1	rs1923228	T	A	0.564612	1006
1	rs1923229	T	C	0.815109	1006
1	rs12120482	G	A	0.0735586	1006
1	rs75298794	G	A	0.0735586	1006
1	rs78588084	T	C	0.0785288	1006
1	rs12718437	A	G	0.441352	1006
1	rs12718438	G	A	0.644135	1006
1	rs72678415	T	C	0.0198807	1006
1	rs6671130	T	G	0.564612	1006
1	rs6671002	A	G	0.564612	1006
1	rs6671203	A	G	0.564612	1006
1	rs6673911	T	A	0.564612	1006
1	rs6673919	T	C	0.564612	1006
1	rs11210223	C	G	0.564612	1006
1	rs11210224	T	C	0.564612	1006
1	rs11210225	G	A	0.564612	1006
1	rs1923230	T	C	0.564612	1006
1	rs1923231	T	C	0.564612	1006
1	rs1923232	C	T	0.813121	1006
1	rs72678416	C	A	0.0188867	1006
1	rs1923233	C	T	0.564612	1006
1	rs1923234	G	A	0.564612	1006
1	rs1923235	A	C	0.965209	1006
1	rs80234690	A	G	0.082505	1006
1	rs1923236	T	C	0.564612	1006
1	rs12044079	C	T	0.564612	1006
1	rs11210226	A	G	0.564612	1006
1	rs58391878	T	C	0.137177	1006
1	rs11210227	C	A	0.565606	1006
1	rs1338645	G	A	0.565606	1006
1	rs182050363	G	A	0.0139165	1006
1	rs146695688	G	A	0.00795229	1006
1	rs34547319	T	G	0.564612	1006
1	rs79001452	T	C	0.0735586	1006
1	rs113059969	C	A	0.0735586	1006
1	rs55994666	A	C	0.564612	1006
1	rs186777425	C	T	0.0119284	1006
1	rs6701544	T	C	0.564612	1006
1	rs6704376	T	C	0.564612	1006
1	rs6704461	T	C	0.564612	1006
1	rs6689493	C	T	0.565606	1006
1	rs1984201	T	C	0.564612	1006
1	rs1856410	A	G	0.564612	1006
1	rs75805282	C	T	0.0208748	1006
1	rs1338654	G	T	0.564612	1006
1	rs5015579	G	T	0.565606	1006
1	rs5015578	A	G	0.565606	1006
1	rs11809026	C	T	0.564612	1006
1	rs11805813	A	G	0.564612	1006
1	rs12744582	T	A	0.564612	1006
1	rs10493517	G	A	0.441352	1006
1	rs11805871	A	G	0.564612	1006
1	rs11809098	C	T	0.564612	1006
1	rs11809486	C	T	0.564612	1006
1	rs10890038	T	C	0.644135	1006
1	rs10890039	G	A	0.5666	1006
1	rs6696623	C	T	0.565606	1006
1	rs11210229	A	G	0.564612	1006
1	rs1923237	A	T	0.812127	1006
1	rs11210230	T	C	0.12326	1006
1	rs1923238	A	C	0.564612	1006
1	rs1923239	G	A	0.0526839	1006
1	rs10518420	A	C	0.12326	1006
1	rs10493518	G	A	0.441352	1006
1	rs114219556	C	A	0.00795229	1006
1	rs10518421	G	A	0.12326	1006
1	rs1249588	A	G	0.0407555	1006
1	rs1338651	C	A	0.564612	1006
1	rs1338650	G	T	0.441352	1006
1	rs12135844	A	G	0.12326	1006
1	rs75938829	G	A	0.0119284	1006
1	rs10159196	C	T	0.564612	1006
1	rs1572669	A	G	0.644135	1006
1	rs12134418	T	G	0.12326	1006
1	rs12567259	A	T	0.302187	1006
1	rs11210232	C	T	0.442346	1006
1	rs1885248	C	T	0.643141	1006
1	rs1885249	A	G	0.564612	1006
1	rs1885250	G	A	0.441352	1006
1	rs80321100	G	T	0.0168986	1006
1	rs1885251	G	T	0.441352	1006
1	rs1805215	A	T	0.644135	1006
1	rs111998680	T	C	0.0735586	1006
1	rs1416268	T	C	0.564612	1006
1	rs1416269	A	G	0.564612	1006
1	rs11804341	G	A	0.12326	1006
1	rs77695096	C	T	0.0735586	1006
1	rs1923242	C	T	0.303181	1006
1	rs74318333	T	C	0.0715706	1006
1	rs1923243	A	C	0.441352	1006
1	rs1923244	T	C	0.644135	1006
1	rs12035848	G	A	0.564612	1006
1	rs12043387	A	G	0.564612	1006
1	rs2340404	A	G	0.643141	1006
1	rs3964487	A	G	0.563618	1006
1	rs79195470	T	C	0.0328032	1006
1	rs1316718	G	A	0.441352	1006
1	rs55933742	T	G	0.12326	1006
1	rs114999594	T	A	0.0218688	1006
1	rs72678418	C	G	0.0198807	1006
1	rs12140493	A	G	0.0785288	1006
1	rs74091844	C	T	0.12326	1006
1	rs11210235	T	C	0.441352	1006
1	rs11210236	C	T	0.441352	1006
1	rs115045218	C	T	0.0149105	1006
1	rs12136189	G	C	0.12326	1006
1	rs10465867	T	C	0.519881	1006
1	rs10465868	A	G	0.441352	1006
1	rs10465869	C	A	0.441352	1006
1	rs1475064	A	G	0.564612	1006
1	rs1475065	A	G	0.644135	1006
1	rs12143426	T	G	0.0785288	1006
1	rs12731986	C	T	0.564612	1006
1	rs12044316	G	C	0.441352	1006
1	rs7553998	T	C	0.441352	1006
1	rs78277856	T	C	0.05666	1006
1	rs75734155	G	A	0.0198807	1006
1	rs4557913	T	A	0.441352	1006
1	rs1361244	G	A	0.441352	1006
1	rs12116741	A	G	0.12326	1006
1	rs1338656	T	C	0.441352	1006
1	rs114416845	A	G	0.0735586	1006
1	rs11210237	T	C	0.441352	1006
1	rs13376104	G	A	0.12326	1006
1	rs4354497	C	T	0.441352	1006
1	rs12144054	T	C	0.12326	1006
1	rs1416274	T	C	0.441352	1006
1	rs7521446	T	C	0.441352	1006
1	rs7519030	A	T	0.441352	1006
1	rs116833464	T	G	0.0119284	1006
1	rs11210238	G	A	0.645129	1006
1	rs61765511	C	G	0.441352	1006
1	rs61765512	C	T	0.441352	1006
1	rs61765513	G	T	0.441352	1006
1	rs6678194	G	T	0.960239	1006
1	rs140229512	A	T	0.0616302	1006
1	rs112028101	G	A	0.12326	1006
1	rs4998957	G	A	0.441352	1006
1	rs4636406	G	T	0.441352	1006
1	rs1538375	A	G	0.441352	1006
1	rs1538376	A	C	0.441352	1006
1	rs1416266	C	A	0.441352	1006
1	rs4406595	T	C	0.441352	1006
1	rs1338647	G	A	0.441352	1006
1	rs1338648	G	C	0.441352	1006
1	rs1338649	T	C	0.441352	1006
1	rs12569115	G	A	0.441352	1006
1	rs12562533	T	C	0.441352	1006
1	rs12119572	T	G	0.12326	1006
1	rs12565386	C	T	0.441352	1006
1	rs12563453	A	T	0.304175	1006
1	rs12130644	C	T	0.12326	1006
1	rs56060088	G	A	0.446322	1006
1	rs146410834	T	G	0.0367793	1006
1	rs12120593	T	C	0.12326	1006
1	rs11580539	A	G	0.5666	1006
1	rs147274468	T	C	0.0735586	1006
1	rs6672225	T	A	0.44334	1006
1	rs6669843	A	G	0.44334	1006
1	rs61765515	C	T	0.138171	1006
1	rs11210242	C	T	0.44334	1006
1	rs11210243	C	G	0.44334	1006
1	rs12143925	G	T	0.12326	1006
1	rs11210244	G	A	0.44334	1006
1	rs11577544	T	C	0.162028	1006
1	rs4523481	C	T	0.5666	1006
1	rs1572668	A	G	0.44334	1006
1	rs11210245	G	A	0.0805169	1006
1	rs10749823	C	T	0.833996	1006
1	rs11210247	T	C	0.449304	1006
1	rs10749824	G	A	0.652087	1006
1	rs6688940	T	C	0.833996	1006
1	rs12117619	G	T	0.12326	1006
1	rs4537505	C	G	0.646123	1006
1	rs4369181	G	A	0.44334	1006
1	rs77086116	T	G	0.0377734	1006
1	rs67027234	A	G	0.0477137	1006
1	rs2095794	A	G	0.444334	1006
1	rs12033505	A	C	0.44334	1006
1	rs6679389	A	T	0.44334	1006
1	rs75027734	C	A	0.12326	1006
1	rs148074696	G	C	0.0586481	1006
1	rs113713923	T	C	0.0238569	1006
1	rs74091900	T	C	0.12326	1006
1	rs12133999	C	T	0.12326	1006
1	rs12071295	A	G	0.0795229	1006
1	rs6676874	C	T	0.646123	1006
1	rs12134297	C	T	0.12326	1006
1	rs4287126	T	C	0.44334	1006
1	rs113316052	A	C	0.0795229	1006
1	rs4113049	A	G	0.44334	1006
1	rs4113050	T	C	0.44334	1006
1	rs12747728	G	T	0.44334	1006
1	rs12125415	T	G	0.12326	1006
1	rs12122252	G	A	0.12326	1006
1	rs4350155	C	G	0.0805169	1006
1	rs11210249	T	C	0.12326	1006
1	rs11210251	C	G	0.44334	1006
1	rs12128321	T	C	0.12326	1006
1	rs564186	T	C	0.0805169	1006
1	rs72678420	A	C	0.0188867	1006
1	rs604654	T	C	0.652087	1006
1	rs141282037	G	A	0.0198807	1006
1	rs483940	A	C	0.0805169	1006
1	rs12037168	A	G	0.44831	1006
1	rs67797316	C	T	0.181909	1006
1	rs10890040	C	A	0.640159	1006
1	rs11807366	A	G	0.5666	1006
1	rs1500429	A	C	0.647117	1006
1	rs628933	G	T	0.647117	1006
1	rs12073546	T	G	0.187873	1006
1	rs664487	G	C	0.647117	1006
1	rs61660524	A	G	0.12326	1006
1	rs557855	C	T	0.652087	1006
1	rs139922607	A	G	0.00894632	1006
1	rs12029861	G	A	0.651093	1006
1	rs11210252	G	A	0.173956	1006
1	rs647959	G	T	0.661034	1006
1	rs647478	G	A	0.661034	1006
1	rs501899	T	C	0.537773	1006
1	rs77694184	G	T	0.00695825	1006
1	rs77461959	T	A	0.0397614	1006
1	rs531924	T	C	0.537773	1006
1	rs1392582	T	A	0.532803	1006
1	rs12131367	T	G	0.12326	1006
1	rs1392583	A	C	0.656064	1006
1	rs1846727	C	T	0.656064	1006
1	rs113369865	G	T	0.0745527	1006
1	rs114203215	A	G	0.0795229	1006
1	rs111905258	G	A	0.0745527	1006
1	rs564056	T	A	0.656064	1006
1	rs4282756	C	T	0.656064	1006
1	rs11804961	G	C	0.12326	1006
1	rs11210253	G	T	0.12326	1006
1	rs12145235	C	G	0.12326	1006
1	rs1500430	C	T	0.532803	1006
1	rs536029	G	A	0.656064	1006
1	rs55754114	T	A	0.12326	1006
1	rs496819	T	C	0.661034	1006
1	rs77010294	T	C	0.0795229	1006
1	rs12039430	A	T	0.457256	1006
1	rs113960845	G	A	0.0745527	1006
1	rs4503303	A	T	0.83499	1006
1	rs79859797	G	A	0.0934394	1006
1	rs74091613	T	C	0.12326	1006
1	rs528200	T	A	0.656064	1006
1	rs10157353	T	C	0.12326	1006
1	rs114674251	A	G	0.0258449	1006
1	rs13375514	T	C	0.12326	1006
1	rs505725	C	A	0.532803	1006
1	rs622421	A	G	0.533797	1006
1	rs75190056	G	A	0.05666	1006
1	rs12138620	A	T	0.12326	1006
1	rs511175	T	C	0.533797	1006
1	rs74091618	G	A	0.124254	1006
1	rs11210254	G	C	0.65507	1006
1	rs11210255	G	A	0.531809	1006
1	rs11210256	G	A	0.531809	1006
1	rs72678422	C	T	0.028827	1006
1	rs1338646	G	A	0.65507	1006
1	rs12140865	A	C	0.65507	1006
1	rs12141936	A	G	0.531809	1006
1	rs538159	T	A	0.656064	1006
1	rs11210257	A	C	0.452286	1006
1	rs12120585	C	T	0.0795229	1006
1	rs11210258	T	A	0.452286	1006
1	rs7532534	A	G	0.0795229	1006
1	rs78081508	A	G	0.0745527	1006
1	rs11210259	G	A	0.452286	1006
1	rs4353039	G	A	0.656064	1006
1	rs4285657	T	A	0.656064	1006
1	rs4361942	C	G	0.452286	1006
1	rs190160396	T	A	0.0298211	1006
1	rs141479426	G	A	0.0795229	1006
1	rs614131	C	T	0.656064	1006
1	rs28393357	G	A	0.0795229	1006
1	rs17570390	T	C	0.153082	1006
1	rs582773	G	T	0.124254	1006
1	rs78527600	T	G	0.0795229	1006
1	rs75188908	A	C	0.0198807	1006
1	rs12754690	C	T	0.452286	1006
1	rs6658413	G	C	0.202783	1006
1	rs6698993	T	A	0.65507	1006
1	rs6701520	T	C	0.65507	1006
1	rs74091630	C	T	0.12326	1006
1	rs11210261	C	A	0.452286	1006
1	rs11210263	C	T	0.452286	1006
1	rs35079701	A	C	0.178926	1006
1	rs12138059	T	C	0.12326	1006
1	rs1578022	C	G	0.575547	1006
1	rs12239956	T	A	0.452286	1006
1	rs76644287	T	C	0.028827	1006
1	rs1501483	C	T	0.178926	1006
1	rs666532	G	T	0.576541	1006
1	rs12140290	T	C	0.12326	1006
1	rs12144535	A	T	0.12326	1006
1	rs580742	C	T	0.17992	1006
1	rs1697229	G	A	0.83499	1006
1	rs12118924	C	T	0.12326	1006
1	rs66553711	C	T	0.153082	1006
1	rs9425120	C	T	0.577535	1006
1	rs115641411	G	A	0.0417495	1006
1	rs78247764	C	T	0.12326	1006
1	rs7513375	C	A	0.454274	1006
1	rs536379328	G	A	0.00795229	1006
1	rs75407229	A	T	0.576541	1006
1	rs143980025	G	A	0.0815109	1006
1	rs148629258	T	G	0.122266	1006
1	rs1067872	C	T	0.577535	1006
1	rs111914571	C	T	0.0417495	1006
1	rs11589271	G	T	0.152087	1006
1	rs527068	C	T	0.577535	1006
1	rs188322697	G	A	0.0914513	1006
1	rs149277629	C	T	0.0109344	1006
1	rs61765555	C	T	0.210736	1006
1	rs1021756	G	T	0.454274	1006
1	rs140479721	T	G	0.0198807	1006
1	rs477278	C	T	0.576541	1006
1	rs12139950	G	A	0.12326	1006
1	rs1546271	A	G	0.576541	1006
1	rs71655410	C	G	0.172962	1006
1	rs12127029	C	T	0.122266	1006
1	rs12127103	C	T	0.122266	1006
1	rs17511652	C	G	0.0695825	1006
1	rs12144198	G	T	0.122266	1006
1	rs12145094	G	A	0.122266	1006
1	rs11210266	G	T	0.455268	1006
1	rs10789373	G	C	0.575547	1006
1	rs12124740	A	G	0.121272	1006
1	rs12121257	T	C	0.121272	1006
1	rs871819	G	A	0.576541	1006
1	rs11800984	A	C	0.575547	1006
1	rs11210268	A	G	0.121272	1006
1	rs7416650	G	A	0.454274	1006
1	rs2173735	T	C	0.454274	1006
1	rs12133078	C	T	0.121272	1006
1	rs12118350	G	C	0.121272	1006
1	rs7530705	C	A	0.833996	1006
1	rs7545028	T	C	0.121272	1006
1	rs6694883	T	A	0.121272	1006
1	rs12724296	T	G	0.0576541	1006
1	rs12742409	C	T	0.454274	1006
1	rs2879765	T	C	0.121272	1006
1	rs10465817	A	C	0.575547	1006
1	rs7534840	A	G	0.575547	1006
1	rs7523308	C	G	0.121272	1006
1	rs7535058	A	G	0.121272	1006
1	rs7545351	G	A	0.121272	1006
1	rs7545661	G	A	0.121272	1006
1	rs7537989	A	C	0.121272	1006
1	rs7526312	C	T	0.121272	1006
1	rs7526580	C	G	0.121272	1006
1	rs12026485	T	G	0.454274	1006
1	rs74091667	T	C	0.121272	1006
1	rs59126753	C	T	0.121272	1006
1	rs55811030	T	G	0.121272	1006
1	rs55915525	A	G	0.121272	1006
1	rs56010322	G	C	0.121272	1006
1	rs56198528	C	G	0.121272	1006
1	rs74091671	T	A	0.121272	1006
1	rs74091672	A	C	0.121272	1006
1	rs77000781	T	C	0.00695825	1006
1	rs74091673	A	C	0.121272	1006
1	rs17512038	C	T	0.121272	1006
1	rs12134943	C	T	0.121272	1006
1	rs12134944	C	T	0.121272	1006
1	rs114524965	A	C	0.0526839	1006
1	rs6682300	C	T	0.121272	1006
1	rs6682394	C	G	0.121272	1006
1	rs6682733	C	G	0.121272	1006
1	rs7548223	A	C	0.121272	1006
1	rs7515799	G	A	0.121272	1006
1	rs17571458	C	T	0.121272	1006
1	rs12136774	C	A	0.121272	1006
1	rs12125989	T	C	0.121272	1006
1	rs12129496	A	G	0.121272	1006
1	rs4361946	T	C	0.833996	1006
1	rs12126028	T	C	0.121272	1006
1	rs12126048	T	C	0.121272	1006
1	rs139169559	C	T	0.121272	1006
1	rs74093919	T	C	0.121272	1006
1	rs74093920	T	G	0.121272	1006
1	rs4384177	G	T	0.833996	1006
1	rs77857773	T	G	0.0854871	1006
1	rs78141940	C	T	0.0457256	1006
1	rs74093921	A	T	0.121272	1006
1	rs17512311	C	A	0.121272	1006
1	rs74093923	C	T	0.121272	1006
1	rs17571591	T	A	0.121272	1006
1	rs12757636	C	T	0.150099	1006
1	rs12128002	T	C	0.121272	1006
1	rs11210274	G	T	0.575547	1006
1	rs477870	T	A	0.962227	1006
1	rs111652150	C	T	0.0119284	1006
1	rs17571689	T	C	0.121272	1006
1	rs28565938	T	G	0.122266	1006
1	rs12724603	A	G	0.0477137	1006
1	rs17571745	A	G	0.121272	1006
1	rs12129139	T	G	0.121272	1006
1	rs12139989	C	T	0.121272	1006
1	rs12140130	C	A	0.121272	1006
1	rs12140132	C	T	0.121272	1006
1	rs61765558	A	G	0.0407555	1006
1	rs12129351	T	C	0.121272	1006
1	rs10518424	C	T	0.121272	1006
1	rs12133609	A	G	0.121272	1006
1	rs12130189	T	C	0.121272	1006
1	rs61605983	A	G	0.454274	1006
1	rs115464856	T	C	0.0397614	1006
1	rs2341392	G	A	0.455268	1006
1	rs12127373	G	T	0.121272	1006
1	rs12134765	A	G	0.121272	1006
1	rs12131271	T	C	0.121272	1006
1	rs12134933	A	G	0.121272	1006
1	rs12126645	T	C	0.121272	1006
1	rs12122713	G	C	0.121272	1006
1	rs12122747	G	A	0.122266	1006
1	rs1338653	T	C	0.454274	1006
1	rs17571877	G	A	0.121272	1006
1	rs55829216	A	C	0.121272	1006
1	rs4649985	G	A	0.171968	1006
1	rs686775	G	A	0.576541	1006
1	rs17512674	C	T	0.121272	1006
1	rs74092810	C	T	0.121272	1006
1	rs12042444	C	T	0.575547	1006
1	rs74092812	G	A	0.121272	1006
1	rs74092814	G	T	0.121272	1006
1	rs17512695	C	T	0.0854871	1006
1	rs12139606	C	A	0.121272	1006
1	rs12125056	G	A	0.121272	1006
1	rs17512757	G	A	0.121272	1006
1	rs74092817	C	T	0.121272	1006
1	rs78462062	C	T	0.0526839	1006
1	rs17512764	C	A	0.121272	1006
1	rs17572051	T	G	0.121272	1006
1	rs17512806	C	T	0.121272	1006
1	rs57304236	A	C	0.121272	1006
1	rs57674266	A	G	0.121272	1006
1	rs60912480	G	A	0.121272	1006
1	rs12140966	C	T	0.121272	1006
1	rs12130111	T	G	0.121272	1006
1	rs76224041	T	C	0.0745527	1006
1	rs36048434	T	A	0.0248509	1006
1	rs12130976	T	G	0.121272	1006
1	rs1604350	G	C	0.576541	1006
1	rs7523931	T	C	0.121272	1006
1	rs7521491	A	G	0.121272	1006
1	rs7531768	G	A	0.121272	1006
1	rs7512149	C	T	0.121272	1006
1	rs11210276	T	G	0.454274	1006
1	rs7512455	C	A	0.121272	1006
1	rs12135441	A	G	0.121272	1006
1	rs75157325	C	T	0.0745527	1006
1	rs10890042	G	T	0.637177	1006
1	rs10890043	T	C	0.695825	1006
1	rs12134115	T	G	0.0795229	1006
1	rs7519147	C	T	0.49503	1006
1	rs10890044	C	G	0.0795229	1006
1	rs56264975	C	A	0.0228628	1006
1	rs17094009	T	C	0.0795229	1006
1	rs1501485	A	G	0.49503	1006
1	rs17572189	T	C	0.121272	1006
1	rs1501486	C	T	0.849901	1006
1	rs115511613	C	A	0.0168986	1006
1	rs12743343	T	C	0.154076	1006
1	rs1501488	T	C	0.849901	1006
1	rs1501489	T	C	0.154076	1006
1	rs12132337	G	A	0.0795229	1006
1	rs12139604	A	C	0.0805169	1006
1	rs7523027	T	C	0.849901	1006
1	rs7556448	C	G	0.121272	1006
1	rs12142513	C	A	0.0745527	1006
1	rs10890045	T	C	0.663022	1006
1	rs79503544	T	A	0.0795229	1006
1	rs10749825	C	G	0.849901	1006
1	rs12131880	T	C	0.200795	1006
1	rs12136066	A	G	0.200795	1006
1	rs12143583	C	G	0.200795	1006
1	rs12128966	G	A	0.121272	1006
1	rs12132857	T	C	0.0795229	1006
1	rs78497794	T	G	0.0735586	1006
1	rs6686579	G	T	0.027833	1006
1	rs75153602	G	T	0.0149105	1006
1	rs12048330	C	T	0.508946	1006
1	rs12130055	G	A	0.121272	1006
1	rs1604349	G	A	0.863817	1006
1	rs2173736	G	A	0.243539	1006
1	rs10736420	C	T	0.863817	1006
1	rs12043079	A	G	0.862823	1006
1	rs28826052	C	G	0.0745527	1006
1	rs1121232	T	G	0.863817	1006
1	rs1121231	G	T	0.863817	1006
1	rs2879989	T	C	0.863817	1006
1	rs6695200	T	C	0.863817	1006
1	rs7520239	C	T	0.508946	1006
1	rs147723596	T	A	0.0308151	1006
1	rs2173895	A	T	0.663022	1006
1	rs184033222	C	T	0.00894632	1006
1	rs12143664	A	C	0.0795229	1006
1	rs12122177	C	T	0.0745527	1006
1	rs12122178	C	G	0.0795229	1006
1	rs6668867	C	T	0.0646123	1006
1	rs148265030	T	G	0.0149105	1006
1	rs12139967	A	C	0.0795229	1006
1	rs7538462	A	G	0.863817	1006
1	rs7543450	T	C	0.860835	1006
1	rs7551145	G	C	0.739563	1006
1	rs7551153	G	T	0.505964	1006
1	rs12091246	A	G	0.154076	1006
1	rs12086900	T	C	0.154076	1006
1	rs113519251	T	G	0.0347913	1006
1	rs12139822	T	A	0.121272	1006
1	rs10890046	T	A	0.505964	1006
1	rs10890047	T	G	0.505964	1006
1	rs1393012	G	A	0.154076	1006
1	rs76315442	C	T	0.0208748	1006
1	rs75553467	G	C	0.05666	1006
1	rs978616	G	A	0.154076	1006
1	rs7538193	C	T	0.0745527	1006
1	rs78876805	G	T	0.121272	1006
1	rs1604348	G	T	0.505964	1006
1	rs2062664	T	C	0.66004	1006
1	rs34411050	T	C	0.154076	1006
1	rs1501482	T	C	0.503976	1006
1	rs67805078	G	T	0.154076	1006
1	rs1846939	T	C	0.583499	1006
1	rs1501481	A	G	0.736581	1006
1	rs7514956	A	C	0.200795	1006
1	rs7517367	A	C	0.121272	1006
1	rs12023265	A	G	0.583499	1006
1	rs139381522	T	C	0.0178926	1006
1	rs9661557	C	T	0.858847	1006
1	rs72678448	G	A	0.149105	1006
1	rs11210284	G	C	0.121272	1006
1	rs61767165	A	C	0.0377734	1006
1	rs6669337	A	C	0.503976	1006
1	rs12128079	C	G	0.121272	1006
1	rs79359679	A	C	0.00994036	1006
1	rs57442339	G	A	0.0795229	1006
1	rs1604347	A	G	0.658052	1006
1	rs1604346	G	A	0.858847	1006
1	rs12023177	T	C	0.658052	1006
1	rs2088764	G	A	0.154076	1006
1	rs959414	T	G	0.502982	1006
1	rs79774017	C	A	0.0715706	1006
1	rs35105379	G	A	0.154076	1006
1	rs111809683	T	C	0.0795229	1006
1	rs139023090	A	G	0.0497018	1006
1	rs12033289	C	T	0.503976	1006
1	rs10890048	T	A	0.154076	1006
1	rs113578584	G	A	0.0795229	1006
1	rs11210285	T	C	0.658052	1006
1	rs11210286	T	C	0.154076	1006
1	rs34475691	C	T	0.154076	1006
1	rs10890049	C	A	0.154076	1006
1	rs139806244	C	T	0.0198807	1006
1	rs1360243	G	T	0.503976	1006
1	rs59403678	G	A	0.121272	1006
1	rs7524751	C	T	0.0795229	1006
1	rs76974922	A	G	0.0795229	1006
1	rs12026912	T	G	0.503976	1006
1	rs116162559	T	C	0.0168986	1006
1	rs12060939	G	C	0.275348	1006
1	rs7542499	A	C	0.501988	1006
1	rs12737220	G	T	0.149105	1006
1	rs75054708	A	T	0.0497018	1006
1	rs978433	T	C	0.526839	1006
1	rs10443225	C	T	0.0745527	1006
1	rs1854643	A	G	0.526839	1006
1	rs12122285	G	T	0.121272	1006
1	rs75312152	A	G	0.0795229	1006
1	rs11210288	T	C	0.275348	1006
1	rs113074776	A	G	0.0745527	1006
1	rs111613006	C	T	0.0795229	1006
1	rs1854644	C	A	0.526839	1006
1	rs6694107	T	G	0.526839	1006
1	rs72678457	C	T	0.0238569	1006
1	rs7512635	G	A	0.88171	1006
1	rs12123154	A	C	0.0795229	1006
1	rs1329988	A	G	0.88171	1006
1	rs1329989	A	G	0.88171	1006
1	rs12025606	T	C	0.526839	1006
1	rs12029032	A	G	0.526839	1006
1	rs12120813	T	A	0.0795229	1006
1	rs7542794	C	T	0.526839	1006
1	rs10890050	G	A	0.154076	1006
1	rs2173894	T	C	0.88171	1006
1	rs10890051	A	G	0.275348	1006
1	rs10890052	G	T	0.275348	1006
1	rs11210289	T	C	0.802187	1006
1	rs11210290	G	A	0.154076	1006
1	rs12133927	C	T	0.0795229	1006
1	rs12134850	C	G	0.275348	1006
1	rs12134913	C	T	0.275348	1006
1	rs7546677	A	C	0.275348	1006
1	rs1576438	G	A	0.275348	1006
1	rs6703341	T	C	0.87674	1006
1	rs68057546	C	T	0.275348	1006
1	rs61767168	T	A	0.21173	1006
1	rs61767170	C	A	0.0377734	1006
1	rs4650213	G	C	0.275348	1006
1	rs4649988	C	T	0.276342	1006
1	rs76356146	T	A	0.027833	1006
1	rs76972865	G	A	0.027833	1006
1	rs6670259	G	C	0.275348	1006
1	rs34958636	G	C	0.275348	1006
1	rs6662867	A	C	0.88171	1006
1	rs115466101	T	C	0.0129225	1006
1	rs115866275	T	A	0.00994036	1006
1	rs11210292	C	G	0.606362	1006
1	rs2341260	C	T	0.88171	1006
1	rs4571924	C	T	0.606362	1006
1	rs11210293	G	A	0.275348	1006
1	rs7546041	A	G	0.606362	1006
1	rs11210295	T	G	0.275348	1006
1	rs78007593	A	C	0.00994036	1006
1	rs1329990	A	C	0.880716	1006
1	rs74094852	A	C	0.121272	1006
1	rs11210296	G	T	0.275348	1006
1	rs6703007	T	C	0.275348	1006
1	rs6700402	A	G	0.88171	1006
1	rs6666312	G	A	0.606362	1006
1	rs12123673	G	A	0.275348	1006
1	rs12138472	C	G	0.0745527	1006
1	rs1360244	T	C	0.88171	1006
1	rs12746555	T	C	0.154076	1006
1	rs12726518	G	A	0.154076	1006
1	rs1411281	C	T	0.88171	1006
1	rs11210297	A	G	0.276342	1006
1	rs6667503	T	C	0.606362	1006
1	rs1411282	T	A	0.526839	1006
1	rs11210298	G	A	0.275348	1006
1	rs1556193	C	T	0.606362	1006
1	rs12127945	G	A	0.0735586	1006
1	rs34805515	A	G	0.275348	1006
1	rs116586288	C	T	0.00695825	1006
1	rs10159403	C	T	0.275348	1006
1	rs4650214	T	C	0.275348	1006
1	rs1604135	C	T	0.88171	1006
1	rs1604136	A	G	0.88171	1006
1	rs1604137	T	A	0.606362	1006
1	rs2088765	T	A	0.275348	1006
1	rs11210300	A	G	0.526839	1006
1	rs116771932	G	A	0.0168986	1006
1	rs34396275	A	C	0.0646123	1006
1	rs10890054	G	C	0.526839	1006
1	rs6671075	A	C	0.88171	1006
1	rs75313313	A	G	0.0347913	1006
1	rs10159060	G	A	0.606362	1006
1	rs1566585	A	C	0.275348	1006
1	rs7517062	C	T	0.606362	1006
1	rs7520447	C	T	0.275348	1006
1	rs4540593	T	C	0.88171	1006
1	rs17573281	C	T	0.0775348	1006
1	rs12057619	C	T	0.275348	1006
1	rs79813728	G	T	0.0328032	1006
1	rs6687434	T	G	0.121272	1006
1	rs6684815	A	T	0.513917	1006
1	rs10890055	C	A	0.513917	1006
1	rs34895167	C	G	0.027833	1006
1	rs6675727	C	T	0.882704	1006
1	rs11210301	T	A	0.276342	1006
1	rs11210302	C	G	0.276342	1006
1	rs11210303	T	A	0.276342	1006
1	rs11210304	A	G	0.276342	1006
1	rs12143351	A	G	0.276342	1006
1	rs11210305	C	T	0.276342	1006
1	rs11210306	G	A	0.809145	1006
1	rs12047954	A	G	0.239563	1006
1	rs4650219	C	T	0.810139	1006
1	rs7540134	T	C	0.532803	1006
1	rs76391551	A	C	0.0139165	1006
1	rs1952648	G	A	0.276342	1006
1	rs10890056	A	G	0.276342	1006
1	rs2134094	C	T	0.5666	1006
1	rs10890057	T	C	0.276342	1006
1	rs12134636	G	A	0.276342	1006
1	rs10890058	C	G	0.276342	1006
1	rs1576439	T	C	0.276342	1006
1	rs76850250	G	T	0.0397614	1006
1	rs1604352	C	T	0.5666	1006
1	rs1576437	T	C	0.5666	1006
1	rs67682924	T	A	0.15507	1006
1	rs10749826	C	T	0.842942	1006
1	rs6424554	T	C	0.5666	1006
1	rs12137601	G	A	0.276342	1006
1	rs6424555	T	C	0.593439	1006
1	rs77933245	A	C	0.0735586	1006
1	rs4650220	C	T	0.276342	1006
1	rs4339816	C	A	0.276342	1006
1	rs4339817	C	T	0.276342	1006
1	rs75572510	C	T	0.0695825	1006
1	rs2341263	C	T	0.275348	1006
1	rs2879990	C	T	0.276342	1006
1	rs2102123	A	G	0.275348	1006
1	rs2102124	G	A	0.275348	1006
1	rs77051274	C	G	0.0735586	1006
1	rs115811684	C	G	0.0447316	1006
1	rs76290833	T	G	0.0725646	1006
1	rs1576436	G	T	0.568588	1006
1	rs12094688	T	G	0.276342	1006
1	rs10159097	T	C	0.843936	1006
1	rs12139801	G	A	0.275348	1006
1	rs10157198	A	G	0.568588	1006
1	rs12143730	T	A	0.275348	1006
1	rs10157205	A	G	0.843936	1006
1	rs11210308	C	A	0.275348	1006
1	rs12125883	C	G	0.274354	1006
1	rs11210309	A	C	0.274354	1006
1	rs12096286	T	G	0.274354	1006
1	rs12060012	A	G	0.274354	1006
1	rs12060055	A	C	0.275348	1006
1	rs12060140	A	G	0.275348	1006
1	rs12096458	T	C	0.275348	1006
1	rs11210312	C	T	0.275348	1006
1	rs1576435	A	C	0.275348	1006
1	rs1576434	A	G	0.275348	1006
1	rs1576433	A	C	0.275348	1006
1	rs1576432	G	A	0.275348	1006
1	rs10789375	C	A	0.275348	1006
1	rs10890059	G	A	0.275348	1006
1	rs11210313	A	C	0.276342	1006
1	rs11210314	A	G	0.275348	1006
1	rs11210316	T	C	0.275348	1006
1	rs1329984	C	T	0.842942	1006
1	rs1411280	A	G	0.275348	1006
1	rs1411279	G	A	0.275348	1006
1	rs1411278	G	C	0.276342	1006
1	rs1411277	C	T	0.275348	1006
1	rs11210317	T	G	0.275348	1006
1	rs10890060	A	G	0.275348	1006
1	rs72680206	T	C	0.275348	1006
1	rs6703116	A	C	0.843936	1006
1	rs10890061	C	T	0.842942	1006
1	rs78772853	C	A	0.0735586	1006
1	rs11210318	A	T	0.275348	1006
1	rs12142476	T	G	0.275348	1006
1	rs12097934	A	G	0.0258449	1006
1	rs10890062	G	A	0.275348	1006
1	rs11210319	T	C	0.275348	1006
1	rs12117116	A	G	0.275348	1006
1	rs1329982	C	G	0.842942	1006
1	rs12047905	T	C	0.842942	1006
1	rs11210320	T	G	0.843936	1006
1	rs142848033	A	C	0.0168986	1006
1	rs1952647	A	C	0.845924	1006
1	rs1952646	T	C	0.843936	1006
1	rs1952645	T	C	0.568588	1006
1	rs1952644	A	C	0.843936	1006
1	rs1360242	T	C	0.843936	1006
1	rs115863201	T	C	0.00994036	1006
1	rs1360241	A	C	0.843936	1006
1	rs4650221	C	T	0.275348	1006
1	rs75416202	G	A	0.00397614	1006
1	rs1576431	C	A	0.842942	1006
1	rs6668347	A	G	0.842942	1006
1	rs1576430	T	G	0.842942	1006
1	rs1576429	G	A	0.842942	1006
1	rs115069468	G	A	0.0188867	1006
1	rs79709841	C	T	0.0954274	1006
1	rs1576428	C	T	0.567594	1006
1	rs1576427	G	A	0.567594	1006
1	rs7529163	T	C	0.0735586	1006
1	rs115868711	T	C	0.0656064	1006
1	rs10890063	T	C	0.567594	1006
1	rs149635265	T	C	0.0258449	1006
1	rs79904435	G	A	0.0735586	1006
1	rs1952643	G	A	0.567594	1006
1	rs7524524	T	C	0.567594	1006
1	rs12046068	G	A	0.567594	1006
1	rs1576426	C	T	0.567594	1006
1	rs114381319	C	T	0.0159046	1006
1	rs1329981	C	T	0.567594	1006
1	rs11210321	C	G	0.275348	1006
1	rs12410714	G	A	0.157058	1006
1	rs11210322	A	G	0.121272	1006
1	rs12049074	G	A	0.724652	1006
1	rs10890064	T	A	0.850895	1006
1	rs1329992	G	A	0.848907	1006
1	rs186358322	G	A	0.00994036	1006
1	rs6424557	G	T	0.0864811	1006
1	rs6680131	A	G	0.640159	1006
1	rs6683123	T	G	0.635189	1006
1	rs1329987	T	A	0.640159	1006
1	rs1329986	T	C	0.848907	1006
1	rs1329985	A	G	0.640159	1006
1	rs1009146	T	C	0.636183	1006
1	rs7553862	G	A	0.848907	1006
1	rs7367782	T	C	0.0854871	1006
1	rs6424558	C	T	0.848907	1006
1	rs10157788	C	T	0.843936	1006
1	rs10157802	G	A	0.848907	1006
1	rs4565655	G	A	0.848907	1006
1	rs4361947	A	G	0.848907	1006
1	rs10890065	G	T	0.848907	1006
1	rs4606267	G	A	0.848907	1006
1	rs4367755	A	C	0.842942	1006
1	rs140287768	A	G	0.0208748	1006
1	rs74093079	C	T	0.120278	1006
1	rs4610956	G	A	0.723658	1006
1	rs4271157	T	C	0.848907	1006
1	rs74093082	T	A	0.120278	1006
1	rs7546056	A	G	0.723658	1006
1	rs9425011	T	C	0.0864811	1006
1	rs9425122	T	A	0.847913	1006
1	rs72680235	A	C	0.0457256	1006
1	rs79848811	T	C	0.0457256	1006
1	rs1909068	G	A	0.120278	1006
1	rs1497851	T	G	0.723658	1006
1	rs11805099	A	G	0.120278	1006
1	rs11808385	C	T	0.120278	1006
1	rs61767191	T	C	0.0437376	1006
1	rs12128378	T	C	0.120278	1006
1	rs12129488	T	G	0.120278	1006
1	rs12125712	G	A	0.120278	1006
1	rs1353673	A	T	0.125249	1006
1	rs115631455	A	G	0.0168986	1006
1	rs17574363	T	C	0.0666004	1006
1	rs12135137	A	G	0.120278	1006
1	rs1497848	C	T	0.723658	1006
1	rs11811423	C	T	0.125249	1006
1	rs17515183	T	C	0.120278	1006
1	rs1353672	G	A	0.0854871	1006
1	rs4451508	G	A	0.723658	1006
1	rs75459041	A	G	0.120278	1006
1	rs4638066	T	C	0.848907	1006
1	rs72680236	C	T	0.0218688	1006
1	rs4396074	G	A	0.848907	1006
1	rs4382664	T	C	0.848907	1006
1	rs77179438	C	A	0.120278	1006
1	rs4402083	G	A	0.985089	1006
1	rs35290681	A	T	0.0457256	1006
1	rs11210323	A	G	0.120278	1006
1	rs12142356	C	T	0.120278	1006
1	rs34843145	A	G	0.028827	1006
1	rs9803702	T	C	0.120278	1006
1	rs9425123	A	G	0.72167	1006
1	rs77982542	T	C	0.0208748	1006
1	rs9803770	T	C	0.120278	1006
1	rs9803771	T	C	0.120278	1006
1	rs145117283	G	T	0.0178926	1006
1	rs4649989	A	G	0.0864811	1006
1	rs9425124	A	G	0.848907	1006
1	rs148643575	G	A	0.00994036	1006
1	rs11210324	G	A	0.120278	1006
1	rs7551061	G	T	0.11829	1006
1	rs7541091	A	T	0.119284	1006
1	rs4650222	A	G	0.196819	1006
1	rs7544143	T	G	0.199801	1006
1	rs11808889	T	G	0.11829	1006
1	rs11810333	A	G	0.125249	1006
1	rs188928759	T	C	0.00894632	1006
1	rs10158329	T	A	0.199801	1006
1	rs11809325	T	C	0.11829	1006
1	rs11807634	G	T	0.11829	1006
1	rs55664950	T	C	0.11829	1006
1	rs1497852	A	G	0.11829	1006
1	rs75518232	A	G	0.0337972	1006
1	rs10158002	C	T	0.11829	1006
1	rs9425125	G	A	0.181909	1006
1	rs6686422	T	C	0.297217	1006
1	rs6424560	T	A	0.502982	1006
1	rs6674198	C	T	0.440358	1006
1	rs4617355	A	G	0.441352	1006
1	rs11210325	C	T	0.252485	1006
1	rs9425012	G	A	0.188867	1006
1	rs1497853	G	T	0.441352	1006
1	rs4584347	C	T	0.436382	1006
1	rs1073099	T	C	0.272366	1006
1	rs34293871	G	A	0.272366	1006
1	rs9425014	G	A	0.49006	1006
1	rs115443630	C	T	0.0337972	1006
1	rs4431793	A	G	0.474155	1006
1	rs4431794	A	G	0.474155	1006
1	rs4456054	T	A	0.474155	1006
1	rs75691724	A	G	0.0198807	1006
1	rs57961006	T	C	0.0159046	1006
1	rs2221052	C	T	0.200795	1006
1	rs9425015	T	C	0.474155	1006
1	rs9425016	T	C	0.49006	1006
1	rs56772751	C	T	0.0159046	1006
1	rs1603653	C	G	0.474155	1006
1	rs4364822	A	G	0.49006	1006
1	rs11210326	G	A	0.49006	1006
1	rs36142686	A	G	0.201789	1006
1	rs11210327	C	T	0.474155	1006
1	rs11210328	C	T	0.272366	1006
1	rs148050124	T	G	0.0218688	1006
1	rs9425017	C	T	0.201789	1006
1	rs4478768	T	G	0.474155	1006
1	rs2880289	G	A	0.27336	1006
1	rs112182293	G	A	0.0159046	1006
1	rs111596067	T	C	0.0159046	1006
1	rs112736080	C	T	0.0159046	1006
1	rs12048991	T	A	0.271372	1006
1	rs9425018	C	T	0.487078	1006
1	rs4326578	A	G	0.710736	1006
1	rs36125960	G	T	0.271372	1006
1	rs2342207	T	C	0.489066	1006
1	rs7515628	A	T	0.489066	1006
1	rs4233107	G	A	0.49006	1006
1	rs1353667	C	T	0.271372	1006
1	rs12145291	T	C	0.055666	1006
1	rs183761516	G	A	0.0198807	1006
1	rs141909065	T	C	0.0576541	1006
1	rs1497841	G	A	0.279324	1006
1	rs11576660	T	C	0.32008	1006
1	rs4633235	T	C	0.26839	1006
1	rs4364823	C	T	0.104374	1006
1	rs9425019	C	G	0.26839	1006
1	rs142064752	G	A	0.0149105	1006
1	rs3738117	C	G	0.588469	1006
1	rs3738116	C	T	0.32008	1006
1	rs12123213	A	G	0.306163	1006
1	rs4291455	T	C	0.588469	1006
1	rs4650224	G	A	0.164016	1006
1	rs6677431	G	A	0.588469	1006
1	rs6677643	G	A	0.32008	1006
1	rs9425020	T	C	0.104374	1006
1	rs9425126	C	T	0.588469	1006
1	rs6672593	T	C	0.32008	1006
1	rs9425127	T	C	0.26839	1006
1	rs115068120	A	G	0.0218688	1006
1	rs9425128	C	T	0.428429	1006
1	rs1909067	C	T	0.26839	1006
1	rs112322749	G	T	0.0357853	1006
1	rs4451506	A	T	0.26839	1006
1	rs12145301	G	A	0.321074	1006
1	rs12760435	C	T	0.0735586	1006
1	rs80137753	G	A	0.0357853	1006
1	rs10890066	T	G	0.32008	1006
1	rs10789376	T	A	0.321074	1006
1	rs9425021	G	A	0.10835	1006
1	rs2132998	G	A	0.104374	1006
1	rs7550532	G	A	0.321074	1006
1	rs7540734	A	G	0.321074	1006
1	rs1497840	G	A	0.284294	1006
1	rs6662778	C	T	0.589463	1006
1	rs4630083	A	G	0.590457	1006
1	rs9425129	C	G	0.591451	1006
1	rs11210329	T	A	0.424453	1006
1	rs7412683	C	G	0.409543	1006
1	rs17515948	A	G	0.164016	1006
1	rs10493519	G	A	0.164016	1006
1	rs74095227	A	T	0.0149105	1006
1	rs6692022	T	C	0.424453	1006
1	rs4633236	A	T	0.936382	1006
1	rs952930	A	G	0.0656064	1006
1	rs4313352	C	T	0.934394	1006
1	rs7515492	T	C	0.166998	1006
1	rs72680263	C	T	0.101392	1006
1	rs12032969	T	C	0.364811	1006
1	rs2341264	C	T	0.398608	1006
1	rs115560153	C	A	0.026839	1006
1	rs10890067	C	T	0.833002	1006
1	rs151262153	C	A	0.0109344	1006
1	rs56024645	C	T	0.101392	1006
1	rs2341265	C	T	0.101392	1006
1	rs10890068	G	A	0.833002	1006
1	rs11210333	T	G	0.101392	1006
1	rs34741423	A	C	0.0656064	1006
1	rs7554779	A	G	0.934394	1006
1	rs7543292	C	A	0.833002	1006
1	rs4644448	C	A	0.934394	1006
1	rs4372201	A	G	0.833002	1006
1	rs11526574	A	G	0.101392	1006
1	rs7549433	C	A	0.934394	1006
1	rs12129428	T	C	0.934394	1006
1	rs10890069	C	A	0.934394	1006
1	rs10890070	T	C	0.934394	1006
1	rs72680271	G	A	0.101392	1006
1	rs12076475	T	G	0.102386	1006
1	rs79855077	T	A	0.102386	1006
1	rs12750968	C	T	0.934394	1006
1	rs140803544	A	C	0.102386	1006
1	rs10890071	G	A	0.832008	1006
1	rs10890072	A	G	0.934394	1006
1	rs11210334	A	G	0.832008	1006
1	rs7531876	G	A	0.831014	1006
1	rs140066893	A	G	0.0159046	1006
1	rs1391290	G	A	0.934394	1006
1	rs1603651	G	C	0.934394	1006
1	rs34313526	C	T	0.082505	1006
1	rs114247478	G	T	0.0417495	1006
1	rs10789377	G	A	0.34493	1006
1	rs75250348	G	A	0.00397614	1006
1	rs1874730	G	C	0.842942	1006
1	rs7522587	C	T	0.0914513	1006
1	rs10890073	A	G	0.842942	1006
1	rs34847254	G	T	0.0656064	1006
1	rs75701941	G	A	0.00596421	1006
1	rs79537839	C	T	0.0636183	1006
1	rs1603650	T	C	0.0914513	1006
1	rs116532860	G	A	0.0198807	1006
1	rs1603649	C	T	0.0914513	1006
1	rs2030021	T	C	0.0924453	1006
1	rs11210335	A	C	0.0914513	1006
1	rs139985567	C	T	0.0159046	1006
1	rs145886846	G	T	0.0159046	1006
1	rs111694471	G	A	0.0159046	1006
1	rs1580777	G	T	0.934394	1006
1	rs1580776	A	T	0.934394	1006
1	rs12046476	A	G	0.0914513	1006
1	rs6424563	C	T	0.0914513	1006
1	rs35086541	A	G	0.0656064	1006
1	rs12410574	A	G	0.842942	1006
1	rs10890074	G	A	0.0914513	1006
1	rs181168639	A	G	0.00894632	1006
1	rs12731999	T	A	0.842942	1006
1	rs11210336	T	G	0.934394	1006
1	rs12407838	T	C	0.0656064	1006
1	rs1546205	G	A	0.841948	1006
1	rs1497844	T	C	0.934394	1006
1	rs1463801	G	T	0.934394	1006
1	rs6673621	C	T	0.0924453	1006
1	rs11210337	A	G	0.427435	1006
1	rs12044240	A	G	0.0914513	1006
1	rs1546204	G	A	0.934394	1006
1	rs1463800	A	C	0.934394	1006
1	rs4649991	T	A	0.0914513	1006
1	rs17487645	A	G	0.0914513	1006
1	rs116317369	T	C	0.00894632	1006
1	rs61765867	G	A	0.0477137	1006
1	rs58742045	A	T	0.0924453	1006
1	rs12045842	T	C	0.0924453	1006
1	rs11590979	A	G	0.496024	1006
1	rs10789378	T	A	0.589463	1006
1	rs1846142	C	T	0.497018	1006
1	rs114990070	G	A	0.0129225	1006
1	rs11210340	T	C	0.345924	1006
1	rs11210342	C	G	0.34493	1006
1	rs72682110	C	T	0.0914513	1006
1	rs115843480	A	C	0.00795229	1006
1	rs12048881	T	G	0.0914513	1006
1	rs6683170	C	T	0.497018	1006
1	rs72682115	G	A	0.0188867	1006
1	rs6704517	T	A	0.34493	1006
1	rs4650226	C	G	0.0914513	1006
1	rs12088506	G	A	0.497018	1006
1	rs3947376	A	C	0.589463	1006
1	rs17094315	C	T	0.0914513	1006
1	rs72682120	A	G	0.0775348	1006
1	rs10890076	C	T	0.934394	1006
1	rs11210343	G	A	0.498012	1006
1	rs10082321	T	C	0.0666004	1006
1	rs6666961	A	G	0.34493	1006
1	rs115322851	C	A	0.0208748	1006
1	rs76760191	A	G	0.0666004	1006
1	rs10081995	T	C	0.0666004	1006
1	rs1391288	A	C	0.934394	1006
1	rs12129561	C	T	0.34493	1006
1	rs2133001	G	A	0.05666	1006
1	rs12023556	T	C	0.0914513	1006
1	rs2342208	C	T	0.426441	1006
1	rs2342209	G	A	0.497018	1006
1	rs2342210	C	T	0.934394	1006
1	rs115695695	T	A	0.0228628	1006
1	rs6701802	C	A	0.34493	1006
1	rs1353670	T	C	0.934394	1006
1	rs1353669	T	C	0.934394	1006
1	rs7554706	C	T	0.934394	1006
1	rs6424564	T	C	0.497018	1006
1	rs6680989	G	A	0.934394	1006
1	rs12066010	A	T	0.426441	1006
1	rs72682144	T	C	0.0914513	1006
1	rs7539595	T	G	0.9334	1006
1	rs1874729	C	G	0.934394	1006
1	rs10518430	C	T	0.34493	1006
1	rs11210345	T	C	0.426441	1006
1	rs12733894	A	G	0.496024	1006
1	rs12028145	T	C	0.0914513	1006
1	rs78727853	G	A	0.0477137	1006
1	rs4650227	G	A	0.0914513	1006
1	rs7531779	T	A	0.934394	1006
1	rs72682158	A	T	0.0188867	1006
1	rs7518173	C	T	0.436382	1006
1	rs12124610	T	C	0.128231	1006
1	rs12120654	G	A	0.115308	1006
1	rs1532480	G	T	0.54672	1006
1	rs12403088	G	T	0.368787	1006
1	rs2132999	G	A	0.473161	1006
1	rs150834980	C	T	0.05666	1006
1	rs12404758	C	T	0.110338	1006
1	rs12737602	C	T	0.0745527	1006
1	rs77159319	T	C	0.0437376	1006
1	rs12743926	C	T	0.0745527	1006
1	rs12747828	A	C	0.0745527	1006
1	rs11210346	T	A	0.110338	1006
1	rs4650228	A	G	0.529821	1006
1	rs17576512	A	C	0.05666	1006
1	rs17576547	A	T	0.05666	1006
1	rs78634358	T	G	0.05666	1006
1	rs17094362	C	T	0.101392	1006
1	rs55791434	C	A	0.290258	1006
1	rs7537401	C	T	0.116302	1006
1	rs72682170	T	C	0.110338	1006
1	rs2342211	G	A	0.473161	1006
1	rs2342212	C	T	0.925447	1006
1	rs12122237	T	C	0.474155	1006
1	rs10493521	C	A	0.271372	1006
1	rs71655417	G	A	0.0854871	1006
1	rs17576719	T	A	0.05666	1006
1	rs151202764	C	T	0.00795229	1006
1	rs17576753	C	T	0.055666	1006
1	rs17517490	T	C	0.05666	1006
1	rs17094367	T	C	0.109344	1006
1	rs12725298	T	A	0.0745527	1006
1	rs12730127	T	C	0.0745527	1006
1	rs4649992	C	T	0.472167	1006
1	rs4650230	T	G	0.474155	1006
1	rs1497847	G	A	0.942346	1006
1	rs1874731	T	C	0.474155	1006
1	rs12735515	C	T	0.0745527	1006
1	rs4650231	C	A	0.469185	1006
1	rs4650232	G	C	0.472167	1006
1	rs75326914	T	C	0.055666	1006
1	rs78094790	G	A	0.055666	1006
1	rs4147207	C	T	0.282306	1006
1	rs1817986	A	T	0.66004	1006
1	rs1817985	A	T	0.66004	1006
1	rs6666774	T	C	0.111332	1006
1	rs75420276	T	C	0.055666	1006
1	rs2880291	C	G	0.472167	1006
1	rs12129729	A	C	0.359841	1006
1	rs79627751	G	A	0.054672	1006
1	rs34029303	C	T	0.0745527	1006
1	rs72682192	A	G	0.111332	1006
1	rs7544208	A	T	0.942346	1006
1	rs7340110	G	A	0.0745527	1006
1	rs1497850	T	C	0.0109344	1006
1	rs72682195	C	T	0.109344	1006
1	rs74093357	T	A	0.0467197	1006
1	rs1320538	A	G	0.0248509	1006
1	rs12755138	A	T	0.0745527	1006
1	rs34298627	C	A	0.0745527	1006
1	rs12066267	G	C	0.112326	1006
1	rs2342213	T	C	0.319085	1006
1	rs11210348	C	T	0.0586481	1006
1	rs12072977	T	C	0.0586481	1006
1	rs12067692	G	A	0.0586481	1006
1	rs111362931	C	A	0.0228628	1006
1	rs1463799	C	T	0.434394	1006
1	rs12131511	A	T	0.0656064	1006
1	rs1497842	G	C	0.4334	1006
1	rs12727693	A	G	0.0745527	1006
1	rs12089529	C	T	0.111332	1006
1	rs1353668	A	C	0.435388	1006
1	rs1391287	A	G	0.318091	1006
1	rs1353671	T	C	0.0596421	1006
1	rs72683804	C	A	0.110338	1006
1	rs12734465	G	A	0.0745527	1006
1	rs11806676	A	C	0.0596421	1006
1	rs10890077	G	A	0.0596421	1006
1	rs140649461	A	G	0.0149105	1006
1	rs11210349	C	T	0.319085	1006
1	rs74093365	C	G	0.0596421	1006
1	rs142304103	C	T	0.00695825	1006
1	rs1340433	G	T	0.432406	1006
1	rs1340432	T	C	0.0596421	1006
1	rs1340430	A	G	0.380716	1006
1	rs1340429	A	G	0.434394	1006
1	rs35990618	A	C	0.0606362	1006
1	rs6673400	A	G	0.813121	1006
1	rs60662920	A	T	0.0596421	1006
1	rs7547438	C	T	0.492048	1006
1	rs61776223	T	A	0.321074	1006
1	rs7514189	A	T	0.432406	1006
1	rs1340428	A	G	0.05666	1006
1	rs12756108	A	G	0.0745527	1006
1	rs7516730	A	T	0.432406	1006
1	rs7527637	G	A	0.321074	1006
1	rs12057306	C	T	0.0596421	1006
1	rs699820	G	A	0.925447	1006
1	rs1037519	T	C	0.432406	1006
1	rs146450113	G	T	0.0347913	1006
1	rs10890078	T	C	0.432406	1006
1	rs12743187	G	A	0.0735586	1006
1	rs10493523	C	G	0.324056	1006
1	rs79617584	C	T	0.0337972	1006
1	rs79505172	T	C	0.0427435	1006
1	rs2047402	T	A	0.633201	1006
1	rs699819	C	G	0.312127	1006
1	rs1340443	A	G	0.633201	1006
1	rs1811517	G	A	0.185885	1006
1	rs142816111	A	G	0.11332	1006
1	rs12117315	C	T	0.446322	1006
1	rs12136815	T	C	0.633201	1006
1	rs72683825	A	C	0.120278	1006
1	rs17577526	C	T	0.0447316	1006
1	rs10493524	A	C	0.311133	1006
1	rs7529034	A	G	0.0477137	1006
1	rs12742913	G	T	0.0725646	1006
1	rs2342214	T	C	0.633201	1006
1	rs12039842	T	C	0.0695825	1006
1	rs1378045	C	T	0.447316	1006
1	rs979255	T	C	0.67992	1006
1	rs36045244	T	G	0.0725646	1006
1	rs71655418	G	A	0.0725646	1006
1	rs826369	C	T	0.311133	1006
1	rs1417263	C	G	0.447316	1006
1	rs7513302	G	A	0.560636	1006
1	rs12044794	T	C	0.114314	1006
1	rs12238977	A	G	0.0477137	1006
1	rs80340420	G	T	0.185885	1006
1	rs141522962	G	A	0.0149105	1006
1	rs12409558	G	T	0.120278	1006
1	rs10890079	C	T	0.633201	1006
1	rs113874580	C	T	0.0188867	1006
1	rs34349124	T	C	0.0596421	1006
1	rs1340446	G	A	0.311133	1006
1	rs1340445	T	C	0.311133	1006
1	rs984234	G	T	0.67992	1006
1	rs35700305	C	A	0.0725646	1006
1	rs861149	T	C	0.312127	1006
1	rs78001276	A	G	0.0725646	1006
1	rs1497856	C	G	0.680915	1006
1	rs75429791	A	G	0.0119284	1006
1	rs34828619	G	C	0.0725646	1006
1	rs10890080	G	A	0.67992	1006
1	rs6699192	C	T	0.0467197	1006
1	rs1340444	G	A	0.632207	1006
1	rs1340442	A	G	0.639165	1006
1	rs77232327	A	G	0.05666	1006
1	rs76642796	C	A	0.0477137	1006
1	rs699811	C	T	0.305169	1006
1	rs17094439	T	A	0.186879	1006
1	rs139254735	A	G	0.00994036	1006
1	rs12411120	T	C	0.257455	1006
1	rs17094440	G	A	0.258449	1006
1	rs1948614	T	C	0.116302	1006
1	rs1948615	T	C	0.373757	1006
1	rs2016423	G	T	0.734592	1006
1	rs6671711	A	C	0.373757	1006
1	rs17578280	A	G	0.253479	1006
1	rs12401808	T	C	0.258449	1006
1	rs12410805	G	A	0.258449	1006
1	rs11210353	T	C	0.348907	1006
1	rs35965154	G	A	0.0725646	1006
1	rs1902087	T	C	0.373757	1006
1	rs61776243	G	A	0.258449	1006
1	rs66760907	A	C	0.356859	1006
1	rs114853592	G	A	0.115308	1006
1	rs76453624	A	T	0.0725646	1006
1	rs6674402	A	T	0.258449	1006
1	rs116792375	A	C	0.00994036	1006
1	rs6685725	G	A	0.349901	1006
1	rs6662170	C	A	0.258449	1006
1	rs10789379	C	T	0.730616	1006
1	rs77823434	A	G	0.0427435	1006
1	rs75032140	C	T	0.0427435	1006
1	rs72683859	T	C	0.0506958	1006
1	rs145220332	A	G	0.0208748	1006
1	rs10890081	C	T	0.354871	1006
1	rs12725208	A	G	0.115308	1006
1	rs35165660	A	G	0.373757	1006
1	rs141255265	A	G	0.0178926	1006
1	rs7541029	T	C	0.373757	1006
1	rs71655420	A	C	0.115308	1006
1	rs184014849	G	C	0.0119284	1006
1	rs977522	G	T	0.373757	1006
1	rs10789380	C	T	0.355865	1006
1	rs115375943	C	T	0.258449	1006
1	rs4650233	A	G	0.355865	1006
1	rs2792073	G	A	0.625249	1006
1	rs11210354	G	A	0.355865	1006
1	rs80310894	T	C	0.0427435	1006
1	rs12738513	T	A	0.0725646	1006
1	rs6664685	G	A	0.355865	1006
1	rs61776246	A	T	0.0685885	1006
1	rs12408517	C	T	0.258449	1006
1	rs1768650	T	G	0.956262	1006
1	rs1671051	A	C	0.625249	1006
1	rs3856034	G	A	0.355865	1006
1	rs12068272	G	T	0.0725646	1006
1	rs12064720	G	T	0.0725646	1006
1	rs72683874	T	C	0.0626243	1006
1	rs34352688	T	C	0.0725646	1006
1	rs11210355	C	G	0.263419	1006
1	rs115413287	C	T	0.0387674	1006
1	rs79992260	G	T	0.0725646	1006
1	rs4650234	T	C	0.956262	1006
1	rs11588483	C	T	0.0815109	1006
1	rs72683877	T	C	0.257455	1006
1	rs147640146	T	A	0.0228628	1006
1	rs1454610	A	G	0.354871	1006
1	rs1340439	C	T	0.357853	1006
1	rs921717	A	G	0.357853	1006
1	rs921718	C	T	0.626243	1006
1	rs79861771	G	T	0.0427435	1006
1	rs12035249	T	C	0.254473	1006
1	rs12036352	T	C	0.257455	1006
1	rs12046593	C	A	0.254473	1006
1	rs75331118	T	C	0.0437376	1006
1	rs17578476	C	A	0.257455	1006
1	rs12040443	A	G	0.259443	1006
1	rs1454612	C	T	0.739563	1006
1	rs1454613	C	A	0.359841	1006
1	rs17094489	G	A	0.249503	1006
1	rs17094491	C	T	0.255467	1006
1	rs958820	T	C	0.7167	1006
1	rs17578595	G	A	0.104374	1006
1	rs11210356	A	G	0.361829	1006
1	rs7519992	A	G	0.312127	1006
1	rs7520000	A	G	0.312127	1006
1	rs2124033	G	A	0.739563	1006
1	rs75188555	C	A	0.0606362	1006
1	rs1671053	C	A	0.985089	1006
1	rs7523081	T	G	0.336978	1006
1	rs76213448	T	A	0.0119284	1006
1	rs77102502	G	A	0.0119284	1006
1	rs1378046	G	A	0.290258	1006
1	rs12033301	G	A	0.447316	1006
1	rs1340440	G	A	0.359841	1006
1	rs1454614	G	C	0.359841	1006
1	rs6659748	C	T	0.359841	1006
1	rs6675003	A	G	0.304175	1006
1	rs12086196	A	G	0.358847	1006
1	rs12081419	T	A	0.358847	1006
1	rs12096456	C	T	0.358847	1006
1	rs1545564	G	A	0.353877	1006
1	rs115705814	C	T	0.0238569	1006
1	rs1869580	C	G	0.0606362	1006
1	rs4649994	A	T	0.353877	1006
1	rs12406213	G	A	0.054672	1006
1	rs6669598	C	T	0.353877	1006
1	rs2343093	A	C	0.353877	1006
1	rs6685128	T	C	0.0606362	1006
1	rs112050611	C	T	0.0119284	1006
1	rs6697032	G	A	0.286282	1006
1	rs11210357	C	T	0.112326	1006
1	rs10890083	A	G	0.594433	1006
1	rs61778061	C	T	0.361829	1006
1	rs78314128	G	A	0.00994036	1006
1	rs7534619	T	A	0.588469	1006
1	rs10789381	T	C	0.469185	1006
1	rs10458581	A	G	0.590457	1006
1	rs10890084	T	C	0.590457	1006
1	rs2343094	G	A	0.636183	1006
1	rs1158405	A	G	0.590457	1006
1	rs3964041	A	G	0.587475	1006
1	rs7545797	G	A	0.593439	1006
1	rs7524030	C	A	0.593439	1006
1	rs7537932	A	C	0.593439	1006
1	rs10789382	A	G	0.593439	1006
1	rs4300178	C	T	0.588469	1006
1	rs10458582	A	G	0.588469	1006
1	rs10458583	G	T	0.411531	1006
1	rs10458584	A	C	0.587475	1006
1	rs61778062	C	T	0.362823	1006
1	rs17094522	G	T	0.0149105	1006
1	rs6672527	C	T	0.362823	1006
1	rs12142473	C	A	0.055666	1006
1	rs1979216	G	T	0.587475	1006
1	rs11210359	G	A	0.586481	1006
1	rs17094526	C	T	0.05666	1006
1	rs12079619	T	G	0.588469	1006
1	rs11210360	A	G	0.588469	1006
1	rs11210361	T	C	0.362823	1006
1	rs12085584	A	T	0.587475	1006
1	rs7545016	A	G	0.587475	1006
1	rs7545026	A	G	0.592445	1006
1	rs7549862	T	G	0.586481	1006
1	rs35900026	A	T	0.119284	1006
1	rs1160782	G	A	0.468191	1006
1	rs12401749	C	T	0.05666	1006
1	rs967881	G	A	0.638171	1006
1	rs17520168	T	C	0.362823	1006
1	rs17094533	C	G	0.0477137	1006
1	rs17094536	T	A	0.119284	1006
1	rs17579506	T	C	0.362823	1006
1	rs17094539	G	A	0.0477137	1006
1	rs17579548	G	A	0.0149105	1006
1	rs1551391	A	G	0.468191	1006
1	rs1551392	T	C	0.468191	1006
1	rs2014651	G	A	0.411531	1006
1	rs968173	T	G	0.119284	1006
1	rs1963248	G	T	0.612326	1006
1	rs2124032	G	A	0.468191	1006
1	rs17094545	C	T	0.119284	1006
1	rs1023862	C	T	0.468191	1006
1	rs17094548	C	A	0.0477137	1006
1	rs17094551	G	A	0.119284	1006
1	rs139971665	T	G	0.0109344	1006
1	rs12083576	T	C	0.119284	1006
1	rs79902855	G	A	0.05666	1006
1	rs71655422	A	G	0.0149105	1006
1	rs17094561	T	C	0.119284	1006
1	rs11210362	G	T	0.468191	1006
1	rs17094565	A	T	0.05666	1006
1	rs34446943	A	C	0.119284	1006
1	rs12060383	C	T	0.119284	1006
1	rs11210363	G	A	0.362823	1006
1	rs11210364	A	G	0.587475	1006
1	rs6662779	A	C	0.119284	1006
1	rs77830703	A	G	0.0109344	1006
1	rs6701825	C	T	0.119284	1006
1	rs1340436	G	A	0.411531	1006
1	rs72685809	A	G	0.05666	1006
1	rs72685810	C	T	0.05666	1006
1	rs12091914	T	C	0.11829	1006
1	rs75787255	A	G	0.11829	1006
1	rs6700377	G	A	0.11829	1006
1	rs6700775	G	A	0.11829	1006
1	rs6700787	G	A	0.119284	1006
1	rs1340423	C	T	0.38171	1006
1	rs145221401	C	T	0.00894632	1006
1	rs6696503	A	G	0.55666	1006
1	rs2789708	T	A	0.460239	1006
1	rs2792075	C	T	0.460239	1006
1	rs2034760	C	T	0.496024	1006
1	rs72685814	G	A	0.0497018	1006
1	rs72954138	A	T	0.0974155	1006
1	rs71655423	G	C	0.0119284	1006
1	rs72685815	A	G	0.0974155	1006
1	rs72685817	A	G	0.0974155	1006
1	rs72685819	A	G	0.0974155	1006
1	rs12047206	T	C	0.501988	1006
1	rs78048157	A	G	0.0457256	1006
1	rs6664601	T	C	0.0497018	1006
1	rs9662577	T	C	0.400596	1006
1	rs10890086	C	A	0.501988	1006
1	rs2803128	G	A	0.500994	1006
1	rs12747535	A	G	0.107356	1006
1	rs17094575	G	T	0.0944334	1006
1	rs72685824	G	T	0.0367793	1006
1	rs4549989	A	G	0.0974155	1006
1	rs1340434	C	T	0.599404	1006
1	rs12034480	C	T	0.501988	1006
1	rs1417260	C	G	0.0974155	1006
1	rs11210366	C	T	0.400596	1006
1	rs10493525	C	T	0.0497018	1006
1	rs17094586	G	T	0.0974155	1006
1	rs12120978	A	G	0.399602	1006
1	rs12410370	G	A	0.0974155	1006
1	rs2733256	A	G	0.902584	1006
1	rs2733257	A	G	0.902584	1006
1	rs77930985	G	T	0.0974155	1006
1	rs2733258	G	A	0.902584	1006
1	rs72685830	G	A	0.0497018	1006
1	rs12096018	G	A	0.400596	1006
1	rs4650235	A	G	0.501988	1006
1	rs12130770	C	T	0.400596	1006
1	rs113837344	T	A	0.0974155	1006
1	rs145693178	G	A	0.0119284	1006
1	rs78890416	G	T	0.0954274	1006
1	rs1768652	T	C	0.599404	1006
1	rs11210367	A	T	0.400596	1006
1	rs717830	A	G	0.0497018	1006
1	rs7544252	G	C	0.400596	1006
1	rs61200871	G	A	0.0974155	1006
1	rs66562882	A	C	0.0964215	1006
1	rs10890090	A	G	0.500994	1006
1	rs12062996	T	C	0.400596	1006
1	rs149274654	G	C	0.026839	1006
1	rs1840360	C	A	0.0477137	1006
1	rs72685833	G	A	0.0139165	1006
1	rs7550937	G	A	0.400596	1006
1	rs1768649	A	G	0.599404	1006
1	rs115949117	A	G	0.00994036	1006
1	rs11210368	G	A	0.400596	1006
1	rs72685837	A	G	0.0497018	1006
1	rs112926764	A	C	0.0497018	1006
1	rs2803131	T	C	0.599404	1006
1	rs72685839	G	A	0.0497018	1006
1	rs17521189	C	T	0.400596	1006
1	rs11210369	T	C	0.400596	1006
1	rs147235723	T	C	0.0447316	1006
1	rs114635458	G	A	0.0328032	1006
1	rs17580527	C	T	0.0397614	1006
1	rs10493526	T	C	0.400596	1006
1	rs1340425	C	T	0.0974155	1006
1	rs140545723	A	T	0.026839	1006
1	rs55681160	T	G	0.0974155	1006
1	rs2733260	T	C	0.599404	1006
1	rs11210370	G	A	0.400596	1006
1	rs1340424	C	G	0.501988	1006
1	rs77083422	T	C	0.0407555	1006
1	rs12753473	A	C	0.501988	1006
1	rs12076161	A	C	0.400596	1006
1	rs12077198	A	G	0.400596	1006
1	rs2219141	G	A	0.0974155	1006
1	rs7513356	T	G	0.0974155	1006
1	rs11809296	C	T	0.0447316	1006
1	rs7516938	A	C	0.0477137	1006
1	rs9659345	A	G	0.400596	1006
1	rs80319740	G	A	0.0367793	1006
1	rs151081047	A	G	0.026839	1006
1	rs74358222	G	C	0.0437376	1006
1	rs7533599	G	A	0.400596	1006
1	rs9660534	A	T	0.398608	1006
1	rs146531738	C	T	0.00795229	1006
1	rs12081389	T	A	0.398608	1006
1	rs2792068	A	G	0.503976	1006
1	rs17094622	T	C	0.0447316	1006
1	rs11210372	G	A	0.398608	1006
1	rs2733262	T	C	0.503976	1006
1	rs17094627	C	T	0.0974155	1006
1	rs12082647	A	C	0.398608	1006
1	rs17094629	A	C	0.0974155	1006
1	rs17094632	T	G	0.0974155	1006
1	rs60579799	A	T	0.0974155	1006
1	rs75214981	T	C	0.0427435	1006
1	rs2733264	T	C	0.503976	1006
1	rs148399984	C	T	0.027833	1006
1	rs10890092	C	T	0.501988	1006
1	rs74093166	G	A	0.0447316	1006
1	rs10890093	G	T	0.400596	1006
1	rs10890094	A	G	0.400596	1006
1	rs2733265	G	C	0.503976	1006
1	rs1340447	C	A	0.501988	1006
1	rs2255940	A	G	0.902584	1006
1	rs2733267	G	A	0.501988	1006
1	rs2803133	C	T	0.501988	1006
1	rs12092771	A	G	0.400596	1006
1	rs72956095	T	C	0.0477137	1006
1	rs41410848	G	T	0.0974155	1006
1	rs9988487	C	G	0.0477137	1006
1	rs9988659	C	T	0.0477137	1006
1	rs115095093	C	A	0.00994036	1006
1	rs7536904	T	G	0.400596	1006
1	rs72685863	A	G	0.0228628	1006
1	rs72685866	A	G	0.0497018	1006
1	rs72685868	A	G	0.0725646	1006
1	rs10493527	C	A	0.0497018	1006
1	rs56929921	G	A	0.0477137	1006
1	rs2603542	C	A	0.903579	1006
1	rs12044322	T	C	0.501988	1006
1	rs10493528	T	A	0.400596	1006
1	rs7518124	G	A	0.501988	1006
1	rs2792074	A	G	0.501988	1006
1	rs12137774	G	A	0.40159	1006
1	rs59674279	T	C	0.0964215	1006
1	rs2789706	T	C	0.501988	1006
1	rs2603541	A	G	0.500994	1006
1	rs116134090	T	C	0.0337972	1006
1	rs1417259	T	G	0.400596	1006
1	rs72685874	T	A	0.0139165	1006
1	rs72685875	T	C	0.0367793	1006
1	rs11210374	C	G	0.402584	1006
1	rs7544238	C	A	0.402584	1006
1	rs35254292	T	C	0.0129225	1006
1	rs11210375	C	T	0.402584	1006
1	rs58494793	C	T	0.0984095	1006
1	rs11810961	T	A	0.0984095	1006
1	rs11803265	C	A	0.0477137	1006
1	rs1361463	T	A	0.402584	1006
1	rs114909155	C	T	0.0407555	1006
1	rs11210377	G	T	0.402584	1006
1	rs12116914	T	G	0.402584	1006
1	rs1378047	A	G	0.0487078	1006
1	rs74093182	A	T	0.0477137	1006
1	rs10890095	G	A	0.402584	1006
1	rs72958118	C	G	0.0984095	1006
1	rs77337859	G	C	0.0238569	1006
1	rs72958121	C	T	0.0477137	1006
1	rs2343182	A	G	0.499006	1006
1	rs1304907	C	T	0.499006	1006
1	rs1578310	G	A	0.40159	1006
1	rs1591964	A	C	0.404573	1006
1	rs144274033	C	G	0.0188867	1006
1	rs61776686	T	C	0.402584	1006
1	rs58253217	A	G	0.0477137	1006
1	rs12064944	A	G	0.402584	1006
1	rs12064997	A	T	0.500994	1006
1	rs12064998	A	G	0.402584	1006
1	rs79717941	G	T	0.0447316	1006
1	rs77414817	G	A	0.0129225	1006
1	rs182826400	A	C	0.0119284	1006
1	rs182910360	T	C	0.0119284	1006
1	rs11210379	C	T	0.402584	1006
1	rs12401388	G	A	0.0506958	1006
1	rs114849833	C	T	0.0467197	1006
1	rs139858802	G	A	0.0238569	1006
1	rs11802699	A	C	0.0477137	1006
1	rs10890096	T	C	0.500994	1006
1	rs11803052	A	G	0.0984095	1006
1	rs11210380	C	T	0.500994	1006
1	rs58760069	A	G	0.0477137	1006
1	rs2733253	A	G	0.499006	1006
1	rs114010904	T	G	0.0397614	1006
1	rs140222342	G	T	0.0149105	1006
1	rs1551390	T	A	0.0984095	1006
1	rs11210383	C	A	0.402584	1006
1	rs72685887	A	C	0.0367793	1006
1	rs59118365	G	A	0.0477137	1006
1	rs72685889	C	T	0.0506958	1006
1	rs2343185	T	C	0.499006	1006
1	rs72685892	A	G	0.0506958	1006
1	rs144848561	C	T	0.0258449	1006
1	rs56975240	T	A	0.0984095	1006
1	rs11585896	C	T	0.403579	1006
1	rs10890098	T	C	0.402584	1006
1	rs10890099	A	G	0.402584	1006
1	rs6424568	G	A	0.499006	1006
1	rs115088909	C	T	0.0318091	1006
1	rs67551075	T	C	0.0984095	1006
1	rs6424569	G	C	0.500994	1006
1	rs12138557	C	A	0.402584	1006
1	rs7555147	T	C	0.0477137	1006
1	rs11210385	T	C	0.45825	1006
1	rs11584294	A	G	0.0477137	1006
1	rs28890229	A	G	0.407555	1006
1	rs11210386	C	T	0.501988	1006
1	rs79584705	C	A	0.0129225	1006
1	rs78968377	G	A	0.0884692	1006
1	rs6424570	A	C	0.952286	1006
1	rs10890100	A	C	0.498012	1006
1	rs114386798	C	T	0.00994036	1006
1	rs10890101	C	T	0.498012	1006
1	rs2880560	G	A	0.454274	1006
1	rs6703761	G	C	0.952286	1006
1	rs114738840	C	G	0.00894632	1006
1	rs7556283	G	A	0.0467197	1006
1	rs2343189	T	A	0.952286	1006
1	rs72958154	G	T	0.0884692	1006
1	rs75742892	G	T	0.0467197	1006
1	rs74433984	G	A	0.0467197	1006
1	rs59927006	A	G	0.0884692	1006
1	rs60701806	A	G	0.0467197	1006
1	rs182750837	C	T	0.0139165	1006
1	rs57725374	A	G	0.0467197	1006
1	rs11210387	G	T	0.413519	1006
1	rs57764907	A	G	0.0467197	1006
1	rs75222971	G	A	0.0894632	1006
1	rs67082658	C	T	0.54175	1006
1	rs6657933	A	G	0.410537	1006
1	rs2343191	A	G	0.0467197	1006
1	rs11589413	C	T	0.026839	1006
1	rs1986455	T	G	0.0894632	1006
1	rs1987219	G	A	0.0467197	1006
1	rs1578930	G	A	0.0894632	1006
1	rs191937274	A	G	0.0248509	1006
1	rs74363345	C	T	0.0894632	1006
1	rs9662322	G	T	0.410537	1006
1	rs72958166	T	C	0.0894632	1006
1	rs11584480	T	A	0.54175	1006
1	rs11210388	C	T	0.37674	1006
1	rs72958168	T	C	0.0894632	1006
1	rs4650236	T	C	0.0894632	1006
1	rs60264424	G	T	0.0894632	1006
1	rs114103105	A	G	0.028827	1006
1	rs11210389	A	C	0.54175	1006
1	rs11210390	C	T	0.54175	1006
1	rs77689690	T	A	0.0477137	1006
1	rs11806015	G	A	0.0894632	1006
1	rs58096858	C	A	0.0815109	1006
1	rs9970341	T	G	0.0894632	1006
1	rs57778052	A	G	0.410537	1006
1	rs72958186	T	G	0.0894632	1006
1	rs2343194	G	A	0.452286	1006
1	rs6699220	A	T	0.454274	1006
1	rs74096019	C	A	0.0467197	1006
1	rs75580284	T	A	0.0357853	1006
1	rs4650237	T	G	0.543738	1006
1	rs6663201	T	C	0.408549	1006
1	rs6660710	A	G	0.408549	1006
1	rs4556311	G	A	0.45328	1006
1	rs11210392	C	G	0.406561	1006
1	rs11210393	T	C	0.398608	1006
1	rs142013592	T	C	0.0914513	1006
1	rs2343196	T	C	0.407555	1006
1	rs116202357	A	T	0.0437376	1006
1	rs2343197	T	C	0.423459	1006
1	rs59295640	C	T	0.00795229	1006
1	rs72958200	A	G	0.210736	1006
1	rs116755500	A	G	0.0228628	1006
1	rs11210394	C	T	0.352883	1006
1	rs12039894	G	T	0.322068	1006
1	rs17588031	G	A	0.210736	1006
1	rs12066151	C	G	0.210736	1006
1	rs1351778	G	A	0.789264	1006
1	rs1483784	C	T	0.789264	1006
1	rs12045527	T	C	0.328032	1006
1	rs10493535	C	T	0.083499	1006
1	rs150602793	A	G	0.00994036	1006
1	rs72960108	A	G	0.114314	1006
1	rs10890102	G	T	0.909543	1006
1	rs12143930	A	G	0.909543	1006
1	rs71655424	C	T	0.0884692	1006
1	rs17522644	G	A	0.351889	1006
1	rs17588367	A	G	0.0904573	1006
1	rs922936	C	A	0.512922	1006
1	rs17094728	A	G	0.0357853	1006
1	rs11210395	G	A	0.475149	1006
1	rs11210396	C	T	0.0357853	1006
1	rs11210397	A	C	0.0357853	1006
1	rs11210398	C	T	0.398608	1006
1	rs149953265	A	G	0.0168986	1006
1	rs12406113	C	A	0.0159046	1006
1	rs79908926	T	C	0.0397614	1006
1	rs11210399	C	A	0.394632	1006
1	rs34174464	G	C	0.0397614	1006
1	rs61776707	A	G	0.0308151	1006
1	rs10890103	C	G	0.911531	1006
1	rs12122915	A	T	0.0367793	1006
1	rs146211582	G	C	0.0248509	1006
1	rs35325059	G	A	0.026839	1006
1	rs11210400	C	A	0.511928	1006
1	rs951811	G	C	0.0188867	1006
1	rs78917996	G	T	0.0367793	1006
1	rs7521245	T	A	0.911531	1006
1	rs1384884	G	T	0.911531	1006
1	rs4650239	A	G	0.910537	1006
1	rs76640738	A	T	0.910537	1006
1	rs78994872	C	A	0.39662	1006
1	rs147185571	G	T	0.0914513	1006
1	rs1384882	C	T	0.911531	1006
1	rs4650240	A	T	0.911531	1006
1	rs115687201	T	C	0.0606362	1006
1	rs4650241	T	C	0.911531	1006
1	rs4650242	C	T	0.911531	1006
1	rs75274216	C	G	0.0218688	1006
1	rs1483787	T	G	0.911531	1006
1	rs1384883	C	T	0.511928	1006
1	rs72687631	T	G	0.0397614	1006
1	rs1843024	C	T	0.399602	1006
1	rs138274098	T	C	0.026839	1006
1	rs74737352	C	T	0.136183	1006
1	rs115784519	C	A	0.0218688	1006
1	rs80073797	A	G	0.0497018	1006
1	rs115438332	G	A	0.055666	1006
1	rs6681458	T	C	0.911531	1006
1	rs79435376	G	A	0.0367793	1006
1	rs17094777	C	T	0.0367793	1006
1	rs7538410	T	G	0.911531	1006
1	rs12029234	G	C	0.399602	1006
1	rs10493533	A	G	0.0914513	1006
1	rs6676622	C	T	0.511928	1006
1	rs2211207	G	A	0.911531	1006
1	rs7554250	T	C	0.911531	1006
1	rs10789383	A	G	0.399602	1006
1	rs147323073	G	A	0.0914513	1006
1	rs6424572	G	T	0.911531	1006
1	rs12740120	T	A	0.0318091	1006
1	rs75134485	A	C	0.0914513	1006
1	rs7547033	T	C	0.909543	1006
1	rs115488289	C	T	0.0168986	1006
1	rs10493531	T	G	0.383698	1006
1	rs1483782	A	T	0.911531	1006
1	rs4650243	C	A	0.383698	1006
1	rs139068297	C	A	0.0188867	1006
1	rs7542672	C	T	0.0884692	1006
1	rs4649995	T	C	0.911531	1006
1	rs4649996	G	C	0.474155	1006
1	rs112993198	C	G	0.0149105	1006
1	rs10789384	G	T	0.511928	1006
1	rs113144292	G	A	0.0447316	1006
1	rs4650245	C	T	0.511928	1006
1	rs1072936	G	A	0.908549	1006
1	rs76366507	T	G	0.0367793	1006
1	rs11210402	C	T	0.0914513	1006
1	rs1574842	G	A	0.510934	1006
1	rs6670220	G	A	0.0914513	1006
1	rs12044425	A	G	0.511928	1006
1	rs6669321	T	A	0.908549	1006
1	rs76440924	A	G	0.0218688	1006
1	rs139843112	C	T	0.0258449	1006
1	rs7529775	T	C	0.0914513	1006
1	rs11210403	T	A	0.511928	1006
1	rs1483789	A	G	0.906561	1006
1	rs72960151	T	C	0.0914513	1006
1	rs1934729	T	G	0.908549	1006
1	rs1032082	A	G	0.510934	1006
1	rs1984229	A	G	0.511928	1006
1	rs1483792	G	A	0.908549	1006
1	rs11579809	C	T	0.383698	1006
1	rs12068778	C	G	0.0367793	1006
1	rs12731752	G	A	0.026839	1006
1	rs1483793	A	G	0.475149	1006
1	rs1340473	T	A	0.397614	1006
1	rs78286821	T	C	0.0109344	1006
1	rs1340474	T	C	0.397614	1006
1	rs7535190	T	C	0.510934	1006
1	rs7535276	T	C	0.908549	1006
1	rs114763958	T	C	0.0636183	1006
1	rs72687664	C	T	0.0178926	1006
1	rs114116813	C	T	0.027833	1006
1	rs11210404	G	A	0.510934	1006
```
