## Supplementary material for "Characterization of shared and ancestry-specific signals driving complex traits using multi-ancestry fine-mapping": s1_ref.bim

```
1	rs34074382	0	72807030	T	A
1	rs12735295	0	72811460	A	C
1	rs11209948	0	72811904	G	T
1	rs78095791	0	72811957	A	G
1	rs2568960	0	72812249	A	G
1	rs2815753	0	72812324	G	A
1	rs2815752	0	72812440	G	A
1	rs2613494	0	72812657	A	G
1	rs2568961	0	72812747	C	T
1	rs6682389	0	72813057	C	T
1	rs1460943	0	72813129	C	T
1	rs1432639	0	72813218	C	A
1	rs1460942	0	72813256	A	T
1	rs1460940	0	72814617	G	A
1	rs141020691	0	72814681	G	A
1	rs2815749	0	72814783	A	G
1	rs2815748	0	72816147	G	A
1	rs111519543	0	72817062	A	G
1	rs6690399	0	72817099	A	T
1	rs115782507	0	72817341	A	G
1	rs17526561	0	72818226	C	A
1	rs146822750	0	72818872	G	T
1	rs140419987	0	72819077	C	A
1	rs6697541	0	72819360	A	G
1	rs2012697	0	72819612	T	C
1	rs2613500	0	72819884	T	C
1	rs74967575	0	72819888	T	A
1	rs114096332	0	72820444	A	G
1	rs115137136	0	72820557	G	A
1	rs12137749	0	72820709	G	A
1	rs2815747	0	72821126	G	T
1	rs116155482	0	72821310	A	G
1	rs12143571	0	72822096	T	A
1	rs12117438	0	72822479	A	G
1	rs114340685	0	72822916	A	G
1	rs137935824	0	72822917	T	G
1	rs115381238	0	72823570	T	C
1	rs990871	0	72823713	C	T
1	rs6661921	0	72824855	G	A
1	rs6687024	0	72824860	C	T
1	rs145375378	0	72825872	A	G
1	rs12143898	0	72826172	G	A
1	rs78120369	0	72826945	C	G
1	rs6660464	0	72826949	T	C
1	rs76611872	0	72827037	T	G
1	rs138762872	0	72827496	A	T
1	rs76455638	0	72827501	G	A
1	rs12139531	0	72827776	G	A
1	rs149585098	0	72827932	T	A
1	rs144295335	0	72828097	A	G
1	rs12144335	0	72828183	T	C
1	rs10889947	0	72828221	T	C
1	rs148710178	0	72828646	A	G
1	rs115720372	0	72829015	T	G
1	rs144622218	0	72829181	T	C
1	rs11581382	0	72829347	C	T
1	rs11581403	0	72829530	C	T
1	rs11588959	0	72829623	G	T
1	rs114362098	0	72829673	C	G
1	rs11209950	0	72829680	A	T
1	rs11581447	0	72829683	C	A
1	rs141051622	0	72830413	A	G
1	rs72943001	0	72831388	C	T
1	rs12123328	0	72833201	A	G
1	rs74820801	0	72833505	A	G
1	rs2613508	0	72833582	C	T
1	rs60012417	0	72834023	C	T
1	rs2613507	0	72834503	A	G
1	rs12117250	0	72834799	G	T
1	rs2613505	0	72835410	C	T
1	rs2613504	0	72835740	G	A
1	rs78093366	0	72835838	A	G
1	rs1841499	0	72836456	A	T
1	rs76564193	0	72836935	C	A
1	rs7531118	0	72837239	T	C
1	rs11209951	0	72837490	C	T
1	rs11209952	0	72837500	C	T
1	rs72684612	0	72837777	T	A
1	rs72945107	0	72838186	G	T
1	rs112657490	0	72838345	G	A
1	rs10789336	0	72838406	G	A
1	rs1993709	0	72838529	A	G
1	rs4322186	0	72838561	G	T
1	rs2613503	0	72839774	C	A
1	rs1903376	0	72839905	C	T
1	rs1903374	0	72840051	G	A
1	rs79547900	0	72841201	G	A
1	rs150174526	0	72842570	G	C
1	rs72684614	0	72842892	C	T
1	rs72684616	0	72843433	A	G
1	rs72684617	0	72843790	T	C
1	rs12120564	0	72843946	T	C
1	rs12131707	0	72844293	C	T
1	rs2999987	0	72844514	T	C
1	rs115714540	0	72844557	T	A
1	rs111811461	0	72844743	A	T
1	rs72945111	0	72845176	T	C
1	rs72945113	0	72845264	T	C
1	rs72684618	0	72845271	C	T
1	rs2815783	0	72845658	A	T
1	rs1841496	0	72845917	T	C
1	rs1599339	0	72846190	A	G
1	rs1599338	0	72846235	C	G
1	rs12122822	0	72846382	T	G
1	rs1599337	0	72846460	C	G
1	rs1599336	0	72846483	T	G
1	rs114030522	0	72846614	C	T
1	rs114668802	0	72847258	C	T
1	rs1599335	0	72847620	A	C
1	rs2815781	0	72848682	A	T
1	rs146122624	0	72849014	C	T
1	rs2815780	0	72849025	G	A
1	rs1841494	0	72849074	C	T
1	rs113348402	0	72849078	G	A
1	rs1841493	0	72849086	G	A
1	rs72945117	0	72849531	T	G
1	rs2613481	0	72849858	T	C
1	rs2613480	0	72850392	T	C
1	rs2815778	0	72850425	G	A
1	rs2815777	0	72850661	G	A
1	rs113742654	0	72850986	G	A
1	rs2613479	0	72851003	C	T
1	rs116371221	0	72851105	C	T
1	rs145181282	0	72851178	G	A
1	rs12562576	0	72852383	G	A
1	rs1961767	0	72852773	G	A
1	rs116011317	0	72852824	G	A
1	rs1072882	0	72852995	G	A
1	rs2815775	0	72853409	C	T
1	rs145137300	0	72856559	A	G
1	rs9724659	0	72856585	A	G
1	rs140643319	0	72856867	C	A
1	rs112424847	0	72857628	A	G
1	rs114479776	0	72858027	G	T
1	rs113658001	0	72858214	A	G
1	rs974250	0	72858467	C	T
1	rs115867144	0	72859306	A	G
1	rs12128877	0	72859347	A	G
1	rs114116549	0	72859448	A	G
1	rs79073735	0	72859940	T	C
1	rs115373964	0	72860566	G	T
1	rs1350765	0	72860688	T	G
1	rs143835771	0	72861361	G	A
1	rs1460939	0	72861567	A	T
1	rs12123766	0	72861847	G	A
1	rs1460938	0	72862035	C	A
1	rs114840868	0	72862279	C	A
1	rs1824530	0	72863102	C	T
1	rs12409327	0	72863137	C	T
1	rs116110330	0	72863898	C	T
1	rs4650133	0	72863906	G	A
1	rs1903372	0	72865045	A	G
1	rs7551291	0	72865128	A	C
1	rs1599334	0	72866574	T	G
1	rs2815767	0	72866847	A	G
1	rs2613473	0	72866971	G	A
1	rs112188545	0	72867109	A	G
1	rs78086129	0	72867555	T	C
1	rs111643139	0	72867572	G	A
1	rs141022099	0	72868973	G	C
1	rs140559059	0	72869183	G	A
1	rs145514771	0	72869631	T	C
1	rs1460937	0	72869695	G	T
1	rs145238898	0	72870451	C	T
1	rs290697	0	72870881	G	T
1	rs111993682	0	72871144	A	G
1	rs11209960	0	72871160	C	T
1	rs115781967	0	72871716	C	G
1	rs77447766	0	72872404	C	T
1	rs76827956	0	72872889	A	G
1	rs138648158	0	72874073	C	T
1	rs1838662	0	72874257	C	T
1	rs12406365	0	72874258	G	A
1	rs143550351	0	72874380	C	A
1	rs2590943	0	72874456	A	G
1	rs12139940	0	72875061	A	G
1	rs10789338	0	72875201	A	T
1	rs11209961	0	72875646	T	A
1	rs17092643	0	72875837	G	A
1	rs290703	0	72876286	G	A
1	rs290702	0	72876346	A	G
1	rs144329453	0	72876572	C	T
1	rs115771589	0	72877798	G	A
1	rs17092655	0	72877899	A	C
1	rs185261849	0	72878330	A	G
1	rs72684636	0	72878664	G	C
1	rs17092663	0	72879614	G	A
1	rs77052064	0	72879781	G	T
1	rs115781252	0	72880148	C	T
1	rs17092672	0	72880428	A	T
1	rs114944569	0	72881705	C	T
1	rs112840433	0	72881721	G	A
1	rs142150714	0	72881724	A	G
1	rs7532281	0	72882343	C	G
1	rs115335794	0	72882463	C	T
1	rs11209963	0	72883303	A	G
1	rs76696481	0	72884606	A	G
1	rs10789339	0	72884712	G	A
1	rs11209964	0	72885087	C	T
1	rs2797110	0	72885098	A	G
1	rs2590942	0	72885281	T	G
1	rs7549534	0	72885969	G	C
1	rs6673910	0	72886559	C	G
1	rs2492971	0	72887188	C	T
1	rs141356028	0	72887362	C	T
1	rs112265677	0	72887660	G	A
1	rs10889950	0	72887750	C	T
1	rs10889951	0	72887886	G	A
1	rs113554795	0	72888225	A	C
1	rs2590938	0	72888380	T	G
1	rs4649955	0	72888654	C	T
1	rs7551803	0	72889713	A	C
1	rs2815766	0	72889878	T	C
1	rs144474339	0	72890063	T	C
1	rs112656716	0	72890466	G	A
1	rs10889952	0	72890548	T	A
1	rs111644709	0	72890956	C	T
1	rs2797104	0	72891435	G	A
1	rs111260506	0	72891446	G	A
1	rs75694800	0	72891703	C	G
1	rs145854761	0	72892208	T	A
1	rs116640468	0	72893387	G	T
1	rs6424469	0	72893648	C	A
1	rs6424470	0	72893683	T	G
1	rs12140682	0	72893883	G	A
1	rs12125828	0	72893885	C	T
1	rs139579066	0	72895370	A	C
1	rs2166314	0	72895551	C	T
1	rs12405127	0	72895762	C	T
1	rs116152102	0	72896151	C	A
1	rs79499349	0	72896317	G	T
1	rs72945146	0	72896381	G	C
1	rs111910691	0	72896519	T	C
1	rs2422221	0	72896654	C	T
1	rs980243	0	72897106	A	G
1	rs112590630	0	72897477	G	T
1	rs12143162	0	72897687	T	C
1	rs112698639	0	72897742	G	A
1	rs78199870	0	72897958	T	A
1	rs1445582	0	72897985	C	A
1	rs782257	0	72899059	G	A
1	rs113837642	0	72899299	G	A
1	rs1445581	0	72899359	A	G
1	rs12404629	0	72899477	C	T
1	rs112054323	0	72900479	G	A
1	rs111912888	0	72900965	G	A
1	rs992956	0	72901141	T	G
1	rs114086144	0	72901383	G	A
1	rs1373914	0	72901515	C	T
1	rs1373913	0	72901573	T	C
1	rs112008066	0	72901576	C	A
1	rs6424471	0	72901752	T	G
1	rs1084441	0	72902623	G	A
1	rs1084440	0	72902776	T	A
1	rs1084439	0	72902919	T	G
1	rs141631092	0	72902925	A	T
1	rs1596762	0	72902974	T	C
1	rs7531708	0	72903039	A	G
1	rs7531797	0	72903118	A	G
1	rs113468304	0	72904013	G	A
1	rs12035943	0	72904244	C	G
1	rs12724444	0	72904288	G	A
1	rs7524249	0	72905881	A	C
1	rs782240	0	72906385	G	A
1	rs1822977	0	72906443	A	G
1	rs12133881	0	72906742	C	T
1	rs2121056	0	72906786	A	G
1	rs782239	0	72908137	T	C
1	rs111616364	0	72908144	A	G
1	rs112397929	0	72908616	T	G
1	rs7534013	0	72909011	A	G
1	rs4649956	0	72909435	C	T
1	rs17092708	0	72909893	C	G
1	rs12026130	0	72910098	T	C
1	rs10889955	0	72910182	T	G
1	rs17092723	0	72911063	A	T
1	rs11209968	0	72911317	T	A
1	rs782252	0	72911829	C	T
1	rs12119736	0	72912656	G	A
1	rs2422222	0	72912745	G	A
1	rs113049633	0	72912952	G	C
1	rs7535539	0	72913499	C	A
1	rs7547113	0	72913603	A	G
1	rs80210263	0	72914129	C	A
1	rs111760100	0	72915131	T	C
1	rs112914908	0	72915699	G	C
1	rs113421220	0	72915720	C	T
1	rs782246	0	72915804	G	A
1	rs782245	0	72915844	G	A
1	rs11209969	0	72916124	G	A
1	rs782244	0	72916451	G	A
1	rs782243	0	72916538	C	T
1	rs782242	0	72916574	C	T
1	rs78931181	0	72916577	A	G
1	rs12408774	0	72916914	C	T
1	rs12404691	0	72917017	A	T
1	rs116009627	0	72917500	G	T
1	rs77959080	0	72918274	C	G
1	rs112609295	0	72918277	C	T
1	rs1084443	0	72918307	A	C
1	rs75593079	0	72919499	G	C
1	rs2121055	0	72920283	A	G
1	rs12759396	0	72921381	G	A
1	rs75365549	0	72921464	T	G
1	rs139336538	0	72922684	T	C
1	rs74814377	0	72922756	G	A
1	rs77328742	0	72923408	C	T
1	rs782221	0	72924057	C	T
1	rs78568434	0	72924558	A	G
1	rs4650138	0	72924689	C	A
1	rs782219	0	72924810	A	G
1	rs4650139	0	72924848	C	T
1	rs6698502	0	72925024	A	G
1	rs782218	0	72925397	G	C
1	rs111558538	0	72925469	T	C
1	rs61771778	0	72926855	A	G
1	rs113364618	0	72927340	G	A
1	rs7523080	0	72927346	G	A
1	rs1838658	0	72928467	T	C
1	rs150536739	0	72929062	G	T
1	rs79334904	0	72930595	T	C
1	rs12035763	0	72930635	T	C
1	rs1664410	0	72932316	G	T
1	rs183228866	0	72932452	T	A
1	rs12134405	0	72932974	T	G
1	rs7534853	0	72934011	A	G
1	rs782237	0	72934077	G	C
1	rs6692258	0	72934320	G	A
1	rs782236	0	72934826	A	G
1	rs145579236	0	72935414	G	A
1	rs75188794	0	72936229	G	A
1	rs10889956	0	72936345	C	T
1	rs1822981	0	72936795	C	T
1	rs1822980	0	72936801	G	A
1	rs949773	0	72937078	C	G
1	rs1807758	0	72937523	C	T
1	rs11582111	0	72937758	T	A
1	rs7530496	0	72937842	A	G
1	rs10889957	0	72938027	G	A
1	rs77399366	0	72938041	T	C
1	rs55868164	0	72938159	C	T
1	rs10493498	0	72938249	A	C
1	rs796698	0	72938495	C	T
1	rs1418621	0	72938679	C	T
1	rs143587003	0	72939759	C	T
1	rs7536869	0	72939855	A	C
1	rs10789340	0	72940273	A	G
1	rs61771792	0	72940536	C	T
1	rs186634806	0	72941110	A	G
1	rs143551908	0	72941473	A	G
1	rs80022132	0	72941784	C	T
1	rs74089203	0	72941970	C	T
1	rs112552181	0	72942362	G	A
1	rs80214517	0	72942781	C	A
1	rs12408088	0	72942878	A	G
1	rs111578194	0	72943785	C	T
1	rs79197341	0	72944025	G	A
1	rs7550173	0	72944617	A	T
1	rs11209972	0	72944714	A	G
1	rs146776326	0	72945064	G	T
1	rs782214	0	72945128	A	G
1	rs782212	0	72945666	C	T
1	rs149229982	0	72945697	G	T
1	rs61491549	0	72945762	G	T
1	rs782211	0	72946328	G	A
1	rs12033462	0	72947342	G	A
1	rs782210	0	72947430	T	C
1	rs75587440	0	72947999	C	T
1	rs1031188	0	72948540	G	A
1	rs17092792	0	72948800	G	A
1	rs707444	0	72949290	G	A
1	rs78506678	0	72949727	T	C
1	rs4649957	0	72949748	A	T
1	rs140865791	0	72950671	A	G
1	rs1822979	0	72951344	C	T
1	rs17097721	0	72951777	A	C
1	rs78765738	0	72952053	G	A
1	rs17092800	0	72952117	A	G
1	rs17092801	0	72952372	A	G
1	rs782208	0	72953022	T	C
1	rs782207	0	72953251	G	A
1	rs76179389	0	72953323	G	A
1	rs74546891	0	72953435	G	T
1	rs813004	0	72954611	A	C
1	rs2218500	0	72954641	T	G
1	rs6692386	0	72954883	G	T
1	rs4545290	0	72955823	A	G
1	rs10493499	0	72955990	T	C
1	rs812462	0	72956037	C	T
1	rs782205	0	72956078	C	T
1	rs61771794	0	72956259	G	C
1	rs10889958	0	72956535	A	T
1	rs61771795	0	72956912	G	A
1	rs11586991	0	72957054	T	C
1	rs146553742	0	72957365	A	G
1	rs11588862	0	72957909	A	C
1	rs782202	0	72958148	G	T
1	rs61771796	0	72958533	A	G
1	rs61771798	0	72958702	A	G
1	rs72684685	0	72958905	G	A
1	rs61771799	0	72959039	G	A
1	rs1445591	0	72960011	A	G
1	rs7551627	0	72960531	A	G
1	rs75638902	0	72963345	C	T
1	rs782224	0	72964112	G	A
1	rs10493500	0	72964317	A	G
1	rs17529262	0	72964551	C	G
1	rs61771801	0	72964639	C	G
1	rs17601288	0	72964863	T	C
1	rs17529367	0	72965259	G	A
1	rs782222	0	72966262	A	G
1	rs17092826	0	72966826	C	T
1	rs61771802	0	72968000	A	C
1	rs61771803	0	72968438	C	T
1	rs141699997	0	72969667	G	A
1	rs17529451	0	72969682	A	G
1	rs17529499	0	72970529	T	C
1	rs61771804	0	72971306	G	T
1	rs61771805	0	72972799	T	A
1	rs7519366	0	72973344	C	T
1	rs782195	0	72973415	C	T
1	rs7534258	0	72974235	A	G
1	rs10493501	0	72974933	G	A
1	rs1342688	0	72975089	A	G
1	rs55770461	0	72975584	G	C
1	rs782228	0	72975877	C	T
1	rs782227	0	72976852	G	C
1	rs782226	0	72976932	C	A
1	rs17601834	0	72980430	T	C
1	rs1445590	0	72980520	T	C
1	rs17529888	0	72980804	C	A
1	rs982910	0	72980953	T	C
1	rs61771829	0	72980989	A	C
1	rs17529967	0	72981983	G	T
1	rs61771830	0	72983316	G	T
1	rs782233	0	72984094	A	C
1	rs61771831	0	72984162	G	A
1	rs137861162	0	72984687	T	C
1	rs12028229	0	72986136	G	T
1	rs12060746	0	72987229	G	A
1	rs782231	0	72987442	A	T
1	rs782230	0	72987960	A	G
1	rs782229	0	72988082	G	A
1	rs707443	0	72988291	C	T
1	rs2590944	0	72988992	T	G
1	rs117140566	0	72989151	C	T
1	rs1542161	0	72989390	A	G
1	rs1445589	0	72989439	G	A
1	rs1445588	0	72989781	T	G
1	rs1664393	0	72990070	C	T
1	rs1664392	0	72990411	A	G
1	rs1664391	0	72990691	A	G
1	rs17602241	0	72990787	G	T
1	rs1775363	0	72990825	G	A
1	rs1775364	0	72990826	T	C
1	rs1775365	0	72991089	A	G
1	rs1775366	0	72991193	T	A
1	rs1775367	0	72991433	T	C
1	rs1664389	0	72991689	C	G
1	rs989753	0	72991809	A	G
1	rs17543124	0	72992393	A	G
1	rs117562047	0	72992450	C	T
1	rs1775368	0	72992580	A	T
1	rs10493503	0	72992714	G	A
1	rs1775369	0	72992758	C	G
1	rs1664387	0	72992761	T	C
1	rs1775370	0	72992856	C	T
1	rs17543217	0	72994090	T	A
1	rs7412745	0	72994246	T	A
1	rs17092896	0	72994525	T	A
1	rs141014181	0	72994894	T	C
1	rs118019752	0	72995365	C	T
1	rs782268	0	72995398	A	C
1	rs80021716	0	72996004	G	C
1	rs782267	0	72996189	G	A
1	rs1084445	0	72996521	T	C
1	rs77042349	0	72997448	A	G
1	rs113564906	0	72997916	T	C
1	rs1084444	0	72998811	C	T
1	rs79520244	0	73000020	A	G
1	rs72951119	0	73000063	T	G
1	rs77822965	0	73000451	C	T
1	rs72951120	0	73000813	T	G
1	rs113815992	0	73001048	G	T
1	rs11585938	0	73001526	A	G
1	rs77714794	0	73001778	T	C
1	rs142029530	0	73002114	T	C
1	rs150656307	0	73002167	T	C
1	rs76526590	0	73002184	C	G
1	rs12750136	0	73002288	G	A
1	rs1445585	0	73002750	G	C
1	rs145973864	0	73002985	C	T
1	rs112996720	0	73003235	G	A
1	rs74090008	0	73003332	C	A
1	rs17092900	0	73003410	A	G
1	rs113250741	0	73003684	G	A
1	rs12077714	0	73004028	G	A
1	rs12748090	0	73005277	T	A
1	rs76086113	0	73005496	C	T
1	rs75290324	0	73005559	A	G
1	rs72951126	0	73005780	A	T
1	rs115704284	0	73006071	C	G
1	rs61771832	0	73006137	C	T
1	rs17152	0	73007218	C	T
1	rs782263	0	73008167	C	T
1	rs72951136	0	73008322	C	T
1	rs17492034	0	73008701	G	A
1	rs80053326	0	73008966	T	C
1	rs75277237	0	73009197	G	C
1	rs782262	0	73009278	T	C
1	rs79852272	0	73009445	G	A
1	rs782261	0	73010063	T	C
1	rs782259	0	73010294	A	T
1	rs146871065	0	73010430	A	G
1	rs2797092	0	73011443	T	C
1	rs117176920	0	73011745	C	A
1	rs1445583	0	73012228	A	C
1	rs74602832	0	73012769	C	G
1	rs17092934	0	73012910	A	C
1	rs1664376	0	73013282	A	G
1	rs1418624	0	73014017	G	C
1	rs141036136	0	73014215	G	A
1	rs74363665	0	73014640	C	T
1	rs1664373	0	73014642	G	T
1	rs1418625	0	73015588	G	A
1	rs75335411	0	73015715	A	G
1	rs72686612	0	73015936	G	A
1	rs1613435	0	73016284	A	G
1	rs79418011	0	73016344	T	C
1	rs1664371	0	73016775	T	C
1	rs1775380	0	73017035	C	T
1	rs1664368	0	73017140	T	G
1	rs1775381	0	73017243	G	A
1	rs1775382	0	73017338	C	T
1	rs12408431	0	73017560	T	C
1	rs1775383	0	73017820	G	A
1	rs1664362	0	73017861	G	T
1	rs1775384	0	73017979	G	A
1	rs1775385	0	73018112	A	G
1	rs1418626	0	73018312	A	G
1	rs1373912	0	73018523	T	G
1	rs1418627	0	73018606	T	A
1	rs146937791	0	73018891	C	T
1	rs138085054	0	73018969	C	T
1	rs1822976	0	73019233	T	C
1	rs2590936	0	73019310	G	A
1	rs1822973	0	73019586	A	G
1	rs1822972	0	73019614	T	G
1	rs1418628	0	73019883	T	A
1	rs143991462	0	73019985	T	G
1	rs1418629	0	73020016	G	A
1	rs1361769	0	73020190	T	A
1	rs142006611	0	73020638	C	T
1	rs1373919	0	73020943	T	C
1	rs76619618	0	73021139	C	T
1	rs895281	0	73021243	T	C
1	rs2797096	0	73021335	G	C
1	rs2797097	0	73021456	G	A
1	rs144201423	0	73021609	A	G
1	rs1775378	0	73021808	A	C
1	rs1775377	0	73021933	T	C
1	rs895279	0	73022390	A	T
1	rs182950556	0	73022530	C	T
1	rs2002213	0	73022785	G	A
1	rs2797098	0	73024874	G	A
1	rs115943544	0	73024989	T	G
1	rs12142193	0	73025079	G	C
1	rs1664397	0	73025216	G	A
1	rs1342689	0	73025750	G	A
1	rs1445587	0	73025976	A	T
1	rs12063425	0	73026284	A	G
1	rs1445586	0	73026363	A	G
1	rs6663946	0	73026545	G	A
1	rs2797099	0	73027086	T	C
1	rs79029848	0	73027354	A	C
1	rs144876164	0	73028045	C	T
1	rs7524990	0	73028086	G	C
1	rs986380	0	73029204	T	C
1	rs11209979	0	73029613	T	A
1	rs12092712	0	73030840	G	A
1	rs17544161	0	73031928	T	A
1	rs77268595	0	73034947	C	T
1	rs17603673	0	73034948	A	G
1	rs147322213	0	73034991	T	C
1	rs2244695	0	73035775	A	G
1	rs1342686	0	73036840	G	A
1	rs142116474	0	73036855	A	G
1	rs61771846	0	73037498	G	A
1	rs12029296	0	73038129	C	T
1	rs61771848	0	73038853	C	T
1	rs6424477	0	73040590	A	G
1	rs114665781	0	73040690	G	C
1	rs2245342	0	73041544	C	T
1	rs17604217	0	73042517	T	C
1	rs61771849	0	73042925	C	T
1	rs7545455	0	73042945	A	C
1	rs17604284	0	73043490	G	C
1	rs12058373	0	73045464	G	A
1	rs4587520	0	73045577	T	A
1	rs6424478	0	73047389	A	T
1	rs140872522	0	73047487	C	T
1	rs4649958	0	73047879	G	T
1	rs79453422	0	73048522	T	C
1	rs6424479	0	73048685	C	A
1	rs4072546	0	73049141	T	C
1	rs61774461	0	73049928	T	A
1	rs12068418	0	73050631	A	G
1	rs12057997	0	73050632	G	T
1	rs61774462	0	73051808	A	G
1	rs10889960	0	73052622	A	G
1	rs12745892	0	73053931	C	T
1	rs17604657	0	73054891	A	G
1	rs17545392	0	73055268	G	T
1	rs115578848	0	73056909	G	A
1	rs17545502	0	73057005	G	A
1	rs80036023	0	73057222	C	T
1	rs10493504	0	73057455	A	G
1	rs10749806	0	73057601	A	T
1	rs7544477	0	73058693	A	G
1	rs17093047	0	73058753	T	C
1	rs142903371	0	73059274	A	G
1	rs12128239	0	73059446	A	G
1	rs114298274	0	73059862	G	A
1	rs12405980	0	73061650	A	G
1	rs116290903	0	73061917	T	G
1	rs7511648	0	73062191	A	G
1	rs12074405	0	73062979	T	G
1	rs145724375	0	73064054	C	T
1	rs61774463	0	73065502	C	A
1	rs61774464	0	73065812	T	C
1	rs116466854	0	73069225	A	C
1	rs4650144	0	73069423	T	C
1	rs11209982	0	73069672	T	G
1	rs12407207	0	73070104	A	C
1	rs78365878	0	73070794	G	A
1	rs10443263	0	73071460	T	C
1	rs115023814	0	73071866	A	C
1	rs61774465	0	73072992	A	C
1	rs114530609	0	73073308	A	G
1	rs4498754	0	73075423	C	A
1	rs12040855	0	73075932	T	C
1	rs4394590	0	73076200	T	C
1	rs12136948	0	73076378	T	C
1	rs12137013	0	73076549	T	G
1	rs78564186	0	73077418	A	G
1	rs6424481	0	73078794	T	A
1	rs11209984	0	73079152	T	C
1	rs4412548	0	73079287	T	C
1	rs4573480	0	73079572	C	T
1	rs4417012	0	73080030	T	C
1	rs4298681	0	73080503	G	C
1	rs4434806	0	73080772	G	C
1	rs4649960	0	73081790	G	T
1	rs12408420	0	73082471	T	C
1	rs4620479	0	73082539	A	G
1	rs6679174	0	73082977	C	T
1	rs6691563	0	73082994	A	G
1	rs17097747	0	73083357	C	A
1	rs4649962	0	73083390	T	C
1	rs6695074	0	73084065	A	G
1	rs144116801	0	73084983	T	C
1	rs114546358	0	73085044	C	T
1	rs4457521	0	73085446	G	A
1	rs12137919	0	73086013	G	A
1	rs6687187	0	73086988	A	G
1	rs4554669	0	73088058	T	C
1	rs4465148	0	73088062	T	C
1	rs4465149	0	73088158	G	C
1	rs4297240	0	73088649	A	G
1	rs11209986	0	73089344	G	C
1	rs9645299	0	73089845	T	C
1	rs4255334	0	73090344	A	C
1	rs12041626	0	73091243	G	T
1	rs12122859	0	73091520	C	T
1	rs12141788	0	73091809	T	C
1	rs6691978	0	73092195	C	T
1	rs4638064	0	73092567	C	A
1	rs4292903	0	73092570	G	T
1	rs141336747	0	73092587	G	A
1	rs12126227	0	73094899	C	T
1	rs10493505	0	73094928	C	T
1	rs12119472	0	73094988	A	G
1	rs7514475	0	73095148	G	T
1	rs12145832	0	73095389	T	C
1	rs12119654	0	73095545	A	G
1	rs12127252	0	73095843	C	T
1	rs7520480	0	73096730	G	C
1	rs11587878	0	73097972	G	A
1	rs12726880	0	73098364	G	T
1	rs12029382	0	73098532	C	A
1	rs12726957	0	73098689	A	G
1	rs12047199	0	73098881	T	C
1	rs12727294	0	73098912	A	G
1	rs4128304	0	73099845	C	T
1	rs11209988	0	73100055	A	G
1	rs141276390	0	73101233	C	T
1	rs116001606	0	73101529	C	A
1	rs12725368	0	73101659	T	C
1	rs12743848	0	73101763	G	A
1	rs7526444	0	73102010	A	G
1	rs12128913	0	73102469	C	A
1	rs4259588	0	73103149	G	A
1	rs10889968	0	73103734	T	C
1	rs4650145	0	73103939	T	C
1	rs12024784	0	73104160	T	C
1	rs11209994	0	73105847	G	A
1	rs12026805	0	73106029	T	A
1	rs61771874	0	73106674	C	T
1	rs115451048	0	73106887	G	A
1	rs4111519	0	73107472	A	G
1	rs7530992	0	73107862	T	A
1	rs6678015	0	73109169	A	G
1	rs4649963	0	73109325	A	C
1	rs4649964	0	73109340	A	T
1	rs12030081	0	73111887	A	C
1	rs7554639	0	73112864	G	A
1	rs4372200	0	73114284	G	A
1	rs4294370	0	73115017	C	T
1	rs6691430	0	73115205	G	A
1	rs11209999	0	73115316	C	T
1	rs12404539	0	73115643	T	G
1	rs4650146	0	73116491	C	A
1	rs111926233	0	73117161	G	A
1	rs7549047	0	73118902	T	G
1	rs12726515	0	73119296	T	C
1	rs115003536	0	73120425	T	G
1	rs4618917	0	73120679	C	T
1	rs116370380	0	73121205	G	T
1	rs77080769	0	73121384	T	C
1	rs79681042	0	73123107	T	C
1	rs113360882	0	73126083	T	A
1	rs4551545	0	73127089	C	T
1	rs56142491	0	73128306	A	G
1	rs114338840	0	73129029	C	A
1	rs116766913	0	73129312	C	T
1	rs149995527	0	73130220	T	C
1	rs113167891	0	73130489	C	T
1	rs4278325	0	73132156	C	G
1	rs4406594	0	73133019	T	C
1	rs4292904	0	73133803	C	A
1	rs7524643	0	73135952	T	A
1	rs6424485	0	73136070	T	G
1	rs11210017	0	73136986	G	A
1	rs17613638	0	73137562	C	A
1	rs80006229	0	73138340	G	A
1	rs114784040	0	73138606	C	A
1	rs115244299	0	73138621	G	T
1	rs74814939	0	73139206	T	C
1	rs4147191	0	73140524	A	G
1	rs12127723	0	73141767	G	A
1	rs141749733	0	73142011	T	G
1	rs12406649	0	73142177	T	A
1	rs79514505	0	73144543	G	A
1	rs142791777	0	73146664	G	A
1	rs12132355	0	73147803	T	G
1	rs61771891	0	73149125	A	G
1	rs4585929	0	73149522	C	A
1	rs61771892	0	73150390	C	T
1	rs78573489	0	73150392	A	G
1	rs150914200	0	73150682	G	C
1	rs111597499	0	73151595	C	T
1	rs11210027	0	73153078	A	C
1	rs11589065	0	73153122	A	C
1	rs12042334	0	73153470	T	C
1	rs7517246	0	73153752	A	G
1	rs139450320	0	73155272	T	C
1	rs10889983	0	73155280	T	C
1	rs10889984	0	73155525	A	T
1	rs4424448	0	73156789	T	C
1	rs11210030	0	73157026	C	T
1	rs12038578	0	73158709	G	A
1	rs61771893	0	73160098	T	C
1	rs61771894	0	73160141	A	G
1	rs139567799	0	73160301	C	T
1	rs8179405	0	73160704	C	A
1	rs61771895	0	73161292	G	A
1	rs8179265	0	73162418	T	C
1	rs8179316	0	73162472	G	C
1	rs4451507	0	73162686	T	C
1	rs10889986	0	73164107	G	T
1	rs6424487	0	73164809	C	A
1	rs6657757	0	73164972	G	A
1	rs61771896	0	73165840	A	T
1	rs12116859	0	73166308	T	C
1	rs12739350	0	73166998	T	C
1	rs4636401	0	73167632	C	T
1	rs17548480	0	73167932	A	T
1	rs4282755	0	73169609	A	G
1	rs12736246	0	73170648	A	T
1	rs12117476	0	73171935	T	G
1	rs4304526	0	73172364	A	C
1	rs11210034	0	73172614	G	A
1	rs6662385	0	73173575	C	T
1	rs4509530	0	73173871	C	T
1	rs115459224	0	73173918	G	A
1	rs4360477	0	73175494	C	T
1	rs7526712	0	73176768	T	C
1	rs183487942	0	73177742	T	C
1	rs4303038	0	73178467	T	G
1	rs4553130	0	73178756	G	T
1	rs76858387	0	73178930	T	A
1	rs61771918	0	73180237	C	T
1	rs12022602	0	73181287	G	A
1	rs61771919	0	73183094	T	C
1	rs12402702	0	73184090	G	A
1	rs114857748	0	73185087	A	G
1	rs184817764	0	73185324	T	C
1	rs7533897	0	73185668	A	G
1	rs6685232	0	73185973	T	C
1	rs2243622	0	73187620	A	G
1	rs77483376	0	73187836	A	G
1	rs2265053	0	73188630	C	T
1	rs12124374	0	73189446	T	C
1	rs114712131	0	73192263	G	A
1	rs4598444	0	73192571	A	C
1	rs3891553	0	73192986	G	A
1	rs7524551	0	73193682	G	A
1	rs12731489	0	73194191	C	G
1	rs12141660	0	73195560	C	T
1	rs115583922	0	73196534	T	C
1	rs718985	0	73196880	G	C
1	rs7555098	0	73197636	A	G
1	rs34569969	0	73197772	G	A
1	rs116054407	0	73199427	T	A
1	rs4358995	0	73199850	C	G
1	rs4354495	0	73201182	A	G
1	rs116034429	0	73202813	G	A
1	rs2422280	0	73203025	C	T
1	rs2422281	0	73203248	A	T
1	rs7539223	0	73203356	G	A
1	rs17093362	0	73203643	G	A
1	rs147872161	0	73203763	C	G
1	rs141574139	0	73203781	A	G
1	rs7542606	0	73204521	G	A
1	rs11576211	0	73205079	C	T
1	rs12723954	0	73205117	A	T
1	rs6674592	0	73205672	G	C
1	rs189611571	0	73205742	A	G
1	rs10789343	0	73206443	A	C
1	rs113235860	0	73206858	G	A
1	rs4650147	0	73207651	T	G
1	rs4650148	0	73208383	G	A
1	rs10789344	0	73209862	T	C
1	rs17614758	0	73209909	A	G
1	rs61771920	0	73211920	A	T
1	rs189173773	0	73212211	A	C
1	rs1830091	0	73212593	C	A
1	rs9326106	0	73213582	G	T
1	rs41289164	0	73214871	G	A
1	rs12749370	0	73214975	C	A
1	rs12749784	0	73215096	G	C
1	rs17549427	0	73215360	T	C
1	rs12143995	0	73215386	A	G
1	rs12736709	0	73215976	T	C
1	rs10789345	0	73216191	G	C
1	rs180946672	0	73216530	T	C
1	rs1608929	0	73217019	T	C
1	rs12133234	0	73217509	G	T
1	rs2422284	0	73218731	G	T
1	rs4269729	0	73218976	G	T
1	rs34215360	0	73219478	T	C
1	rs11210045	0	73219609	C	T
1	rs11210046	0	73219974	A	G
1	rs4487985	0	73220567	C	T
1	rs4650150	0	73220583	C	T
1	rs4650151	0	73220876	C	T
1	rs113318433	0	73220961	G	A
1	rs12141184	0	73221055	T	C
1	rs11210048	0	73221787	A	G
1	rs11210049	0	73221921	C	T
1	rs11210050	0	73222087	G	A
1	rs11210051	0	73222266	G	T
1	rs11587412	0	73222573	G	A
1	rs1405061	0	73223378	G	C
1	rs12124637	0	73223472	C	T
1	rs12730861	0	73224025	A	G
1	rs1608928	0	73224214	G	C
1	rs1608927	0	73224479	A	C
1	rs11210052	0	73224897	C	T
1	rs12404687	0	73224955	C	T
1	rs12736962	0	73225265	C	T
1	rs75462510	0	73225883	A	G
1	rs114263498	0	73225912	G	A
1	rs11210053	0	73226328	G	T
1	rs6704441	0	73226717	T	C
1	rs7542932	0	73227032	C	A
1	rs12145482	0	73227348	A	G
1	rs181382095	0	73227364	A	G
1	rs2177840	0	73228328	C	T
1	rs11210054	0	73228715	C	T
1	rs17615090	0	73229208	A	G
1	rs1525994	0	73230334	A	C
1	rs11210055	0	73230347	C	T
1	rs6700560	0	73230620	C	T
1	rs6667201	0	73230678	T	C
1	rs6669872	0	73230928	T	C
1	rs2841189	0	73231304	G	A
1	rs61771930	0	73231490	T	G
1	rs2692863	0	73231563	C	T
1	rs2841188	0	73231948	A	G
1	rs7415357	0	73232039	G	C
1	rs2692864	0	73232212	T	C
1	rs1405055	0	73232547	A	T
1	rs1405056	0	73232554	C	T
1	rs12117681	0	73232782	T	C
1	rs1358039	0	73233323	G	C
1	rs2422286	0	73234829	G	A
1	rs1534173	0	73235197	T	A
1	rs1405052	0	73235279	C	A
1	rs2764508	0	73236014	T	C
1	rs7531927	0	73236487	G	C
1	rs2841187	0	73236826	C	T
1	rs1358040	0	73237060	T	A
1	rs61771931	0	73237338	A	G
1	rs1525986	0	73237902	C	T
1	rs78622792	0	73237969	G	T
1	rs2841186	0	73238306	A	G
1	rs4650152	0	73238360	A	G
1	rs2841185	0	73239010	T	G
1	rs72670590	0	73239087	A	G
1	rs2204499	0	73239170	G	A
1	rs12729247	0	73239463	G	A
1	rs61771932	0	73239539	A	G
1	rs61771933	0	73239846	C	T
1	rs17615203	0	73239860	G	C
1	rs4146851	0	73240302	T	A
1	rs1525987	0	73241105	C	T
1	rs1525988	0	73241398	C	T
1	rs1358041	0	73241582	G	C
1	rs1358042	0	73241894	G	C
1	rs614863	0	73242012	C	A
1	rs1998719	0	73242248	T	C
1	rs11210056	0	73242477	T	G
1	rs6674768	0	73242492	C	T
1	rs1525989	0	73243035	G	A
1	rs1525990	0	73243049	C	T
1	rs2692856	0	73243079	A	G
1	rs113304342	0	73244179	T	G
1	rs7549440	0	73244475	T	C
1	rs75806367	0	73245987	T	A
1	rs4650154	0	73246413	A	G
1	rs1525991	0	73246455	G	T
1	rs11589504	0	73247219	G	A
1	rs116317197	0	73248644	T	G
1	rs2257886	0	73248742	A	T
1	rs11210059	0	73250692	G	A
1	rs17615698	0	73251013	T	C
1	rs12117265	0	73251154	G	A
1	rs2692858	0	73252425	A	G
1	rs201976060	0	73253757	C	T
1	rs4649967	0	73254595	G	C
1	rs61771934	0	73254731	G	A
1	rs138093733	0	73255657	A	C
1	rs4116074	0	73256388	A	G
1	rs41289168	0	73256657	C	G
1	rs41289170	0	73256817	G	A
1	rs61771935	0	73257916	C	T
1	rs6694593	0	73259074	T	C
1	rs2259784	0	73259276	C	A
1	rs2764511	0	73261693	G	A
1	rs11587164	0	73262105	C	T
1	rs6665094	0	73262350	G	T
1	rs12139242	0	73263793	C	T
1	rs12128393	0	73263871	T	G
1	rs12139274	0	73263904	C	A
1	rs11588262	0	73264393	C	T
1	rs2692860	0	73264598	C	T
1	rs11210067	0	73264631	A	G
1	rs10889992	0	73264835	T	C
1	rs61771936	0	73266056	G	A
1	rs146130530	0	73266196	C	T
1	rs77055597	0	73268149	C	A
1	rs111266950	0	73268847	T	C
1	rs115352608	0	73270195	C	T
1	rs185091073	0	73270227	A	G
1	rs12409871	0	73271607	C	T
1	rs572612	0	73272480	T	C
1	rs662074	0	73273254	C	G
1	rs1608926	0	73274336	C	T
1	rs74624629	0	73274370	T	G
1	rs6697725	0	73274799	C	T
1	rs76996187	0	73275588	T	C
1	rs12135442	0	73275828	T	C
1	rs1852235	0	73275871	A	G
1	rs1917883	0	73277036	A	C
1	rs35998080	0	73278615	G	T
1	rs12749479	0	73278746	C	T
1	rs9425003	0	73280963	T	C
1	rs12117216	0	73281285	C	A
1	rs12566027	0	73281986	G	A
1	rs1949888	0	73282691	G	T
1	rs147368045	0	73282702	G	A
1	rs565174	0	73282760	A	G
1	rs12044362	0	73282801	A	C
1	rs1852233	0	73283837	C	T
1	rs12142655	0	73284305	A	G
1	rs11210070	0	73286409	G	A
1	rs11210071	0	73286492	T	G
1	rs11210072	0	73286806	T	C
1	rs11210073	0	73287124	C	T
1	rs116597051	0	73287574	A	G
1	rs12136862	0	73287890	T	C
1	rs12134034	0	73288520	G	A
1	rs10889993	0	73288601	A	T
1	rs7544848	0	73288933	A	G
1	rs1581574	0	73289634	A	G
1	rs12140851	0	73291029	T	C
1	rs1608923	0	73291735	A	G
1	rs12138089	0	73292293	G	T
1	rs2764514	0	73293057	G	A
1	rs112026989	0	73293092	T	C
1	rs2422320	0	73293332	T	C
1	rs2259126	0	73293360	T	A
1	rs2422321	0	73293393	A	G
1	rs76558169	0	73293635	T	C
1	rs6694836	0	73295603	A	T
1	rs12145230	0	73297512	A	C
1	rs12137869	0	73297576	G	A
1	rs12137935	0	73297796	G	A
1	rs12137963	0	73297877	G	C
1	rs12137966	0	73297909	G	C
1	rs2422322	0	73298459	A	G
1	rs112913804	0	73298749	G	A
1	rs12404235	0	73299826	C	T
1	rs1749455	0	73300148	G	C
1	rs67133442	0	73302426	C	A
1	rs11578300	0	73302655	A	T
1	rs77159347	0	73302708	C	T
1	rs1525980	0	73303646	T	G
1	rs12145223	0	73304462	G	A
1	rs114897857	0	73304926	T	C
1	rs11210074	0	73305593	T	C
1	rs662655	0	73305782	G	A
1	rs6656687	0	73307570	C	T
1	rs2841192	0	73307627	C	T
1	rs12144768	0	73309005	G	A
1	rs17093511	0	73309076	G	A
1	rs12129942	0	73309082	C	T
1	rs114146439	0	73309443	A	C
1	rs940917	0	73310138	C	T
1	rs7546928	0	73311542	G	A
1	rs1917881	0	73313762	G	A
1	rs2901713	0	73314473	C	T
1	rs1525979	0	73314547	C	T
1	rs1525978	0	73314894	T	A
1	rs79795959	0	73315310	G	A
1	rs12129026	0	73315916	A	G
1	rs1917886	0	73316949	C	T
1	rs188769825	0	73317119	T	C
1	rs1405062	0	73317559	G	A
1	rs12735281	0	73318108	A	G
1	rs10889994	0	73318565	C	T
1	rs148432583	0	73318593	T	C
1	rs12066492	0	73318667	T	C
1	rs4649968	0	73318910	G	A
1	rs4233089	0	73319197	A	G
1	rs10157687	0	73319457	G	T
1	rs4650157	0	73319499	T	A
1	rs12025823	0	73319947	G	A
1	rs2692871	0	73320472	T	C
1	rs113328980	0	73321068	T	C
1	rs79883220	0	73321793	C	T
1	rs7519251	0	73321797	G	A
1	rs11210075	0	73321924	C	T
1	rs2692870	0	73322206	A	T
1	rs6702676	0	73322657	A	T
1	rs6656561	0	73322792	A	T
1	rs11210076	0	73323631	T	C
1	rs78006102	0	73324268	A	G
1	rs4650158	0	73325979	C	T
1	rs1526001	0	73326991	A	G
1	rs2841199	0	73327266	A	G
1	rs12126853	0	73327303	T	C
1	rs2692869	0	73327954	C	T
1	rs17500583	0	73328133	T	C
1	rs2841200	0	73328302	C	T
1	rs6656174	0	73328353	A	C
1	rs2692867	0	73328682	A	G
1	rs6670128	0	73328776	G	C
1	rs1526000	0	73329346	G	C
1	rs1917885	0	73329787	C	G
1	rs2841202	0	73330628	T	A
1	rs2841203	0	73330965	A	T
1	rs2841204	0	73331468	G	A
1	rs6424496	0	73331948	A	G
1	rs6657272	0	73332211	C	A
1	rs2692847	0	73332550	G	T
1	rs11210077	0	73333163	A	G
1	rs6684318	0	73333165	G	A
1	rs1852232	0	73333519	G	T
1	rs141635222	0	73333962	T	C
1	rs11210078	0	73334126	C	T
1	rs1525996	0	73334735	G	A
1	rs12401308	0	73335667	C	T
1	rs11210079	0	73335866	C	G
1	rs1917882	0	73336107	A	G
1	rs11210080	0	73336263	A	C
1	rs2462730	0	73336312	C	A
1	rs12132492	0	73336589	G	A
1	rs2494761	0	73336652	T	A
1	rs6668412	0	73336797	A	C
1	rs6679710	0	73336918	G	C
1	rs1405059	0	73337198	C	T
1	rs1405058	0	73337418	A	G
1	rs10789346	0	73337687	C	T
1	rs74624874	0	73338085	G	A
1	rs940919	0	73338278	G	C
1	rs940918	0	73338414	T	A
1	rs2692865	0	73340191	G	A
1	rs11210081	0	73341254	C	A
1	rs77283235	0	73341495	G	T
1	rs2692854	0	73342454	T	C
1	rs114592095	0	73343162	C	T
1	rs12143796	0	73343388	C	T
1	rs74802292	0	73343426	G	A
1	rs11210082	0	73343966	G	A
1	rs12565252	0	73344155	G	C
1	rs2841196	0	73344304	A	T
1	rs1358037	0	73344466	C	T
1	rs10493512	0	73345457	T	C
1	rs79090125	0	73345533	C	T
1	rs116366810	0	73347143	C	T
1	rs2692853	0	73347318	C	T
1	rs79283414	0	73347921	A	G
1	rs1405051	0	73348484	G	A
1	rs2692852	0	73348600	A	C
1	rs17093582	0	73348762	C	T
1	rs6679116	0	73348889	C	A
1	rs12752778	0	73349414	C	T
1	rs2692851	0	73349979	T	C
1	rs34151844	0	73350244	C	T
1	rs2692850	0	73350720	A	G
1	rs61774085	0	73351002	T	C
1	rs1358033	0	73351199	T	G
1	rs2692849	0	73351648	A	G
1	rs12039928	0	73351791	T	C
1	rs6689491	0	73352029	C	A
1	rs6692808	0	73352914	C	T
1	rs6657082	0	73353328	A	T
1	rs10889995	0	73353564	G	C
1	rs3001407	0	73353669	C	T
1	rs4146852	0	73355092	T	G
1	rs184594121	0	73355613	A	G
1	rs138136733	0	73356391	C	A
1	rs61774086	0	73356826	C	T
1	rs12041212	0	73356893	G	T
1	rs116288427	0	73360488	T	C
1	rs2692845	0	73361106	G	A
1	rs12136682	0	73361193	G	A
1	rs11210084	0	73361777	G	C
1	rs2692843	0	73361805	T	G
1	rs11210085	0	73362466	T	G
1	rs1464952	0	73362999	A	C
1	rs2177839	0	73363140	G	T
1	rs12117582	0	73364446	A	G
1	rs3001406	0	73364782	C	G
1	rs148951139	0	73368342	T	A
1	rs12727364	0	73369708	A	G
1	rs7523396	0	73371702	T	C
1	rs7556657	0	73371774	C	T
1	rs7525762	0	73371816	T	C
1	rs2841180	0	73371849	T	C
1	rs6424505	0	73372521	T	A
1	rs142239056	0	73372865	C	A
1	rs12121441	0	73373537	A	G
1	rs114857659	0	73373581	G	A
1	rs10789351	0	73373796	C	A
1	rs17093614	0	73374005	C	A
1	rs2841181	0	73374021	C	T
1	rs114899448	0	73374441	G	A
1	rs4650163	0	73374545	C	T
1	rs146948787	0	73375159	C	T
1	rs4504839	0	73375264	C	T
1	rs7552433	0	73375733	C	T
1	rs7529457	0	73375839	G	T
1	rs7529752	0	73376127	G	A
1	rs4649970	0	73376423	C	T
1	rs11210090	0	73376472	A	G
1	rs12128497	0	73378037	C	T
1	rs76339553	0	73378846	G	A
1	rs75459303	0	73379312	T	C
1	rs10493513	0	73379589	G	A
1	rs9425114	0	73379729	T	C
1	rs10493514	0	73380512	T	C
1	rs7535137	0	73380773	A	G
1	rs6692856	0	73381312	G	C
1	rs9970090	0	73382356	C	T
1	rs4292906	0	73382545	G	A
1	rs4342807	0	73382912	T	C
1	rs79257641	0	73383813	C	T
1	rs12566255	0	73383850	C	T
1	rs10749812	0	73384406	T	C
1	rs114574849	0	73384514	T	G
1	rs11802969	0	73384971	T	C
1	rs111427329	0	73385721	C	T
1	rs4233090	0	73385774	G	A
1	rs4233091	0	73385848	C	T
1	rs11210091	0	73386705	A	G
1	rs12748704	0	73387101	T	G
1	rs11806230	0	73387187	C	G
1	rs150019342	0	73388084	A	G
1	rs4330880	0	73388521	A	G
1	rs4263951	0	73388579	A	T
1	rs74617821	0	73389228	G	T
1	rs11210092	0	73389235	T	C
1	rs12128225	0	73390331	A	G
1	rs6660036	0	73390986	G	A
1	rs6697635	0	73391106	A	G
1	rs114306482	0	73391864	G	A
1	rs11210093	0	73392979	G	T
1	rs17093667	0	73394093	T	A
1	rs74796419	0	73394279	G	A
1	rs9661859	0	73396025	G	C
1	rs4579707	0	73396527	C	T
1	rs12127282	0	73396632	G	A
1	rs4650165	0	73396732	G	A
1	rs77279185	0	73397730	C	T
1	rs12760667	0	73398884	C	T
1	rs150134418	0	73399955	T	G
1	rs4262488	0	73401018	A	C
1	rs4263953	0	73401078	C	T
1	rs6701688	0	73401482	C	T
1	rs4434807	0	73401801	T	C
1	rs4526565	0	73402002	G	A
1	rs4271155	0	73402010	C	G
1	rs4272573	0	73402421	C	G
1	rs4397615	0	73403164	A	T
1	rs74090507	0	73403684	G	A
1	rs74090508	0	73405095	C	T
1	rs116400475	0	73405708	T	G
1	rs11210094	0	73406047	A	G
1	rs4650167	0	73406216	C	A
1	rs12724056	0	73407650	T	A
1	rs115280326	0	73408006	A	C
1	rs7536364	0	73408437	G	A
1	rs6424507	0	73408983	T	C
1	rs74090509	0	73409879	T	C
1	rs74090513	0	73411003	C	A
1	rs74090514	0	73411661	T	C
1	rs114832588	0	73412144	G	A
1	rs59074407	0	73412701	G	C
1	rs60001238	0	73413985	G	A
1	rs74090526	0	73414755	G	T
1	rs12745861	0	73415014	C	T
1	rs74090527	0	73415375	A	G
1	rs6682845	0	73415845	T	G
1	rs74090529	0	73417543	C	T
1	rs11210095	0	73418456	C	A
1	rs4584349	0	73419657	C	T
1	rs4590631	0	73421810	C	T
1	rs74090531	0	73422468	G	C
1	rs74090532	0	73424124	G	A
1	rs74090533	0	73424415	C	T
1	rs61772284	0	73425760	A	T
1	rs74090534	0	73426137	G	T
1	rs74090535	0	73426463	C	A
1	rs140005089	0	73426691	A	C
1	rs12122377	0	73426984	C	T
1	rs12137361	0	73427149	G	A
1	rs79644063	0	73427492	A	G
1	rs113647991	0	73427557	C	T
1	rs4269731	0	73428581	A	G
1	rs11210099	0	73429567	T	C
1	rs7516673	0	73429853	A	G
1	rs80268720	0	73430943	T	C
1	rs114705890	0	73433387	G	A
1	rs74090538	0	73434287	T	A
1	rs4456055	0	73435171	A	G
1	rs114282599	0	73435545	T	C
1	rs11210100	0	73435629	A	G
1	rs188484860	0	73435878	A	G
1	rs115032776	0	73435977	G	C
1	rs6667006	0	73436249	T	C
1	rs59663011	0	73436275	C	G
1	rs61772285	0	73436597	T	C
1	rs74090540	0	73437154	T	A
1	rs4409593	0	73437575	T	C
1	rs4634853	0	73438848	T	C
1	rs4328030	0	73438928	G	T
1	rs74090541	0	73440733	G	A
1	rs111478859	0	73441368	T	C
1	rs74090543	0	73441995	C	T
1	rs140153602	0	73442539	T	A
1	rs34761365	0	73442984	T	A
1	rs116108743	0	73443365	G	A
1	rs4344271	0	73443455	A	G
1	rs61772287	0	73443714	G	A
1	rs4649972	0	73444790	A	C
1	rs35531383	0	73445167	G	A
1	rs6667756	0	73445967	C	G
1	rs4344272	0	73446101	G	T
1	rs4233093	0	73446245	G	A
1	rs12724536	0	73446704	G	A
1	rs111283556	0	73446776	T	G
1	rs12042865	0	73446790	C	T
1	rs7540296	0	73447725	A	T
1	rs113379454	0	73447926	G	T
1	rs151023858	0	73448057	G	A
1	rs12025473	0	73448345	G	C
1	rs149259518	0	73449320	T	C
1	rs12064829	0	73449863	G	A
1	rs66820357	0	73450187	C	A
1	rs112159391	0	73450197	C	T
1	rs6694433	0	73450470	A	C
1	rs6657069	0	73450706	G	A
1	rs6659679	0	73450851	G	A
1	rs74090546	0	73453424	C	T
1	rs139363926	0	73453665	T	C
1	rs113526992	0	73453766	T	G
1	rs185530506	0	73454289	G	A
1	rs112877739	0	73456742	A	G
1	rs79369957	0	73456764	G	A
1	rs112027719	0	73456894	C	G
1	rs60921218	0	73458015	T	G
1	rs149038046	0	73458606	G	A
1	rs12044276	0	73458846	C	T
1	rs12405997	0	73458994	T	G
1	rs80141056	0	73459022	G	A
1	rs11210103	0	73459777	T	A
1	rs4233096	0	73460425	T	C
1	rs61003856	0	73462664	G	T
1	rs57135981	0	73462920	G	A
1	rs74090550	0	73464714	T	C
1	rs80042705	0	73465721	C	T
1	rs12137741	0	73466001	T	G
1	rs12118981	0	73466004	C	A
1	rs74090553	0	73466191	G	A
1	rs74090555	0	73466796	C	T
1	rs7516446	0	73466797	G	A
1	rs4298682	0	73467516	A	T
1	rs74090556	0	73467624	C	T
1	rs74090557	0	73467730	C	T
1	rs75079886	0	73467830	C	T
1	rs4511060	0	73467934	T	C
1	rs74090559	0	73468597	A	G
1	rs61772331	0	73469374	T	C
1	rs74092628	0	73469634	A	G
1	rs61772332	0	73469698	T	C
1	rs74092629	0	73470692	A	G
1	rs34477433	0	73470800	C	T
1	rs74092630	0	73471039	C	T
1	rs4344273	0	73471633	C	A
1	rs59291669	0	73472366	T	G
1	rs57458135	0	73474188	G	A
1	rs142222477	0	73474196	A	T
1	rs112416616	0	73474727	A	G
1	rs74092631	0	73474775	C	A
1	rs78050264	0	73475119	T	C
1	rs74092632	0	73475148	T	C
1	rs74092633	0	73475811	G	A
1	rs74454570	0	73476316	C	T
1	rs74092634	0	73476317	G	C
1	rs4396073	0	73476866	G	A
1	rs74092637	0	73478176	C	T
1	rs56870373	0	73479223	C	T
1	rs55721255	0	73479263	A	C
1	rs55991020	0	73479465	C	T
1	rs112250030	0	73480445	T	C
1	rs74092357	0	73480864	T	G
1	rs4274011	0	73482160	G	A
1	rs4304527	0	73482199	C	T
1	rs57828660	0	73482333	C	G
1	rs74092359	0	73482493	T	C
1	rs74092360	0	73482637	G	T
1	rs12118352	0	73483214	A	C
1	rs58692847	0	73483255	C	T
1	rs74092362	0	73483565	C	T
1	rs74092364	0	73483802	A	G
1	rs74092365	0	73483961	T	A
1	rs12097442	0	73484026	T	G
1	rs74092366	0	73484142	T	C
1	rs74092367	0	73484412	G	A
1	rs74092368	0	73484430	T	C
1	rs56754558	0	73485561	A	T
1	rs139761986	0	73485810	C	T
1	rs4650172	0	73485838	T	C
1	rs113223576	0	73485931	A	G
1	rs76791927	0	73486045	C	G
1	rs76270956	0	73488514	A	C
1	rs12126618	0	73489405	C	T
1	rs12119161	0	73489496	A	G
1	rs74092369	0	73490340	G	A
1	rs57476461	0	73491130	T	C
1	rs114313719	0	73491664	C	T
1	rs6702781	0	73492226	T	C
1	rs12734738	0	73492303	T	G
1	rs56694723	0	73493003	G	T
1	rs74092371	0	73493875	C	T
1	rs74092372	0	73493977	A	G
1	rs74092373	0	73494070	G	A
1	rs56708236	0	73494366	C	T
1	rs55966618	0	73494536	T	C
1	rs61349422	0	73494861	A	G
1	rs114687631	0	73495123	A	T
1	rs74092376	0	73495377	T	C
1	rs74092377	0	73495386	T	C
1	rs11806415	0	73495410	C	G
1	rs74092378	0	73496325	C	T
1	rs57745435	0	73497280	G	A
1	rs59218024	0	73497353	C	T
1	rs11210105	0	73497953	T	C
1	rs74092379	0	73498225	T	C
1	rs4592217	0	73498942	C	G
1	rs74092380	0	73499538	C	T
1	rs60711999	0	73499793	A	G
1	rs116193415	0	73500940	A	G
1	rs74092381	0	73501343	G	A
1	rs74092384	0	73502629	C	T
1	rs74092388	0	73503358	C	T
1	rs74092389	0	73503449	C	T
1	rs75368841	0	73504496	T	C
1	rs56996808	0	73504504	A	G
1	rs74092392	0	73504819	C	T
1	rs74092393	0	73504952	T	C
1	rs59674856	0	73504988	A	G
1	rs12567284	0	73505739	C	A
1	rs61772333	0	73506289	C	G
1	rs74092394	0	73506298	G	A
1	rs58759875	0	73506421	A	G
1	rs61094497	0	73506477	A	T
1	rs61229063	0	73506488	A	G
1	rs61464284	0	73506820	A	G
1	rs4559446	0	73507348	C	G
1	rs141068637	0	73507354	A	G
1	rs6424508	0	73507701	A	G
1	rs74092400	0	73508174	A	T
1	rs74092402	0	73508723	C	A
1	rs10889999	0	73509067	G	A
1	rs74094603	0	73509580	C	T
1	rs74094604	0	73509732	C	T
1	rs116496678	0	73509884	C	G
1	rs74094606	0	73510515	C	T
1	rs74094607	0	73510734	G	C
1	rs74094608	0	73510876	A	T
1	rs74094609	0	73510937	A	G
1	rs74094610	0	73511325	A	G
1	rs75030100	0	73511653	G	T
1	rs74094611	0	73511770	A	G
1	rs74094612	0	73512599	T	C
1	rs140220780	0	73513110	C	A
1	rs11210108	0	73513786	C	T
1	rs12134234	0	73514129	A	G
1	rs58999798	0	73514154	G	A
1	rs77330451	0	73514925	A	G
1	rs61179010	0	73515185	T	C
1	rs12127938	0	73515194	G	A
1	rs12135337	0	73515372	A	C
1	rs59506178	0	73515485	A	G
1	rs58780002	0	73515785	G	C
1	rs58437093	0	73515995	A	C
1	rs79832358	0	73516374	T	C
1	rs12143820	0	73516461	C	T
1	rs190963486	0	73516462	T	A
1	rs11210111	0	73516572	C	A
1	rs78792885	0	73516637	G	A
1	rs10789353	0	73517075	G	A
1	rs74091207	0	73517254	G	A
1	rs10789354	0	73517266	G	A
1	rs180814301	0	73518182	C	T
1	rs77777589	0	73518183	G	A
1	rs4604650	0	73518904	G	A
1	rs4491023	0	73518965	A	C
1	rs142033714	0	73519769	T	C
1	rs11210112	0	73520188	A	G
1	rs143145871	0	73521998	G	A
1	rs146676981	0	73522232	G	A
1	rs12410787	0	73522589	C	T
1	rs6690611	0	73522868	C	A
1	rs58481631	0	73523202	G	A
1	rs6657470	0	73523256	T	A
1	rs12145747	0	73523903	C	G
1	rs12036088	0	73524030	G	T
1	rs114252594	0	73524091	T	C
1	rs12021955	0	73524225	C	A
1	rs12036170	0	73524229	G	A
1	rs12022006	0	73524351	C	A
1	rs77438009	0	73524425	G	T
1	rs12039832	0	73524435	T	C
1	rs76824954	0	73524478	C	T
1	rs4650175	0	73524614	T	C
1	rs77620013	0	73524632	G	A
1	rs116426304	0	73524644	G	A
1	rs78990332	0	73525526	G	A
1	rs34631243	0	73525922	A	C
1	rs77945452	0	73525938	T	G
1	rs74091212	0	73526000	C	T
1	rs74091213	0	73526081	C	T
1	rs10890001	0	73527624	T	C
1	rs11210114	0	73527633	G	T
1	rs10890002	0	73527643	C	G
1	rs7554291	0	73527750	A	G
1	rs7542800	0	73527788	C	T
1	rs11210115	0	73527852	A	G
1	rs7519779	0	73528029	G	A
1	rs7511969	0	73528108	T	C
1	rs7519879	0	73528145	G	A
1	rs7519995	0	73528252	G	C
1	rs11210116	0	73528461	G	A
1	rs74091214	0	73529150	G	A
1	rs6693460	0	73529275	C	T
1	rs61773575	0	73529393	G	A
1	rs7526372	0	73530246	G	C
1	rs7552256	0	73530815	C	T
1	rs7529186	0	73530824	G	A
1	rs74091215	0	73530926	T	C
1	rs9919151	0	73531160	C	G
1	rs11210117	0	73531198	C	T
1	rs11210118	0	73531286	C	T
1	rs58252227	0	73532113	T	C
1	rs60453462	0	73532125	G	A
1	rs4649975	0	73532151	T	C
1	rs79115189	0	73532470	G	C
1	rs74091216	0	73532506	G	A
1	rs74588996	0	73532611	A	G
1	rs11210119	0	73532694	G	A
1	rs7525662	0	73533199	A	C
1	rs7528197	0	73533314	T	C
1	rs7528312	0	73533483	T	C
1	rs12089282	0	73533529	T	C
1	rs11210120	0	73533746	C	A
1	rs4649976	0	73533878	C	T
1	rs7539188	0	73534283	G	A
1	rs116759515	0	73534307	A	C
1	rs74091218	0	73534446	T	G
1	rs59510473	0	73534512	G	C
1	rs74091220	0	73535188	A	G
1	rs79633571	0	73535395	A	G
1	rs34547523	0	73536981	G	T
1	rs4614208	0	73537454	A	C
1	rs12755125	0	73538089	G	A
1	rs148195765	0	73538097	G	A
1	rs113303282	0	73538189	C	T
1	rs12134194	0	73538351	T	G
1	rs78797386	0	73538728	C	T
1	rs74091221	0	73539035	A	T
1	rs12409116	0	73540800	A	T
1	rs11210121	0	73541071	T	C
1	rs35493511	0	73542285	T	C
1	rs35967561	0	73542409	C	T
1	rs35449387	0	73542540	A	G
1	rs12759558	0	73542697	T	C
1	rs4650177	0	73542900	A	G
1	rs4650178	0	73543028	G	A
1	rs56217162	0	73543204	T	G
1	rs4650179	0	73543872	C	G
1	rs74091226	0	73543977	C	T
1	rs4650180	0	73544070	C	T
1	rs4650181	0	73544556	A	G
1	rs74684256	0	73545487	C	T
1	rs61773609	0	73545913	G	A
1	rs77303258	0	73546138	C	T
1	rs35312548	0	73546252	G	T
1	rs11589392	0	73546362	T	C
1	rs75336413	0	73546912	C	A
1	rs34535929	0	73547051	A	G
1	rs12041824	0	73547086	T	G
1	rs55859451	0	73547271	T	A
1	rs78645598	0	73547423	A	G
1	rs56193390	0	73547563	T	A
1	rs56297732	0	73547587	G	T
1	rs10890003	0	73547592	T	A
1	rs55954633	0	73547634	G	A
1	rs56224832	0	73547669	G	A
1	rs55834926	0	73547769	G	A
1	rs61293623	0	73547776	A	G
1	rs57355173	0	73547847	G	A
1	rs7542203	0	73548232	T	C
1	rs7549892	0	73548236	G	A
1	rs7549985	0	73548406	G	T
1	rs12139090	0	73548607	T	A
1	rs75642102	0	73548682	C	T
1	rs80183114	0	73548731	G	A
1	rs139705609	0	73548861	T	C
1	rs35205560	0	73548996	A	G
1	rs79767231	0	73549063	C	T
1	rs150032588	0	73549102	C	T
1	rs137948505	0	73549290	T	C
1	rs76588403	0	73549374	G	C
1	rs12409235	0	73549581	T	C
1	rs12748358	0	73549671	C	T
1	rs59505235	0	73549770	T	C
1	rs12409265	0	73549773	T	C
1	rs12402991	0	73549779	C	A
1	rs11811400	0	73549987	A	G
1	rs4322188	0	73550059	C	T
1	rs4623647	0	73550364	T	C
1	rs6681060	0	73550543	C	T
1	rs60473802	0	73550558	A	T
1	rs116725957	0	73550574	G	A
1	rs79822077	0	73550584	T	C
1	rs114814645	0	73550645	T	C
1	rs12142184	0	73551194	T	G
1	rs12138265	0	73551261	G	A
1	rs12123391	0	73551310	C	T
1	rs12145685	0	73551385	A	G
1	rs12142252	0	73551390	T	C
1	rs12138301	0	73551426	G	A
1	rs12138334	0	73551507	G	A
1	rs74091234	0	73551547	G	A
1	rs12145800	0	73551749	A	G
1	rs12142377	0	73551763	T	A
1	rs12142414	0	73551845	T	C
1	rs115077282	0	73551995	C	T
1	rs4650182	0	73552100	G	A
1	rs12046843	0	73552107	T	C
1	rs4650183	0	73552234	A	T
1	rs74091237	0	73552601	C	T
1	rs74091238	0	73552652	T	C
1	rs7543704	0	73552835	C	T
1	rs7512691	0	73552927	T	C
1	rs7543826	0	73552990	C	T
1	rs7555449	0	73553029	A	T
1	rs79856941	0	73553635	A	G
1	rs61773616	0	73553643	G	T
1	rs12731600	0	73553688	C	T
1	rs79217338	0	73553852	A	G
1	rs12752404	0	73553855	T	C
1	rs12141451	0	73554179	G	C
1	rs77805318	0	73554311	A	C
1	rs76509406	0	73554411	T	C
1	rs12126658	0	73554520	C	T
1	rs6424510	0	73554714	G	T
1	rs6424511	0	73554722	G	C
1	rs6424512	0	73554755	G	A
1	rs7550569	0	73554795	A	C
1	rs6424513	0	73554931	T	C
1	rs76320286	0	73554950	A	G
1	rs7550849	0	73555023	A	G
1	rs6424514	0	73555040	T	C
1	rs7516218	0	73555153	G	C
1	rs4649977	0	73555433	C	T
1	rs4649978	0	73555495	C	A
1	rs12120198	0	73555556	A	T
1	rs12127823	0	73555866	C	A
1	rs12120282	0	73555874	A	T
1	rs60714905	0	73555880	G	A
1	rs61609360	0	73556290	G	A
1	rs4649979	0	73556293	A	G
1	rs4650184	0	73556309	G	C
1	rs141712583	0	73556366	T	C
1	rs4495635	0	73556846	C	T
1	rs4562575	0	73556856	A	C
1	rs4233100	0	73556893	A	T
1	rs57486149	0	73557076	A	T
1	rs4498756	0	73557256	C	T
1	rs4295841	0	73557271	G	C
1	rs4297242	0	73557484	G	A
1	rs57118574	0	73557894	T	C
1	rs10749813	0	73557945	A	G
1	rs11210122	0	73557976	G	T
1	rs10890005	0	73557990	C	T
1	rs10890006	0	73558100	A	T
1	rs7517842	0	73558176	T	A
1	rs4358996	0	73558512	A	C
1	rs75920279	0	73558542	C	A
1	rs74091251	0	73558731	C	T
1	rs4310400	0	73559093	G	A
1	rs4292907	0	73559174	T	C
1	rs11210123	0	73559787	C	T
1	rs11210124	0	73559856	C	T
1	rs12141350	0	73559867	G	A
1	rs12127236	0	73559968	C	T
1	rs7532052	0	73559972	G	A
1	rs12127301	0	73560154	C	T
1	rs4512593	0	73560297	C	T
1	rs4128552	0	73560811	G	T
1	rs4128551	0	73560895	C	T
1	rs58229642	0	73560934	A	G
1	rs4307522	0	73561040	T	A
1	rs60592243	0	73561320	T	A
1	rs11810869	0	73561340	G	T
1	rs12120935	0	73561598	A	G
1	rs11210125	0	73561603	T	C
1	rs11210126	0	73561690	T	C
1	rs74091260	0	73562396	C	T
1	rs12122055	0	73562776	A	G
1	rs74091266	0	73562843	C	T
1	rs74091268	0	73563624	T	C
1	rs75256169	0	73564147	A	G
1	rs77807447	0	73564196	T	C
1	rs74356727	0	73564845	C	A
1	rs74091272	0	73564853	G	A
1	rs61022613	0	73564895	T	C
1	rs61071256	0	73564908	T	C
1	rs56742425	0	73564949	A	G
1	rs60357441	0	73564973	C	G
1	rs58687178	0	73565028	G	A
1	rs57345656	0	73565254	T	C
1	rs61767579	0	73565301	G	A
1	rs12729749	0	73565568	G	C
1	rs74225831	0	73565972	C	A
1	rs74091275	0	73566313	A	G
1	rs74091277	0	73566400	T	G
1	rs74091279	0	73566461	G	A
1	rs74091280	0	73566542	G	T
1	rs74091281	0	73566627	G	C
1	rs74091283	0	73566692	T	A
1	rs56355427	0	73566752	A	G
1	rs58801081	0	73566775	C	T
1	rs59381674	0	73566916	T	C
1	rs112597981	0	73567660	T	C
1	rs61767580	0	73568531	T	C
1	rs116525239	0	73569024	C	A
1	rs60715960	0	73569275	T	C
1	rs60262946	0	73569686	G	A
1	rs72480663	0	73570741	C	G
1	rs74091287	0	73570796	A	G
1	rs74091288	0	73570821	T	A
1	rs111302091	0	73571241	C	G
1	rs74091291	0	73571429	C	T
1	rs146357000	0	73571719	C	T
1	rs56681081	0	73571861	T	C
1	rs55710119	0	73571892	G	C
1	rs77719124	0	73572637	C	A
1	rs76037397	0	73572948	T	G
1	rs79255044	0	73573159	G	A
1	rs74091295	0	73573448	C	T
1	rs74091297	0	73573645	A	C
1	rs4382661	0	73573648	A	G
1	rs111731378	0	73573903	C	T
1	rs12033354	0	73573941	A	G
1	rs115340619	0	73574876	C	T
1	rs4130885	0	73575075	C	T
1	rs74349469	0	73575138	A	G
1	rs59583546	0	73575224	G	A
1	rs114478215	0	73575834	G	A
1	rs6696689	0	73576140	G	T
1	rs74091300	0	73576282	A	G
1	rs74091301	0	73576755	A	G
1	rs79775918	0	73576978	T	C
1	rs9645298	0	73577936	T	G
1	rs61262786	0	73578256	A	G
1	rs56393511	0	73578292	A	G
1	rs59112802	0	73578408	G	A
1	rs4425940	0	73578629	T	C
1	rs55811940	0	73579065	G	A
1	rs4603080	0	73579237	G	A
1	rs4233101	0	73579255	G	A
1	rs4233102	0	73579428	T	A
1	rs11210127	0	73579642	G	A
1	rs4233103	0	73579799	T	G
1	rs4650188	0	73580090	G	A
1	rs11210128	0	73580187	T	C
1	rs6662171	0	73580447	G	T
1	rs75386358	0	73580889	G	A
1	rs6690119	0	73580964	C	T
1	rs116130684	0	73581099	G	A
1	rs115081966	0	73581422	A	G
1	rs4622012	0	73581434	C	G
1	rs4469676	0	73581923	G	A
1	rs79577486	0	73582018	G	A
1	rs56118919	0	73582465	A	G
1	rs113354415	0	73582947	G	T
1	rs61767581	0	73582970	C	T
1	rs79004961	0	73583205	G	T
1	rs59603863	0	73583883	G	A
1	rs114887933	0	73583976	C	T
1	rs4477222	0	73584532	G	A
1	rs56361235	0	73584593	A	G
1	rs4355999	0	73584790	T	C
1	rs4263954	0	73584838	C	T
1	rs4506420	0	73585510	A	G
1	rs72674771	0	73585719	G	A
1	rs12724780	0	73585925	T	G
1	rs61767582	0	73586252	C	T
1	rs3935952	0	73587182	G	A
1	rs4543746	0	73588040	T	G
1	rs59902069	0	73588679	C	A
1	rs61628231	0	73589164	T	A
1	rs12130289	0	73589551	T	C
1	rs4523479	0	73589890	A	C
1	rs4622015	0	73590062	G	A
1	rs114653307	0	73590623	C	A
1	rs139734383	0	73591954	G	A
1	rs7530684	0	73592116	T	C
1	rs57519788	0	73592401	G	T
1	rs76982100	0	73592643	C	A
1	rs4433341	0	73592758	G	T
1	rs149197733	0	73592872	G	C
1	rs4306084	0	73593281	G	A
1	rs4306085	0	73593313	T	A
1	rs11210132	0	73593473	A	G
1	rs11210133	0	73593715	C	T
1	rs60766434	0	73594085	C	T
1	rs78955244	0	73594197	G	C
1	rs12116628	0	73594343	C	T
1	rs57256557	0	73594376	G	A
1	rs56306162	0	73594611	T	A
1	rs12135546	0	73594693	T	A
1	rs7524355	0	73596365	A	G
1	rs7512761	0	73596445	C	G
1	rs11210139	0	73596491	G	A
1	rs7526981	0	73596619	T	C
1	rs4520373	0	73597329	C	T
1	rs7532640	0	73597833	T	A
1	rs6676166	0	73598083	A	G
1	rs6681999	0	73598783	T	C
1	rs12131201	0	73599228	G	T
1	rs4427361	0	73599279	G	T
1	rs4428835	0	73599480	G	A
1	rs80284744	0	73599815	C	G
1	rs7547148	0	73600264	G	T
1	rs12137042	0	73600989	T	C
1	rs12118367	0	73601062	C	T
1	rs7528538	0	73601273	C	T
1	rs12137150	0	73601299	T	C
1	rs7528636	0	73601342	C	T
1	rs28589838	0	73601419	A	G
1	rs34459928	0	73601472	A	C
1	rs74091923	0	73601651	C	T
1	rs11210140	0	73602194	T	C
1	rs12042085	0	73602245	T	G
1	rs4582739	0	73602381	C	T
1	rs76989467	0	73602637	G	A
1	rs12138397	0	73602865	T	C
1	rs12119633	0	73602873	C	T
1	rs77182704	0	73603110	G	T
1	rs12725886	0	73603515	T	G
1	rs75499952	0	73604004	T	A
1	rs7552011	0	73604307	T	C
1	rs11210141	0	73605887	G	A
1	rs12142471	0	73606306	T	A
1	rs116649262	0	73606511	C	A
1	rs149155726	0	73606667	A	C
1	rs12407163	0	73606971	G	T
1	rs112557846	0	73607134	G	A
1	rs4366276	0	73607592	T	G
1	rs4634854	0	73607966	C	G
1	rs4564089	0	73608924	G	A
1	rs12121084	0	73609004	C	T
1	rs71653595	0	73609441	C	T
1	rs12143587	0	73609533	A	G
1	rs4430278	0	73609642	G	T
1	rs4559447	0	73609754	T	C
1	rs11210143	0	73610030	T	C
1	rs4391625	0	73610214	G	A
1	rs11590930	0	73611050	A	C
1	rs6690232	0	73611157	C	T
1	rs60273785	0	73611675	A	G
1	rs57852356	0	73611688	C	T
1	rs4268306	0	73611750	A	T
1	rs11576269	0	73611960	A	C
1	rs57349874	0	73612119	T	C
1	rs4307519	0	73612311	G	A
1	rs4399107	0	73612591	C	T
1	rs4570373	0	73612985	T	C
1	rs10890008	0	73613006	C	T
1	rs4593761	0	73613322	C	G
1	rs4571921	0	73613426	T	C
1	rs138416848	0	73613430	A	G
1	rs4452995	0	73613560	C	T
1	rs7552761	0	73614081	C	T
1	rs6424520	0	73614350	T	C
1	rs6424521	0	73614389	C	T
1	rs6424522	0	73614563	C	T
1	rs34193223	0	73615026	T	G
1	rs10736416	0	73615308	C	T
1	rs10749814	0	73615604	G	T
1	rs10890009	0	73615608	A	C
1	rs12724133	0	73615613	T	A
1	rs12142680	0	73615892	G	A
1	rs74091933	0	73616388	C	T
1	rs3998	0	73616467	T	C
1	rs6656118	0	73616576	T	C
1	rs4341323	0	73616611	C	T
1	rs4449979	0	73617009	A	T
1	rs61767607	0	73617423	C	T
1	rs4353041	0	73618080	C	T
1	rs4353042	0	73618140	C	T
1	rs11210144	0	73618176	G	A
1	rs12729077	0	73618327	C	G
1	rs4454487	0	73618348	A	G
1	rs116761550	0	73618447	C	T
1	rs7417820	0	73618456	C	T
1	rs4633240	0	73618622	G	C
1	rs4454488	0	73618629	A	G
1	rs4369180	0	73618752	A	G
1	rs4633241	0	73618845	G	T
1	rs7520933	0	73619080	T	C
1	rs10399825	0	73619192	C	T
1	rs10399643	0	73619210	A	G
1	rs10399932	0	73619229	T	A
1	rs12144988	0	73619315	T	C
1	rs10399828	0	73619432	G	T
1	rs12118804	0	73619434	A	C
1	rs4465150	0	73620166	A	G
1	rs34219974	0	73620456	G	T
1	rs61766375	0	73620628	A	G
1	rs10890010	0	73620662	A	G
1	rs68122083	0	73620687	G	C
1	rs112982912	0	73620750	G	A
1	rs113740867	0	73620770	T	C
1	rs112959438	0	73620791	A	G
1	rs113170171	0	73620861	G	A
1	rs12240100	0	73620907	G	A
1	rs12238969	0	73620915	T	G
1	rs61766376	0	73621176	G	A
1	rs76171142	0	73621202	C	T
1	rs79370806	0	73621292	C	T
1	rs12120825	0	73621409	A	G
1	rs11210145	0	73621669	G	A
1	rs11210146	0	73622007	A	G
1	rs7538421	0	73622124	G	A
1	rs7528238	0	73622248	A	G
1	rs9633293	0	73622437	G	A
1	rs7528640	0	73622669	A	C
1	rs12406002	0	73623431	C	T
1	rs11210148	0	73623827	C	A
1	rs36118829	0	73623853	A	G
1	rs61767506	0	73624464	C	A
1	rs11210149	0	73624505	G	A
1	rs4483359	0	73624757	A	G
1	rs4308929	0	73624914	G	A
1	rs11210150	0	73625365	T	C
1	rs11210151	0	73625449	T	C
1	rs11210152	0	73625468	C	A
1	rs7523688	0	73625777	A	G
1	rs12126062	0	73626031	A	G
1	rs35446706	0	73626418	G	A
1	rs35489458	0	73626421	G	A
1	rs60439400	0	73626443	G	T
1	rs6672279	0	73626527	T	C
1	rs6659790	0	73626753	C	T
1	rs11210155	0	73626794	T	G
1	rs11210156	0	73627002	G	A
1	rs11210157	0	73627058	C	T
1	rs11210158	0	73627224	C	G
1	rs11210159	0	73627225	C	A
1	rs4579710	0	73627804	A	T
1	rs4345765	0	73627872	C	G
1	rs4294371	0	73628283	G	T
1	rs113140152	0	73628394	T	G
1	rs6666765	0	73628722	C	T
1	rs76492284	0	73628767	T	C
1	rs11210160	0	73629044	A	G
1	rs11210161	0	73629113	C	T
1	rs11210162	0	73629341	A	G
1	rs11210163	0	73629507	G	T
1	rs12742692	0	73629676	T	A
1	rs191069054	0	73629759	G	C
1	rs10789356	0	73630037	A	G
1	rs11210164	0	73630073	C	A
1	rs6683662	0	73630629	A	G
1	rs6686255	0	73630650	T	A
1	rs6671028	0	73630701	C	T
1	rs6694634	0	73630707	G	A
1	rs6697098	0	73630771	G	A
1	rs6686352	0	73630911	A	G
1	rs6674404	0	73631632	C	T
1	rs6700625	0	73631812	G	C
1	rs116408715	0	73631935	C	T
1	rs4537504	0	73631994	C	T
1	rs141896302	0	73632422	C	T
1	rs4512592	0	73633077	C	T
1	rs4262483	0	73633165	A	G
1	rs11210165	0	73633408	G	A
1	rs74091954	0	73633990	T	C
1	rs12128855	0	73634013	A	G
1	rs6684331	0	73634128	C	T
1	rs6699861	0	73634621	T	C
1	rs12136496	0	73634781	C	T
1	rs12122520	0	73635177	G	A
1	rs10789357	0	73635188	T	G
1	rs12137388	0	73635313	C	T
1	rs76398097	0	73636044	C	A
1	rs4342806	0	73636110	A	G
1	rs4593762	0	73636118	A	T
1	rs4492565	0	73636172	C	A
1	rs79834275	0	73636188	T	A
1	rs4650193	0	73636502	G	A
1	rs11210166	0	73636583	T	C
1	rs4650194	0	73636606	A	G
1	rs11210167	0	73636689	C	T
1	rs11589897	0	73637003	G	C
1	rs11582461	0	73637083	C	T
1	rs11210168	0	73637170	T	C
1	rs11210169	0	73637421	C	T
1	rs11210170	0	73637446	A	G
1	rs11210171	0	73637531	C	A
1	rs4650195	0	73637641	G	A
1	rs140394479	0	73637660	G	A
1	rs10890011	0	73637694	C	G
1	rs4650196	0	73637800	C	A
1	rs35133930	0	73638323	A	G
1	rs6695455	0	73638834	A	C
1	rs6695460	0	73638840	A	G
1	rs6658012	0	73639010	G	A
1	rs75588336	0	73639063	G	T
1	rs6683380	0	73639192	C	G
1	rs6698500	0	73639316	T	C
1	rs10890012	0	73639581	G	T
1	rs10890013	0	73639751	C	T
1	rs10890014	0	73639819	G	A
1	rs10890015	0	73639926	C	T
1	rs10749815	0	73640129	A	G
1	rs12124553	0	73640527	A	G
1	rs34719239	0	73640680	A	G
1	rs34868208	0	73640914	A	T
1	rs34956095	0	73640940	A	T
1	rs36051652	0	73641001	C	T
1	rs36053729	0	73641024	T	A
1	rs35286654	0	73641059	A	T
1	rs12059553	0	73641086	G	A
1	rs12080071	0	73641133	C	T
1	rs12037338	0	73641529	C	A
1	rs143613740	0	73641535	C	G
1	rs6660204	0	73642232	T	G
1	rs12126688	0	73642486	A	G
1	rs6657881	0	73642627	A	G
1	rs6657885	0	73642630	A	C
1	rs4650197	0	73642992	G	T
1	rs4650198	0	73643077	C	T
1	rs10789358	0	73643834	A	C
1	rs61765597	0	73643869	A	G
1	rs61765598	0	73643871	T	A
1	rs67437638	0	73644010	T	G
1	rs4384175	0	73644577	G	A
1	rs4592219	0	73644670	C	T
1	rs4503305	0	73644787	C	A
1	rs10890016	0	73644897	T	C
1	rs35578487	0	73645150	C	G
1	rs35209284	0	73645238	C	T
1	rs34548060	0	73645418	G	T
1	rs12137298	0	73645739	C	A
1	rs6701194	0	73645792	A	G
1	rs6703944	0	73645830	T	C
1	rs6703953	0	73645866	T	C
1	rs11210172	0	73646085	C	T
1	rs11210173	0	73646287	T	C
1	rs4601539	0	73646317	T	C
1	rs116440672	0	73646678	C	T
1	rs12087611	0	73646705	C	T
1	rs4641264	0	73646931	C	T
1	rs4607818	0	73646944	G	A
1	rs4578169	0	73646999	G	A
1	rs7514409	0	73647048	T	C
1	rs11210174	0	73647072	G	C
1	rs7545548	0	73647117	C	A
1	rs10749816	0	73647221	G	A
1	rs10789359	0	73647387	G	A
1	rs7514774	0	73647418	T	A
1	rs12133863	0	73647602	C	T
1	rs12122901	0	73647680	T	A
1	rs12133935	0	73647800	C	A
1	rs4609384	0	73647909	G	A
1	rs79633859	0	73648729	G	A
1	rs61352371	0	73648952	A	C
1	rs56922723	0	73649341	G	A
1	rs59612672	0	73649863	C	T
1	rs4274014	0	73651204	C	A
1	rs12034885	0	73651519	A	T
1	rs4650199	0	73652122	T	C
1	rs4650200	0	73652197	G	A
1	rs4649981	0	73652349	G	A
1	rs55849923	0	73653202	C	T
1	rs12734319	0	73654035	A	G
1	rs116441811	0	73654086	T	A
1	rs11210176	0	73654543	G	A
1	rs11803971	0	73654985	G	A
1	rs12142152	0	73655313	C	A
1	rs11210177	0	73655821	A	G
1	rs7514267	0	73657666	T	C
1	rs11210178	0	73658061	T	C
1	rs12069039	0	73658085	G	C
1	rs10789360	0	73658307	T	G
1	rs10789361	0	73658397	G	A
1	rs7514832	0	73658507	A	T
1	rs10890017	0	73658562	T	C
1	rs4272574	0	73661205	C	T
1	rs12142986	0	73661616	C	T
1	rs12132090	0	73661661	T	C
1	rs67347745	0	73661784	C	T
1	rs10890018	0	73662169	A	G
1	rs11210179	0	73663180	G	A
1	rs10890019	0	73663455	G	A
1	rs6424532	0	73664022	G	A
1	rs6424533	0	73664064	G	C
1	rs6424534	0	73664072	T	G
1	rs61765605	0	73664277	T	C
1	rs6424535	0	73664320	A	G
1	rs6424536	0	73664395	C	G
1	rs7522520	0	73664563	C	T
1	rs11210180	0	73664609	T	C
1	rs11210181	0	73665514	G	C
1	rs4650201	0	73665844	A	G
1	rs12140625	0	73666227	A	T
1	rs12044445	0	73666614	A	G
1	rs11210182	0	73666825	G	A
1	rs28585577	0	73666929	A	G
1	rs10789363	0	73668519	A	G
1	rs10890020	0	73668836	A	G
1	rs10890021	0	73668882	T	A
1	rs35053768	0	73669295	T	C
1	rs6692884	0	73669845	G	A
1	rs4384176	0	73670808	A	G
1	rs7555516	0	73672942	G	A
1	rs10749817	0	73675336	G	A
1	rs10749818	0	73676969	T	C
1	rs11806728	0	73677003	G	A
1	rs12024899	0	73678888	C	A
1	rs114953940	0	73680545	T	C
1	rs4288548	0	73680774	G	A
1	rs140886442	0	73680913	C	T
1	rs111248888	0	73681688	C	T
1	rs78057114	0	73682914	A	T
1	rs113472255	0	73684029	G	T
1	rs12409552	0	73684233	G	A
1	rs4475699	0	73684273	G	A
1	rs4261072	0	73685994	A	T
1	rs7518008	0	73686005	G	A
1	rs11210184	0	73686480	C	T
1	rs4276867	0	73688080	A	T
1	rs78878945	0	73692484	C	T
1	rs4129350	0	73694600	T	C
1	rs113614010	0	73694813	T	C
1	rs7533366	0	73696114	G	A
1	rs146456840	0	73699071	T	C
1	rs4480304	0	73699424	A	C
1	rs114037865	0	73700531	A	G
1	rs8179409	0	73700690	T	G
1	rs6697023	0	73701671	G	T
1	rs6675954	0	73701723	C	T
1	rs10789364	0	73702710	T	C
1	rs549210399	0	73703591	T	A
1	rs78845292	0	73703913	G	T
1	rs147880708	0	73704258	C	A
1	rs6684541	0	73706169	A	C
1	rs6684841	0	73706449	A	G
1	rs4650205	0	73706712	T	A
1	rs12404978	0	73708637	A	G
1	rs6682579	0	73709391	C	T
1	rs115727799	0	73710605	T	G
1	rs78082399	0	73710640	A	G
1	rs11210185	0	73711369	A	T
1	rs57578100	0	73711493	A	G
1	rs11210186	0	73711811	C	T
1	rs4551548	0	73714193	C	T
1	rs10789365	0	73714656	C	T
1	rs12030954	0	73714714	G	A
1	rs11210187	0	73715233	T	C
1	rs6661183	0	73717809	T	A
1	rs10736417	0	73718676	G	A
1	rs61765634	0	73720091	C	T
1	rs4650206	0	73720577	T	C
1	rs185011656	0	73720903	C	T
1	rs4074990	0	73722460	C	G
1	rs10789366	0	73724058	C	T
1	rs12136984	0	73725998	T	G
1	rs71655404	0	73726471	G	A
1	rs78690689	0	73727917	C	T
1	rs61765636	0	73729055	C	A
1	rs11210188	0	73729188	A	G
1	rs6672818	0	73731145	C	T
1	rs72676673	0	73732998	A	G
1	rs114871805	0	73734302	G	A
1	rs116007040	0	73734337	T	C
1	rs61765637	0	73735403	G	C
1	rs4571923	0	73736562	G	A
1	rs12759031	0	73736889	C	T
1	rs10890025	0	73738163	A	G
1	rs116443775	0	73738533	G	A
1	rs75304476	0	73739293	G	C
1	rs12077046	0	73739641	G	C
1	rs11210191	0	73742618	T	G
1	rs72676677	0	73743135	A	G
1	rs11210193	0	73743873	A	G
1	rs6684341	0	73744843	C	T
1	rs72676680	0	73745527	C	T
1	rs7513593	0	73747237	T	C
1	rs72676681	0	73747975	A	T
1	rs11210195	0	73749283	C	T
1	rs12139556	0	73749926	T	C
1	rs12044218	0	73750422	T	C
1	rs11210196	0	73750567	C	T
1	rs10890029	0	73751701	C	A
1	rs12142515	0	73752009	T	A
1	rs61765638	0	73752177	G	A
1	rs114059697	0	73752698	C	T
1	rs77625328	0	73755271	G	A
1	rs7549372	0	73755529	A	G
1	rs10890030	0	73755783	C	T
1	rs7523829	0	73758117	G	A
1	rs35641559	0	73760104	T	C
1	rs12145366	0	73760108	T	A
1	rs74595850	0	73760230	G	C
1	rs112577924	0	73760357	T	C
1	rs11210198	0	73763426	C	T
1	rs113671307	0	73764266	G	A
1	rs12049376	0	73764712	G	A
1	rs4300176	0	73765103	T	G
1	rs28685835	0	73765268	C	T
1	rs7555507	0	73766037	C	T
1	rs7522217	0	73766120	A	G
1	rs7532462	0	73766162	G	T
1	rs11210201	0	73766431	G	T
1	rs4278322	0	73766599	A	G
1	rs11210202	0	73767064	C	G
1	rs12128495	0	73767587	C	T
1	rs12023347	0	73768022	T	C
1	rs12129573	0	73768366	C	A
1	rs180902978	0	73769267	G	A
1	rs12145429	0	73769279	G	A
1	rs12145432	0	73769330	G	T
1	rs1923240	0	73771345	A	G
1	rs1923201	0	73771457	A	G
1	rs1923202	0	73771528	A	G
1	rs9425118	0	73771766	T	C
1	rs114248076	0	73772509	G	A
1	rs2180945	0	73772693	T	C
1	rs1475061	0	73772981	A	C
1	rs4593766	0	73773043	T	C
1	rs6424545	0	73773048	T	C
1	rs1475062	0	73773189	G	A
1	rs1475063	0	73773255	A	G
1	rs11210203	0	73775513	A	G
1	rs2180947	0	73776196	A	G
1	rs6424546	0	73776673	G	A
1	rs6424547	0	73776696	C	G
1	rs7528347	0	73776727	C	A
1	rs6424548	0	73776850	A	C
1	rs11210204	0	73777991	C	G
1	rs11210205	0	73778100	C	T
1	rs61767372	0	73778134	C	T
1	rs12061680	0	73778378	G	A
1	rs186360618	0	73779380	G	T
1	rs115382148	0	73779382	G	T
1	rs72676698	0	73779673	C	T
1	rs72676699	0	73780065	C	T
1	rs11804753	0	73780251	A	G
1	rs35851404	0	73780291	A	T
1	rs11801571	0	73780412	G	T
1	rs115221465	0	73781051	G	C
1	rs2224494	0	73782148	T	G
1	rs11210207	0	73782938	C	T
1	rs12089544	0	73783928	C	G
1	rs7517355	0	73784077	A	G
1	rs7528322	0	73784686	G	A
1	rs111786945	0	73786291	T	C
1	rs10127961	0	73786469	C	G
1	rs10732841	0	73786858	G	T
1	rs10890031	0	73787158	G	A
1	rs2340398	0	73788694	T	C
1	rs10890032	0	73789324	T	C
1	rs12133960	0	73790017	A	G
1	rs12737087	0	73790407	G	A
1	rs115161011	0	73790539	T	C
1	rs12564425	0	73790683	G	T
1	rs1923204	0	73791614	T	G
1	rs112665829	0	73792794	C	T
1	rs78425193	0	73792797	C	T
1	rs11210209	0	73793245	G	A
1	rs75140796	0	73793385	A	G
1	rs190648872	0	73793487	G	A
1	rs1885246	0	73793499	T	C
1	rs1885247	0	73793630	A	G
1	rs75436816	0	73794774	T	C
1	rs10749819	0	73794923	G	C
1	rs12135781	0	73795320	T	C
1	rs34332107	0	73796100	A	G
1	rs10890033	0	73796794	A	G
1	rs12036558	0	73796949	T	G
1	rs3845343	0	73797306	C	T
1	rs147746652	0	73797320	C	T
1	rs2145784	0	73797927	A	T
1	rs12144343	0	73798439	C	T
1	rs112033502	0	73798684	C	T
1	rs72676702	0	73799090	G	A
1	rs1923206	0	73799968	G	T
1	rs146258597	0	73800521	G	A
1	rs6684973	0	73801632	A	G
1	rs147743433	0	73802487	C	T
1	rs145798794	0	73802614	A	G
1	rs1923207	0	73803542	G	A
1	rs79357828	0	73804570	G	A
1	rs1120980	0	73805104	A	T
1	rs1120981	0	73805179	C	T
1	rs9650980	0	73805596	T	C
1	rs6689226	0	73806923	T	C
1	rs149036558	0	73808855	T	C
1	rs2208564	0	73809333	A	T
1	rs2208565	0	73810229	G	A
1	rs2208566	0	73810422	A	G
1	rs6700324	0	73810915	A	T
1	rs6702943	0	73810973	T	A
1	rs76271180	0	73811592	A	T
1	rs1951361	0	73811954	G	A
1	rs10749820	0	73812598	C	G
1	rs11210211	0	73813579	T	A
1	rs12140667	0	73814103	G	A
1	rs10789368	0	73814159	A	G
1	rs1923211	0	73814908	T	C
1	rs1923212	0	73814973	A	C
1	rs141409045	0	73815281	T	G
1	rs962930	0	73815283	G	T
1	rs112996954	0	73815285	G	T
1	rs10493515	0	73815631	T	G
1	rs1160682	0	73816564	C	T
1	rs2008280	0	73816745	T	C
1	rs12117164	0	73816828	T	A
1	rs12138222	0	73817060	G	A
1	rs6668602	0	73817816	G	A
1	rs10493516	0	73818516	A	G
1	rs1923213	0	73818678	T	C
1	rs2180946	0	73819848	G	A
1	rs1923214	0	73820227	T	A
1	rs2340399	0	73821093	T	C
1	rs75267789	0	73821195	T	A
1	rs2340400	0	73821281	T	C
1	rs6655995	0	73821577	C	A
1	rs6673702	0	73821779	T	G
1	rs12033140	0	73822289	C	T
1	rs55736044	0	73823322	G	T
1	rs10890034	0	73824279	G	A
1	rs17568589	0	73824555	C	T
1	rs10789369	0	73824909	A	G
1	rs7522009	0	73826120	A	G
1	rs34336802	0	73826393	A	G
1	rs6681595	0	73827012	G	T
1	rs77147145	0	73828135	G	A
1	rs145631882	0	73828162	G	A
1	rs10890035	0	73828271	A	G
1	rs7541529	0	73828831	G	T
1	rs1923216	0	73829128	C	T
1	rs1923217	0	73829223	C	T
1	rs1923218	0	73829282	T	C
1	rs6689032	0	73829623	G	C
1	rs56206806	0	73829739	A	G
1	rs72678407	0	73829909	C	T
1	rs7415137	0	73829928	A	G
1	rs10890036	0	73830081	T	C
1	rs1923219	0	73830471	G	A
1	rs2025080	0	73832675	C	T
1	rs6702039	0	73833009	G	C
1	rs11210213	0	73833694	G	A
1	rs10749821	0	73833914	T	C
1	rs11210215	0	73834346	T	C
1	rs11802950	0	73834554	T	C
1	rs911493	0	73834650	T	G
1	rs2340401	0	73835726	T	C
1	rs115385762	0	73835740	C	T
1	rs2340402	0	73835741	G	A
1	rs2340403	0	73835777	C	T
1	rs1923222	0	73836340	C	G
1	rs560736334	0	73836764	A	G
1	rs12034860	0	73836769	A	G
1	rs12128161	0	73837417	C	A
1	rs12128235	0	73837608	C	A
1	rs12117304	0	73837640	T	C
1	rs12118287	0	73838390	T	C
1	rs145165545	0	73839539	A	G
1	rs1923223	0	73839564	T	C
1	rs1923224	0	73839921	T	C
1	rs12406253	0	73840341	C	T
1	rs72678408	0	73840343	T	C
1	rs7554968	0	73840843	T	C
1	rs12132546	0	73841900	C	T
1	rs115039576	0	73842245	A	T
1	rs11210216	0	73842480	A	G
1	rs7544965	0	73842685	C	T
1	rs12134426	0	73843140	C	A
1	rs7516608	0	73843213	T	G
1	rs1923225	0	73843468	T	C
1	rs7516923	0	73843761	A	G
1	rs77090757	0	73844153	T	C
1	rs10890037	0	73845254	A	G
1	rs10749822	0	73845360	T	G
1	rs10732842	0	73845734	A	G
1	rs10736419	0	73845941	T	C
1	rs11210217	0	73846542	A	G
1	rs1923226	0	73846894	C	T
1	rs17503369	0	73847108	T	C
1	rs11210218	0	73847138	G	A
1	rs1923227	0	73847345	G	A
1	rs7546305	0	73847802	C	T
1	rs17568889	0	73847888	C	G
1	rs7546663	0	73848129	C	A
1	rs7515828	0	73848331	T	C
1	rs7546987	0	73848505	C	T
1	rs142982739	0	73848522	C	T
1	rs7547059	0	73848537	C	A
1	rs11581459	0	73848631	A	T
1	rs12135094	0	73848944	C	T
1	rs12120214	0	73848985	G	A
1	rs12127629	0	73848987	A	C
1	rs11210219	0	73849016	G	A
1	rs10789370	0	73849297	G	A
1	rs11210220	0	73849655	T	G
1	rs11210221	0	73849673	T	C
1	rs11210222	0	73849687	T	C
1	rs1923228	0	73849773	T	A
1	rs1923229	0	73849883	T	C
1	rs12120482	0	73849893	G	A
1	rs75298794	0	73850826	G	A
1	rs78588084	0	73851092	T	C
1	rs12718437	0	73851213	A	G
1	rs12718438	0	73851340	G	A
1	rs72678415	0	73851398	T	C
1	rs6671130	0	73851687	T	G
1	rs6671002	0	73851752	A	G
1	rs6671203	0	73851936	A	G
1	rs6673911	0	73852067	T	A
1	rs6673919	0	73852090	T	C
1	rs11210223	0	73852445	C	G
1	rs11210224	0	73852554	T	C
1	rs11210225	0	73852585	G	A
1	rs1923230	0	73852765	T	C
1	rs1923231	0	73852939	T	C
1	rs1923232	0	73853042	C	T
1	rs72678416	0	73853118	C	A
1	rs1923233	0	73853460	C	T
1	rs1923234	0	73853481	G	A
1	rs1923235	0	73853567	A	C
1	rs80234690	0	73853778	A	G
1	rs1923236	0	73853826	T	C
1	rs12044079	0	73854147	C	T
1	rs11210226	0	73854284	A	G
1	rs58391878	0	73854549	T	C
1	rs11210227	0	73855015	C	A
1	rs1338645	0	73855051	G	A
1	rs182050363	0	73855175	G	A
1	rs146695688	0	73855215	G	A
1	rs34547319	0	73855495	T	G
1	rs79001452	0	73855680	T	C
1	rs113059969	0	73855716	C	A
1	rs55994666	0	73856091	A	C
1	rs186777425	0	73856361	C	T
1	rs6701544	0	73856471	T	C
1	rs6704376	0	73856841	T	C
1	rs6704461	0	73856933	T	C
1	rs6689493	0	73857058	C	T
1	rs1984201	0	73857097	T	C
1	rs1856410	0	73857494	A	G
1	rs75805282	0	73857518	C	T
1	rs1338654	0	73857724	G	T
1	rs5015579	0	73857839	G	T
1	rs5015578	0	73857844	A	G
1	rs11809026	0	73858039	C	T
1	rs11805813	0	73858079	A	G
1	rs12744582	0	73858261	T	A
1	rs10493517	0	73858351	G	A
1	rs11805871	0	73858463	A	G
1	rs11809098	0	73858561	C	T
1	rs11809486	0	73858941	C	T
1	rs10890038	0	73859002	T	C
1	rs10890039	0	73859300	G	A
1	rs6696623	0	73859367	C	T
1	rs11210229	0	73860028	A	G
1	rs1923237	0	73860130	A	T
1	rs11210230	0	73860239	T	C
1	rs1923238	0	73860311	A	C
1	rs1923239	0	73860365	G	A
1	rs10518420	0	73860543	A	C
1	rs10493518	0	73860631	G	A
1	rs114219556	0	73860647	C	A
1	rs10518421	0	73861144	G	A
1	rs1249588	0	73861173	A	G
1	rs1338651	0	73861924	C	A
1	rs1338650	0	73862004	G	T
1	rs12135844	0	73862469	A	G
1	rs75938829	0	73863126	G	A
1	rs10159196	0	73863269	C	T
1	rs1572669	0	73863862	A	G
1	rs12134418	0	73864126	T	G
1	rs12567259	0	73864195	A	T
1	rs11210232	0	73864251	C	T
1	rs1885248	0	73865596	C	T
1	rs1885249	0	73865740	A	G
1	rs1885250	0	73865790	G	A
1	rs80321100	0	73865799	G	T
1	rs1885251	0	73866020	G	T
1	rs1805215	0	73866109	A	T
1	rs111998680	0	73866258	T	C
1	rs1416268	0	73866272	T	C
1	rs1416269	0	73866598	A	G
1	rs11804341	0	73867073	G	A
1	rs77695096	0	73867395	C	T
1	rs1923242	0	73867436	C	T
1	rs74318333	0	73868156	T	C
1	rs1923243	0	73868386	A	C
1	rs1923244	0	73869230	T	C
1	rs12035848	0	73870901	G	A
1	rs12043387	0	73871205	A	G
1	rs2340404	0	73873036	A	G
1	rs3964487	0	73873755	A	G
1	rs79195470	0	73874197	T	C
1	rs1316718	0	73874321	G	A
1	rs55933742	0	73875353	T	G
1	rs114999594	0	73877309	T	A
1	rs72678418	0	73877422	C	G
1	rs12140493	0	73877565	A	G
1	rs74091844	0	73877889	C	T
1	rs11210235	0	73878194	T	C
1	rs11210236	0	73879821	C	T
1	rs115045218	0	73879865	C	T
1	rs12136189	0	73880289	G	C
1	rs10465867	0	73880586	T	C
1	rs10465868	0	73880654	A	G
1	rs10465869	0	73880724	C	A
1	rs1475064	0	73882478	A	G
1	rs1475065	0	73882880	A	G
1	rs12143426	0	73883822	T	G
1	rs12731986	0	73884838	C	T
1	rs12044316	0	73884929	G	C
1	rs7553998	0	73886699	T	C
1	rs78277856	0	73886817	T	C
1	rs75734155	0	73887531	G	A
1	rs4557913	0	73887712	T	A
1	rs1361244	0	73887871	G	A
1	rs12116741	0	73888363	A	G
1	rs1338656	0	73888982	T	C
1	rs114416845	0	73889057	A	G
1	rs11210237	0	73889110	T	C
1	rs13376104	0	73889225	G	A
1	rs4354497	0	73889436	C	T
1	rs12144054	0	73889445	T	C
1	rs1416274	0	73889941	T	C
1	rs7521446	0	73890390	T	C
1	rs7519030	0	73890473	A	T
1	rs116833464	0	73890589	T	G
1	rs11210238	0	73890593	G	A
1	rs61765511	0	73890737	C	G
1	rs61765512	0	73890886	C	T
1	rs61765513	0	73890900	G	T
1	rs6678194	0	73891081	G	T
1	rs140229512	0	73891649	A	T
1	rs112028101	0	73891752	G	A
1	rs4998957	0	73891887	G	A
1	rs4636406	0	73892420	G	T
1	rs1538375	0	73892579	A	G
1	rs1538376	0	73892613	A	C
1	rs1416266	0	73892824	C	A
1	rs4406595	0	73893148	T	C
1	rs1338647	0	73893579	G	A
1	rs1338648	0	73893609	G	C
1	rs1338649	0	73893632	T	C
1	rs12569115	0	73894065	G	A
1	rs12562533	0	73894150	T	C
1	rs12119572	0	73894382	T	G
1	rs12565386	0	73894459	C	T
1	rs12563453	0	73894511	A	T
1	rs12130644	0	73894644	C	T
1	rs56060088	0	73894768	G	A
1	rs146410834	0	73895262	T	G
1	rs12120593	0	73895448	T	C
1	rs11580539	0	73896218	A	G
1	rs147274468	0	73896263	T	C
1	rs6672225	0	73897246	T	A
1	rs6669843	0	73897381	A	G
1	rs61765515	0	73897766	C	T
1	rs11210242	0	73897809	C	T
1	rs11210243	0	73898030	C	G
1	rs12143925	0	73898112	G	T
1	rs11210244	0	73898258	G	A
1	rs11577544	0	73899619	T	C
1	rs4523481	0	73899639	C	T
1	rs1572668	0	73899742	A	G
1	rs11210245	0	73899781	G	A
1	rs10749823	0	73900843	C	T
1	rs11210247	0	73900932	T	C
1	rs10749824	0	73900947	G	A
1	rs6688940	0	73901717	T	C
1	rs12117619	0	73901834	G	T
1	rs4537505	0	73902988	C	G
1	rs4369181	0	73904211	G	A
1	rs77086116	0	73904540	T	G
1	rs67027234	0	73904881	A	G
1	rs2095794	0	73904937	A	G
1	rs12033505	0	73905414	A	C
1	rs6679389	0	73905524	A	T
1	rs75027734	0	73905868	C	A
1	rs148074696	0	73906076	G	C
1	rs113713923	0	73906787	T	C
1	rs74091900	0	73907079	T	C
1	rs12133999	0	73907955	C	T
1	rs12071295	0	73908018	A	G
1	rs6676874	0	73908359	C	T
1	rs12134297	0	73908869	C	T
1	rs4287126	0	73908975	T	C
1	rs113316052	0	73909442	A	C
1	rs4113049	0	73909964	A	G
1	rs4113050	0	73910055	T	C
1	rs12747728	0	73910157	G	T
1	rs12125415	0	73910768	T	G
1	rs12122252	0	73910955	G	A
1	rs4350155	0	73911420	C	G
1	rs11210249	0	73912025	T	C
1	rs11210251	0	73912799	C	G
1	rs12128321	0	73913075	T	C
1	rs564186	0	73913089	T	C
1	rs72678420	0	73913151	A	C
1	rs604654	0	73913689	T	C
1	rs141282037	0	73913944	G	A
1	rs483940	0	73914078	A	C
1	rs12037168	0	73914157	A	G
1	rs67797316	0	73914756	C	T
1	rs10890040	0	73916446	C	A
1	rs11807366	0	73916648	A	G
1	rs1500429	0	73917111	A	C
1	rs628933	0	73917247	G	T
1	rs12073546	0	73918480	T	G
1	rs664487	0	73918554	G	C
1	rs61660524	0	73918723	A	G
1	rs557855	0	73919013	C	T
1	rs139922607	0	73919170	A	G
1	rs12029861	0	73919230	G	A
1	rs11210252	0	73919673	G	A
1	rs647959	0	73919925	G	T
1	rs647478	0	73920040	G	A
1	rs501899	0	73920352	T	C
1	rs77694184	0	73920489	G	T
1	rs77461959	0	73921089	T	A
1	rs531924	0	73921303	T	C
1	rs1392582	0	73921603	T	A
1	rs12131367	0	73921658	T	G
1	rs1392583	0	73921761	A	C
1	rs1846727	0	73921819	C	T
1	rs113369865	0	73921919	G	T
1	rs114203215	0	73922090	A	G
1	rs111905258	0	73922242	G	A
1	rs564056	0	73922528	T	A
1	rs4282756	0	73923349	C	T
1	rs11804961	0	73923708	G	C
1	rs11210253	0	73924028	G	T
1	rs12145235	0	73924076	C	G
1	rs1500430	0	73924424	C	T
1	rs536029	0	73925090	G	A
1	rs55754114	0	73926058	T	A
1	rs496819	0	73926572	T	C
1	rs77010294	0	73926983	T	C
1	rs12039430	0	73926994	A	T
1	rs113960845	0	73927280	G	A
1	rs4503303	0	73927867	A	T
1	rs79859797	0	73928118	G	A
1	rs74091613	0	73928193	T	C
1	rs528200	0	73928755	T	A
1	rs10157353	0	73928917	T	C
1	rs114674251	0	73929404	A	G
1	rs13375514	0	73929534	T	C
1	rs505725	0	73930405	C	A
1	rs622421	0	73930493	A	G
1	rs75190056	0	73930577	G	A
1	rs12138620	0	73930624	A	T
1	rs511175	0	73930988	T	C
1	rs74091618	0	73931554	G	A
1	rs11210254	0	73931595	G	C
1	rs11210255	0	73931737	G	A
1	rs11210256	0	73931851	G	A
1	rs72678422	0	73932267	C	T
1	rs1338646	0	73932451	G	A
1	rs12140865	0	73932886	A	C
1	rs12141936	0	73933930	A	G
1	rs538159	0	73934273	T	A
1	rs11210257	0	73934633	A	C
1	rs12120585	0	73934655	C	T
1	rs11210258	0	73934725	T	A
1	rs7532534	0	73934896	A	G
1	rs78081508	0	73935145	A	G
1	rs11210259	0	73935251	G	A
1	rs4353039	0	73935884	G	A
1	rs4285657	0	73935897	T	A
1	rs4361942	0	73935978	C	G
1	rs190160396	0	73936037	T	A
1	rs141479426	0	73937498	G	A
1	rs614131	0	73937695	C	T
1	rs28393357	0	73938233	G	A
1	rs17570390	0	73938246	T	C
1	rs582773	0	73938694	G	T
1	rs78527600	0	73938795	T	G
1	rs75188908	0	73939666	A	C
1	rs12754690	0	73939898	C	T
1	rs6658413	0	73940292	G	C
1	rs6698993	0	73940676	T	A
1	rs6701520	0	73940718	T	C
1	rs74091630	0	73941339	C	T
1	rs11210261	0	73941881	C	A
1	rs11210263	0	73942894	C	T
1	rs35079701	0	73943383	A	C
1	rs12138059	0	73943502	T	C
1	rs1578022	0	73944277	C	G
1	rs12239956	0	73944904	T	A
1	rs76644287	0	73945157	T	C
1	rs1501483	0	73945480	C	T
1	rs666532	0	73945826	G	T
1	rs12140290	0	73945889	T	C
1	rs12144535	0	73946010	A	T
1	rs580742	0	73946461	C	T
1	rs1697229	0	73947094	G	A
1	rs12118924	0	73948299	C	T
1	rs66553711	0	73951310	C	T
1	rs9425120	0	73951515	C	T
1	rs115641411	0	73951519	G	A
1	rs78247764	0	73951777	C	T
1	rs7513375	0	73952123	C	A
1	rs536379328	0	73952222	G	A
1	rs75407229	0	73954277	A	T
1	rs143980025	0	73954281	G	A
1	rs148629258	0	73954400	T	G
1	rs1067872	0	73954939	C	T
1	rs111914571	0	73956211	C	T
1	rs11589271	0	73956385	G	T
1	rs527068	0	73956490	C	T
1	rs188322697	0	73956754	G	A
1	rs149277629	0	73957303	C	T
1	rs61765555	0	73957815	C	T
1	rs1021756	0	73958086	G	T
1	rs140479721	0	73958456	T	G
1	rs477278	0	73958578	C	T
1	rs12139950	0	73959879	G	A
1	rs1546271	0	73960825	A	G
1	rs71655410	0	73961154	C	G
1	rs12127029	0	73961215	C	T
1	rs12127103	0	73961437	C	T
1	rs17511652	0	73962827	C	G
1	rs12144198	0	73963890	G	T
1	rs12145094	0	73964260	G	A
1	rs11210266	0	73964312	G	T
1	rs10789373	0	73965869	G	C
1	rs12124740	0	73966076	A	G
1	rs12121257	0	73966263	T	C
1	rs871819	0	73966712	G	A
1	rs11800984	0	73967329	A	C
1	rs11210268	0	73967830	A	G
1	rs7416650	0	73969936	G	A
1	rs2173735	0	73971450	T	C
1	rs12133078	0	73972455	C	T
1	rs12118350	0	73972684	G	C
1	rs7530705	0	73972994	C	A
1	rs7545028	0	73973349	T	C
1	rs6694883	0	73973820	T	A
1	rs12724296	0	73974288	T	G
1	rs12742409	0	73974388	C	T
1	rs2879765	0	73975069	T	C
1	rs10465817	0	73975686	A	C
1	rs7534840	0	73975758	A	G
1	rs7523308	0	73975908	C	G
1	rs7535058	0	73976006	A	G
1	rs7545351	0	73976110	G	A
1	rs7545661	0	73976488	G	A
1	rs7537989	0	73976730	A	C
1	rs7526312	0	73976765	C	T
1	rs7526580	0	73977026	C	G
1	rs12026485	0	73977107	T	G
1	rs74091667	0	73977183	T	C
1	rs59126753	0	73977328	C	T
1	rs55811030	0	73977762	T	G
1	rs55915525	0	73978458	A	G
1	rs56010322	0	73978487	G	C
1	rs56198528	0	73978546	C	G
1	rs74091671	0	73978571	T	A
1	rs74091672	0	73978572	A	C
1	rs77000781	0	73978607	T	C
1	rs74091673	0	73978785	A	C
1	rs17512038	0	73978796	C	T
1	rs12134943	0	73979605	C	T
1	rs12134944	0	73979621	C	T
1	rs114524965	0	73979669	A	C
1	rs6682300	0	73979872	C	T
1	rs6682394	0	73979987	C	G
1	rs6682733	0	73980293	C	G
1	rs7548223	0	73980541	A	C
1	rs7515799	0	73980726	G	A
1	rs17571458	0	73981063	C	T
1	rs12136774	0	73981097	C	A
1	rs12125989	0	73981190	T	C
1	rs12129496	0	73981219	A	G
1	rs4361946	0	73981238	T	C
1	rs12126028	0	73981318	T	C
1	rs12126048	0	73981336	T	C
1	rs139169559	0	73981714	C	T
1	rs74093919	0	73981834	T	C
1	rs74093920	0	73982062	T	G
1	rs4384177	0	73982084	G	T
1	rs77857773	0	73982119	T	G
1	rs78141940	0	73982187	C	T
1	rs74093921	0	73982259	A	T
1	rs17512311	0	73982357	C	A
1	rs74093923	0	73982371	C	T
1	rs17571591	0	73982431	T	A
1	rs12757636	0	73982713	C	T
1	rs12128002	0	73982980	T	C
1	rs11210274	0	73983073	G	T
1	rs477870	0	73983290	T	A
1	rs111652150	0	73983390	C	T
1	rs17571689	0	73983666	T	C
1	rs28565938	0	73983673	T	G
1	rs12724603	0	73983726	A	G
1	rs17571745	0	73983902	A	G
1	rs12129139	0	73984187	T	G
1	rs12139989	0	73984329	C	T
1	rs12140130	0	73984659	C	A
1	rs12140132	0	73984661	C	T
1	rs61765558	0	73984667	A	G
1	rs12129351	0	73984757	T	C
1	rs10518424	0	73984868	C	T
1	rs12133609	0	73985108	A	G
1	rs12130189	0	73985213	T	C
1	rs61605983	0	73985364	A	G
1	rs115464856	0	73986021	T	C
1	rs2341392	0	73986097	G	A
1	rs12127373	0	73986257	G	T
1	rs12134765	0	73986362	A	G
1	rs12131271	0	73986371	T	C
1	rs12134933	0	73986882	A	G
1	rs12126645	0	73986936	T	C
1	rs12122713	0	73987036	G	C
1	rs12122747	0	73987165	G	A
1	rs1338653	0	73987608	T	C
1	rs17571877	0	73987668	G	A
1	rs55829216	0	73987736	A	C
1	rs4649985	0	73987921	G	A
1	rs686775	0	73988045	G	A
1	rs17512674	0	73988054	C	T
1	rs74092810	0	73988104	C	T
1	rs12042444	0	73988149	C	T
1	rs74092812	0	73988233	G	A
1	rs74092814	0	73988454	G	T
1	rs17512695	0	73988566	C	T
1	rs12139606	0	73989065	C	A
1	rs12125056	0	73989720	G	A
1	rs17512757	0	73989854	G	A
1	rs74092817	0	73989901	C	T
1	rs78462062	0	73990001	C	T
1	rs17512764	0	73990121	C	A
1	rs17572051	0	73990265	T	G
1	rs17512806	0	73990295	C	T
1	rs57304236	0	73990353	A	C
1	rs57674266	0	73990487	A	G
1	rs60912480	0	73990489	G	A
1	rs12140966	0	73990925	C	T
1	rs12130111	0	73990927	T	G
1	rs76224041	0	73990998	T	C
1	rs36048434	0	73991227	T	A
1	rs12130976	0	73991376	T	G
1	rs1604350	0	73991651	G	C
1	rs7523931	0	73991658	T	C
1	rs7521491	0	73991674	A	G
1	rs7531768	0	73991700	G	A
1	rs7512149	0	73991766	C	T
1	rs11210276	0	73991792	T	G
1	rs7512455	0	73992097	C	A
1	rs12135441	0	73992244	A	G
1	rs75157325	0	73993369	C	T
1	rs10890042	0	73993804	G	T
1	rs10890043	0	73993876	T	C
1	rs12134115	0	73994268	T	G
1	rs7519147	0	73994416	C	T
1	rs10890044	0	73994472	C	G
1	rs56264975	0	73994839	C	A
1	rs17094009	0	73995123	T	C
1	rs1501485	0	73995259	A	G
1	rs17572189	0	73995323	T	C
1	rs1501486	0	73995489	C	T
1	rs115511613	0	73995695	C	A
1	rs12743343	0	73995916	T	C
1	rs1501488	0	73996208	T	C
1	rs1501489	0	73996293	T	C
1	rs12132337	0	73996386	G	A
1	rs12139604	0	73996430	A	C
1	rs7523027	0	73996658	T	C
1	rs7556448	0	73996959	C	G
1	rs12142513	0	73996997	C	A
1	rs10890045	0	73997624	T	C
1	rs79503544	0	73997708	T	A
1	rs10749825	0	73997850	C	G
1	rs12131880	0	73997885	T	C
1	rs12136066	0	73998031	A	G
1	rs12143583	0	73998147	C	G
1	rs12128966	0	73998626	G	A
1	rs12132857	0	73998708	T	C
1	rs78497794	0	73998967	T	G
1	rs6686579	0	73999254	G	T
1	rs75153602	0	73999319	G	T
1	rs12048330	0	73999568	C	T
1	rs12130055	0	73999717	G	A
1	rs1604349	0	74000243	G	A
1	rs2173736	0	74000322	G	A
1	rs10736420	0	74000649	C	T
1	rs12043079	0	74001297	A	G
1	rs28826052	0	74001900	C	G
1	rs1121232	0	74002481	T	G
1	rs1121231	0	74002528	G	T
1	rs2879989	0	74003312	T	C
1	rs6695200	0	74004284	T	C
1	rs7520239	0	74005206	C	T
1	rs147723596	0	74005288	T	A
1	rs2173895	0	74005504	A	T
1	rs184033222	0	74005533	C	T
1	rs12143664	0	74005766	A	C
1	rs12122177	0	74005992	C	T
1	rs12122178	0	74005993	C	G
1	rs6668867	0	74006257	C	T
1	rs148265030	0	74006750	T	G
1	rs12139967	0	74007138	A	C
1	rs7538462	0	74007363	A	G
1	rs7543450	0	74007721	T	C
1	rs7551145	0	74007743	G	C
1	rs7551153	0	74007768	G	T
1	rs12091246	0	74008198	A	G
1	rs12086900	0	74008854	T	C
1	rs113519251	0	74010173	T	G
1	rs12139822	0	74010677	T	A
1	rs10890046	0	74011492	T	A
1	rs10890047	0	74011554	T	G
1	rs1393012	0	74011693	G	A
1	rs76315442	0	74013683	C	T
1	rs75553467	0	74014130	G	C
1	rs978616	0	74015082	G	A
1	rs7538193	0	74015827	C	T
1	rs78876805	0	74015918	G	T
1	rs1604348	0	74016652	G	T
1	rs2062664	0	74017178	T	C
1	rs34411050	0	74017548	T	C
1	rs1501482	0	74018481	T	C
1	rs67805078	0	74018993	G	T
1	rs1846939	0	74019038	T	C
1	rs1501481	0	74019251	A	G
1	rs7514956	0	74019696	A	C
1	rs7517367	0	74019915	A	C
1	rs12023265	0	74020011	A	G
1	rs139381522	0	74020069	T	C
1	rs9661557	0	74020563	C	T
1	rs72678448	0	74020749	G	A
1	rs11210284	0	74021081	G	C
1	rs61767165	0	74021731	A	C
1	rs6669337	0	74022034	A	C
1	rs12128079	0	74022511	C	G
1	rs79359679	0	74023053	A	C
1	rs57442339	0	74023469	G	A
1	rs1604347	0	74023504	A	G
1	rs1604346	0	74023548	G	A
1	rs12023177	0	74023631	T	C
1	rs2088764	0	74025108	G	A
1	rs959414	0	74026114	T	G
1	rs79774017	0	74026588	C	A
1	rs35105379	0	74027486	G	A
1	rs111809683	0	74028490	T	C
1	rs139023090	0	74028515	A	G
1	rs12033289	0	74028580	C	T
1	rs10890048	0	74028673	T	A
1	rs113578584	0	74028693	G	A
1	rs11210285	0	74028873	T	C
1	rs11210286	0	74029349	T	C
1	rs34475691	0	74029671	C	T
1	rs10890049	0	74030449	C	A
1	rs139806244	0	74030531	C	T
1	rs1360243	0	74030787	G	T
1	rs59403678	0	74030818	G	A
1	rs7524751	0	74031554	C	T
1	rs76974922	0	74032493	A	G
1	rs12026912	0	74032534	T	G
1	rs116162559	0	74032823	T	C
1	rs12060939	0	74033051	G	C
1	rs7542499	0	74033340	A	C
1	rs12737220	0	74033552	G	T
1	rs75054708	0	74034164	A	T
1	rs978433	0	74035041	T	C
1	rs10443225	0	74035795	C	T
1	rs1854643	0	74036009	A	G
1	rs12122285	0	74036249	G	T
1	rs75312152	0	74036426	A	G
1	rs11210288	0	74038223	T	C
1	rs113074776	0	74038740	A	G
1	rs111613006	0	74038762	C	T
1	rs1854644	0	74038928	C	A
1	rs6694107	0	74039267	T	G
1	rs72678457	0	74039453	C	T
1	rs7512635	0	74039936	G	A
1	rs12123154	0	74040359	A	C
1	rs1329988	0	74040961	A	G
1	rs1329989	0	74041079	A	G
1	rs12025606	0	74041576	T	C
1	rs12029032	0	74041715	A	G
1	rs12120813	0	74041728	T	A
1	rs7542794	0	74042455	C	T
1	rs10890050	0	74042517	G	A
1	rs2173894	0	74042529	T	C
1	rs10890051	0	74042635	A	G
1	rs10890052	0	74042679	G	T
1	rs11210289	0	74042928	T	C
1	rs11210290	0	74043621	G	A
1	rs12133927	0	74043705	C	T
1	rs12134850	0	74044272	C	G
1	rs12134913	0	74044456	C	T
1	rs7546677	0	74045119	A	C
1	rs1576438	0	74046452	G	A
1	rs6703341	0	74047183	T	C
1	rs68057546	0	74047348	C	T
1	rs61767168	0	74047756	T	A
1	rs61767170	0	74048333	C	A
1	rs4650213	0	74048577	G	C
1	rs4649988	0	74048649	C	T
1	rs76356146	0	74048651	T	A
1	rs76972865	0	74049272	G	A
1	rs6670259	0	74049372	G	C
1	rs34958636	0	74050114	G	C
1	rs6662867	0	74050603	A	C
1	rs115466101	0	74050733	T	C
1	rs115866275	0	74051342	T	A
1	rs11210292	0	74053623	C	G
1	rs2341260	0	74054060	C	T
1	rs4571924	0	74054123	C	T
1	rs11210293	0	74054298	G	A
1	rs7546041	0	74055240	A	G
1	rs11210295	0	74055897	T	G
1	rs78007593	0	74056917	A	C
1	rs1329990	0	74057098	A	C
1	rs74094852	0	74057392	A	C
1	rs11210296	0	74057540	G	T
1	rs6703007	0	74057638	T	C
1	rs6700402	0	74057686	A	G
1	rs6666312	0	74058566	G	A
1	rs12123673	0	74058628	G	A
1	rs12138472	0	74058656	C	G
1	rs1360244	0	74058924	T	C
1	rs12746555	0	74059329	T	C
1	rs12726518	0	74059330	G	A
1	rs1411281	0	74060375	C	T
1	rs11210297	0	74060644	A	G
1	rs6667503	0	74060933	T	C
1	rs1411282	0	74061909	T	A
1	rs11210298	0	74061956	G	A
1	rs1556193	0	74062367	C	T
1	rs12127945	0	74062714	G	A
1	rs34805515	0	74063624	A	G
1	rs116586288	0	74063645	C	T
1	rs10159403	0	74065263	C	T
1	rs4650214	0	74066162	T	C
1	rs1604135	0	74066853	C	T
1	rs1604136	0	74066907	A	G
1	rs1604137	0	74066989	T	A
1	rs2088765	0	74067012	T	A
1	rs11210300	0	74067414	A	G
1	rs116771932	0	74067582	G	A
1	rs34396275	0	74067663	A	C
1	rs10890054	0	74067804	G	C
1	rs6671075	0	74068327	A	C
1	rs75313313	0	74068334	A	G
1	rs10159060	0	74068387	G	A
1	rs1566585	0	74069017	A	C
1	rs7517062	0	74069273	C	T
1	rs7520447	0	74070342	C	T
1	rs4540593	0	74070609	T	C
1	rs17573281	0	74071103	C	T
1	rs12057619	0	74071388	C	T
1	rs79813728	0	74071932	G	T
1	rs6687434	0	74072243	T	G
1	rs6684815	0	74072307	A	T
1	rs10890055	0	74072818	C	A
1	rs34895167	0	74073141	C	G
1	rs6675727	0	74073343	C	T
1	rs11210301	0	74073395	T	A
1	rs11210302	0	74073403	C	G
1	rs11210303	0	74074004	T	A
1	rs11210304	0	74074098	A	G
1	rs12143351	0	74075689	A	G
1	rs11210305	0	74075811	C	T
1	rs11210306	0	74076528	G	A
1	rs12047954	0	74076707	A	G
1	rs4650219	0	74077150	C	T
1	rs7540134	0	74077588	T	C
1	rs76391551	0	74077667	A	C
1	rs1952648	0	74078323	G	A
1	rs10890056	0	74078641	A	G
1	rs2134094	0	74078828	C	T
1	rs10890057	0	74078900	T	C
1	rs12134636	0	74079554	G	A
1	rs10890058	0	74079766	C	G
1	rs1576439	0	74080156	T	C
1	rs76850250	0	74080743	G	T
1	rs1604352	0	74081123	C	T
1	rs1576437	0	74081154	T	C
1	rs67682924	0	74081198	T	A
1	rs10749826	0	74081430	C	T
1	rs6424554	0	74081912	T	C
1	rs12137601	0	74082230	G	A
1	rs6424555	0	74082375	T	C
1	rs77933245	0	74082541	A	C
1	rs4650220	0	74082593	C	T
1	rs4339816	0	74082874	C	A
1	rs4339817	0	74082882	C	T
1	rs75572510	0	74083000	C	T
1	rs2341263	0	74083035	C	T
1	rs2879990	0	74083054	C	T
1	rs2102123	0	74083325	A	G
1	rs2102124	0	74083380	G	A
1	rs77051274	0	74083531	C	G
1	rs115811684	0	74083684	C	G
1	rs76290833	0	74083800	T	G
1	rs1576436	0	74083804	G	T
1	rs12094688	0	74084001	T	G
1	rs10159097	0	74084219	T	C
1	rs12139801	0	74084557	G	A
1	rs10157198	0	74084595	A	G
1	rs12143730	0	74084598	T	A
1	rs10157205	0	74084664	A	G
1	rs11210308	0	74084868	C	A
1	rs12125883	0	74085050	C	G
1	rs11210309	0	74085175	A	C
1	rs12096286	0	74085299	T	G
1	rs12060012	0	74085302	A	G
1	rs12060055	0	74085409	A	C
1	rs12060140	0	74085565	A	G
1	rs12096458	0	74085646	T	C
1	rs11210312	0	74085675	C	T
1	rs1576435	0	74085769	A	C
1	rs1576434	0	74085930	A	G
1	rs1576433	0	74085955	A	C
1	rs1576432	0	74086170	G	A
1	rs10789375	0	74086332	C	A
1	rs10890059	0	74086354	G	A
1	rs11210313	0	74086504	A	C
1	rs11210314	0	74086609	A	G
1	rs11210316	0	74086762	T	C
1	rs1329984	0	74086841	C	T
1	rs1411280	0	74086973	A	G
1	rs1411279	0	74086988	G	A
1	rs1411278	0	74087021	G	C
1	rs1411277	0	74087160	C	T
1	rs11210317	0	74087657	T	G
1	rs10890060	0	74087755	A	G
1	rs72680206	0	74087990	T	C
1	rs6703116	0	74088019	A	C
1	rs10890061	0	74088380	C	T
1	rs78772853	0	74088447	C	A
1	rs11210318	0	74088750	A	T
1	rs12142476	0	74088827	T	G
1	rs12097934	0	74088839	A	G
1	rs10890062	0	74088886	G	A
1	rs11210319	0	74089196	T	C
1	rs12117116	0	74089353	A	G
1	rs1329982	0	74089892	C	G
1	rs12047905	0	74090215	T	C
1	rs11210320	0	74090402	T	G
1	rs142848033	0	74090781	A	C
1	rs1952647	0	74090796	A	C
1	rs1952646	0	74090957	T	C
1	rs1952645	0	74091104	T	C
1	rs1952644	0	74091160	A	C
1	rs1360242	0	74091271	T	C
1	rs115863201	0	74091515	T	C
1	rs1360241	0	74091543	A	C
1	rs4650221	0	74091548	C	T
1	rs75416202	0	74091980	G	A
1	rs1576431	0	74091995	C	A
1	rs6668347	0	74092066	A	G
1	rs1576430	0	74092424	T	G
1	rs1576429	0	74092495	G	A
1	rs115069468	0	74092584	G	A
1	rs79709841	0	74093171	C	T
1	rs1576428	0	74093259	C	T
1	rs1576427	0	74093417	G	A
1	rs7529163	0	74093606	T	C
1	rs115868711	0	74093854	T	C
1	rs10890063	0	74094854	T	C
1	rs149635265	0	74095565	T	C
1	rs79904435	0	74095933	G	A
1	rs1952643	0	74096615	G	A
1	rs7524524	0	74097006	T	C
1	rs12046068	0	74097497	G	A
1	rs1576426	0	74098633	C	T
1	rs114381319	0	74098878	C	T
1	rs1329981	0	74098899	C	T
1	rs11210321	0	74098978	C	G
1	rs12410714	0	74099273	G	A
1	rs11210322	0	74100434	A	G
1	rs12049074	0	74100623	G	A
1	rs10890064	0	74100671	T	A
1	rs1329992	0	74103113	G	A
1	rs186358322	0	74103716	G	A
1	rs6424557	0	74104126	G	T
1	rs6680131	0	74106106	A	G
1	rs6683123	0	74106487	T	G
1	rs1329987	0	74107316	T	A
1	rs1329986	0	74107985	T	C
1	rs1329985	0	74108328	A	G
1	rs1009146	0	74108971	T	C
1	rs7553862	0	74109213	G	A
1	rs7367782	0	74109744	T	C
1	rs6424558	0	74109767	C	T
1	rs10157788	0	74110629	C	T
1	rs10157802	0	74110649	G	A
1	rs4565655	0	74111698	G	A
1	rs4361947	0	74112247	A	G
1	rs10890065	0	74112610	G	T
1	rs4606267	0	74112883	G	A
1	rs4367755	0	74113031	A	C
1	rs140287768	0	74113744	A	G
1	rs74093079	0	74113954	C	T
1	rs4610956	0	74114789	G	A
1	rs4271157	0	74115104	T	C
1	rs74093082	0	74115273	T	A
1	rs7546056	0	74115466	A	G
1	rs9425011	0	74115482	T	C
1	rs9425122	0	74115945	T	A
1	rs72680235	0	74116410	A	C
1	rs79848811	0	74116518	T	C
1	rs1909068	0	74116666	G	A
1	rs1497851	0	74117056	T	G
1	rs11805099	0	74117589	A	G
1	rs11808385	0	74117835	C	T
1	rs61767191	0	74118855	T	C
1	rs12128378	0	74119116	T	C
1	rs12129488	0	74119963	T	G
1	rs12125712	0	74120489	G	A
1	rs1353673	0	74121670	A	T
1	rs115631455	0	74121812	A	G
1	rs17574363	0	74122299	T	C
1	rs12135137	0	74122400	A	G
1	rs1497848	0	74123576	C	T
1	rs11811423	0	74124131	C	T
1	rs17515183	0	74124336	T	C
1	rs1353672	0	74124430	G	A
1	rs4451508	0	74124656	G	A
1	rs75459041	0	74124780	A	G
1	rs4638066	0	74124851	T	C
1	rs72680236	0	74125022	C	T
1	rs4396074	0	74125147	G	A
1	rs4382664	0	74125920	T	C
1	rs77179438	0	74126204	C	A
1	rs4402083	0	74126489	G	A
1	rs35290681	0	74126749	A	T
1	rs11210323	0	74127161	A	G
1	rs12142356	0	74127668	C	T
1	rs34843145	0	74127993	A	G
1	rs9803702	0	74129292	T	C
1	rs9425123	0	74129905	A	G
1	rs77982542	0	74130132	T	C
1	rs9803770	0	74130940	T	C
1	rs9803771	0	74131068	T	C
1	rs145117283	0	74131346	G	T
1	rs4649989	0	74131469	A	G
1	rs9425124	0	74131749	A	G
1	rs148643575	0	74131758	G	A
1	rs11210324	0	74131764	G	A
1	rs7551061	0	74132829	G	T
1	rs7541091	0	74132958	A	T
1	rs4650222	0	74133041	A	G
1	rs7544143	0	74133616	T	G
1	rs11808889	0	74134176	T	G
1	rs11810333	0	74134285	A	G
1	rs188928759	0	74134461	T	C
1	rs10158329	0	74134602	T	A
1	rs11809325	0	74135123	T	C
1	rs11807634	0	74135199	G	T
1	rs55664950	0	74135301	T	C
1	rs1497852	0	74135910	A	G
1	rs75518232	0	74135930	A	G
1	rs10158002	0	74136513	C	T
1	rs9425125	0	74136892	G	A
1	rs6686422	0	74137450	T	C
1	rs6424560	0	74137493	T	A
1	rs6674198	0	74138048	C	T
1	rs4617355	0	74138765	A	G
1	rs11210325	0	74139105	C	T
1	rs9425012	0	74139340	G	A
1	rs1497853	0	74139796	G	T
1	rs4584347	0	74141838	C	T
1	rs1073099	0	74142926	T	C
1	rs34293871	0	74143672	G	A
1	rs9425014	0	74145078	G	A
1	rs115443630	0	74145571	C	T
1	rs4431793	0	74145595	A	G
1	rs4431794	0	74145730	A	G
1	rs4456054	0	74145896	T	A
1	rs75691724	0	74146980	A	G
1	rs57961006	0	74147278	T	C
1	rs2221052	0	74147300	C	T
1	rs9425015	0	74147640	T	C
1	rs9425016	0	74147660	T	C
1	rs56772751	0	74147668	C	T
1	rs1603653	0	74147828	C	G
1	rs4364822	0	74147893	A	G
1	rs11210326	0	74148537	G	A
1	rs36142686	0	74149555	A	G
1	rs11210327	0	74149583	C	T
1	rs11210328	0	74149647	C	T
1	rs148050124	0	74149764	T	G
1	rs9425017	0	74150050	C	T
1	rs4478768	0	74151090	T	G
1	rs2880289	0	74151316	G	A
1	rs112182293	0	74152469	G	A
1	rs111596067	0	74154170	T	C
1	rs112736080	0	74156182	C	T
1	rs12048991	0	74156361	T	A
1	rs9425018	0	74157007	C	T
1	rs4326578	0	74157945	A	G
1	rs36125960	0	74158395	G	T
1	rs2342207	0	74158592	T	C
1	rs7515628	0	74159941	A	T
1	rs4233107	0	74160428	G	A
1	rs1353667	0	74161292	C	T
1	rs12145291	0	74161795	T	C
1	rs183761516	0	74162841	G	A
1	rs141909065	0	74162847	T	C
1	rs1497841	0	74163209	G	A
1	rs11576660	0	74163442	T	C
1	rs4633235	0	74164065	T	C
1	rs4364823	0	74164100	C	T
1	rs9425019	0	74164294	C	G
1	rs142064752	0	74164750	G	A
1	rs3738117	0	74165362	C	G
1	rs3738116	0	74165396	C	T
1	rs12123213	0	74165735	A	G
1	rs4291455	0	74166048	T	C
1	rs4650224	0	74166959	G	A
1	rs6677431	0	74167095	G	A
1	rs6677643	0	74167229	G	A
1	rs9425020	0	74167281	T	C
1	rs9425126	0	74167309	C	T
1	rs6672593	0	74168400	T	C
1	rs9425127	0	74168656	T	C
1	rs115068120	0	74168846	A	G
1	rs9425128	0	74169283	C	T
1	rs1909067	0	74170011	C	T
1	rs112322749	0	74170117	G	T
1	rs4451506	0	74170438	A	T
1	rs12145301	0	74170796	G	A
1	rs12760435	0	74170976	C	T
1	rs80137753	0	74171045	G	A
1	rs10890066	0	74171786	T	G
1	rs10789376	0	74172093	T	A
1	rs9425021	0	74172169	G	A
1	rs2132998	0	74173148	G	A
1	rs7550532	0	74173193	G	A
1	rs7540734	0	74173502	A	G
1	rs1497840	0	74174778	G	A
1	rs6662778	0	74174808	C	T
1	rs4630083	0	74175290	A	G
1	rs9425129	0	74175497	C	G
1	rs11210329	0	74175571	T	A
1	rs7412683	0	74175798	C	G
1	rs17515948	0	74176106	A	G
1	rs10493519	0	74178107	G	A
1	rs74095227	0	74178932	A	T
1	rs6692022	0	74179179	T	C
1	rs4633236	0	74182583	A	T
1	rs952930	0	74183266	A	G
1	rs4313352	0	74183592	C	T
1	rs7515492	0	74183738	T	C
1	rs72680263	0	74184227	C	T
1	rs12032969	0	74184350	T	C
1	rs2341264	0	74184409	C	T
1	rs115560153	0	74184546	C	A
1	rs10890067	0	74185207	C	T
1	rs151262153	0	74185552	C	A
1	rs56024645	0	74185569	C	T
1	rs2341265	0	74186429	C	T
1	rs10890068	0	74187343	G	A
1	rs11210333	0	74187665	T	G
1	rs34741423	0	74188401	A	C
1	rs7554779	0	74188546	A	G
1	rs7543292	0	74188579	C	A
1	rs4644448	0	74189323	C	A
1	rs4372201	0	74189764	A	G
1	rs11526574	0	74189777	A	G
1	rs7549433	0	74190420	C	A
1	rs12129428	0	74190747	T	C
1	rs10890069	0	74191352	C	A
1	rs10890070	0	74191372	T	C
1	rs72680271	0	74191416	G	A
1	rs12076475	0	74191511	T	G
1	rs79855077	0	74192689	T	A
1	rs12750968	0	74193940	C	T
1	rs140803544	0	74196494	A	C
1	rs10890071	0	74196781	G	A
1	rs10890072	0	74196898	A	G
1	rs11210334	0	74197008	A	G
1	rs7531876	0	74197538	G	A
1	rs140066893	0	74197786	A	G
1	rs1391290	0	74198533	G	A
1	rs1603651	0	74199188	G	C
1	rs34313526	0	74199216	C	T
1	rs114247478	0	74200519	G	T
1	rs10789377	0	74200925	G	A
1	rs75250348	0	74201118	G	A
1	rs1874730	0	74201224	G	C
1	rs7522587	0	74201309	C	T
1	rs10890073	0	74201562	A	G
1	rs34847254	0	74202076	G	T
1	rs75701941	0	74203315	G	A
1	rs79537839	0	74203500	C	T
1	rs1603650	0	74203735	T	C
1	rs116532860	0	74203833	G	A
1	rs1603649	0	74203867	C	T
1	rs2030021	0	74204148	T	C
1	rs11210335	0	74204559	A	C
1	rs139985567	0	74204672	C	T
1	rs145886846	0	74204680	G	T
1	rs111694471	0	74204948	G	A
1	rs1580777	0	74204980	G	T
1	rs1580776	0	74204988	A	T
1	rs12046476	0	74205120	A	G
1	rs6424563	0	74206079	C	T
1	rs35086541	0	74206226	A	G
1	rs12410574	0	74206576	A	G
1	rs10890074	0	74206662	G	A
1	rs181168639	0	74206667	A	G
1	rs12731999	0	74206692	T	A
1	rs11210336	0	74207004	T	G
1	rs12407838	0	74207549	T	C
1	rs1546205	0	74207768	G	A
1	rs1497844	0	74208031	T	C
1	rs1463801	0	74208248	G	T
1	rs6673621	0	74208480	C	T
1	rs11210337	0	74208548	A	G
1	rs12044240	0	74208574	A	G
1	rs1546204	0	74209133	G	A
1	rs1463800	0	74209254	A	C
1	rs4649991	0	74209364	T	A
1	rs17487645	0	74210751	A	G
1	rs116317369	0	74211563	T	C
1	rs61765867	0	74211816	G	A
1	rs58742045	0	74212830	A	T
1	rs12045842	0	74212998	T	C
1	rs11590979	0	74213129	A	G
1	rs10789378	0	74213478	T	A
1	rs1846142	0	74213884	C	T
1	rs114990070	0	74214474	G	A
1	rs11210340	0	74215037	T	C
1	rs11210342	0	74215528	C	G
1	rs72682110	0	74215574	C	T
1	rs115843480	0	74216078	A	C
1	rs12048881	0	74216184	T	G
1	rs6683170	0	74216546	C	T
1	rs72682115	0	74217383	G	A
1	rs6704517	0	74218040	T	A
1	rs4650226	0	74219037	C	G
1	rs12088506	0	74219038	G	A
1	rs3947376	0	74219498	A	C
1	rs17094315	0	74220383	C	T
1	rs72682120	0	74220455	A	G
1	rs10890076	0	74220580	C	T
1	rs11210343	0	74220796	G	A
1	rs10082321	0	74221375	T	C
1	rs6666961	0	74221891	A	G
1	rs115322851	0	74221904	C	A
1	rs76760191	0	74222589	A	G
1	rs10081995	0	74223811	T	C
1	rs1391288	0	74223965	A	C
1	rs12129561	0	74224444	C	T
1	rs2133001	0	74224730	G	A
1	rs12023556	0	74224755	T	C
1	rs2342208	0	74225534	C	T
1	rs2342209	0	74225658	G	A
1	rs2342210	0	74225784	C	T
1	rs115695695	0	74226265	T	A
1	rs6701802	0	74226794	C	A
1	rs1353670	0	74227271	T	C
1	rs1353669	0	74227302	T	C
1	rs7554706	0	74227394	C	T
1	rs6424564	0	74228170	T	C
1	rs6680989	0	74228366	G	A
1	rs12066010	0	74230279	A	T
1	rs72682144	0	74230555	T	C
1	rs7539595	0	74232242	T	G
1	rs1874729	0	74232457	C	G
1	rs10518430	0	74232571	C	T
1	rs11210345	0	74233726	T	C
1	rs12733894	0	74233871	A	G
1	rs12028145	0	74234094	T	C
1	rs78727853	0	74234164	G	A
1	rs4650227	0	74234635	G	A
1	rs7531779	0	74234712	T	A
1	rs72682158	0	74234923	A	T
1	rs7518173	0	74235396	C	T
1	rs12124610	0	74235593	T	C
1	rs12120654	0	74235594	G	A
1	rs1532480	0	74236278	G	T
1	rs12403088	0	74236492	G	T
1	rs2132999	0	74236657	G	A
1	rs150834980	0	74237040	C	T
1	rs12404758	0	74237221	C	T
1	rs12737602	0	74237289	C	T
1	rs77159319	0	74238450	T	C
1	rs12743926	0	74238827	C	T
1	rs12747828	0	74238978	A	C
1	rs11210346	0	74239476	T	A
1	rs4650228	0	74239827	A	G
1	rs17576512	0	74239936	A	C
1	rs17576547	0	74239964	A	T
1	rs78634358	0	74240033	T	G
1	rs17094362	0	74240214	C	T
1	rs55791434	0	74240543	C	A
1	rs7537401	0	74241248	C	T
1	rs72682170	0	74242098	T	C
1	rs2342211	0	74243377	G	A
1	rs2342212	0	74243388	C	T
1	rs12122237	0	74243663	T	C
1	rs10493521	0	74244396	C	A
1	rs71655417	0	74244751	G	A
1	rs17576719	0	74244827	T	A
1	rs151202764	0	74245044	C	T
1	rs17576753	0	74245076	C	T
1	rs17517490	0	74245087	T	C
1	rs17094367	0	74245531	T	C
1	rs12725298	0	74245644	T	A
1	rs12730127	0	74246410	T	C
1	rs4649992	0	74246882	C	T
1	rs4650230	0	74247134	T	G
1	rs1497847	0	74248113	G	A
1	rs1874731	0	74249035	T	C
1	rs12735515	0	74249225	C	T
1	rs4650231	0	74249523	C	A
1	rs4650232	0	74249600	G	C
1	rs75326914	0	74250002	T	C
1	rs78094790	0	74250348	G	A
1	rs4147207	0	74251125	C	T
1	rs1817986	0	74251304	A	T
1	rs1817985	0	74251305	A	T
1	rs6666774	0	74251574	T	C
1	rs75420276	0	74251864	T	C
1	rs2880291	0	74252336	C	G
1	rs12129729	0	74252659	A	C
1	rs79627751	0	74254157	G	A
1	rs34029303	0	74255014	C	T
1	rs72682192	0	74255225	A	G
1	rs7544208	0	74255352	A	T
1	rs7340110	0	74255617	G	A
1	rs1497850	0	74256107	T	C
1	rs72682195	0	74256293	C	T
1	rs74093357	0	74256942	T	A
1	rs1320538	0	74257628	A	G
1	rs12755138	0	74257965	A	T
1	rs34298627	0	74257968	C	A
1	rs12066267	0	74258222	G	C
1	rs2342213	0	74258672	T	C
1	rs11210348	0	74258698	C	T
1	rs12072977	0	74258984	T	C
1	rs12067692	0	74259016	G	A
1	rs111362931	0	74259172	C	A
1	rs1463799	0	74259722	C	T
1	rs12131511	0	74259766	A	T
1	rs1497842	0	74259955	G	C
1	rs12727693	0	74260070	A	G
1	rs12089529	0	74260403	C	T
1	rs1353668	0	74260532	A	C
1	rs1391287	0	74260547	A	G
1	rs1353671	0	74260853	T	C
1	rs72683804	0	74261062	C	A
1	rs12734465	0	74261602	G	A
1	rs11806676	0	74261759	A	C
1	rs10890077	0	74261955	G	A
1	rs140649461	0	74262753	A	G
1	rs11210349	0	74263212	C	T
1	rs74093365	0	74263421	C	G
1	rs142304103	0	74263862	C	T
1	rs1340433	0	74263934	G	T
1	rs1340432	0	74263940	T	C
1	rs1340430	0	74264128	A	G
1	rs1340429	0	74264228	A	G
1	rs35990618	0	74264413	A	C
1	rs6673400	0	74264436	A	G
1	rs60662920	0	74265075	A	T
1	rs7547438	0	74265298	C	T
1	rs61776223	0	74265340	T	A
1	rs7514189	0	74265483	A	T
1	rs1340428	0	74265781	A	G
1	rs12756108	0	74265818	A	G
1	rs7516730	0	74265891	A	T
1	rs7527637	0	74266435	G	A
1	rs12057306	0	74266789	C	T
1	rs699820	0	74266981	G	A
1	rs1037519	0	74267230	T	C
1	rs146450113	0	74267657	G	T
1	rs10890078	0	74267802	T	C
1	rs12743187	0	74268285	G	A
1	rs10493523	0	74268356	C	G
1	rs79617584	0	74269103	C	T
1	rs79505172	0	74269283	T	C
1	rs2047402	0	74269313	T	A
1	rs699819	0	74269781	C	G
1	rs1340443	0	74271482	A	G
1	rs1811517	0	74272303	G	A
1	rs142816111	0	74272725	A	G
1	rs12117315	0	74272921	C	T
1	rs12136815	0	74272951	T	C
1	rs72683825	0	74273400	A	C
1	rs17577526	0	74273516	C	T
1	rs10493524	0	74274122	A	C
1	rs7529034	0	74275304	A	G
1	rs12742913	0	74275349	G	T
1	rs2342214	0	74277427	T	C
1	rs12039842	0	74277734	T	C
1	rs1378045	0	74277783	C	T
1	rs979255	0	74278166	T	C
1	rs36045244	0	74278167	T	G
1	rs71655418	0	74278903	G	A
1	rs826369	0	74279635	C	T
1	rs1417263	0	74280334	C	G
1	rs7513302	0	74281305	G	A
1	rs12044794	0	74282868	T	C
1	rs12238977	0	74284212	A	G
1	rs80340420	0	74284799	G	T
1	rs141522962	0	74285343	G	A
1	rs12409558	0	74286123	G	T
1	rs10890079	0	74286408	C	T
1	rs113874580	0	74287390	C	T
1	rs34349124	0	74288156	T	C
1	rs1340446	0	74288195	G	A
1	rs1340445	0	74288197	T	C
1	rs984234	0	74288468	G	T
1	rs35700305	0	74288850	C	A
1	rs861149	0	74289119	T	C
1	rs78001276	0	74289288	A	G
1	rs1497856	0	74289939	C	G
1	rs75429791	0	74290198	A	G
1	rs34828619	0	74290595	G	C
1	rs10890080	0	74290870	G	A
1	rs6699192	0	74291568	C	T
1	rs1340444	0	74291780	G	A
1	rs1340442	0	74294976	A	G
1	rs77232327	0	74295238	A	G
1	rs76642796	0	74295266	C	A
1	rs699811	0	74295398	C	T
1	rs17094439	0	74295468	T	A
1	rs139254735	0	74296527	A	G
1	rs12411120	0	74297678	T	C
1	rs17094440	0	74297861	G	A
1	rs1948614	0	74298156	T	C
1	rs1948615	0	74298228	T	C
1	rs2016423	0	74298254	G	T
1	rs6671711	0	74298880	A	C
1	rs17578280	0	74299064	A	G
1	rs12401808	0	74299658	T	C
1	rs12410805	0	74299988	G	A
1	rs11210353	0	74300016	T	C
1	rs35965154	0	74300021	G	A
1	rs1902087	0	74301539	T	C
1	rs61776243	0	74302012	G	A
1	rs66760907	0	74302417	A	C
1	rs114853592	0	74302443	G	A
1	rs76453624	0	74303485	A	T
1	rs6674402	0	74305156	A	T
1	rs116792375	0	74305174	A	C
1	rs6685725	0	74305210	G	A
1	rs6662170	0	74305359	C	A
1	rs10789379	0	74305670	C	T
1	rs77823434	0	74305715	A	G
1	rs75032140	0	74305775	C	T
1	rs72683859	0	74306434	T	C
1	rs145220332	0	74307325	A	G
1	rs10890081	0	74307742	C	T
1	rs12725208	0	74307781	A	G
1	rs35165660	0	74307843	A	G
1	rs141255265	0	74308242	A	G
1	rs7541029	0	74308404	T	C
1	rs71655420	0	74308888	A	C
1	rs184014849	0	74308916	G	C
1	rs977522	0	74309443	G	T
1	rs10789380	0	74310761	C	T
1	rs115375943	0	74311024	C	T
1	rs4650233	0	74311152	A	G
1	rs2792073	0	74311966	G	A
1	rs11210354	0	74312117	G	A
1	rs80310894	0	74312688	T	C
1	rs12738513	0	74312956	T	A
1	rs6664685	0	74313400	G	A
1	rs61776246	0	74313703	A	T
1	rs12408517	0	74313763	C	T
1	rs1768650	0	74313773	T	G
1	rs1671051	0	74314215	A	C
1	rs3856034	0	74314477	G	A
1	rs12068272	0	74314526	G	T
1	rs12064720	0	74317282	G	T
1	rs72683874	0	74317594	T	C
1	rs34352688	0	74317637	T	C
1	rs11210355	0	74319154	C	G
1	rs115413287	0	74319575	C	T
1	rs79992260	0	74319771	G	T
1	rs4650234	0	74319772	T	C
1	rs11588483	0	74320940	C	T
1	rs72683877	0	74321061	T	C
1	rs147640146	0	74321226	T	A
1	rs1454610	0	74321238	A	G
1	rs1340439	0	74321808	C	T
1	rs921717	0	74321859	A	G
1	rs921718	0	74321867	C	T
1	rs79861771	0	74322035	G	T
1	rs12035249	0	74322237	T	C
1	rs12036352	0	74323287	T	C
1	rs12046593	0	74323399	C	A
1	rs75331118	0	74323761	T	C
1	rs17578476	0	74323957	C	A
1	rs12040443	0	74324054	A	G
1	rs1454612	0	74325405	C	T
1	rs1454613	0	74325467	C	A
1	rs17094489	0	74325809	G	A
1	rs17094491	0	74325845	C	T
1	rs958820	0	74326154	T	C
1	rs17578595	0	74326378	G	A
1	rs11210356	0	74326484	A	G
1	rs7519992	0	74327078	A	G
1	rs7520000	0	74327108	A	G
1	rs2124033	0	74327371	G	A
1	rs75188555	0	74327426	C	A
1	rs1671053	0	74327626	C	A
1	rs7523081	0	74327707	T	G
1	rs76213448	0	74327987	T	A
1	rs77102502	0	74327988	G	A
1	rs1378046	0	74328629	G	A
1	rs12033301	0	74329295	G	A
1	rs1340440	0	74329368	G	A
1	rs1454614	0	74329404	G	C
1	rs6659748	0	74329508	C	T
1	rs6675003	0	74329827	A	G
1	rs12086196	0	74330608	A	G
1	rs12081419	0	74330640	T	A
1	rs12096456	0	74330647	C	T
1	rs1545564	0	74331182	G	A
1	rs115705814	0	74331226	C	T
1	rs1869580	0	74331281	C	G
1	rs4649994	0	74331525	A	T
1	rs12406213	0	74331887	G	A
1	rs6669598	0	74331961	C	T
1	rs2343093	0	74332207	A	C
1	rs6685128	0	74332387	T	C
1	rs112050611	0	74333170	C	T
1	rs6697032	0	74333503	G	A
1	rs11210357	0	74333708	C	T
1	rs10890083	0	74335353	A	G
1	rs61778061	0	74335419	C	T
1	rs78314128	0	74336071	G	A
1	rs7534619	0	74336375	T	A
1	rs10789381	0	74336445	T	C
1	rs10458581	0	74336464	A	G
1	rs10890084	0	74336737	T	C
1	rs2343094	0	74337002	G	A
1	rs1158405	0	74337258	A	G
1	rs3964041	0	74337600	A	G
1	rs7545797	0	74337673	G	A
1	rs7524030	0	74337690	C	A
1	rs7537932	0	74337712	A	C
1	rs10789382	0	74337737	A	G
1	rs4300178	0	74337810	C	T
1	rs10458582	0	74337816	A	G
1	rs10458583	0	74337985	G	T
1	rs10458584	0	74338103	A	C
1	rs61778062	0	74338189	C	T
1	rs17094522	0	74338239	G	T
1	rs6672527	0	74338530	C	T
1	rs12142473	0	74338611	C	A
1	rs1979216	0	74338975	G	T
1	rs11210359	0	74339167	G	A
1	rs17094526	0	74339731	C	T
1	rs12079619	0	74339775	T	G
1	rs11210360	0	74339794	A	G
1	rs11210361	0	74339944	T	C
1	rs12085584	0	74340017	A	T
1	rs7545016	0	74340541	A	G
1	rs7545026	0	74340578	A	G
1	rs7549862	0	74340819	T	G
1	rs35900026	0	74342010	A	T
1	rs1160782	0	74342400	G	A
1	rs12401749	0	74343194	C	T
1	rs967881	0	74343741	G	A
1	rs17520168	0	74344519	T	C
1	rs17094533	0	74344579	C	G
1	rs17094536	0	74344637	T	A
1	rs17579506	0	74344710	T	C
1	rs17094539	0	74344914	G	A
1	rs17579548	0	74345293	G	A
1	rs1551391	0	74345462	A	G
1	rs1551392	0	74345593	T	C
1	rs2014651	0	74345867	G	A
1	rs968173	0	74345936	T	G
1	rs1963248	0	74346006	G	T
1	rs2124032	0	74346157	G	A
1	rs17094545	0	74346254	C	T
1	rs1023862	0	74346867	C	T
1	rs17094548	0	74346951	C	A
1	rs17094551	0	74347383	G	A
1	rs139971665	0	74347597	T	G
1	rs12083576	0	74347671	T	C
1	rs79902855	0	74348167	G	A
1	rs71655422	0	74348406	A	G
1	rs17094561	0	74348680	T	C
1	rs11210362	0	74348714	G	T
1	rs17094565	0	74348796	A	T
1	rs34446943	0	74349201	A	C
1	rs12060383	0	74349572	C	T
1	rs11210363	0	74349846	G	A
1	rs11210364	0	74350248	A	G
1	rs6662779	0	74351328	A	C
1	rs77830703	0	74351559	A	G
1	rs6701825	0	74351982	C	T
1	rs1340436	0	74352113	G	A
1	rs72685809	0	74352555	A	G
1	rs72685810	0	74352843	C	T
1	rs12091914	0	74353094	T	C
1	rs75787255	0	74354055	A	G
1	rs6700377	0	74354806	G	A
1	rs6700775	0	74355110	G	A
1	rs6700787	0	74355133	G	A
1	rs1340423	0	74356551	C	T
1	rs145221401	0	74356580	C	T
1	rs6696503	0	74357099	A	G
1	rs2789708	0	74357210	T	A
1	rs2792075	0	74357362	C	T
1	rs2034760	0	74357555	C	T
1	rs72685814	0	74358751	G	A
1	rs72954138	0	74359097	A	T
1	rs71655423	0	74359159	G	C
1	rs72685815	0	74359460	A	G
1	rs72685817	0	74360427	A	G
1	rs72685819	0	74360436	A	G
1	rs12047206	0	74360903	T	C
1	rs78048157	0	74361016	A	G
1	rs6664601	0	74361336	T	C
1	rs9662577	0	74361342	T	C
1	rs10890086	0	74361786	C	A
1	rs2803128	0	74363353	G	A
1	rs12747535	0	74363988	A	G
1	rs17094575	0	74364041	G	T
1	rs72685824	0	74364054	G	T
1	rs4549989	0	74364809	A	G
1	rs1340434	0	74365646	C	T
1	rs12034480	0	74365907	C	T
1	rs1417260	0	74366628	C	G
1	rs11210366	0	74367555	C	T
1	rs10493525	0	74368855	C	T
1	rs17094586	0	74369034	G	T
1	rs12120978	0	74369185	A	G
1	rs12410370	0	74369425	G	A
1	rs2733256	0	74369577	A	G
1	rs2733257	0	74369684	A	G
1	rs77930985	0	74369915	G	T
1	rs2733258	0	74370075	G	A
1	rs72685830	0	74370242	G	A
1	rs12096018	0	74370394	G	A
1	rs4650235	0	74370640	A	G
1	rs12130770	0	74371568	C	T
1	rs113837344	0	74372346	T	A
1	rs145693178	0	74374309	G	A
1	rs78890416	0	74375229	G	T
1	rs1768652	0	74375482	T	C
1	rs11210367	0	74375483	A	T
1	rs717830	0	74376663	A	G
1	rs7544252	0	74376862	G	C
1	rs61200871	0	74377502	G	A
1	rs66562882	0	74377737	A	C
1	rs10890090	0	74377786	A	G
1	rs12062996	0	74377795	T	C
1	rs149274654	0	74378017	G	C
1	rs1840360	0	74378168	C	A
1	rs72685833	0	74378764	G	A
1	rs7550937	0	74379312	G	A
1	rs1768649	0	74379949	A	G
1	rs115949117	0	74380277	A	G
1	rs11210368	0	74380471	G	A
1	rs72685837	0	74383154	A	G
1	rs112926764	0	74383219	A	C
1	rs2803131	0	74383281	T	C
1	rs72685839	0	74383409	G	A
1	rs17521189	0	74383565	C	T
1	rs11210369	0	74384352	T	C
1	rs147235723	0	74385091	T	C
1	rs114635458	0	74385347	G	A
1	rs17580527	0	74385392	C	T
1	rs10493526	0	74385680	T	C
1	rs1340425	0	74385848	C	T
1	rs140545723	0	74386268	A	T
1	rs55681160	0	74387236	T	G
1	rs2733260	0	74387277	T	C
1	rs11210370	0	74387451	G	A
1	rs1340424	0	74387876	C	G
1	rs77083422	0	74387944	T	C
1	rs12753473	0	74388096	A	C
1	rs12076161	0	74388884	A	C
1	rs12077198	0	74388935	A	G
1	rs2219141	0	74389249	G	A
1	rs7513356	0	74389575	T	G
1	rs11809296	0	74390726	C	T
1	rs7516938	0	74391278	A	C
1	rs9659345	0	74391334	A	G
1	rs80319740	0	74392185	G	A
1	rs151081047	0	74392263	A	G
1	rs74358222	0	74392912	G	C
1	rs7533599	0	74393112	G	A
1	rs9660534	0	74395328	A	T
1	rs146531738	0	74395359	C	T
1	rs12081389	0	74395561	T	A
1	rs2792068	0	74395666	A	G
1	rs17094622	0	74396180	T	C
1	rs11210372	0	74396743	G	A
1	rs2733262	0	74396896	T	C
1	rs17094627	0	74397244	C	T
1	rs12082647	0	74398127	A	C
1	rs17094629	0	74399816	A	C
1	rs17094632	0	74400107	T	G
1	rs60579799	0	74400300	A	T
1	rs75214981	0	74400421	T	C
1	rs2733264	0	74400671	T	C
1	rs148399984	0	74401944	C	T
1	rs10890092	0	74402318	C	T
1	rs74093166	0	74402823	G	A
1	rs10890093	0	74402825	G	T
1	rs10890094	0	74402888	A	G
1	rs2733265	0	74403128	G	C
1	rs1340447	0	74403780	C	A
1	rs2255940	0	74404678	A	G
1	rs2733267	0	74405054	G	A
1	rs2803133	0	74405105	C	T
1	rs12092771	0	74405134	A	G
1	rs72956095	0	74405960	T	C
1	rs41410848	0	74406538	G	T
1	rs9988487	0	74406804	C	G
1	rs9988659	0	74407060	C	T
1	rs115095093	0	74407171	C	A
1	rs7536904	0	74407400	T	G
1	rs72685863	0	74408578	A	G
1	rs72685866	0	74408747	A	G
1	rs72685868	0	74410088	A	G
1	rs10493527	0	74410643	C	A
1	rs56929921	0	74411752	G	A
1	rs2603542	0	74412613	C	A
1	rs12044322	0	74412635	T	C
1	rs10493528	0	74412652	T	A
1	rs7518124	0	74412966	G	A
1	rs2792074	0	74413502	A	G
1	rs12137774	0	74413700	G	A
1	rs59674279	0	74413766	T	C
1	rs2789706	0	74413924	T	C
1	rs2603541	0	74417742	A	G
1	rs116134090	0	74417873	T	C
1	rs1417259	0	74418437	T	G
1	rs72685874	0	74418578	T	A
1	rs72685875	0	74418736	T	C
1	rs11210374	0	74419186	C	G
1	rs7544238	0	74419407	C	A
1	rs35254292	0	74419877	T	C
1	rs11210375	0	74420351	C	T
1	rs58494793	0	74420386	C	T
1	rs11810961	0	74420653	T	A
1	rs11803265	0	74421061	C	A
1	rs1361463	0	74422211	T	A
1	rs114909155	0	74422844	C	T
1	rs11210377	0	74423383	G	T
1	rs12116914	0	74423618	T	G
1	rs1378047	0	74423667	A	G
1	rs74093182	0	74424721	A	T
1	rs10890095	0	74425275	G	A
1	rs72958118	0	74426696	C	G
1	rs77337859	0	74426805	G	C
1	rs72958121	0	74427111	C	T
1	rs2343182	0	74427888	A	G
1	rs1304907	0	74428582	C	T
1	rs1578310	0	74428590	G	A
1	rs1591964	0	74428605	A	C
1	rs144274033	0	74428807	C	G
1	rs61776686	0	74429544	T	C
1	rs58253217	0	74429668	A	G
1	rs12064944	0	74429944	A	G
1	rs12064997	0	74430080	A	T
1	rs12064998	0	74430102	A	G
1	rs79717941	0	74430131	G	T
1	rs77414817	0	74430487	G	A
1	rs182826400	0	74430743	A	C
1	rs182910360	0	74431550	T	C
1	rs11210379	0	74432014	C	T
1	rs12401388	0	74432276	G	A
1	rs114849833	0	74432340	C	T
1	rs139858802	0	74432425	G	A
1	rs11802699	0	74432793	A	C
1	rs10890096	0	74432811	T	C
1	rs11803052	0	74432955	A	G
1	rs11210380	0	74433022	C	T
1	rs58760069	0	74433346	A	G
1	rs2733253	0	74433749	A	G
1	rs114010904	0	74434631	T	G
1	rs140222342	0	74434906	G	T
1	rs1551390	0	74435042	T	A
1	rs11210383	0	74435508	C	A
1	rs72685887	0	74435586	A	C
1	rs59118365	0	74435858	G	A
1	rs72685889	0	74437279	C	T
1	rs2343185	0	74438138	T	C
1	rs72685892	0	74438968	A	G
1	rs144848561	0	74439045	C	T
1	rs56975240	0	74439174	T	A
1	rs11585896	0	74439622	C	T
1	rs10890098	0	74440178	T	C
1	rs10890099	0	74440298	A	G
1	rs6424568	0	74440382	G	A
1	rs115088909	0	74440575	C	T
1	rs67551075	0	74441371	T	C
1	rs6424569	0	74442233	G	C
1	rs12138557	0	74442523	C	A
1	rs7555147	0	74442698	T	C
1	rs11210385	0	74443864	T	C
1	rs11584294	0	74443867	A	G
1	rs28890229	0	74444001	A	G
1	rs11210386	0	74444170	C	T
1	rs79584705	0	74444248	C	A
1	rs78968377	0	74444716	G	A
1	rs6424570	0	74445040	A	C
1	rs10890100	0	74445055	A	C
1	rs114386798	0	74445180	C	T
1	rs10890101	0	74445584	C	T
1	rs2880560	0	74445650	G	A
1	rs6703761	0	74445923	G	C
1	rs114738840	0	74446166	C	G
1	rs7556283	0	74446343	G	A
1	rs2343189	0	74447563	T	A
1	rs72958154	0	74447580	G	T
1	rs75742892	0	74447818	G	T
1	rs74433984	0	74447834	G	A
1	rs59927006	0	74447861	A	G
1	rs60701806	0	74448177	A	G
1	rs182750837	0	74448226	C	T
1	rs57725374	0	74448268	A	G
1	rs11210387	0	74448322	G	T
1	rs57764907	0	74448379	A	G
1	rs75222971	0	74449005	G	A
1	rs67082658	0	74449498	C	T
1	rs6657933	0	74450177	A	G
1	rs2343191	0	74451106	A	G
1	rs11589413	0	74451708	C	T
1	rs1986455	0	74451786	T	G
1	rs1987219	0	74451840	G	A
1	rs1578930	0	74451975	G	A
1	rs191937274	0	74452037	A	G
1	rs74363345	0	74452322	C	T
1	rs9662322	0	74452323	G	T
1	rs72958166	0	74452557	T	C
1	rs11584480	0	74452596	T	A
1	rs11210388	0	74452823	C	T
1	rs72958168	0	74453208	T	C
1	rs4650236	0	74453741	T	C
1	rs60264424	0	74454490	G	T
1	rs114103105	0	74454498	A	G
1	rs11210389	0	74454701	A	C
1	rs11210390	0	74454776	C	T
1	rs77689690	0	74455101	T	A
1	rs11806015	0	74455745	G	A
1	rs58096858	0	74456072	C	A
1	rs9970341	0	74456361	T	G
1	rs57778052	0	74456386	A	G
1	rs72958186	0	74457300	T	G
1	rs2343194	0	74457400	G	A
1	rs6699220	0	74458464	A	T
1	rs74096019	0	74459386	C	A
1	rs75580284	0	74459637	T	A
1	rs4650237	0	74459849	T	G
1	rs6663201	0	74460997	T	C
1	rs6660710	0	74461136	A	G
1	rs4556311	0	74461828	G	A
1	rs11210392	0	74462124	C	G
1	rs11210393	0	74462377	T	C
1	rs142013592	0	74462397	T	C
1	rs2343196	0	74462422	T	C
1	rs116202357	0	74462477	A	T
1	rs2343197	0	74462490	T	C
1	rs59295640	0	74463145	C	T
1	rs72958200	0	74464055	A	G
1	rs116755500	0	74464091	A	G
1	rs11210394	0	74464107	C	T
1	rs12039894	0	74464625	G	T
1	rs17588031	0	74465302	G	A
1	rs12066151	0	74465975	C	G
1	rs1351778	0	74466312	G	A
1	rs1483784	0	74466483	C	T
1	rs12045527	0	74466665	T	C
1	rs10493535	0	74468533	C	T
1	rs150602793	0	74468631	A	G
1	rs72960108	0	74468803	A	G
1	rs10890102	0	74470568	G	T
1	rs12143930	0	74470770	A	G
1	rs71655424	0	74473623	C	T
1	rs17522644	0	74474583	G	A
1	rs17588367	0	74475969	A	G
1	rs922936	0	74476321	C	A
1	rs17094728	0	74478315	A	G
1	rs11210395	0	74478339	G	A
1	rs11210396	0	74480299	C	T
1	rs11210397	0	74480457	A	C
1	rs11210398	0	74480696	C	T
1	rs149953265	0	74481555	A	G
1	rs12406113	0	74484773	C	A
1	rs79908926	0	74484795	T	C
1	rs11210399	0	74484823	C	A
1	rs34174464	0	74486995	G	C
1	rs61776707	0	74487117	A	G
1	rs10890103	0	74488022	C	G
1	rs12122915	0	74489346	A	T
1	rs146211582	0	74489524	G	C
1	rs35325059	0	74490343	G	A
1	rs11210400	0	74490459	C	A
1	rs951811	0	74491169	G	C
1	rs78917996	0	74491578	G	T
1	rs7521245	0	74491800	T	A
1	rs1384884	0	74492769	G	T
1	rs4650239	0	74495093	A	G
1	rs76640738	0	74496645	A	T
1	rs78994872	0	74496880	C	A
1	rs147185571	0	74496976	G	T
1	rs1384882	0	74499286	C	T
1	rs4650240	0	74500399	A	T
1	rs115687201	0	74500441	T	C
1	rs4650241	0	74500534	T	C
1	rs4650242	0	74500657	C	T
1	rs75274216	0	74500787	C	G
1	rs1483787	0	74501474	T	G
1	rs1384883	0	74501477	C	T
1	rs72687631	0	74502374	T	G
1	rs1843024	0	74502629	C	T
1	rs138274098	0	74502753	T	C
1	rs74737352	0	74503575	C	T
1	rs115784519	0	74504156	C	A
1	rs80073797	0	74504906	A	G
1	rs115438332	0	74505789	G	A
1	rs6681458	0	74506753	T	C
1	rs79435376	0	74506942	G	A
1	rs17094777	0	74507315	C	T
1	rs7538410	0	74507711	T	G
1	rs12029234	0	74508744	G	C
1	rs10493533	0	74509683	A	G
1	rs6676622	0	74509805	C	T
1	rs2211207	0	74511694	G	A
1	rs7554250	0	74512767	T	C
1	rs10789383	0	74512896	A	G
1	rs147323073	0	74513209	G	A
1	rs6424572	0	74513945	G	T
1	rs12740120	0	74514591	T	A
1	rs75134485	0	74515066	A	C
1	rs7547033	0	74515848	T	C
1	rs115488289	0	74516752	C	T
1	rs10493531	0	74517667	T	G
1	rs1483782	0	74518334	A	T
1	rs4650243	0	74518464	C	A
1	rs139068297	0	74518615	C	A
1	rs7542672	0	74518831	C	T
1	rs4649995	0	74520088	T	C
1	rs4649996	0	74520279	G	C
1	rs112993198	0	74520949	C	G
1	rs10789384	0	74521552	G	T
1	rs113144292	0	74521756	G	A
1	rs4650245	0	74522474	C	T
1	rs1072936	0	74522532	G	A
1	rs76366507	0	74523188	T	G
1	rs11210402	0	74523308	C	T
1	rs1574842	0	74524827	G	A
1	rs6670220	0	74525837	G	A
1	rs12044425	0	74527778	A	G
1	rs6669321	0	74528451	T	A
1	rs76440924	0	74528775	A	G
1	rs139843112	0	74529325	C	T
1	rs7529775	0	74529810	T	C
1	rs11210403	0	74530240	T	A
1	rs1483789	0	74530242	A	G
1	rs72960151	0	74530967	T	C
1	rs1934729	0	74531511	T	G
1	rs1032082	0	74531987	A	G
1	rs1984229	0	74532053	A	G
1	rs1483792	0	74532536	G	A
1	rs11579809	0	74532587	C	T
1	rs12068778	0	74533312	C	G
1	rs12731752	0	74534035	G	A
1	rs1483793	0	74535130	A	G
1	rs1340473	0	74535725	T	A
1	rs78286821	0	74535782	T	C
1	rs1340474	0	74535871	T	C
1	rs7535190	0	74536732	T	C
1	rs7535276	0	74536803	T	C
1	rs114763958	0	74536925	T	C
1	rs72687664	0	74537133	C	T
1	rs114116813	0	74537163	C	T
1	rs11210404	0	74538252	G	A
```
