## Supplementary material for "Characterization of shared and ancestry-specific signals driving complex traits using multi-ancestry fine-mapping": s2.afreq

```
#CHROM	ID	REF	ALT	ALT_FREQS	OBS_CT
1	rs34074382	T	A	0.0257937	1008
1	rs12735295	A	C	0.0257937	1008
1	rs11209948	G	T	0.933532	1008
1	rs78095791	A	G	0.0535714	1008
1	rs2568960	A	G	0.933532	1008
1	rs2815753	G	A	0.933532	1008
1	rs2815752	G	A	0.933532	1008
1	rs2613494	A	G	0.933532	1008
1	rs2568961	C	T	0.933532	1008
1	rs6682389	C	T	0.0535714	1008
1	rs1460943	C	T	0.933532	1008
1	rs1432639	C	A	0.933532	1008
1	rs1460942	A	T	0.933532	1008
1	rs75078907	T	A	0.0257937	1008
1	rs1460940	G	A	0.984127	1008
1	rs2815749	A	G	0.984127	1008
1	rs2815748	G	A	0.984127	1008
1	rs6690399	A	T	0.0545635	1008
1	rs17092555	T	C	0.0654762	1008
1	rs17526561	C	A	0.0545635	1008
1	rs79749494	G	A	0.0248016	1008
1	rs6697541	A	G	0.0545635	1008
1	rs79688746	G	A	0.0684524	1008
1	rs2012697	T	C	0.929563	1008
1	rs2613500	T	C	0.984127	1008
1	rs74967575	T	A	0.0535714	1008
1	rs12137749	G	A	0.0545635	1008
1	rs2815747	G	T	0.984127	1008
1	rs12143571	T	A	0.0545635	1008
1	rs12117438	A	G	0.0545635	1008
1	rs990871	C	T	0.929563	1008
1	rs6661921	G	A	0.929563	1008
1	rs6687024	C	T	0.929563	1008
1	rs12143898	G	A	0.0545635	1008
1	rs6660464	T	C	0.0545635	1008
1	rs12139531	G	A	0.0545635	1008
1	rs12144335	T	C	0.0545635	1008
1	rs10889947	T	C	0.929563	1008
1	rs182591762	A	G	0.0218254	1008
1	rs11581382	C	T	0.0545635	1008
1	rs11581403	C	T	0.0545635	1008
1	rs11588959	G	T	0.0545635	1008
1	rs11209950	A	T	0.929563	1008
1	rs11581447	C	A	0.0545635	1008
1	rs151085496	T	C	0.0248016	1008
1	rs72943001	C	T	0.0545635	1008
1	rs12123328	A	G	0.0545635	1008
1	rs2613508	C	T	0.984127	1008
1	rs60012417	C	T	0.0545635	1008
1	rs2613507	A	G	0.984127	1008
1	rs12117250	G	T	0.0545635	1008
1	rs2613505	C	T	0.984127	1008
1	rs2613504	G	A	0.984127	1008
1	rs1841499	A	T	0.929563	1008
1	rs7531118	T	C	0.262897	1008
1	rs11209951	C	T	0.929563	1008
1	rs11209952	C	T	0.929563	1008
1	rs72945107	G	T	0.0545635	1008
1	rs112657490	G	A	0.0545635	1008
1	rs10789336	G	A	0.929563	1008
1	rs1993709	A	G	0.984127	1008
1	rs4322186	G	T	0.0545635	1008
1	rs2613503	C	A	0.984127	1008
1	rs1903376	C	T	0.0545635	1008
1	rs1903374	G	A	0.0545635	1008
1	rs79547900	G	A	0.0545635	1008
1	rs75611805	A	G	0.0416667	1008
1	rs72684614	C	T	0.142857	1008
1	rs12120564	T	C	0.0545635	1008
1	rs12131707	C	T	0.0545635	1008
1	rs2999987	T	C	0.0545635	1008
1	rs72945111	T	C	0.0535714	1008
1	rs72945113	T	C	0.0545635	1008
1	rs1599339	A	G	0.980159	1008
1	rs12122822	T	G	0.0565476	1008
1	rs1599337	C	G	0.980159	1008
1	rs1599335	A	C	0.923611	1008
1	rs2815781	A	T	0.923611	1008
1	rs113348402	G	A	0.0843254	1008
1	rs1841493	G	A	0.923611	1008
1	rs72945117	T	G	0.0565476	1008
1	rs2613480	T	C	0.923611	1008
1	rs2815778	G	A	0.923611	1008
1	rs12562576	G	A	0.59127	1008
1	rs1961767	G	A	0.923611	1008
1	rs1072882	G	A	0.923611	1008
1	rs2815775	C	T	0.980159	1008
1	rs144326826	C	T	0.047619	1008
1	rs112424847	A	G	0.0565476	1008
1	rs147382140	G	C	0.0198413	1008
1	rs148688922	A	G	0.0357143	1008
1	rs12128877	A	G	0.0585317	1008
1	rs1460939	A	T	0.980159	1008
1	rs192683824	T	C	0.0208333	1008
1	rs12123766	G	A	0.0585317	1008
1	rs77229572	A	G	0.0446429	1008
1	rs1824530	C	T	0.923611	1008
1	rs140075591	G	T	0.0218254	1008
1	rs4650133	G	A	0.923611	1008
1	rs1903372	A	G	0.923611	1008
1	rs1599334	T	G	0.923611	1008
1	rs2815767	A	G	0.923611	1008
1	rs2613473	G	A	0.923611	1008
1	rs61402340	G	A	0.0595238	1008
1	rs290697	G	T	0.924603	1008
1	rs11209960	C	T	0.923611	1008
1	rs1460936	C	G	0.0734127	1008
1	rs1838662	C	T	0.923611	1008
1	rs2590943	A	G	0.980159	1008
1	rs12139940	A	G	0.0565476	1008
1	rs10789338	A	T	0.923611	1008
1	rs11209961	T	A	0.923611	1008
1	rs290703	G	A	0.923611	1008
1	rs290702	A	G	0.923611	1008
1	rs7532281	C	G	0.923611	1008
1	rs11209963	A	G	0.980159	1008
1	rs10789339	G	A	0.923611	1008
1	rs11209964	C	T	0.923611	1008
1	rs2590942	T	G	0.0198413	1008
1	rs7549534	G	C	0.923611	1008
1	rs6673910	C	G	0.923611	1008
1	rs2492971	C	T	0.0198413	1008
1	rs10889950	C	T	0.923611	1008
1	rs10889951	G	A	0.923611	1008
1	rs118003659	A	C	0.0436508	1008
1	rs4649955	C	T	0.0198413	1008
1	rs2815766	T	C	0.0198413	1008
1	rs10889952	T	A	0.955357	1008
1	rs2797104	G	A	0.0198413	1008
1	rs75694800	C	G	0.955357	1008
1	rs6424469	C	A	0.955357	1008
1	rs6424470	T	G	0.955357	1008
1	rs12140682	G	A	0.0248016	1008
1	rs12125828	C	T	0.0248016	1008
1	rs139579066	A	C	0.00198413	1008
1	rs2166314	C	T	0.955357	1008
1	rs118172761	G	C	0.030754	1008
1	rs12405127	C	T	0.0248016	1008
1	rs79499349	G	T	0.0753968	1008
1	rs72945146	G	C	0.0248016	1008
1	rs2422221	C	T	0.955357	1008
1	rs188825491	A	T	0.00198413	1008
1	rs980243	A	G	0.955357	1008
1	rs117159659	A	G	0.0287698	1008
1	rs12143162	T	C	0.0248016	1008
1	rs1445582	C	A	0.955357	1008
1	rs782257	G	A	0.0198413	1008
1	rs1445581	A	G	0.955357	1008
1	rs12404629	C	T	0.0248016	1008
1	rs78192094	A	G	0.0436508	1008
1	rs992956	T	G	0.0198413	1008
1	rs1373914	C	T	0.0198413	1008
1	rs1373913	T	C	0.955357	1008
1	rs6424471	T	G	0.955357	1008
1	rs1084441	G	A	0.0446429	1008
1	rs1084440	T	A	0.0446429	1008
1	rs1084439	T	G	0.0446429	1008
1	rs1596762	T	C	0.955357	1008
1	rs7531708	A	G	0.111111	1008
1	rs117926807	G	T	0.0436508	1008
1	rs7531797	A	G	0.955357	1008
1	rs12035943	C	G	0.955357	1008
1	rs7524249	A	C	0.0248016	1008
1	rs782240	G	A	0.0198413	1008
1	rs1822977	A	G	0.955357	1008
1	rs12133881	C	T	0.0248016	1008
1	rs2121056	A	G	0.955357	1008
1	rs782239	T	C	0.0446429	1008
1	rs7534013	A	G	0.955357	1008
1	rs4649956	C	T	0.955357	1008
1	rs150572455	A	G	0.031746	1008
1	rs12026130	T	C	0.955357	1008
1	rs10889955	T	G	0.955357	1008
1	rs11209968	T	A	0.955357	1008
1	rs116354540	T	C	0.030754	1008
1	rs782252	C	T	0.0446429	1008
1	rs77961480	A	G	0.111111	1008
1	rs12119736	G	A	0.0248016	1008
1	rs2422222	G	A	0.955357	1008
1	rs7535539	C	A	0.955357	1008
1	rs7547113	A	G	0.0248016	1008
1	rs74747844	T	C	0.0228175	1008
1	rs782246	G	A	0.0446429	1008
1	rs782245	G	A	0.0198413	1008
1	rs11209969	G	A	0.955357	1008
1	rs782244	G	A	0.0446429	1008
1	rs782243	C	T	0.0446429	1008
1	rs782242	C	T	0.0198413	1008
1	rs12408774	C	T	0.0248016	1008
1	rs12404691	A	T	0.0248016	1008
1	rs2121055	A	G	0.955357	1008
1	rs12759396	G	A	0.955357	1008
1	rs782221	C	T	0.0198413	1008
1	rs117213348	A	G	0.0218254	1008
1	rs4650138	C	A	0.955357	1008
1	rs782219	A	G	0.0446429	1008
1	rs4650139	C	T	0.955357	1008
1	rs6698502	A	G	0.0238095	1008
1	rs782218	G	C	0.0198413	1008
1	rs61771778	A	G	0.0198413	1008
1	rs7523080	G	A	0.955357	1008
1	rs79096893	C	T	0.0615079	1008
1	rs1838658	T	C	0.0446429	1008
1	rs12035763	T	C	0.955357	1008
1	rs1664410	G	T	0.0198413	1008
1	rs183228866	T	A	0.00198413	1008
1	rs7534853	A	G	0.0248016	1008
1	rs782237	G	C	0.0446429	1008
1	rs75779248	A	T	0.0605159	1008
1	rs782236	A	G	0.0446429	1008
1	rs10889956	C	T	0.955357	1008
1	rs1822981	C	T	0.955357	1008
1	rs1822980	G	A	0.0248016	1008
1	rs949773	C	G	0.956349	1008
1	rs1807758	C	T	0.955357	1008
1	rs7530496	A	G	0.955357	1008
1	rs10889957	G	A	0.955357	1008
1	rs10493498	A	C	0.955357	1008
1	rs796698	C	T	0.0198413	1008
1	rs150761908	A	C	0.0257937	1008
1	rs149997320	T	G	0.138889	1008
1	rs183500063	T	C	0.0198413	1008
1	rs7536869	A	C	0.955357	1008
1	rs10789340	A	G	0.955357	1008
1	rs61771792	C	T	0.00198413	1008
1	rs74089203	C	T	0.0238095	1008
1	rs77545858	C	T	0.0416667	1008
1	rs12408088	A	G	0.0248016	1008
1	rs7550173	A	T	0.955357	1008
1	rs11209972	A	G	0.955357	1008
1	rs782214	A	G	0.0198413	1008
1	rs782212	C	T	0.0456349	1008
1	rs61491549	G	T	0.0238095	1008
1	rs782211	G	A	0.0198413	1008
1	rs12033462	G	A	0.955357	1008
1	rs782210	T	C	0.0446429	1008
1	rs190279265	G	A	0.0257937	1008
1	rs707444	G	A	0.0198413	1008
1	rs4649957	A	T	0.919643	1008
1	rs1822979	C	T	0.918651	1008
1	rs782208	T	C	0.0803571	1008
1	rs782207	G	A	0.0803571	1008
1	rs813004	A	C	0.0803571	1008
1	rs2218500	T	G	0.0605159	1008
1	rs4545290	A	G	0.0208333	1008
1	rs10493499	T	C	0.0208333	1008
1	rs812462	C	T	0.0595238	1008
1	rs61771794	G	C	0.0208333	1008
1	rs10889958	A	T	0.877976	1008
1	rs61771795	G	A	0.0228175	1008
1	rs11586991	T	C	0.0228175	1008
1	rs11588862	A	C	0.0238095	1008
1	rs782202	G	T	0.97619	1008
1	rs61771796	A	G	0.0238095	1008
1	rs61771798	A	G	0.0238095	1008
1	rs72684685	G	A	0.0238095	1008
1	rs61771799	G	A	0.0238095	1008
1	rs1445591	A	G	0.0297619	1008
1	rs7551627	A	G	0.0208333	1008
1	rs4145626	C	T	0.0704365	1008
1	rs77970177	G	A	0.0277778	1008
1	rs782224	G	A	0.0714286	1008
1	rs10493500	A	G	0.0208333	1008
1	rs17529262	C	G	0.0208333	1008
1	rs61771801	C	G	0.0208333	1008
1	rs17601288	T	C	0.0208333	1008
1	rs17529367	G	A	0.0218254	1008
1	rs17092826	C	T	0.118056	1008
1	rs61771802	A	C	0.0208333	1008
1	rs61771803	C	T	0.0208333	1008
1	rs17529451	A	G	0.00198413	1008
1	rs17529499	T	C	0.0208333	1008
1	rs61771804	G	T	0.0694444	1008
1	rs184893691	T	A	0.0109127	1008
1	rs61771805	T	A	0.0694444	1008
1	rs7519366	C	T	0.0208333	1008
1	rs782195	C	T	0.0714286	1008
1	rs7534258	A	G	0.0208333	1008
1	rs10493501	G	A	0.0694444	1008
1	rs782228	C	T	0.0208333	1008
1	rs17092845	A	G	0.0486111	1008
1	rs782227	G	C	0.0714286	1008
1	rs782226	C	A	0.0208333	1008
1	rs77912611	T	C	0.0486111	1008
1	rs78153999	A	C	0.0228175	1008
1	rs117000802	T	A	0.0486111	1008
1	rs117502931	A	C	0.0486111	1008
1	rs17601834	T	C	0.0208333	1008
1	rs17529888	C	A	0.0208333	1008
1	rs17529967	G	T	0.0208333	1008
1	rs141256142	G	T	0.0486111	1008
1	rs118129995	G	A	0.0486111	1008
1	rs61771830	G	T	0.0208333	1008
1	rs114835089	C	T	0.0486111	1008
1	rs782233	A	C	0.0724206	1008
1	rs78401529	T	C	0.0486111	1008
1	rs12028229	G	T	0.460317	1008
1	rs12060746	G	A	0.0505952	1008
1	rs782231	A	T	0.0724206	1008
1	rs782230	A	G	0.0763889	1008
1	rs782229	G	A	0.0763889	1008
1	rs707443	C	T	0.0763889	1008
1	rs2590944	T	G	0.0763889	1008
1	rs117140566	C	T	0.0535714	1008
1	rs1542161	A	G	0.0763889	1008
1	rs1445589	G	A	0.0208333	1008
1	rs1445588	T	G	0.0763889	1008
1	rs1664393	C	T	0.0763889	1008
1	rs1664392	A	G	0.0763889	1008
1	rs117411492	C	T	0.0535714	1008
1	rs1664391	A	G	0.0763889	1008
1	rs17602241	G	T	0.0208333	1008
1	rs1775363	G	A	0.0763889	1008
1	rs1775364	T	C	0.0763889	1008
1	rs1775365	A	G	0.0763889	1008
1	rs1775366	T	A	0.0763889	1008
1	rs1775367	T	C	0.0763889	1008
1	rs1664389	C	G	0.0763889	1008
1	rs989753	A	G	0.0763889	1008
1	rs117562047	C	T	0.0535714	1008
1	rs1775368	A	T	0.994048	1008
1	rs10493503	G	A	0.0535714	1008
1	rs1775369	C	G	0.0763889	1008
1	rs1664387	T	C	0.0763889	1008
1	rs1775370	C	T	0.0763889	1008
1	rs7412745	T	A	0.0535714	1008
1	rs17092896	T	A	0.0535714	1008
1	rs78565215	G	C	0.030754	1008
1	rs141014181	T	C	0.0535714	1008
1	rs118019752	C	T	0.0535714	1008
1	rs782268	A	C	0.0763889	1008
1	rs80021716	G	C	0.0535714	1008
1	rs782267	G	A	0.0763889	1008
1	rs144884896	T	C	0.0257937	1008
1	rs1084445	T	C	0.0228175	1008
1	rs77042349	A	G	0.0535714	1008
1	rs143288283	T	A	0.031746	1008
1	rs113564906	T	C	0.0535714	1008
1	rs1084444	C	T	0.0228175	1008
1	rs79520244	A	G	0.0535714	1008
1	rs72951119	T	G	0.0535714	1008
1	rs77822965	C	T	0.0535714	1008
1	rs72951120	T	G	0.0535714	1008
1	rs77714794	T	C	0.0535714	1008
1	rs76526590	C	G	0.0535714	1008
1	rs1445585	G	C	0.0228175	1008
1	rs112996720	G	A	0.0535714	1008
1	rs12748090	T	A	0.489087	1008
1	rs76086113	C	T	0.0535714	1008
1	rs75290324	A	G	0.0535714	1008
1	rs72951126	A	T	0.0535714	1008
1	rs115704284	C	G	0.0535714	1008
1	rs17152	C	T	0.0228175	1008
1	rs782263	C	T	0.0763889	1008
1	rs72951136	C	T	0.0535714	1008
1	rs117719751	T	C	0.0585317	1008
1	rs17492034	G	A	0.0535714	1008
1	rs147834590	A	T	0.0347222	1008
1	rs75277237	G	C	0.0535714	1008
1	rs782262	T	C	0.0446429	1008
1	rs782261	T	C	0.946429	1008
1	rs782259	A	T	0.946429	1008
1	rs146871065	A	G	0.0535714	1008
1	rs2797092	T	C	0.0228175	1008
1	rs117176920	C	A	0.0535714	1008
1	rs1445583	A	C	0.0228175	1008
1	rs17092934	A	C	0.0535714	1008
1	rs1664376	A	G	0.944444	1008
1	rs1418624	G	C	0.946429	1008
1	rs74363665	C	T	0.0535714	1008
1	rs1664373	G	T	0.946429	1008
1	rs1418625	G	A	0.946429	1008
1	rs1613435	A	G	0.0228175	1008
1	rs1664371	T	C	0.946429	1008
1	rs1775380	C	T	0.946429	1008
1	rs1664368	T	G	0.946429	1008
1	rs1775381	G	A	0.946429	1008
1	rs1775382	C	T	0.946429	1008
1	rs12408431	T	C	0.0208333	1008
1	rs1775383	G	A	0.946429	1008
1	rs1664362	G	T	0.946429	1008
1	rs1775384	G	A	0.946429	1008
1	rs1775385	A	G	0.946429	1008
1	rs1418626	A	G	0.946429	1008
1	rs1373912	T	G	0.0228175	1008
1	rs1418627	T	A	0.946429	1008
1	rs138085054	C	T	0.0535714	1008
1	rs1822976	T	C	0.0535714	1008
1	rs2590936	G	A	0.946429	1008
1	rs1822973	A	G	0.946429	1008
1	rs1822972	T	G	0.0228175	1008
1	rs1418628	T	A	0.946429	1008
1	rs143991462	T	G	0.0535714	1008
1	rs1418629	G	A	0.946429	1008
1	rs1361769	T	A	0.946429	1008
1	rs77244810	A	G	0.0763889	1008
1	rs1373919	T	C	0.0228175	1008
1	rs76619618	C	T	0.0535714	1008
1	rs895281	T	C	0.923611	1008
1	rs2797096	G	C	0.946429	1008
1	rs2797097	G	A	0.946429	1008
1	rs1775378	A	C	0.946429	1008
1	rs1775377	T	C	0.946429	1008
1	rs895279	A	T	0.920635	1008
1	rs2002213	G	A	0.946429	1008
1	rs2797098	G	A	0.946429	1008
1	rs115943544	T	G	0.0535714	1008
1	rs1664397	G	A	0.946429	1008
1	rs1342689	G	A	0.946429	1008
1	rs1445587	A	T	0.0228175	1008
1	rs76803898	C	T	0.0188492	1008
1	rs1445586	A	G	0.946429	1008
1	rs2797099	T	C	0.946429	1008
1	rs80199239	A	G	0.0892857	1008
1	rs79029848	A	C	0.0535714	1008
1	rs986380	T	C	0.0803571	1008
1	rs11209979	T	A	0.0248016	1008
1	rs116879442	A	C	0.0555556	1008
1	rs78811195	C	T	0.0555556	1008
1	rs12092712	G	A	0.0238095	1008
1	rs17544161	T	A	0.0208333	1008
1	rs17092971	A	G	0.0555556	1008
1	rs17092982	C	T	0.0555556	1008
1	rs117289408	T	C	0.0555556	1008
1	rs2244695	A	G	0.0823413	1008
1	rs17092988	T	A	0.0555556	1008
1	rs61771846	G	A	0.0208333	1008
1	rs17092991	C	T	0.0555556	1008
1	rs12029296	C	T	0.917659	1008
1	rs118049055	T	C	0.0555556	1008
1	rs61771848	C	T	0.0208333	1008
1	rs6424477	A	G	0.0248016	1008
1	rs2245342	C	T	0.0813492	1008
1	rs1418623	G	T	0.0555556	1008
1	rs17093009	G	A	0.0555556	1008
1	rs17604217	T	C	0.0218254	1008
1	rs61771849	C	T	0.0208333	1008
1	rs7545455	A	C	0.917659	1008
1	rs191295611	A	T	0.078373	1008
1	rs17093014	G	A	0.0555556	1008
1	rs17604284	G	C	0.0208333	1008
1	rs117627028	A	C	0.0555556	1008
1	rs12058373	G	A	0.0238095	1008
1	rs4587520	T	A	0.918651	1008
1	rs6424478	A	T	0.918651	1008
1	rs4649958	G	T	0.918651	1008
1	rs6424479	C	A	0.918651	1008
1	rs4072546	T	C	0.974206	1008
1	rs61774461	T	A	0.0208333	1008
1	rs17093022	A	G	0.0565476	1008
1	rs12068418	A	G	0.0793651	1008
1	rs12057997	G	T	0.0793651	1008
1	rs61774462	A	G	0.0208333	1008
1	rs10889960	A	G	0.918651	1008
1	rs116957213	G	A	0.0555556	1008
1	rs12745892	C	T	0.917659	1008
1	rs117262105	G	C	0.0555556	1008
1	rs17604657	A	G	0.0208333	1008
1	rs17545392	G	T	0.0208333	1008
1	rs147215034	A	G	0.0555556	1008
1	rs182685729	A	G	0.0208333	1008
1	rs17545502	G	A	0.0208333	1008
1	rs10493504	A	G	0.0208333	1008
1	rs10749806	A	T	0.917659	1008
1	rs7544477	A	G	0.918651	1008
1	rs113344841	G	A	0.0555556	1008
1	rs12128239	A	G	0.00793651	1008
1	rs12405980	A	G	0.0208333	1008
1	rs7511648	A	G	0.974206	1008
1	rs12074405	T	G	0.0248016	1008
1	rs76596284	A	G	0.0555556	1008
1	rs147588303	A	T	0.0178571	1008
1	rs61774463	C	A	0.0208333	1008
1	rs61774464	T	C	0.0208333	1008
1	rs4650144	T	C	0.225198	1008
1	rs11209982	T	G	0.225198	1008
1	rs12407207	A	C	0.0714286	1008
1	rs17093063	C	A	0.078373	1008
1	rs10443263	T	C	0.224206	1008
1	rs185296559	G	C	0.0218254	1008
1	rs189746187	T	C	0.0208333	1008
1	rs76681080	C	T	0.0238095	1008
1	rs138571890	A	G	0.0257937	1008
1	rs4498754	C	A	0.214286	1008
1	rs12040855	T	C	0.772817	1008
1	rs4394590	T	C	0.222222	1008
1	rs12136948	T	C	0.222222	1008
1	rs12137013	T	G	0.222222	1008
1	rs117089217	A	T	0.0238095	1008
1	rs6424481	T	A	0.222222	1008
1	rs11209984	T	C	0.772817	1008
1	rs4412548	T	C	0.222222	1008
1	rs4573480	C	T	0.222222	1008
1	rs4417012	T	C	0.772817	1008
1	rs4298681	G	C	0.222222	1008
1	rs4434806	G	C	0.222222	1008
1	rs4649960	G	T	0.215278	1008
1	rs12408420	T	C	0.224206	1008
1	rs4620479	A	G	0.22123	1008
1	rs77529814	T	G	0.0674603	1008
1	rs6679174	C	T	0.223214	1008
1	rs6691563	A	G	0.223214	1008
1	rs17097747	C	A	0.102183	1008
1	rs4649962	T	C	0.223214	1008
1	rs6695074	A	G	0.779762	1008
1	rs4457521	G	A	0.215278	1008
1	rs12137919	G	A	0.215278	1008
1	rs6687187	A	G	0.215278	1008
1	rs4554669	T	C	0.223214	1008
1	rs4465148	T	C	0.223214	1008
1	rs4465149	G	C	0.223214	1008
1	rs4297240	A	G	0.223214	1008
1	rs11209986	G	C	0.224206	1008
1	rs9645299	T	C	0.223214	1008
1	rs4255334	A	C	0.223214	1008
1	rs12041626	G	T	0.676587	1008
1	rs12122859	C	T	0.215278	1008
1	rs12141788	T	C	0.215278	1008
1	rs6691978	C	T	0.215278	1008
1	rs4638064	C	A	0.215278	1008
1	rs4292903	G	T	0.215278	1008
1	rs143002200	T	C	0.00992063	1008
1	rs12126227	C	T	0.223214	1008
1	rs10493505	C	T	0.223214	1008
1	rs12119472	A	G	0.222222	1008
1	rs7514475	G	T	0.772817	1008
1	rs12145832	T	C	0.223214	1008
1	rs12119654	A	G	0.223214	1008
1	rs12127252	C	T	0.223214	1008
1	rs7520480	G	C	0.21627	1008
1	rs12726880	G	T	0.21627	1008
1	rs12029382	C	A	0.77877	1008
1	rs12726957	A	G	0.21627	1008
1	rs12047199	T	C	0.77877	1008
1	rs12727294	A	G	0.21627	1008
1	rs4128304	C	T	0.21627	1008
1	rs11209988	A	G	0.77877	1008
1	rs12725368	T	C	0.21627	1008
1	rs12743848	G	A	0.21627	1008
1	rs7526444	A	G	0.77877	1008
1	rs12128913	C	A	0.21627	1008
1	rs4259588	G	A	0.77877	1008
1	rs10889968	T	C	0.220238	1008
1	rs4650145	T	C	0.220238	1008
1	rs12024784	T	C	0.779762	1008
1	rs138662847	T	C	0.0486111	1008
1	rs11209994	G	A	0.215278	1008
1	rs12026805	T	A	0.676587	1008
1	rs4111519	A	G	0.779762	1008
1	rs7530992	T	A	0.21627	1008
1	rs6678015	A	G	0.215278	1008
1	rs4649963	A	C	0.0406746	1008
1	rs4649964	A	T	0.215278	1008
1	rs148154545	A	G	0.0109127	1008
1	rs12030081	A	C	0.779762	1008
1	rs7554639	G	A	0.215278	1008
1	rs4372200	G	A	0.220238	1008
1	rs4294370	C	T	0.779762	1008
1	rs6691430	G	A	0.779762	1008
1	rs11209999	C	T	0.215278	1008
1	rs12404539	T	G	0.0406746	1008
1	rs4650146	C	A	0.215278	1008
1	rs7549047	T	G	0.215278	1008
1	rs12726515	T	C	0.215278	1008
1	rs75825741	T	C	0.0178571	1008
1	rs4618917	C	T	0.779762	1008
1	rs79681042	T	C	0.0416667	1008
1	rs4551545	C	T	0.779762	1008
1	rs4278325	C	G	0.215278	1008
1	rs4406594	T	C	0.779762	1008
1	rs4292904	C	A	0.779762	1008
1	rs188656670	T	C	0.00198413	1008
1	rs6424485	T	G	0.220238	1008
1	rs145840800	C	A	0.0426587	1008
1	rs11210017	G	A	0.779762	1008
1	rs76412904	A	C	0.0178571	1008
1	rs4147191	A	G	0.779762	1008
1	rs12127723	G	A	0.167659	1008
1	rs12406649	T	A	0.21627	1008
1	rs148764127	G	A	0.0257937	1008
1	rs118032784	A	G	0.0287698	1008
1	rs79514505	G	A	0.0406746	1008
1	rs117739778	C	T	0.0128968	1008
1	rs4585929	C	A	0.215278	1008
1	rs111597499	C	T	0.0188492	1008
1	rs11210027	A	C	0.219246	1008
1	rs11589065	A	C	0.21627	1008
1	rs12042334	T	C	0.780754	1008
1	rs7517246	A	G	0.780754	1008
1	rs10889983	T	C	0.21627	1008
1	rs10889984	A	T	0.21627	1008
1	rs78598056	A	T	0.0178571	1008
1	rs4424448	T	C	0.780754	1008
1	rs11210030	C	T	0.215278	1008
1	rs12038578	G	A	0.780754	1008
1	rs61771893	T	C	0.780754	1008
1	rs61771894	A	G	0.780754	1008
1	rs8179405	C	A	0.779762	1008
1	rs61771895	G	A	0.677579	1008
1	rs8179265	T	C	0.779762	1008
1	rs8179316	G	C	0.779762	1008
1	rs4451507	T	C	0.779762	1008
1	rs10889986	G	T	0.21627	1008
1	rs6424487	C	A	0.779762	1008
1	rs12116859	T	C	0.220238	1008
1	rs4636401	C	T	0.21627	1008
1	rs17548480	A	T	0.0406746	1008
1	rs4282755	A	G	0.0684524	1008
1	rs12736246	A	T	0.217262	1008
1	rs4304526	A	C	0.779762	1008
1	rs11210034	G	A	0.21627	1008
1	rs6662385	C	T	0.21627	1008
1	rs4509530	C	T	0.779762	1008
1	rs4147190	A	G	0.078373	1008
1	rs4360477	C	T	0.779762	1008
1	rs4303038	T	G	0.247024	1008
1	rs142298824	T	A	0.0248016	1008
1	rs4553130	G	T	0.217262	1008
1	rs12022602	G	A	0.779762	1008
1	rs12402702	G	A	0.218254	1008
1	rs6685232	T	C	0.217262	1008
1	rs2243622	A	G	0.779762	1008
1	rs2265053	C	T	0.779762	1008
1	rs12124374	T	C	0.00694444	1008
1	rs74713662	C	T	0.0565476	1008
1	rs4598444	A	C	0.215278	1008
1	rs3891553	G	A	0.139881	1008
1	rs117969060	G	A	0.0436508	1008
1	rs7524551	G	A	0.219246	1008
1	rs12141660	C	T	0.157738	1008
1	rs718985	G	C	0.219246	1008
1	rs7555098	A	G	0.219246	1008
1	rs12088850	C	T	0.0218254	1008
1	rs4358995	C	G	0.215278	1008
1	rs4354495	A	G	0.217262	1008
1	rs2422280	C	T	0.219246	1008
1	rs2422281	A	T	0.678571	1008
1	rs7539223	G	A	0.215278	1008
1	rs17093362	G	A	0.677579	1008
1	rs7542606	G	A	0.219246	1008
1	rs11576211	C	T	0.219246	1008
1	rs12723954	A	T	0.215278	1008
1	rs6674592	G	C	0.219246	1008
1	rs10789343	A	C	0.219246	1008
1	rs4650147	T	G	0.219246	1008
1	rs75381691	G	A	0.0823413	1008
1	rs4650148	G	A	0.0416667	1008
1	rs10789344	T	C	0.219246	1008
1	rs1830091	C	A	0.166667	1008
1	rs9326106	G	T	0.219246	1008
1	rs12749370	C	A	0.215278	1008
1	rs12749784	G	C	0.215278	1008
1	rs12143995	A	G	0.215278	1008
1	rs12736709	T	C	0.215278	1008
1	rs10789345	G	C	0.219246	1008
1	rs1608929	T	C	0.215278	1008
1	rs12133234	G	T	0.215278	1008
1	rs2422284	G	T	0.215278	1008
1	rs4269729	G	T	0.219246	1008
1	rs11210045	C	T	0.215278	1008
1	rs11210046	A	G	0.215278	1008
1	rs117849301	G	A	0.0109127	1008
1	rs4487985	C	T	0.215278	1008
1	rs4650150	C	T	0.215278	1008
1	rs4650151	C	T	0.215278	1008
1	rs12141184	T	C	0.215278	1008
1	rs11210048	A	G	0.215278	1008
1	rs11210049	C	T	0.215278	1008
1	rs11210050	G	A	0.215278	1008
1	rs11210051	G	T	0.215278	1008
1	rs11587412	G	A	0.215278	1008
1	rs140124882	T	A	0.0426587	1008
1	rs1405061	G	C	0.214286	1008
1	rs12124637	C	T	0.218254	1008
1	rs12730861	A	G	0.218254	1008
1	rs1608928	G	C	0.215278	1008
1	rs1608927	A	C	0.214286	1008
1	rs11210052	C	T	0.214286	1008
1	rs12404687	C	T	0.214286	1008
1	rs12736962	C	T	0.165675	1008
1	rs11210053	G	T	0.214286	1008
1	rs7542932	C	A	0.0486111	1008
1	rs12145482	A	G	0.166667	1008
1	rs2177840	C	T	0.219246	1008
1	rs11210054	C	T	0.0486111	1008
1	rs17615090	A	G	0.0486111	1008
1	rs1525994	A	C	0.166667	1008
1	rs11210055	C	T	0.170635	1008
1	rs6700560	C	T	0.166667	1008
1	rs6667201	T	C	0.166667	1008
1	rs6669872	T	C	0.166667	1008
1	rs2841189	G	A	0.0486111	1008
1	rs61771930	T	G	0.0486111	1008
1	rs2692863	C	T	0.950397	1008
1	rs138996326	T	C	0.0605159	1008
1	rs2841188	A	G	0.950397	1008
1	rs7415357	G	C	0.0496032	1008
1	rs2692864	T	C	0.950397	1008
1	rs1405055	A	T	0.167659	1008
1	rs1405056	C	T	0.171627	1008
1	rs1358039	G	C	0.779762	1008
1	rs2422286	G	A	0.0496032	1008
1	rs78950610	T	C	0.0238095	1008
1	rs1534173	T	A	0.779762	1008
1	rs1405052	C	A	0.170635	1008
1	rs2764508	T	C	0.949405	1008
1	rs7531927	G	C	0.167659	1008
1	rs2841187	C	T	0.949405	1008
1	rs1358040	T	A	0.781746	1008
1	rs1525986	C	T	0.167659	1008
1	rs2841186	A	G	0.949405	1008
1	rs4650152	A	G	0.167659	1008
1	rs2841185	T	G	0.77877	1008
1	rs72670590	A	G	0.0496032	1008
1	rs2204499	G	A	0.678571	1008
1	rs12729247	G	A	0.170635	1008
1	rs61771933	C	T	0.0496032	1008
1	rs17615203	G	C	0.0496032	1008
1	rs4146851	T	A	0.167659	1008
1	rs1525987	C	T	0.167659	1008
1	rs1525988	C	T	0.167659	1008
1	rs1358041	G	C	0.167659	1008
1	rs1358042	G	C	0.167659	1008
1	rs614863	C	A	0.0992063	1008
1	rs1998719	T	C	0.779762	1008
1	rs11210056	T	G	0.167659	1008
1	rs6674768	C	T	0.0496032	1008
1	rs1525989	G	A	0.167659	1008
1	rs1525990	C	T	0.77877	1008
1	rs2692856	A	G	0.828373	1008
1	rs7549440	T	C	0.167659	1008
1	rs4650154	A	G	0.0496032	1008
1	rs1525991	G	T	0.167659	1008
1	rs76117180	A	G	0.0248016	1008
1	rs11589504	G	A	0.167659	1008
1	rs2257886	A	T	0.828373	1008
1	rs11210059	G	A	0.167659	1008
1	rs17615698	T	C	0.0496032	1008
1	rs12117265	G	A	0.167659	1008
1	rs2692858	A	G	0.828373	1008
1	rs4649967	G	C	0.167659	1008
1	rs4116074	A	G	0.168651	1008
1	rs6694593	T	C	0.167659	1008
1	rs2259784	C	A	0.77877	1008
1	rs2764511	G	A	0.828373	1008
1	rs11587164	C	T	0.167659	1008
1	rs77363129	A	G	0.0863095	1008
1	rs6665094	G	T	0.167659	1008
1	rs12139242	C	T	0.172619	1008
1	rs12128393	T	G	0.172619	1008
1	rs12139274	C	A	0.172619	1008
1	rs11588262	C	T	0.217262	1008
1	rs2692860	C	T	0.161706	1008
1	rs11210067	A	G	0.172619	1008
1	rs10889992	T	C	0.172619	1008
1	rs61771936	G	A	0.00694444	1008
1	rs77055597	C	A	0.0406746	1008
1	rs12409871	C	T	0.0386905	1008
1	rs572612	T	C	0.166667	1008
1	rs662074	C	G	0.166667	1008
1	rs1608926	C	T	0.959325	1008
1	rs12135442	T	C	0.134921	1008
1	rs1852235	A	G	0.959325	1008
1	rs181531965	T	A	0.0238095	1008
1	rs1589905	A	T	0.0565476	1008
1	rs1917883	A	C	0.134921	1008
1	rs35998080	G	T	0.133929	1008
1	rs12749479	C	T	0.12996	1008
1	rs9425003	T	C	0.959325	1008
1	rs12117216	C	A	0.132937	1008
1	rs12566027	G	A	0.657738	1008
1	rs1949888	G	T	0.823413	1008
1	rs565174	A	G	0.165675	1008
1	rs12044362	A	C	0.657738	1008
1	rs1852233	C	T	0.655754	1008
1	rs12142655	A	G	0.132937	1008
1	rs11210070	G	A	0.132937	1008
1	rs11210071	T	G	0.133929	1008
1	rs11210072	T	C	0.133929	1008
1	rs11210073	C	T	0.133929	1008
1	rs12136862	T	C	0.132937	1008
1	rs12134034	G	A	0.133929	1008
1	rs10889993	A	T	0.657738	1008
1	rs7544848	A	G	0.133929	1008
1	rs1581574	A	G	0.0406746	1008
1	rs12140851	T	C	0.133929	1008
1	rs1608923	A	G	0.133929	1008
1	rs12138089	G	T	0.133929	1008
1	rs2764514	G	A	0.959325	1008
1	rs2422320	T	C	0.133929	1008
1	rs2259126	T	A	0.825397	1008
1	rs2422321	A	G	0.133929	1008
1	rs146044591	G	A	0.0515873	1008
1	rs192797841	C	T	0.00496032	1008
1	rs6694836	A	T	0.133929	1008
1	rs12145230	A	C	0.133929	1008
1	rs12137869	G	A	0.133929	1008
1	rs12137935	G	A	0.133929	1008
1	rs12137963	G	C	0.133929	1008
1	rs2422322	A	G	0.133929	1008
1	rs12404235	C	T	0.0376984	1008
1	rs1749455	G	C	0.168651	1008
1	rs67133442	C	A	0.133929	1008
1	rs11578300	A	T	0.133929	1008
1	rs188122297	G	C	0.0178571	1008
1	rs1525980	T	G	0.133929	1008
1	rs12145223	G	A	0.133929	1008
1	rs11210074	T	C	0.654762	1008
1	rs662655	G	A	0.279762	1008
1	rs140108830	G	A	0.0218254	1008
1	rs6656687	C	T	0.15873	1008
1	rs117561049	G	A	0.0257937	1008
1	rs2841192	C	T	0.713294	1008
1	rs12026158	A	G	0.015873	1008
1	rs17093511	G	A	0.126984	1008
1	rs12129942	C	T	0.285714	1008
1	rs116967417	T	C	0.0337302	1008
1	rs940917	C	T	0.714286	1008
1	rs7546928	G	A	0.714286	1008
1	rs1917881	G	A	0.714286	1008
1	rs148114561	T	C	0.0228175	1008
1	rs2901713	C	T	0.714286	1008
1	rs1525979	C	T	0.714286	1008
1	rs1525978	T	A	0.714286	1008
1	rs12129026	A	G	0.15873	1008
1	rs1917886	C	T	0.873016	1008
1	rs1405062	G	A	0.873016	1008
1	rs149617802	G	A	0.0257937	1008
1	rs12735281	A	G	0.15873	1008
1	rs10889994	C	T	0.714286	1008
1	rs12066492	T	C	0.714286	1008
1	rs4649968	G	A	0.15873	1008
1	rs4233089	A	G	0.873016	1008
1	rs10157687	G	T	0.873016	1008
1	rs4650157	T	A	0.15873	1008
1	rs12025823	G	A	0.705357	1008
1	rs2692871	T	C	0.873016	1008
1	rs7519251	G	A	0.714286	1008
1	rs11210075	C	T	0.15873	1008
1	rs2692870	A	T	0.873016	1008
1	rs6702676	A	T	0.873016	1008
1	rs6656561	A	T	0.873016	1008
1	rs78216598	T	C	0.0605159	1008
1	rs11210076	T	C	0.15873	1008
1	rs144205006	C	G	0.0188492	1008
1	rs75474651	T	C	0.00496032	1008
1	rs188743487	T	C	0.014881	1008
1	rs4650158	C	T	0.15873	1008
1	rs1526001	A	G	0.873016	1008
1	rs2841199	A	G	0.873016	1008
1	rs12126853	T	C	0.15873	1008
1	rs2692869	C	T	0.873016	1008
1	rs2841200	C	T	0.873016	1008
1	rs6656174	A	C	0.873016	1008
1	rs2692867	A	G	0.873016	1008
1	rs6670128	G	C	0.15873	1008
1	rs1526000	G	C	0.873016	1008
1	rs1917885	C	G	0.873016	1008
1	rs146805592	C	T	0.0119048	1008
1	rs2841202	T	A	0.873016	1008
1	rs2841203	A	T	0.873016	1008
1	rs2841204	G	A	0.873016	1008
1	rs6424496	A	G	0.714286	1008
1	rs6657272	C	A	0.714286	1008
1	rs2692847	G	T	0.873016	1008
1	rs11210077	A	G	0.715278	1008
1	rs6684318	G	A	0.157738	1008
1	rs1852232	G	T	0.15873	1008
1	rs11210078	C	T	0.873016	1008
1	rs1525996	G	A	0.714286	1008
1	rs183077821	G	A	0.0128968	1008
1	rs12401308	C	T	0.15873	1008
1	rs11210079	C	G	0.704365	1008
1	rs1917882	A	G	0.15873	1008
1	rs11210080	A	C	0.714286	1008
1	rs2462730	C	A	0.873016	1008
1	rs12132492	G	A	0.15873	1008
1	rs2494761	T	A	0.873016	1008
1	rs6668412	A	C	0.156746	1008
1	rs6679710	G	C	0.156746	1008
1	rs1405059	C	T	0.872024	1008
1	rs1405058	A	G	0.872024	1008
1	rs10789346	C	T	0.872024	1008
1	rs940919	G	C	0.872024	1008
1	rs940918	T	A	0.718254	1008
1	rs2692865	G	A	0.873016	1008
1	rs11210081	C	A	0.15377	1008
1	rs77283235	G	T	0.122024	1008
1	rs2692854	T	C	0.873016	1008
1	rs12143796	C	T	0.15377	1008
1	rs74802292	G	A	0.0496032	1008
1	rs11210082	G	A	0.719246	1008
1	rs12565252	G	C	0.731151	1008
1	rs2841196	A	T	0.884921	1008
1	rs1358037	C	T	0.884921	1008
1	rs10493512	T	C	0.110119	1008
1	rs2692853	C	T	0.884921	1008
1	rs79283414	A	G	0.110119	1008
1	rs1405051	G	A	0.731151	1008
1	rs2692852	A	C	0.884921	1008
1	rs17093582	C	T	0.110119	1008
1	rs6679116	C	A	0.731151	1008
1	rs12752778	C	T	0.15377	1008
1	rs2692851	T	C	0.884921	1008
1	rs2692850	A	G	0.884921	1008
1	rs61774085	T	C	0.00892857	1008
1	rs1358033	T	G	0.884921	1008
1	rs2692849	A	G	0.884921	1008
1	rs12039928	T	C	0.722222	1008
1	rs6689491	C	A	0.731151	1008
1	rs6692808	C	T	0.883929	1008
1	rs6657082	A	T	0.731151	1008
1	rs10889995	G	C	0.884921	1008
1	rs3001407	C	T	0.884921	1008
1	rs4146852	T	G	0.884921	1008
1	rs61774086	C	T	0.15377	1008
1	rs12041212	G	T	0.884921	1008
1	rs17093606	G	C	0.0565476	1008
1	rs2692845	G	A	0.884921	1008
1	rs12136682	G	A	0.15377	1008
1	rs11210084	G	C	0.731151	1008
1	rs2692843	T	G	0.884921	1008
1	rs11210085	T	G	0.731151	1008
1	rs1464952	A	C	0.731151	1008
1	rs2177839	G	T	0.884921	1008
1	rs12117582	A	G	0.104167	1008
1	rs3001406	C	G	0.884921	1008
1	rs12727364	A	G	0.730159	1008
1	rs7523396	T	C	0.730159	1008
1	rs7556657	C	T	0.884921	1008
1	rs7525762	T	C	0.730159	1008
1	rs2841180	T	C	0.884921	1008
1	rs6424505	T	A	0.884921	1008
1	rs12121441	A	G	0.154762	1008
1	rs10789351	C	A	0.884921	1008
1	rs17093614	C	A	0.110119	1008
1	rs2841181	C	T	0.884921	1008
1	rs4650163	C	T	0.884921	1008
1	rs4504839	C	T	0.884921	1008
1	rs7552433	C	T	0.884921	1008
1	rs7529457	G	T	0.884921	1008
1	rs7529752	G	A	0.730159	1008
1	rs4649970	C	T	0.884921	1008
1	rs11210090	A	G	0.884921	1008
1	rs77744709	C	T	0.0446429	1008
1	rs74409080	T	C	0.0267857	1008
1	rs75459303	T	C	0.110119	1008
1	rs10493513	G	A	0.154762	1008
1	rs9425114	T	C	0.884921	1008
1	rs10493514	T	C	0.154762	1008
1	rs17093628	T	C	0.00892857	1008
1	rs7535137	A	G	0.884921	1008
1	rs6692856	G	C	0.884921	1008
1	rs9970090	C	T	0.730159	1008
1	rs4292906	G	A	0.884921	1008
1	rs4342807	T	C	0.885913	1008
1	rs118169938	C	T	0.0178571	1008
1	rs79257641	C	T	0.109127	1008
1	rs12566255	C	T	0.885913	1008
1	rs146336311	A	G	0.0248016	1008
1	rs10749812	T	C	0.885913	1008
1	rs11802969	T	C	0.109127	1008
1	rs111427329	C	T	0.109127	1008
1	rs4233090	G	A	0.885913	1008
1	rs4233091	C	T	0.154762	1008
1	rs11210091	A	G	0.154762	1008
1	rs11806230	C	G	0.109127	1008
1	rs4330880	A	G	0.731151	1008
1	rs4263951	A	T	0.885913	1008
1	rs11210092	T	C	0.154762	1008
1	rs80088047	A	G	0.031746	1008
1	rs12128225	A	G	0.154762	1008
1	rs6660036	G	A	0.885913	1008
1	rs148044993	T	C	0.030754	1008
1	rs6697635	A	G	0.885913	1008
1	rs11210093	G	T	0.885913	1008
1	rs17093667	T	A	0.109127	1008
1	rs9661859	G	C	0.885913	1008
1	rs4579707	C	T	0.731151	1008
1	rs12127282	G	A	0.154762	1008
1	rs4650165	G	A	0.154762	1008
1	rs77300136	G	A	0.0406746	1008
1	rs77279185	C	T	0.046627	1008
1	rs117237660	C	A	0.0505952	1008
1	rs12760667	C	T	0.154762	1008
1	rs4262488	A	C	0.885913	1008
1	rs4263953	C	T	0.885913	1008
1	rs6701688	C	T	0.885913	1008
1	rs4434807	T	C	0.884921	1008
1	rs4526565	G	A	0.731151	1008
1	rs4271155	C	G	0.731151	1008
1	rs4272573	C	G	0.730159	1008
1	rs4397615	A	T	0.885913	1008
1	rs74090507	G	A	0.109127	1008
1	rs74090508	C	T	0.109127	1008
1	rs116400475	T	G	0.109127	1008
1	rs11210094	A	G	0.722222	1008
1	rs4650167	C	A	0.154762	1008
1	rs12724056	T	A	0.154762	1008
1	rs7536364	G	A	0.731151	1008
1	rs6424507	T	C	0.731151	1008
1	rs74090509	T	C	0.109127	1008
1	rs74090513	C	A	0.109127	1008
1	rs74090514	T	C	0.109127	1008
1	rs59074407	G	C	0.108135	1008
1	rs60001238	G	A	0.109127	1008
1	rs74090526	G	T	0.109127	1008
1	rs12745861	C	T	0.154762	1008
1	rs74090527	A	G	0.109127	1008
1	rs6682845	T	G	0.154762	1008
1	rs74090529	C	T	0.109127	1008
1	rs112241170	C	T	0.030754	1008
1	rs11210095	C	A	0.154762	1008
1	rs4584349	C	T	0.731151	1008
1	rs4590631	C	T	0.155754	1008
1	rs117350540	G	A	0.0238095	1008
1	rs74090531	G	C	0.109127	1008
1	rs74090532	G	A	0.109127	1008
1	rs74090533	C	T	0.109127	1008
1	rs138633040	T	C	0.0376984	1008
1	rs61772284	A	T	0.155754	1008
1	rs74090534	G	T	0.109127	1008
1	rs74090535	C	A	0.109127	1008
1	rs12122377	C	T	0.264881	1008
1	rs12137361	G	A	0.156746	1008
1	rs79644063	A	G	0.109127	1008
1	rs113647991	C	T	0.109127	1008
1	rs4269731	A	G	0.730159	1008
1	rs11210099	T	C	0.730159	1008
1	rs7516673	A	G	0.730159	1008
1	rs80268720	T	C	0.109127	1008
1	rs74090538	T	A	0.109127	1008
1	rs77175117	A	G	0.014881	1008
1	rs4456055	A	G	0.155754	1008
1	rs11210100	A	G	0.730159	1008
1	rs6667006	T	C	0.264881	1008
1	rs59663011	C	G	0.109127	1008
1	rs74090540	T	A	0.109127	1008
1	rs4409593	T	C	0.156746	1008
1	rs4634853	T	C	0.0446429	1008
1	rs4328030	G	T	0.155754	1008
1	rs78212382	T	C	0.124008	1008
1	rs142201438	C	T	0.0228175	1008
1	rs74090541	G	A	0.110119	1008
1	rs74090543	C	T	0.109127	1008
1	rs4344271	A	G	0.109127	1008
1	rs117428607	T	C	0.0406746	1008
1	rs4649972	A	C	0.155754	1008
1	rs35531383	G	A	0.155754	1008
1	rs6667756	C	G	0.729167	1008
1	rs138174842	G	A	0.0505952	1008
1	rs4344272	G	T	0.155754	1008
1	rs4233093	G	A	0.264881	1008
1	rs12724536	G	A	0.261905	1008
1	rs367810368	A	G	0.0327381	1008
1	rs111283556	T	G	0.109127	1008
1	rs12042865	C	T	0.730159	1008
1	rs7540296	A	T	0.155754	1008
1	rs113379454	G	T	0.109127	1008
1	rs12025473	G	C	0.730159	1008
1	rs12032612	A	G	0.093254	1008
1	rs376888681	G	A	0.0238095	1008
1	rs372080387	A	G	0.0238095	1008
1	rs116891580	C	T	0.0257937	1008
1	rs66820357	C	A	0.728175	1008
1	rs112159391	C	T	0.111111	1008
1	rs6694433	A	C	0.728175	1008
1	rs6657069	G	A	0.729167	1008
1	rs6659679	G	A	0.155754	1008
1	rs74090546	C	T	0.112103	1008
1	rs113526992	T	G	0.112103	1008
1	rs146337739	G	C	0.0367063	1008
1	rs112877739	A	G	0.112103	1008
1	rs79369957	G	A	0.112103	1008
1	rs112027719	C	G	0.112103	1008
1	rs60921218	T	G	0.111111	1008
1	rs12044276	C	T	0.728175	1008
1	rs12405997	T	G	0.154762	1008
1	rs80141056	G	A	0.112103	1008
1	rs116840962	C	T	0.0287698	1008
1	rs11210103	T	A	0.728175	1008
1	rs192815403	T	C	0.0128968	1008
1	rs4233096	T	C	0.154762	1008
1	rs78319604	A	G	0.0178571	1008
1	rs61003856	G	T	0.107143	1008
1	rs57135981	G	A	0.112103	1008
1	rs74090547	T	C	0.112103	1008
1	rs74090550	T	C	0.112103	1008
1	rs12137741	T	G	0.15377	1008
1	rs12118981	C	A	0.15377	1008
1	rs74090553	G	A	0.113095	1008
1	rs74090555	C	T	0.112103	1008
1	rs7516446	G	A	0.728175	1008
1	rs4298682	A	T	0.154762	1008
1	rs74090556	C	T	0.112103	1008
1	rs74090557	C	T	0.112103	1008
1	rs75079886	C	T	0.107143	1008
1	rs74090559	A	G	0.112103	1008
1	rs74092628	A	G	0.112103	1008
1	rs74092629	A	G	0.112103	1008
1	rs34477433	C	T	0.154762	1008
1	rs74092630	C	T	0.112103	1008
1	rs4344273	C	A	0.154762	1008
1	rs59291669	T	G	0.112103	1008
1	rs57458135	G	A	0.115079	1008
1	rs74092631	C	A	0.115079	1008
1	rs74092632	T	C	0.115079	1008
1	rs74092633	G	A	0.115079	1008
1	rs74092634	G	C	0.115079	1008
1	rs4396073	G	A	0.115079	1008
1	rs74092637	C	T	0.115079	1008
1	rs56870373	C	T	0.114087	1008
1	rs55721255	A	C	0.114087	1008
1	rs55991020	C	T	0.114087	1008
1	rs112250030	T	C	0.114087	1008
1	rs74092357	T	G	0.114087	1008
1	rs4274011	G	A	0.114087	1008
1	rs4304527	C	T	0.109127	1008
1	rs57828660	C	G	0.114087	1008
1	rs74092359	T	C	0.114087	1008
1	rs74092360	G	T	0.114087	1008
1	rs12118352	A	C	0.154762	1008
1	rs58692847	C	T	0.114087	1008
1	rs74092362	C	T	0.114087	1008
1	rs74092364	A	G	0.114087	1008
1	rs74092365	T	A	0.114087	1008
1	rs12097442	T	G	0.72619	1008
1	rs74092366	T	C	0.115079	1008
1	rs74092367	G	A	0.114087	1008
1	rs74092368	T	C	0.114087	1008
1	rs56754558	A	T	0.114087	1008
1	rs139761986	C	T	0.114087	1008
1	rs4650172	T	C	0.0575397	1008
1	rs113223576	A	G	0.114087	1008
1	rs76791927	C	G	0.114087	1008
1	rs79040982	A	G	0.0257937	1008
1	rs76270956	A	C	0.114087	1008
1	rs12126618	C	T	0.154762	1008
1	rs12119161	A	G	0.154762	1008
1	rs74092369	G	A	0.114087	1008
1	rs57476461	T	C	0.114087	1008
1	rs12734738	T	G	0.719246	1008
1	rs56694723	G	T	0.114087	1008
1	rs74092371	C	T	0.114087	1008
1	rs74092372	A	G	0.114087	1008
1	rs74092373	G	A	0.114087	1008
1	rs56708236	C	T	0.114087	1008
1	rs55966618	T	C	0.114087	1008
1	rs61349422	A	G	0.114087	1008
1	rs74092376	T	C	0.114087	1008
1	rs74092377	T	C	0.114087	1008
1	rs11806415	C	G	0.114087	1008
1	rs74092378	C	T	0.108135	1008
1	rs57745435	G	A	0.108135	1008
1	rs59218024	C	T	0.114087	1008
1	rs11210105	T	C	0.154762	1008
1	rs74092379	T	C	0.108135	1008
1	rs4592217	C	G	0.156746	1008
1	rs74092380	C	T	0.114087	1008
1	rs60711999	A	G	0.114087	1008
1	rs146010677	A	G	0.0178571	1008
1	rs74092381	G	A	0.114087	1008
1	rs74092384	C	T	0.114087	1008
1	rs74092388	C	T	0.113095	1008
1	rs74092389	C	T	0.113095	1008
1	rs56996808	A	G	0.113095	1008
1	rs74092392	C	T	0.113095	1008
1	rs74092393	T	C	0.113095	1008
1	rs59674856	A	G	0.113095	1008
1	rs12567284	C	A	0.72123	1008
1	rs74092394	G	A	0.113095	1008
1	rs58759875	A	G	0.113095	1008
1	rs61094497	A	T	0.113095	1008
1	rs61229063	A	G	0.113095	1008
1	rs61464284	A	G	0.113095	1008
1	rs149876192	A	G	0.0297619	1008
1	rs4559446	C	G	0.727183	1008
1	rs6424508	A	G	0.727183	1008
1	rs74092400	A	T	0.113095	1008
1	rs74092402	C	A	0.113095	1008
1	rs10889999	G	A	0.727183	1008
1	rs74094603	C	T	0.113095	1008
1	rs74094604	C	T	0.113095	1008
1	rs77723723	T	G	0.0287698	1008
1	rs74094606	C	T	0.113095	1008
1	rs74094607	G	C	0.113095	1008
1	rs74094608	A	T	0.113095	1008
1	rs74094609	A	G	0.113095	1008
1	rs74094610	A	G	0.113095	1008
1	rs74094611	A	G	0.113095	1008
1	rs74094612	T	C	0.113095	1008
1	rs74814714	C	T	0.0337302	1008
1	rs11210108	C	T	0.727183	1008
1	rs12134234	A	G	0.154762	1008
1	rs58999798	G	A	0.113095	1008
1	rs77330451	A	G	0.113095	1008
1	rs61179010	T	C	0.113095	1008
1	rs12127938	G	A	0.154762	1008
1	rs12135337	A	C	0.093254	1008
1	rs59506178	A	G	0.113095	1008
1	rs58780002	G	C	0.113095	1008
1	rs58437093	A	C	0.113095	1008
1	rs79832358	T	C	0.113095	1008
1	rs12143820	C	T	0.267857	1008
1	rs11210111	C	A	0.727183	1008
1	rs78792885	G	A	0.113095	1008
1	rs77125413	G	A	0.0367063	1008
1	rs10789353	G	A	0.881944	1008
1	rs74091207	G	A	0.113095	1008
1	rs10789354	G	A	0.881944	1008
1	rs77777589	G	A	0.114087	1008
1	rs553242751	T	C	0.0138889	1008
1	rs78595849	C	T	0.0575397	1008
1	rs4604650	G	A	0.267857	1008
1	rs4491023	A	C	0.154762	1008
1	rs186679565	T	A	0.0119048	1008
1	rs11210112	A	G	0.154762	1008
1	rs189681731	A	G	0.0119048	1008
1	rs139878888	A	G	0.00198413	1008
1	rs12410787	C	T	0.267857	1008
1	rs6690611	C	A	0.727183	1008
1	rs150211849	G	C	0.0277778	1008
1	rs58481631	G	A	0.113095	1008
1	rs6657470	T	A	0.727183	1008
1	rs12036088	G	T	0.881944	1008
1	rs12021955	C	A	0.727183	1008
1	rs12036170	G	A	0.881944	1008
1	rs12022006	C	A	0.727183	1008
1	rs77438009	G	T	0.108135	1008
1	rs12039832	T	C	0.881944	1008
1	rs4650175	T	C	0.881944	1008
1	rs77620013	G	A	0.108135	1008
1	rs185236353	G	T	0.0357143	1008
1	rs78990332	G	A	0.114087	1008
1	rs34631243	A	C	0.154762	1008
1	rs74091212	C	T	0.113095	1008
1	rs74091213	C	T	0.113095	1008
1	rs10890001	T	C	0.881944	1008
1	rs11210114	G	T	0.727183	1008
1	rs10890002	C	G	0.881944	1008
1	rs7554291	A	G	0.727183	1008
1	rs7542800	C	T	0.881944	1008
1	rs11210115	A	G	0.154762	1008
1	rs7519779	G	A	0.881944	1008
1	rs7511969	T	C	0.881944	1008
1	rs7519879	G	A	0.881944	1008
1	rs7519995	G	C	0.727183	1008
1	rs11210116	G	A	0.881944	1008
1	rs74091214	G	A	0.113095	1008
1	rs6693460	C	T	0.728175	1008
1	rs7526372	G	C	0.727183	1008
1	rs7552256	C	T	0.727183	1008
1	rs7529186	G	A	0.881944	1008
1	rs74091215	T	C	0.113095	1008
1	rs80301427	C	T	0.0347222	1008
1	rs9919151	C	G	0.727183	1008
1	rs11210117	C	T	0.154762	1008
1	rs11210118	C	T	0.154762	1008
1	rs58252227	T	C	0.113095	1008
1	rs60453462	G	A	0.113095	1008
1	rs4649975	T	C	0.267857	1008
1	rs139678101	C	A	0.0109127	1008
1	rs79115189	G	C	0.108135	1008
1	rs74091216	G	A	0.113095	1008
1	rs74588996	A	G	0.106151	1008
1	rs11210119	G	A	0.267857	1008
1	rs7525662	A	C	0.267857	1008
1	rs7528197	T	C	0.154762	1008
1	rs7528312	T	C	0.267857	1008
1	rs11210120	C	A	0.154762	1008
1	rs4649976	C	T	0.154762	1008
1	rs7539188	G	A	0.881944	1008
1	rs74091218	T	G	0.113095	1008
1	rs59510473	G	C	0.113095	1008
1	rs74091220	A	G	0.113095	1008
1	rs79633571	A	G	0.108135	1008
1	rs4614208	A	C	0.267857	1008
1	rs184973713	C	A	0.0277778	1008
1	rs12755125	G	A	0.154762	1008
1	rs148195765	G	A	0.112103	1008
1	rs113303282	C	T	0.113095	1008
1	rs12134194	T	G	0.267857	1008
1	rs78797386	C	T	0.113095	1008
1	rs74091221	A	T	0.113095	1008
1	rs12409116	A	T	0.265873	1008
1	rs11210121	T	C	0.267857	1008
1	rs144478503	G	A	0.0119048	1008
1	rs35493511	T	C	0.154762	1008
1	rs35967561	C	T	0.154762	1008
1	rs35449387	A	G	0.154762	1008
1	rs12759558	T	C	0.267857	1008
1	rs4650177	A	G	0.267857	1008
1	rs4650178	G	A	0.267857	1008
1	rs56217162	T	G	0.113095	1008
1	rs189507512	A	C	0.0267857	1008
1	rs74091226	C	T	0.113095	1008
1	rs4650180	C	T	0.267857	1008
1	rs4650181	A	G	0.267857	1008
1	rs74684256	C	T	0.113095	1008
1	rs138194127	C	T	0.0138889	1008
1	rs61773609	G	A	0.266865	1008
1	rs77303258	C	T	0.113095	1008
1	rs35312548	G	T	0.151786	1008
1	rs11589392	T	C	0.264881	1008
1	rs75336413	C	A	0.113095	1008
1	rs34535929	A	G	0.151786	1008
1	rs55859451	T	A	0.151786	1008
1	rs78645598	A	G	0.113095	1008
1	rs56193390	T	A	0.264881	1008
1	rs56297732	G	T	0.113095	1008
1	rs55954633	G	A	0.264881	1008
1	rs56224832	G	A	0.151786	1008
1	rs55834926	G	A	0.151786	1008
1	rs61293623	A	G	0.113095	1008
1	rs57355173	G	A	0.113095	1008
1	rs7542203	T	C	0.264881	1008
1	rs7549892	G	A	0.151786	1008
1	rs7549985	G	T	0.264881	1008
1	rs12139090	T	A	0.264881	1008
1	rs80183114	G	A	0.113095	1008
1	rs139705609	T	C	0.151786	1008
1	rs35205560	A	G	0.264881	1008
1	rs79767231	C	T	0.264881	1008
1	rs150032588	C	T	0.113095	1008
1	rs137948505	T	C	0.264881	1008
1	rs76588403	G	C	0.264881	1008
1	rs12409235	T	C	0.264881	1008
1	rs12748358	C	T	0.264881	1008
1	rs59505235	T	C	0.113095	1008
1	rs12409265	T	C	0.264881	1008
1	rs12402991	C	A	0.264881	1008
1	rs11811400	A	G	0.264881	1008
1	rs4623647	T	C	0.264881	1008
1	rs6681060	C	T	0.730159	1008
1	rs60473802	A	T	0.113095	1008
1	rs79822077	T	C	0.264881	1008
1	rs114814645	T	C	0.264881	1008
1	rs12142184	T	G	0.264881	1008
1	rs12138265	G	A	0.151786	1008
1	rs12123391	C	T	0.264881	1008
1	rs12145685	A	G	0.264881	1008
1	rs12142252	T	C	0.151786	1008
1	rs12138301	G	A	0.264881	1008
1	rs12138334	G	A	0.151786	1008
1	rs74091234	G	A	0.113095	1008
1	rs12145800	A	G	0.151786	1008
1	rs12142377	T	A	0.264881	1008
1	rs12142414	T	C	0.264881	1008
1	rs4650182	G	A	0.264881	1008
1	rs12046843	T	C	0.730159	1008
1	rs4650183	A	T	0.151786	1008
1	rs74091237	C	T	0.113095	1008
1	rs74091238	T	C	0.113095	1008
1	rs7543704	C	T	0.264881	1008
1	rs7512691	T	C	0.264881	1008
1	rs7543826	C	T	0.264881	1008
1	rs7555449	A	T	0.151786	1008
1	rs79856941	A	G	0.108135	1008
1	rs12731600	C	T	0.264881	1008
1	rs79217338	A	G	0.113095	1008
1	rs12752404	T	C	0.264881	1008
1	rs12141451	G	C	0.264881	1008
1	rs77805318	A	C	0.113095	1008
1	rs12126658	C	T	0.264881	1008
1	rs6424510	G	T	0.151786	1008
1	rs6424511	G	C	0.264881	1008
1	rs6424512	G	A	0.151786	1008
1	rs6424513	T	C	0.264881	1008
1	rs7550849	A	G	0.264881	1008
1	rs6424514	T	C	0.264881	1008
1	rs7516218	G	C	0.151786	1008
1	rs4649977	C	T	0.264881	1008
1	rs4649978	C	A	0.264881	1008
1	rs12120198	A	T	0.264881	1008
1	rs12127823	C	A	0.264881	1008
1	rs12120282	A	T	0.264881	1008
1	rs60714905	G	A	0.113095	1008
1	rs61609360	G	A	0.113095	1008
1	rs4649979	A	G	0.264881	1008
1	rs4495635	C	T	0.264881	1008
1	rs4562575	A	C	0.264881	1008
1	rs4233100	A	T	0.151786	1008
1	rs57486149	A	T	0.113095	1008
1	rs4498756	C	T	0.264881	1008
1	rs4295841	G	C	0.151786	1008
1	rs4297242	G	A	0.151786	1008
1	rs57118574	T	C	0.113095	1008
1	rs11210122	G	T	0.264881	1008
1	rs10890005	C	T	0.264881	1008
1	rs150389617	T	G	0.0535714	1008
1	rs10890006	A	T	0.264881	1008
1	rs7517842	T	A	0.151786	1008
1	rs4358996	A	C	0.264881	1008
1	rs75920279	C	A	0.108135	1008
1	rs74091251	C	T	0.113095	1008
1	rs147332199	G	A	0.00892857	1008
1	rs4310400	G	A	0.264881	1008
1	rs4292907	T	C	0.264881	1008
1	rs11210123	C	T	0.264881	1008
1	rs11210124	C	T	0.264881	1008
1	rs12141350	G	A	0.151786	1008
1	rs12127236	C	T	0.151786	1008
1	rs7532052	G	A	0.730159	1008
1	rs12127301	C	T	0.151786	1008
1	rs4512593	C	T	0.264881	1008
1	rs4128552	G	T	0.264881	1008
1	rs4128551	C	T	0.264881	1008
1	rs58229642	A	G	0.113095	1008
1	rs4307522	T	A	0.264881	1008
1	rs60592243	T	A	0.113095	1008
1	rs11810869	G	T	0.113095	1008
1	rs12120935	A	G	0.151786	1008
1	rs11210125	T	C	0.151786	1008
1	rs11210126	T	C	0.264881	1008
1	rs74091260	C	T	0.113095	1008
1	rs12122055	A	G	0.151786	1008
1	rs74091266	C	T	0.113095	1008
1	rs74091268	T	C	0.113095	1008
1	rs75256169	A	G	0.113095	1008
1	rs77807447	T	C	0.113095	1008
1	rs74091272	G	A	0.113095	1008
1	rs61022613	T	C	0.113095	1008
1	rs61071256	T	C	0.113095	1008
1	rs56742425	A	G	0.113095	1008
1	rs60357441	C	G	0.113095	1008
1	rs58687178	G	A	0.113095	1008
1	rs57345656	T	C	0.113095	1008
1	rs74225831	C	A	0.108135	1008
1	rs78959136	G	T	0.0267857	1008
1	rs74091275	A	G	0.113095	1008
1	rs74091277	T	G	0.113095	1008
1	rs74091279	G	A	0.113095	1008
1	rs74091280	G	T	0.113095	1008
1	rs74091281	G	C	0.113095	1008
1	rs74091283	T	A	0.113095	1008
1	rs56355427	A	G	0.113095	1008
1	rs58801081	C	T	0.113095	1008
1	rs59381674	T	C	0.113095	1008
1	rs112597981	T	C	0.113095	1008
1	rs60715960	T	C	0.113095	1008
1	rs60262946	G	A	0.113095	1008
1	rs72480663	C	G	0.113095	1008
1	rs74091287	A	G	0.113095	1008
1	rs74091288	T	A	0.113095	1008
1	rs74091291	C	T	0.113095	1008
1	rs117719341	C	T	0.0386905	1008
1	rs56681081	T	C	0.113095	1008
1	rs55710119	G	C	0.113095	1008
1	rs77719124	C	A	0.113095	1008
1	rs76037397	T	G	0.113095	1008
1	rs79255044	G	A	0.113095	1008
1	rs74091295	C	T	0.113095	1008
1	rs74091297	A	C	0.113095	1008
1	rs12033354	A	G	0.730159	1008
1	rs144590595	T	C	0.00793651	1008
1	rs4130885	C	T	0.151786	1008
1	rs59583546	G	A	0.113095	1008
1	rs6696689	G	T	0.728175	1008
1	rs74091300	A	G	0.113095	1008
1	rs74091301	A	G	0.113095	1008
1	rs147869052	C	T	0.0119048	1008
1	rs9645298	T	G	0.151786	1008
1	rs61262786	A	G	0.113095	1008
1	rs56393511	A	G	0.113095	1008
1	rs59112802	G	A	0.113095	1008
1	rs4425940	T	C	0.151786	1008
1	rs55811940	G	A	0.113095	1008
1	rs4603080	G	A	0.154762	1008
1	rs4233101	G	A	0.152778	1008
1	rs11210127	G	A	0.730159	1008
1	rs4233103	T	G	0.151786	1008
1	rs150730075	A	G	0.0138889	1008
1	rs4650188	G	A	0.151786	1008
1	rs11210128	T	C	0.151786	1008
1	rs6662171	G	T	0.151786	1008
1	rs75386358	G	A	0.108135	1008
1	rs6690119	C	T	0.151786	1008
1	rs4622012	C	G	0.264881	1008
1	rs4469676	G	A	0.151786	1008
1	rs141075422	G	T	0.0119048	1008
1	rs56118919	A	G	0.113095	1008
1	rs59603863	G	A	0.113095	1008
1	rs4477222	G	A	0.264881	1008
1	rs56361235	A	G	0.113095	1008
1	rs4355999	T	C	0.151786	1008
1	rs4263954	C	T	0.151786	1008
1	rs12035992	T	G	0.0972222	1008
1	rs12724780	T	G	0.264881	1008
1	rs117411270	G	A	0.0238095	1008
1	rs79702994	A	G	0.014881	1008
1	rs3935952	G	A	0.113095	1008
1	rs4543746	T	G	0.15377	1008
1	rs59902069	C	A	0.113095	1008
1	rs61628231	T	A	0.15377	1008
1	rs12130289	T	C	0.15377	1008
1	rs4622015	G	A	0.152778	1008
1	rs80281874	C	A	0.0277778	1008
1	rs57519788	G	T	0.114087	1008
1	rs4433341	G	T	0.728175	1008
1	rs4306085	T	A	0.728175	1008
1	rs117771896	T	A	0.0416667	1008
1	rs60766434	C	T	0.113095	1008
1	rs57256557	G	A	0.113095	1008
1	rs56306162	T	A	0.113095	1008
1	rs12135546	T	A	0.266865	1008
1	rs7524355	A	G	0.15377	1008
1	rs11210139	G	A	0.728175	1008
1	rs7526981	T	C	0.15377	1008
1	rs138349863	A	G	0.00892857	1008
1	rs4520373	C	T	0.15377	1008
1	rs7532640	T	A	0.72123	1008
1	rs6676166	A	G	0.84127	1008
1	rs6681999	T	C	0.84127	1008
1	rs12131201	G	T	0.15377	1008
1	rs4427361	G	T	0.15377	1008
1	rs4428835	G	A	0.15377	1008
1	rs7547148	G	T	0.15377	1008
1	rs12137042	T	C	0.15377	1008
1	rs12118367	C	T	0.15377	1008
1	rs12137150	T	C	0.15377	1008
1	rs28589838	A	G	0.15377	1008
1	rs34459928	A	C	0.15377	1008
1	rs74091923	C	T	0.113095	1008
1	rs12042085	T	G	0.84127	1008
1	rs4582739	C	T	0.15377	1008
1	rs12138397	T	C	0.15377	1008
1	rs12119633	C	T	0.15377	1008
1	rs12725886	T	G	0.15377	1008
1	rs529080861	A	T	0.0525794	1008
1	rs117326369	C	T	0.014881	1008
1	rs11210141	G	A	0.15377	1008
1	rs12142471	T	A	0.15377	1008
1	rs12407163	G	T	0.15377	1008
1	rs4366276	T	G	0.728175	1008
1	rs4634854	C	G	0.728175	1008
1	rs4564089	G	A	0.84127	1008
1	rs12121084	C	T	0.15377	1008
1	rs12143587	A	G	0.15377	1008
1	rs4430278	G	T	0.72123	1008
1	rs11210143	T	C	0.15377	1008
1	rs4391625	G	A	0.15377	1008
1	rs11590930	A	C	0.15377	1008
1	rs60273785	A	G	0.155754	1008
1	rs57852356	C	T	0.155754	1008
1	rs4268306	A	T	0.84127	1008
1	rs11576269	A	C	0.15377	1008
1	rs57349874	T	C	0.108135	1008
1	rs4570373	T	C	0.15377	1008
1	rs10890008	C	T	0.84127	1008
1	rs4593761	C	G	0.15377	1008
1	rs4571921	T	C	0.15377	1008
1	rs4452995	C	T	0.15377	1008
1	rs7552761	C	T	0.84127	1008
1	rs6424521	C	T	0.84127	1008
1	rs34193223	T	G	0.15377	1008
1	rs12724133	T	A	0.15377	1008
1	rs74091933	C	T	0.113095	1008
1	rs3998	T	C	0.15377	1008
1	rs4341323	C	T	0.15377	1008
1	rs61767607	C	T	0.15377	1008
1	rs4353041	C	T	0.154762	1008
1	rs11210144	G	A	0.84127	1008
1	rs12729077	C	G	0.15377	1008
1	rs4454487	A	G	0.15377	1008
1	rs7417820	C	T	0.15377	1008
1	rs4633240	G	C	0.15377	1008
1	rs4454488	A	G	0.15377	1008
1	rs4369180	A	G	0.15377	1008
1	rs4633241	G	T	0.15377	1008
1	rs10399932	T	A	0.84127	1008
1	rs12144988	T	C	0.15377	1008
1	rs10399828	G	T	0.84127	1008
1	rs12118804	A	C	0.15377	1008
1	rs4465150	A	G	0.15377	1008
1	rs34219974	G	T	0.15377	1008
1	rs61766375	A	G	0.15377	1008
1	rs68122083	G	C	0.15377	1008
1	rs113740867	T	C	0.15377	1008
1	rs112959438	A	G	0.15377	1008
1	rs113170171	G	A	0.15377	1008
1	rs12240100	G	A	0.729167	1008
1	rs61766376	G	A	0.15377	1008
1	rs76171142	C	T	0.15377	1008
1	rs12120825	A	G	0.15377	1008
1	rs11210145	G	A	0.15377	1008
1	rs11210146	A	G	0.728175	1008
1	rs7538421	G	A	0.15377	1008
1	rs7528238	A	G	0.15377	1008
1	rs9633293	G	A	0.84127	1008
1	rs117410602	C	T	0.0277778	1008
1	rs75503351	G	T	0.031746	1008
1	rs7528640	A	C	0.15377	1008
1	rs12406002	C	T	0.15377	1008
1	rs11210148	C	A	0.15377	1008
1	rs36118829	A	G	0.15377	1008
1	rs61767506	C	A	0.15377	1008
1	rs4483359	A	G	0.15377	1008
1	rs4308929	G	A	0.15377	1008
1	rs11210150	T	C	0.15377	1008
1	rs11210151	T	C	0.15377	1008
1	rs11210152	C	A	0.15377	1008
1	rs7523688	A	G	0.84127	1008
1	rs12126062	A	G	0.15377	1008
1	rs35446706	G	A	0.15377	1008
1	rs35489458	G	A	0.15377	1008
1	rs60439400	G	T	0.112103	1008
1	rs6672279	T	C	0.729167	1008
1	rs11210155	T	G	0.15377	1008
1	rs11210156	G	A	0.15377	1008
1	rs11210157	C	T	0.15377	1008
1	rs11210158	C	G	0.152778	1008
1	rs11210159	C	A	0.152778	1008
1	rs80010565	C	A	0.0267857	1008
1	rs4579710	A	T	0.15377	1008
1	rs4294371	G	T	0.15377	1008
1	rs192943493	T	A	0.00198413	1008
1	rs6666765	C	T	0.15377	1008
1	rs76492284	T	C	0.110119	1008
1	rs74980027	T	A	0.0416667	1008
1	rs11210160	A	G	0.15377	1008
1	rs11210161	C	T	0.15377	1008
1	rs11210162	A	G	0.154762	1008
1	rs11210163	G	T	0.15377	1008
1	rs12742692	T	A	0.15377	1008
1	rs11210164	C	A	0.15377	1008
1	rs6686255	T	A	0.15377	1008
1	rs6671028	C	T	0.154762	1008
1	rs6694634	G	A	0.154762	1008
1	rs6697098	G	A	0.15377	1008
1	rs6674404	C	T	0.15377	1008
1	rs6700625	G	C	0.15377	1008
1	rs4537504	C	T	0.15377	1008
1	rs118006145	G	A	0.031746	1008
1	rs11210165	G	A	0.15377	1008
1	rs74091954	T	C	0.108135	1008
1	rs12128855	A	G	0.154762	1008
1	rs6684331	C	T	0.15377	1008
1	rs6699861	T	C	0.15377	1008
1	rs12136496	C	T	0.15377	1008
1	rs12122520	G	A	0.15377	1008
1	rs12137388	C	T	0.15377	1008
1	rs4593762	A	T	0.15377	1008
1	rs4492565	C	A	0.15377	1008
1	rs4650193	G	A	0.15377	1008
1	rs11210166	T	C	0.84127	1008
1	rs4650194	A	G	0.154762	1008
1	rs11210167	C	T	0.84127	1008
1	rs11589897	G	C	0.15377	1008
1	rs11582461	C	T	0.15377	1008
1	rs11210168	T	C	0.15377	1008
1	rs11210170	A	G	0.84127	1008
1	rs4650195	G	A	0.15377	1008
1	rs10890011	C	G	0.84127	1008
1	rs4650196	C	A	0.15377	1008
1	rs35133930	A	G	0.15377	1008
1	rs6695455	A	C	0.15377	1008
1	rs6695460	A	G	0.15377	1008
1	rs6658012	G	A	0.154762	1008
1	rs75588336	G	T	0.0575397	1008
1	rs6683380	C	G	0.15377	1008
1	rs6698500	T	C	0.15377	1008
1	rs10890012	G	T	0.15377	1008
1	rs10890013	C	T	0.15377	1008
1	rs10890014	G	A	0.15377	1008
1	rs10890015	C	T	0.15377	1008
1	rs10749815	A	G	0.733135	1008
1	rs12124553	A	G	0.15377	1008
1	rs34719239	A	G	0.15377	1008
1	rs34868208	A	T	0.15377	1008
1	rs34956095	A	T	0.15377	1008
1	rs36051652	C	T	0.15377	1008
1	rs36053729	T	A	0.15377	1008
1	rs35286654	A	T	0.15377	1008
1	rs12059553	G	A	0.84127	1008
1	rs12037338	C	A	0.84127	1008
1	rs12126688	A	G	0.15377	1008
1	rs6657881	A	G	0.15377	1008
1	rs6657885	A	C	0.15377	1008
1	rs4650197	G	T	0.15377	1008
1	rs10789358	A	C	0.84127	1008
1	rs61765597	A	G	0.15377	1008
1	rs61765598	T	A	0.15377	1008
1	rs67437638	T	G	0.15377	1008
1	rs4592219	C	T	0.15377	1008
1	rs4503305	C	A	0.15377	1008
1	rs10890016	T	C	0.84127	1008
1	rs35578487	C	G	0.15377	1008
1	rs35209284	C	T	0.15377	1008
1	rs34548060	G	T	0.15377	1008
1	rs12137298	C	A	0.154762	1008
1	rs6703953	T	C	0.840278	1008
1	rs11210172	C	T	0.154762	1008
1	rs4601539	T	C	0.154762	1008
1	rs12087611	C	T	0.840278	1008
1	rs4641264	C	T	0.154762	1008
1	rs4607818	G	A	0.154762	1008
1	rs4578169	G	A	0.154762	1008
1	rs7514409	T	C	0.154762	1008
1	rs11210174	G	C	0.840278	1008
1	rs7545548	C	A	0.154762	1008
1	rs10749816	G	A	0.840278	1008
1	rs10789359	G	A	0.840278	1008
1	rs149887896	C	T	0.0178571	1008
1	rs12133863	C	T	0.165675	1008
1	rs12122901	T	A	0.160714	1008
1	rs12133935	C	A	0.160714	1008
1	rs79633859	G	A	0.0982143	1008
1	rs61352371	A	C	0.0982143	1008
1	rs56922723	G	A	0.0982143	1008
1	rs59612672	C	T	0.0982143	1008
1	rs4274014	C	A	0.253968	1008
1	rs4612582	T	C	0.0267857	1008
1	rs12034885	A	T	0.743056	1008
1	rs4650199	T	C	0.252976	1008
1	rs4650200	G	A	0.155754	1008
1	rs4649981	G	A	0.155754	1008
1	rs55849923	C	T	0.0972222	1008
1	rs11210176	G	A	0.155754	1008
1	rs11803971	G	A	0.0982143	1008
1	rs12142152	C	A	0.155754	1008
1	rs11210177	A	G	0.252976	1008
1	rs12069039	G	C	0.239087	1008
1	rs10789360	T	G	0.239087	1008
1	rs10789361	G	A	0.237103	1008
1	rs7514832	A	T	0.237103	1008
1	rs10890017	T	C	0.237103	1008
1	rs4272574	C	T	0.232143	1008
1	rs12142986	C	T	0.237103	1008
1	rs12132090	T	C	0.237103	1008
1	rs10890018	A	G	0.237103	1008
1	rs11210179	G	A	0.237103	1008
1	rs10890019	G	A	0.237103	1008
1	rs6424532	G	A	0.237103	1008
1	rs6424533	G	C	0.237103	1008
1	rs6424535	A	G	0.232143	1008
1	rs6424536	C	G	0.237103	1008
1	rs7522520	C	T	0.237103	1008
1	rs11210180	T	C	0.238095	1008
1	rs11210181	G	C	0.238095	1008
1	rs4650201	A	G	0.238095	1008
1	rs12140625	A	T	0.230159	1008
1	rs12044445	A	G	0.758929	1008
1	rs11210182	G	A	0.232143	1008
1	rs28585577	A	G	0.757937	1008
1	rs74494683	C	G	0.030754	1008
1	rs10789363	A	G	0.233135	1008
1	rs10890020	A	G	0.233135	1008
1	rs10890021	T	A	0.233135	1008
1	rs6692884	G	A	0.757937	1008
1	rs4384176	A	G	0.135913	1008
1	rs78341209	G	A	0.0347222	1008
1	rs116919720	C	T	0.0386905	1008
1	rs11806728	G	A	0.237103	1008
1	rs12024899	C	A	0.753968	1008
1	rs4288548	G	A	0.757937	1008
1	rs150130658	A	C	0.0168651	1008
1	rs138600259	A	G	0.0228175	1008
1	rs12409552	G	A	0.133929	1008
1	rs4475699	G	A	0.758929	1008
1	rs4261072	A	T	0.232143	1008
1	rs7518008	G	A	0.758929	1008
1	rs11210184	C	T	0.757937	1008
1	rs4129350	T	C	0.758929	1008
1	rs7533366	G	A	0.232143	1008
1	rs8179409	T	G	0.759921	1008
1	rs6697023	G	T	0.231151	1008
1	rs6675954	C	T	0.231151	1008
1	rs6684541	A	C	0.231151	1008
1	rs6684841	A	G	0.759921	1008
1	rs4650205	T	A	0.231151	1008
1	rs12404978	A	G	0.759921	1008
1	rs6682579	C	T	0.759921	1008
1	rs11210185	A	T	0.231151	1008
1	rs57578100	A	G	0.759921	1008
1	rs76548989	C	T	0.0238095	1008
1	rs11210186	C	T	0.231151	1008
1	rs12030954	G	A	0.744048	1008
1	rs11210187	T	C	0.231151	1008
1	rs146086149	T	A	0.031746	1008
1	rs6661183	T	A	0.0962302	1008
1	rs4650206	T	C	0.231151	1008
1	rs4074990	C	G	0.231151	1008
1	rs117661820	G	C	0.014881	1008
1	rs12136984	T	G	0.235119	1008
1	rs11210188	A	G	0.208333	1008
1	rs6672818	C	T	0.208333	1008
1	rs61765637	G	C	0.785714	1008
1	rs4571923	G	A	0.203373	1008
1	rs12759031	C	T	0.208333	1008
1	rs10890025	A	G	0.208333	1008
1	rs12077046	G	C	0.208333	1008
1	rs11210191	T	G	0.208333	1008
1	rs11210193	A	G	0.785714	1008
1	rs6684341	C	T	0.791667	1008
1	rs7513593	T	C	0.208333	1008
1	rs72676681	A	T	0.0992063	1008
1	rs11210195	C	T	0.784722	1008
1	rs12044218	T	C	0.785714	1008
1	rs11210196	C	T	0.791667	1008
1	rs10890029	C	A	0.208333	1008
1	rs12142515	T	A	0.208333	1008
1	rs7549372	A	G	0.208333	1008
1	rs10890030	C	T	0.785714	1008
1	rs145422497	A	C	0.0218254	1008
1	rs377145139	T	C	0.0168651	1008
1	rs12022040	A	T	0.106151	1008
1	rs7523829	G	A	0.202381	1008
1	rs35641559	T	C	0.785714	1008
1	rs117567027	A	G	0.0218254	1008
1	rs12049376	G	A	0.791667	1008
1	rs79635541	T	A	0.0327381	1008
1	rs28685835	C	T	0.780754	1008
1	rs7555507	C	T	0.791667	1008
1	rs7522217	A	G	0.791667	1008
1	rs7532462	G	T	0.791667	1008
1	rs11210201	G	T	0.208333	1008
1	rs11210202	C	G	0.208333	1008
1	rs12128495	C	T	0.208333	1008
1	rs12023347	T	C	0.785714	1008
1	rs12129573	C	A	0.203373	1008
1	rs12145429	G	A	0.208333	1008
1	rs12145432	G	T	0.208333	1008
1	rs1923240	A	G	0.785714	1008
1	rs1923201	A	G	0.791667	1008
1	rs1923202	A	G	0.791667	1008
1	rs9425118	T	C	0.791667	1008
1	rs2180945	T	C	0.785714	1008
1	rs1475061	A	C	0.792659	1008
1	rs4593766	T	C	0.793651	1008
1	rs6424545	T	C	0.793651	1008
1	rs1475062	G	A	0.791667	1008
1	rs1475063	A	G	0.791667	1008
1	rs139338834	G	A	0.0327381	1008
1	rs117485645	T	C	0.0218254	1008
1	rs11210203	A	G	0.791667	1008
1	rs6424546	G	A	0.792659	1008
1	rs6424547	C	G	0.792659	1008
1	rs6424548	A	C	0.791667	1008
1	rs11210204	C	G	0.791667	1008
1	rs11210205	C	T	0.791667	1008
1	rs12061680	G	A	0.791667	1008
1	rs35851404	A	T	0.784722	1008
1	rs2224494	T	G	0.785714	1008
1	rs11210207	C	T	0.791667	1008
1	rs7517355	A	G	0.791667	1008
1	rs7528322	G	A	0.791667	1008
1	rs10127961	C	G	0.791667	1008
1	rs10732841	G	T	0.791667	1008
1	rs10890031	G	A	0.785714	1008
1	rs2340398	T	C	0.791667	1008
1	rs10890032	T	C	0.796627	1008
1	rs12737087	G	A	0.785714	1008
1	rs12564425	G	T	0.785714	1008
1	rs1923204	T	G	0.785714	1008
1	rs11210209	G	A	0.791667	1008
1	rs1885246	T	C	0.790675	1008
1	rs1885247	A	G	0.791667	1008
1	rs138452748	T	A	0.0128968	1008
1	rs10749819	G	C	0.791667	1008
1	rs59859583	C	A	0.0347222	1008
1	rs10890033	A	G	0.791667	1008
1	rs12036558	T	G	0.784722	1008
1	rs139819792	G	A	0.0119048	1008
1	rs3845343	C	T	0.785714	1008
1	rs147746652	C	T	0.0664683	1008
1	rs2145784	A	T	0.791667	1008
1	rs1923206	G	T	0.791667	1008
1	rs6684973	A	G	0.796627	1008
1	rs1923207	G	A	0.791667	1008
1	rs1120980	A	T	0.785714	1008
1	rs1120981	C	T	0.791667	1008
1	rs6689226	T	C	0.791667	1008
1	rs2208564	A	T	0.780754	1008
1	rs150645200	C	T	0.0287698	1008
1	rs2208565	G	A	0.791667	1008
1	rs2208566	A	G	0.791667	1008
1	rs6700324	A	T	0.792659	1008
1	rs6702943	T	A	0.791667	1008
1	rs1951361	G	A	0.791667	1008
1	rs80091834	T	A	0.0178571	1008
1	rs10749820	C	G	0.785714	1008
1	rs142180406	T	C	0.0168651	1008
1	rs11210211	T	A	0.791667	1008
1	rs10789368	A	G	0.785714	1008
1	rs75585778	A	G	0.0277778	1008
1	rs1923211	T	C	0.791667	1008
1	rs1923212	A	C	0.791667	1008
1	rs962930	G	T	0.65377	1008
1	rs10493515	T	G	0.785714	1008
1	rs117158489	T	C	0.0456349	1008
1	rs1160682	C	T	0.796627	1008
1	rs2008280	T	C	0.791667	1008
1	rs6668602	G	A	0.791667	1008
1	rs10493516	A	G	0.791667	1008
1	rs142050093	A	T	0.0119048	1008
1	rs2180946	G	A	0.791667	1008
1	rs1923214	T	A	0.791667	1008
1	rs2340399	T	C	0.791667	1008
1	rs2340400	T	C	0.785714	1008
1	rs6655995	C	A	0.791667	1008
1	rs6673702	T	G	0.791667	1008
1	rs12033140	C	T	0.785714	1008
1	rs10890034	G	A	0.791667	1008
1	rs10789369	A	G	0.791667	1008
1	rs188447238	T	A	0.0257937	1008
1	rs6681595	G	T	0.791667	1008
1	rs10890035	A	G	0.791667	1008
1	rs148443121	G	A	0.0119048	1008
1	rs7541529	G	T	0.791667	1008
1	rs1923216	C	T	0.785714	1008
1	rs1923217	C	T	0.785714	1008
1	rs1923218	T	C	0.791667	1008
1	rs6689032	G	C	0.791667	1008
1	rs7415137	A	G	0.791667	1008
1	rs10890036	T	C	0.791667	1008
1	rs79182822	C	T	0.0714286	1008
1	rs117835522	G	T	0.110119	1008
1	rs1923219	G	A	0.791667	1008
1	rs75559112	A	G	0.00892857	1008
1	rs2025080	C	T	0.791667	1008
1	rs6702039	G	C	0.791667	1008
1	rs10749821	T	C	0.791667	1008
1	rs11210215	T	C	0.791667	1008
1	rs911493	T	G	0.786706	1008
1	rs2340401	T	C	0.791667	1008
1	rs2340402	G	A	0.785714	1008
1	rs2340403	C	T	0.791667	1008
1	rs58253753	G	A	0.0357143	1008
1	rs1923222	C	G	0.791667	1008
1	rs12034860	A	G	0.791667	1008
1	rs150101223	G	A	0.0119048	1008
1	rs12128161	C	A	0.784722	1008
1	rs12128235	C	A	0.791667	1008
1	rs12117304	T	C	0.791667	1008
1	rs1923223	T	C	0.791667	1008
1	rs1923224	T	C	0.791667	1008
1	rs12406253	C	T	0.785714	1008
1	rs7554968	T	C	0.791667	1008
1	rs11210216	A	G	0.791667	1008
1	rs7544965	C	T	0.791667	1008
1	rs7516608	T	G	0.791667	1008
1	rs148461709	A	G	0.0128968	1008
1	rs1923225	T	C	0.785714	1008
1	rs10890037	A	G	0.791667	1008
1	rs10749822	T	G	0.791667	1008
1	rs10732842	A	G	0.893849	1008
1	rs10736419	T	C	0.791667	1008
1	rs11210217	A	G	0.791667	1008
1	rs1923226	C	T	0.786706	1008
1	rs17503369	T	C	0.00396825	1008
1	rs11210218	G	A	0.786706	1008
1	rs1923227	G	A	0.892857	1008
1	rs7546305	C	T	0.78373	1008
1	rs7515828	T	C	0.784722	1008
1	rs7546987	C	T	0.785714	1008
1	rs7547059	C	A	0.782738	1008
1	rs11581459	A	T	0.784722	1008
1	rs12135094	C	T	0.784722	1008
1	rs12120214	G	A	0.78373	1008
1	rs12127629	A	C	0.78373	1008
1	rs11210219	G	A	0.78373	1008
1	rs10789370	G	A	0.785714	1008
1	rs11210220	T	G	0.785714	1008
1	rs11210221	T	C	0.785714	1008
1	rs11210222	T	C	0.785714	1008
1	rs1923228	T	A	0.784722	1008
1	rs1923229	T	C	0.891865	1008
1	rs12718437	A	G	0.785714	1008
1	rs12718438	G	A	0.792659	1008
1	rs6671130	T	G	0.784722	1008
1	rs6671002	A	G	0.785714	1008
1	rs6671203	A	G	0.785714	1008
1	rs6673911	T	A	0.785714	1008
1	rs6673919	T	C	0.785714	1008
1	rs11210223	C	G	0.785714	1008
1	rs11210224	T	C	0.785714	1008
1	rs11210225	G	A	0.785714	1008
1	rs1923230	T	C	0.785714	1008
1	rs1923231	T	C	0.785714	1008
1	rs1923232	C	T	0.888889	1008
1	rs1923233	C	T	0.785714	1008
1	rs1923234	G	A	0.785714	1008
1	rs1923236	T	C	0.785714	1008
1	rs12044079	C	T	0.785714	1008
1	rs11210226	A	G	0.785714	1008
1	rs58391878	T	C	0.00496032	1008
1	rs11210227	C	A	0.785714	1008
1	rs1338645	G	A	0.785714	1008
1	rs34547319	T	G	0.785714	1008
1	rs55994666	A	C	0.785714	1008
1	rs6701544	T	C	0.785714	1008
1	rs6704376	T	C	0.785714	1008
1	rs6704461	T	C	0.785714	1008
1	rs6689493	C	T	0.785714	1008
1	rs1984201	T	C	0.78373	1008
1	rs1856410	A	G	0.785714	1008
1	rs1338654	G	T	0.785714	1008
1	rs5015579	G	T	0.785714	1008
1	rs5015578	A	G	0.785714	1008
1	rs11809026	C	T	0.785714	1008
1	rs11805813	A	G	0.785714	1008
1	rs12744582	T	A	0.785714	1008
1	rs10493517	G	A	0.785714	1008
1	rs11805871	A	G	0.785714	1008
1	rs11809098	C	T	0.785714	1008
1	rs11809486	C	T	0.785714	1008
1	rs10890038	T	C	0.792659	1008
1	rs10890039	G	A	0.78869	1008
1	rs6696623	C	T	0.784722	1008
1	rs11210229	A	G	0.785714	1008
1	rs1923237	A	T	0.888889	1008
1	rs1923238	A	C	0.785714	1008
1	rs10493518	G	A	0.785714	1008
1	rs1249588	A	G	0.094246	1008
1	rs1338651	C	A	0.785714	1008
1	rs1338650	G	T	0.785714	1008
1	rs10159196	C	T	0.784722	1008
1	rs79033579	C	T	0.0257937	1008
1	rs1572669	A	G	0.792659	1008
1	rs12567259	A	T	0.727183	1008
1	rs11210232	C	T	0.784722	1008
1	rs1885248	C	T	0.792659	1008
1	rs1885249	A	G	0.785714	1008
1	rs1885250	G	A	0.785714	1008
1	rs1885251	G	T	0.785714	1008
1	rs1805215	A	T	0.792659	1008
1	rs140836486	T	A	0.031746	1008
1	rs1416268	T	C	0.785714	1008
1	rs1416269	A	G	0.785714	1008
1	rs1923242	C	T	0.728175	1008
1	rs1923243	A	C	0.785714	1008
1	rs181599198	T	C	0.00694444	1008
1	rs1923244	T	C	0.791667	1008
1	rs12035848	G	A	0.785714	1008
1	rs12043387	A	G	0.785714	1008
1	rs2340404	A	G	0.792659	1008
1	rs185423341	A	G	0.0257937	1008
1	rs3964487	A	G	0.771825	1008
1	rs1316718	G	A	0.771825	1008
1	rs147381456	A	G	0.0376984	1008
1	rs11210235	T	C	0.771825	1008
1	rs11210236	C	T	0.772817	1008
1	rs10465867	T	C	0.779762	1008
1	rs10465868	A	G	0.772817	1008
1	rs10465869	C	A	0.772817	1008
1	rs1475064	A	G	0.772817	1008
1	rs1475065	A	G	0.779762	1008
1	rs12731986	C	T	0.771825	1008
1	rs12044316	G	C	0.772817	1008
1	rs7553998	T	C	0.771825	1008
1	rs75734155	G	A	0.0724206	1008
1	rs4557913	T	A	0.771825	1008
1	rs1361244	G	A	0.771825	1008
1	rs1338656	T	C	0.771825	1008
1	rs11210237	T	C	0.771825	1008
1	rs4354497	C	T	0.771825	1008
1	rs1416274	T	C	0.771825	1008
1	rs7521446	T	C	0.771825	1008
1	rs7519030	A	T	0.771825	1008
1	rs11210238	G	A	0.77877	1008
1	rs61765511	C	G	0.771825	1008
1	rs61765512	C	T	0.771825	1008
1	rs61765513	G	T	0.771825	1008
1	rs6678194	G	T	0.896825	1008
1	rs4998957	G	A	0.771825	1008
1	rs4636406	G	T	0.771825	1008
1	rs1538375	A	G	0.771825	1008
1	rs1538376	A	C	0.771825	1008
1	rs1416266	C	A	0.771825	1008
1	rs4406595	T	C	0.771825	1008
1	rs1338647	G	A	0.771825	1008
1	rs1338648	G	C	0.771825	1008
1	rs1338649	T	C	0.771825	1008
1	rs12033999	C	T	0.0922619	1008
1	rs12569115	G	A	0.770833	1008
1	rs12562533	T	C	0.771825	1008
1	rs12565386	C	T	0.774802	1008
1	rs12563453	A	T	0.719246	1008
1	rs140727027	C	T	0.0962302	1008
1	rs56060088	G	A	0.774802	1008
1	rs11580539	A	G	0.774802	1008
1	rs138984338	T	G	0.031746	1008
1	rs6672225	T	A	0.774802	1008
1	rs6669843	A	G	0.774802	1008
1	rs61765515	C	T	0.0545635	1008
1	rs11210242	C	T	0.774802	1008
1	rs11210243	C	G	0.774802	1008
1	rs11210244	G	A	0.774802	1008
1	rs11577544	T	C	0.105159	1008
1	rs4523481	C	T	0.774802	1008
1	rs1572668	A	G	0.774802	1008
1	rs10749823	C	T	0.893849	1008
1	rs11210247	T	C	0.77381	1008
1	rs10749824	G	A	0.780754	1008
1	rs6688940	T	C	0.893849	1008
1	rs141406145	A	C	0.015873	1008
1	rs146154743	A	T	0.0178571	1008
1	rs4537505	C	G	0.789683	1008
1	rs4369181	G	A	0.781746	1008
1	rs11210248	G	C	0.0218254	1008
1	rs2095794	A	G	0.781746	1008
1	rs118022664	C	A	0.0109127	1008
1	rs12033505	A	C	0.781746	1008
1	rs6679389	A	T	0.781746	1008
1	rs6676874	C	T	0.789683	1008
1	rs4287126	T	C	0.781746	1008
1	rs4113049	A	G	0.781746	1008
1	rs4113050	T	C	0.781746	1008
1	rs12747728	G	T	0.781746	1008
1	rs11210251	C	G	0.781746	1008
1	rs604654	T	C	0.789683	1008
1	rs12037168	A	G	0.781746	1008
1	rs12037275	A	G	0.047619	1008
1	rs67797316	C	T	0.111111	1008
1	rs372375969	G	C	0.0238095	1008
1	rs10890040	C	A	0.789683	1008
1	rs59454304	T	A	0.152778	1008
1	rs11807366	A	G	0.781746	1008
1	rs1500429	A	C	0.789683	1008
1	rs628933	G	T	0.78869	1008
1	rs79729550	T	C	0.0238095	1008
1	rs12073546	T	G	0.111111	1008
1	rs664487	G	C	0.789683	1008
1	rs557855	C	T	0.789683	1008
1	rs12029861	G	A	0.789683	1008
1	rs11210252	G	A	0.111111	1008
1	rs647959	G	T	0.789683	1008
1	rs647478	G	A	0.78869	1008
1	rs501899	T	C	0.78869	1008
1	rs531924	T	C	0.78869	1008
1	rs1392582	T	A	0.78869	1008
1	rs1392583	A	C	0.78869	1008
1	rs1846727	C	T	0.78869	1008
1	rs564056	T	A	0.78869	1008
1	rs4282756	C	T	0.78869	1008
1	rs1500430	C	T	0.78869	1008
1	rs536029	G	A	0.78869	1008
1	rs117881120	C	T	0.0565476	1008
1	rs496819	T	C	0.78869	1008
1	rs12039430	A	T	0.779762	1008
1	rs4503303	A	T	0.89881	1008
1	rs528200	T	A	0.78869	1008
1	rs118139952	T	A	0.0128968	1008
1	rs505725	C	A	0.78869	1008
1	rs622421	A	G	0.78869	1008
1	rs511175	T	C	0.78869	1008
1	rs150653262	A	G	0.0188492	1008
1	rs11210254	G	C	0.78869	1008
1	rs79266775	T	C	0.031746	1008
1	rs11210255	G	A	0.78869	1008
1	rs11210256	G	A	0.78869	1008
1	rs1338646	G	A	0.78869	1008
1	rs12140865	A	C	0.78869	1008
1	rs76185406	C	T	0.030754	1008
1	rs12141936	A	G	0.78869	1008
1	rs538159	T	A	0.78869	1008
1	rs11210257	A	C	0.780754	1008
1	rs11210258	T	A	0.780754	1008
1	rs11210259	G	A	0.780754	1008
1	rs4353039	G	A	0.786706	1008
1	rs4285657	T	A	0.78869	1008
1	rs4361942	C	G	0.780754	1008
1	rs614131	C	T	0.771825	1008
1	rs17570390	T	C	0.0605159	1008
1	rs1416267	C	A	0.0357143	1008
1	rs12754690	C	T	0.779762	1008
1	rs6698993	T	A	0.78869	1008
1	rs6701520	T	C	0.78869	1008
1	rs11210261	C	A	0.780754	1008
1	rs11210263	C	T	0.780754	1008
1	rs35079701	A	C	0.111111	1008
1	rs1578022	C	G	0.780754	1008
1	rs12239956	T	A	0.780754	1008
1	rs1501483	C	T	0.111111	1008
1	rs116873983	A	T	0.0128968	1008
1	rs666532	G	T	0.780754	1008
1	rs580742	C	T	0.111111	1008
1	rs1697229	G	A	0.899802	1008
1	rs66553711	C	T	0.107143	1008
1	rs9425120	C	T	0.782738	1008
1	rs7513375	C	A	0.779762	1008
1	rs75407229	A	T	0.77877	1008
1	rs113734310	C	T	0.0188492	1008
1	rs1067872	C	T	0.77877	1008
1	rs11589271	G	T	0.107143	1008
1	rs527068	C	T	0.77877	1008
1	rs61765555	C	T	0.0565476	1008
1	rs1021756	G	T	0.77877	1008
1	rs477278	C	T	0.776786	1008
1	rs12139950	G	A	0.031746	1008
1	rs1546271	A	G	0.777778	1008
1	rs71655410	C	G	0.108135	1008
1	rs11210266	G	T	0.774802	1008
1	rs76585750	C	T	0.0347222	1008
1	rs10789373	G	C	0.77877	1008
1	rs871819	G	A	0.77877	1008
1	rs11800984	A	C	0.77877	1008
1	rs118077881	G	A	0.0218254	1008
1	rs7416650	G	A	0.77877	1008
1	rs2173735	T	C	0.77877	1008
1	rs12023234	G	A	0.0446429	1008
1	rs7530705	C	A	0.896825	1008
1	rs150289288	T	C	0.0228175	1008
1	rs12742409	C	T	0.77877	1008
1	rs10465817	A	C	0.77877	1008
1	rs7534840	A	G	0.77877	1008
1	rs12026485	T	G	0.77877	1008
1	rs4361946	T	C	0.896825	1008
1	rs4384177	G	T	0.896825	1008
1	rs75712244	G	T	0.0257937	1008
1	rs12757636	C	T	0.106151	1008
1	rs78556157	T	C	0.0793651	1008
1	rs11210274	G	T	0.77877	1008
1	rs477870	T	A	0.89881	1008
1	rs61605983	A	G	0.77877	1008
1	rs2341392	G	A	0.77877	1008
1	rs146352481	A	C	0.014881	1008
1	rs1338653	T	C	0.77877	1008
1	rs4649985	G	A	0.107143	1008
1	rs686775	G	A	0.77877	1008
1	rs12042444	C	T	0.777778	1008
1	rs74561992	C	T	0.0793651	1008
1	rs145441834	T	A	0.0248016	1008
1	rs117982063	C	T	0.0337302	1008
1	rs1604350	G	C	0.77877	1008
1	rs11210276	T	G	0.77877	1008
1	rs138404739	C	T	0.015873	1008
1	rs10890042	G	T	0.83631	1008
1	rs10890043	T	C	0.786706	1008
1	rs7519147	C	T	0.779762	1008
1	rs1501485	A	G	0.779762	1008
1	rs1501486	C	T	0.893849	1008
1	rs12743343	T	C	0.106151	1008
1	rs1501488	T	C	0.893849	1008
1	rs1501489	T	C	0.106151	1008
1	rs7523027	T	C	0.893849	1008
1	rs10890045	T	C	0.885913	1008
1	rs10749825	C	G	0.893849	1008
1	rs138649282	G	A	0.106151	1008
1	rs12048330	C	T	0.77877	1008
1	rs1604349	G	A	0.893849	1008
1	rs2173736	G	A	0.720238	1008
1	rs10736420	C	T	0.893849	1008
1	rs12043079	A	G	0.893849	1008
1	rs1121232	T	G	0.893849	1008
1	rs1121231	G	T	0.893849	1008
1	rs2879989	T	C	0.893849	1008
1	rs12038415	G	A	0.127976	1008
1	rs146249171	C	T	0.015873	1008
1	rs139582777	A	T	0.0178571	1008
1	rs6695200	T	C	0.893849	1008
1	rs7520239	C	T	0.779762	1008
1	rs2173895	A	T	0.885913	1008
1	rs7538462	A	G	0.893849	1008
1	rs7543450	T	C	0.893849	1008
1	rs7551145	G	C	0.893849	1008
1	rs7551153	G	T	0.779762	1008
1	rs12091246	A	G	0.106151	1008
1	rs12086900	T	C	0.106151	1008
1	rs10890046	T	A	0.779762	1008
1	rs10890047	T	G	0.779762	1008
1	rs1393012	G	A	0.106151	1008
1	rs118147757	G	A	0.0178571	1008
1	rs978616	G	A	0.106151	1008
1	rs1604348	G	T	0.77877	1008
1	rs2062664	T	C	0.885913	1008
1	rs34411050	T	C	0.106151	1008
1	rs1501482	T	C	0.779762	1008
1	rs67805078	G	T	0.106151	1008
1	rs1846939	T	C	0.787698	1008
1	rs1501481	A	G	0.893849	1008
1	rs143324795	T	G	0.0168651	1008
1	rs12023265	A	G	0.787698	1008
1	rs9661557	C	T	0.893849	1008
1	rs72678448	G	A	0.103175	1008
1	rs12045728	G	T	0.174603	1008
1	rs6669337	A	C	0.781746	1008
1	rs17094026	T	A	0.0882937	1008
1	rs1604347	A	G	0.885913	1008
1	rs1604346	G	A	0.893849	1008
1	rs12023177	T	C	0.885913	1008
1	rs141960856	T	C	0.0218254	1008
1	rs2088764	G	A	0.106151	1008
1	rs79827281	T	C	0.0188492	1008
1	rs959414	T	G	0.779762	1008
1	rs75064436	T	G	0.0208333	1008
1	rs35105379	G	A	0.106151	1008
1	rs139023090	A	G	0.00198413	1008
1	rs12033289	C	T	0.779762	1008
1	rs10890048	T	A	0.106151	1008
1	rs11210285	T	C	0.886905	1008
1	rs11210286	T	C	0.106151	1008
1	rs34475691	C	T	0.106151	1008
1	rs10890049	C	A	0.106151	1008
1	rs191226442	T	G	0.0168651	1008
1	rs1360243	G	T	0.779762	1008
1	rs12026912	T	G	0.779762	1008
1	rs12060939	G	C	0.106151	1008
1	rs79925682	A	G	0.0297619	1008
1	rs7542499	A	C	0.780754	1008
1	rs12737220	G	T	0.103175	1008
1	rs75054708	A	T	0.00198413	1008
1	rs978433	T	C	0.781746	1008
1	rs1854643	A	G	0.781746	1008
1	rs11210288	T	C	0.106151	1008
1	rs1854644	C	A	0.781746	1008
1	rs6694107	T	G	0.781746	1008
1	rs7512635	G	A	0.895833	1008
1	rs1329988	A	G	0.895833	1008
1	rs1329989	A	G	0.895833	1008
1	rs12025606	T	C	0.781746	1008
1	rs12029032	A	G	0.781746	1008
1	rs7542794	C	T	0.781746	1008
1	rs10890050	G	A	0.138889	1008
1	rs2173894	T	C	0.895833	1008
1	rs10890051	A	G	0.106151	1008
1	rs10890052	G	T	0.106151	1008
1	rs11210289	T	C	0.887897	1008
1	rs11210290	G	A	0.106151	1008
1	rs12134850	C	G	0.106151	1008
1	rs12134913	C	T	0.106151	1008
1	rs7546677	A	C	0.106151	1008
1	rs76210885	C	A	0.0277778	1008
1	rs142966480	C	T	0.0535714	1008
1	rs1576438	G	A	0.106151	1008
1	rs6703341	T	C	0.892857	1008
1	rs68057546	C	T	0.106151	1008
1	rs61767168	T	A	0.0585317	1008
1	rs146341841	T	A	0.0228175	1008
1	rs4650213	G	C	0.106151	1008
1	rs4649988	C	T	0.106151	1008
1	rs74534600	C	T	0.0238095	1008
1	rs6670259	G	C	0.106151	1008
1	rs34958636	G	C	0.106151	1008
1	rs6662867	A	C	0.895833	1008
1	rs11210292	C	G	0.791667	1008
1	rs2341260	C	T	0.895833	1008
1	rs4571924	C	T	0.790675	1008
1	rs11210293	G	A	0.105159	1008
1	rs7546041	A	G	0.789683	1008
1	rs11210295	T	G	0.105159	1008
1	rs1329990	A	C	0.895833	1008
1	rs11210296	G	T	0.105159	1008
1	rs6703007	T	C	0.105159	1008
1	rs6700402	A	G	0.895833	1008
1	rs6666312	G	A	0.790675	1008
1	rs12123673	G	A	0.105159	1008
1	rs1360244	T	C	0.895833	1008
1	rs12746555	T	C	0.105159	1008
1	rs12726518	G	A	0.105159	1008
1	rs1411281	C	T	0.895833	1008
1	rs11210297	A	G	0.105159	1008
1	rs6667503	T	C	0.790675	1008
1	rs1411282	T	A	0.782738	1008
1	rs11210298	G	A	0.105159	1008
1	rs1556193	C	T	0.790675	1008
1	rs185543697	G	A	0.0238095	1008
1	rs34805515	A	G	0.105159	1008
1	rs10159403	C	T	0.104167	1008
1	rs142148863	C	T	0.0238095	1008
1	rs4650214	T	C	0.104167	1008
1	rs1604135	C	T	0.863095	1008
1	rs1604136	A	G	0.863095	1008
1	rs1604137	T	A	0.758929	1008
1	rs2088765	T	A	0.104167	1008
1	rs11210300	A	G	0.750992	1008
1	rs10890054	G	C	0.750992	1008
1	rs6671075	A	C	0.863095	1008
1	rs10159060	G	A	0.758929	1008
1	rs1566585	A	C	0.104167	1008
1	rs7517062	C	T	0.758929	1008
1	rs7520447	C	T	0.104167	1008
1	rs4540593	T	C	0.863095	1008
1	rs12057619	C	T	0.105159	1008
1	rs6684815	A	T	0.792659	1008
1	rs10890055	C	A	0.784722	1008
1	rs6675727	C	T	0.85119	1008
1	rs11210301	T	A	0.105159	1008
1	rs11210302	C	G	0.105159	1008
1	rs11210303	T	A	0.105159	1008
1	rs11210304	A	G	0.106151	1008
1	rs148624564	A	T	0.014881	1008
1	rs12143351	A	G	0.105159	1008
1	rs11210305	C	T	0.105159	1008
1	rs11210306	G	A	0.843254	1008
1	rs12047954	A	G	0.677579	1008
1	rs4650219	C	T	0.843254	1008
1	rs7540134	T	C	0.738095	1008
1	rs1952648	G	A	0.105159	1008
1	rs10890056	A	G	0.105159	1008
1	rs2134094	C	T	0.739087	1008
1	rs10890057	T	C	0.105159	1008
1	rs12134636	G	A	0.105159	1008
1	rs10890058	C	G	0.105159	1008
1	rs1576439	T	C	0.105159	1008
1	rs1604352	C	T	0.738095	1008
1	rs1576437	T	C	0.738095	1008
1	rs67682924	T	A	0.105159	1008
1	rs10749826	C	T	0.843254	1008
1	rs6424554	T	C	0.738095	1008
1	rs12137601	G	A	0.105159	1008
1	rs6424555	T	C	0.746032	1008
1	rs4650220	C	T	0.105159	1008
1	rs4339816	C	A	0.104167	1008
1	rs4339817	C	T	0.104167	1008
1	rs2341263	C	T	0.105159	1008
1	rs2879990	C	T	0.104167	1008
1	rs2102123	A	G	0.104167	1008
1	rs2102124	G	A	0.104167	1008
1	rs115811684	C	G	0.00198413	1008
1	rs1576436	G	T	0.739087	1008
1	rs12094688	T	G	0.104167	1008
1	rs10159097	T	C	0.843254	1008
1	rs12139801	G	A	0.104167	1008
1	rs10157198	A	G	0.739087	1008
1	rs12143730	T	A	0.104167	1008
1	rs10157205	A	G	0.843254	1008
1	rs11210308	C	A	0.104167	1008
1	rs12125883	C	G	0.104167	1008
1	rs60610367	C	T	0.015873	1008
1	rs11210309	A	C	0.104167	1008
1	rs12096286	T	G	0.104167	1008
1	rs12060012	A	G	0.104167	1008
1	rs12060055	A	C	0.104167	1008
1	rs12060140	A	G	0.104167	1008
1	rs12096458	T	C	0.104167	1008
1	rs11210312	C	T	0.104167	1008
1	rs1576435	A	C	0.104167	1008
1	rs1576434	A	G	0.104167	1008
1	rs1576433	A	C	0.104167	1008
1	rs1576432	G	A	0.104167	1008
1	rs10789375	C	A	0.104167	1008
1	rs10890059	G	A	0.104167	1008
1	rs11210313	A	C	0.104167	1008
1	rs11210314	A	G	0.104167	1008
1	rs72641162	C	G	0.208333	1008
1	rs11210316	T	C	0.104167	1008
1	rs1329984	C	T	0.843254	1008
1	rs1411280	A	G	0.104167	1008
1	rs1411279	G	A	0.104167	1008
1	rs1411278	G	C	0.104167	1008
1	rs1411277	C	T	0.104167	1008
1	rs117974171	A	G	0.0545635	1008
1	rs11210317	T	G	0.104167	1008
1	rs10890060	A	G	0.104167	1008
1	rs140614241	A	C	0.00694444	1008
1	rs72680206	T	C	0.104167	1008
1	rs6703116	A	C	0.843254	1008
1	rs10890061	C	T	0.843254	1008
1	rs118142308	C	T	0.0277778	1008
1	rs11210318	A	T	0.104167	1008
1	rs76422410	C	T	0.0555556	1008
1	rs12142476	T	G	0.104167	1008
1	rs10890062	G	A	0.104167	1008
1	rs11210319	T	C	0.104167	1008
1	rs12117116	A	G	0.104167	1008
1	rs1329982	C	G	0.843254	1008
1	rs12047905	T	C	0.843254	1008
1	rs78938527	C	T	0.0188492	1008
1	rs11210320	T	G	0.843254	1008
1	rs77768696	C	T	0.0267857	1008
1	rs1952647	A	C	0.843254	1008
1	rs1952646	T	C	0.843254	1008
1	rs1952645	T	C	0.739087	1008
1	rs1952644	A	C	0.843254	1008
1	rs1360242	T	C	0.843254	1008
1	rs1360241	A	C	0.843254	1008
1	rs4650221	C	T	0.104167	1008
1	rs1576431	C	A	0.843254	1008
1	rs6668347	A	G	0.843254	1008
1	rs77930571	G	C	0.0486111	1008
1	rs1576430	T	G	0.878968	1008
1	rs1576429	G	A	0.878968	1008
1	rs1576428	C	T	0.774802	1008
1	rs1576427	G	A	0.774802	1008
1	rs10890063	T	C	0.774802	1008
1	rs79051632	A	T	0.0178571	1008
1	rs1952643	G	A	0.774802	1008
1	rs7524524	T	C	0.774802	1008
1	rs12046068	G	A	0.774802	1008
1	rs1576426	C	T	0.774802	1008
1	rs1329981	C	T	0.774802	1008
1	rs11210321	C	G	0.103175	1008
1	rs12410714	G	A	0.121032	1008
1	rs146423400	G	C	0.0188492	1008
1	rs12049074	G	A	0.895833	1008
1	rs10890064	T	A	0.897817	1008
1	rs1329992	G	A	0.89881	1008
1	rs6424557	G	T	0.117063	1008
1	rs191975694	A	G	0.00793651	1008
1	rs6680131	A	G	0.77381	1008
1	rs6683123	T	G	0.771825	1008
1	rs1329987	T	A	0.771825	1008
1	rs1329986	T	C	0.887897	1008
1	rs1329985	A	G	0.771825	1008
1	rs1009146	T	C	0.769841	1008
1	rs7553862	G	A	0.887897	1008
1	rs7367782	T	C	0.108135	1008
1	rs6424558	C	T	0.887897	1008
1	rs10157788	C	T	0.887897	1008
1	rs10157802	G	A	0.887897	1008
1	rs138555427	A	T	0.0267857	1008
1	rs4565655	G	A	0.886905	1008
1	rs4361947	A	G	0.887897	1008
1	rs10890065	G	T	0.887897	1008
1	rs4606267	G	A	0.887897	1008
1	rs4367755	A	C	0.887897	1008
1	rs77569555	G	T	0.0178571	1008
1	rs4610956	G	A	0.887897	1008
1	rs4271157	T	C	0.887897	1008
1	rs7546056	A	G	0.887897	1008
1	rs9425011	T	C	0.111111	1008
1	rs9425122	T	A	0.887897	1008
1	rs192182811	C	T	0.0178571	1008
1	rs1497851	T	G	0.887897	1008
1	rs141090384	C	T	0.00992063	1008
1	rs150138285	A	T	0.0178571	1008
1	rs1497848	C	T	0.884921	1008
1	rs12037153	T	C	0.0376984	1008
1	rs1353672	G	A	0.110119	1008
1	rs4451508	G	A	0.887897	1008
1	rs4638066	T	C	0.887897	1008
1	rs4396074	G	A	0.887897	1008
1	rs4382664	T	C	0.887897	1008
1	rs1603652	A	T	0.00297619	1008
1	rs9425123	A	G	0.774802	1008
1	rs4649989	A	G	0.110119	1008
1	rs9425124	A	G	0.889881	1008
1	rs140394715	G	T	0.0208333	1008
1	rs4650222	A	G	0.122024	1008
1	rs7544143	T	G	0.118056	1008
1	rs150878559	C	T	0.00595238	1008
1	rs10158329	T	A	0.118056	1008
1	rs9425125	G	A	0.0813492	1008
1	rs6686422	T	C	0.707341	1008
1	rs6424560	T	A	0.804563	1008
1	rs6674198	C	T	0.798611	1008
1	rs4617355	A	G	0.798611	1008
1	rs11210325	C	T	0.702381	1008
1	rs9425012	G	A	0.0962302	1008
1	rs1497853	G	T	0.798611	1008
1	rs4584347	C	T	0.796627	1008
1	rs1073099	T	C	0.666667	1008
1	rs117587995	G	A	0.00595238	1008
1	rs34293871	G	A	0.666667	1008
1	rs9425014	G	A	0.77381	1008
1	rs4431793	A	G	0.757937	1008
1	rs4431794	A	G	0.757937	1008
1	rs4456054	T	A	0.757937	1008
1	rs2221052	C	T	0.0902778	1008
1	rs9425015	T	C	0.757937	1008
1	rs9425016	T	C	0.77381	1008
1	rs1603653	C	G	0.757937	1008
1	rs4364822	A	G	0.77381	1008
1	rs11210326	G	A	0.77381	1008
1	rs36142686	A	G	0.0902778	1008
1	rs11210327	C	T	0.757937	1008
1	rs11210328	C	T	0.667659	1008
1	rs9425017	C	T	0.0902778	1008
1	rs4478768	T	G	0.757937	1008
1	rs2880289	G	A	0.667659	1008
1	rs12048991	T	A	0.667659	1008
1	rs9425018	C	T	0.771825	1008
1	rs77517352	T	C	0.0337302	1008
1	rs4326578	A	G	0.996032	1008
1	rs36125960	G	T	0.639881	1008
1	rs2342207	T	C	0.772817	1008
1	rs7515628	A	T	0.772817	1008
1	rs4233107	G	A	0.772817	1008
1	rs61098566	G	T	0.0337302	1008
1	rs1353667	C	T	0.560516	1008
1	rs140088747	G	A	0.031746	1008
1	rs141909065	T	C	0.0436508	1008
1	rs1497841	G	A	0.234127	1008
1	rs11576660	T	C	0.593254	1008
1	rs4633235	T	C	0.256944	1008
1	rs9425019	C	G	0.256944	1008
1	rs3738118	A	G	0.0863095	1008
1	rs3738117	C	G	0.822421	1008
1	rs3738116	C	T	0.565476	1008
1	rs12123213	A	G	0.5625	1008
1	rs4291455	T	C	0.823413	1008
1	rs4650224	G	A	0.256944	1008
1	rs6677431	G	A	0.822421	1008
1	rs6677643	G	A	0.565476	1008
1	rs9425126	C	T	0.822421	1008
1	rs6672593	T	C	0.565476	1008
1	rs9425127	T	C	0.255952	1008
1	rs9425128	C	T	0.59623	1008
1	rs1909067	C	T	0.256944	1008
1	rs4451506	A	T	0.256944	1008
1	rs12145301	G	A	0.552579	1008
1	rs12760435	C	T	0.135913	1008
1	rs140590919	G	A	0.0376984	1008
1	rs10890066	T	G	0.566468	1008
1	rs10789376	T	A	0.566468	1008
1	rs7550532	G	A	0.566468	1008
1	rs76771725	G	A	0.0297619	1008
1	rs7540734	A	G	0.566468	1008
1	rs1497840	G	A	0.258929	1008
1	rs6662778	C	T	0.823413	1008
1	rs4630083	A	G	0.823413	1008
1	rs9425129	C	G	0.823413	1008
1	rs11210329	T	A	0.566468	1008
1	rs7412683	C	G	0.563492	1008
1	rs17515948	A	G	0.256944	1008
1	rs10493519	G	A	0.255952	1008
1	rs6692022	T	C	0.566468	1008
1	rs148620276	T	C	0.0168651	1008
1	rs952930	A	G	0.218254	1008
1	rs7515492	T	C	0.418651	1008
1	rs72680263	C	T	0.201389	1008
1	rs12032969	T	C	0.498016	1008
1	rs2341264	C	T	0.0446429	1008
1	rs10890067	C	T	0.582341	1008
1	rs56024645	C	T	0.201389	1008
1	rs2341265	C	T	0.201389	1008
1	rs10890068	G	A	0.582341	1008
1	rs11210333	T	G	0.202381	1008
1	rs7554779	A	G	0.784722	1008
1	rs7543292	C	A	0.582341	1008
1	rs4644448	C	A	0.784722	1008
1	rs4372201	A	G	0.582341	1008
1	rs11526574	A	G	0.202381	1008
1	rs7549433	C	A	0.784722	1008
1	rs12129428	T	C	0.784722	1008
1	rs10890069	C	A	0.784722	1008
1	rs10890070	T	C	0.784722	1008
1	rs72680271	G	A	0.202381	1008
1	rs12076475	T	G	0.202381	1008
1	rs78585798	A	G	0.0396825	1008
1	rs79855077	T	A	0.200397	1008
1	rs12750968	C	T	0.781746	1008
1	rs76223155	C	T	0.0297619	1008
1	rs75742628	G	A	0.0297619	1008
1	rs140803544	A	C	0.201389	1008
1	rs10890071	G	A	0.578373	1008
1	rs10890072	A	G	0.779762	1008
1	rs11210334	A	G	0.578373	1008
1	rs7531876	G	A	0.578373	1008
1	rs76634635	C	A	0.0238095	1008
1	rs1391290	G	A	0.779762	1008
1	rs1603651	G	C	0.779762	1008
1	rs114247478	G	T	0.00198413	1008
1	rs10789377	G	A	0.494048	1008
1	rs1874730	G	C	0.578373	1008
1	rs7522587	C	T	0.201389	1008
1	rs10890073	A	G	0.578373	1008
1	rs60949630	C	A	0.0396825	1008
1	rs1603650	T	C	0.201389	1008
1	rs1603649	C	T	0.201389	1008
1	rs2030021	T	C	0.201389	1008
1	rs11210335	A	C	0.201389	1008
1	rs1580777	G	T	0.779762	1008
1	rs1580776	A	T	0.779762	1008
1	rs12046476	A	G	0.201389	1008
1	rs55669459	G	T	0.0406746	1008
1	rs6424563	C	T	0.201389	1008
1	rs12410574	A	G	0.578373	1008
1	rs10890074	G	A	0.201389	1008
1	rs12731999	T	A	0.578373	1008
1	rs11210336	T	G	0.779762	1008
1	rs1546205	G	A	0.578373	1008
1	rs1497844	T	C	0.779762	1008
1	rs1463801	G	T	0.779762	1008
1	rs117780070	G	A	0.0416667	1008
1	rs6673621	C	T	0.201389	1008
1	rs11210337	A	G	0.0446429	1008
1	rs12044240	A	G	0.201389	1008
1	rs17094289	A	C	0.0525794	1008
1	rs1546204	G	A	0.779762	1008
1	rs1463800	A	C	0.779762	1008
1	rs4649991	T	A	0.201389	1008
1	rs17487645	A	G	0.201389	1008
1	rs58742045	A	T	0.200397	1008
1	rs74093318	T	A	0.0396825	1008
1	rs12045842	T	C	0.200397	1008
1	rs11590979	A	G	0.0843254	1008
1	rs10789378	T	A	0.284722	1008
1	rs1846142	C	T	0.0843254	1008
1	rs74093321	G	T	0.0396825	1008
1	rs11210340	T	C	0.49504	1008
1	rs11210342	C	G	0.49504	1008
1	rs72682110	C	T	0.200397	1008
1	rs12048881	T	G	0.200397	1008
1	rs6683170	C	T	0.0863095	1008
1	rs74093325	C	G	0.0396825	1008
1	rs117895762	A	G	0.0892857	1008
1	rs77479572	A	T	0.0396825	1008
1	rs6704517	T	A	0.49504	1008
1	rs4650226	C	G	0.200397	1008
1	rs12088506	G	A	0.0843254	1008
1	rs3947376	A	C	0.284722	1008
1	rs17094315	C	T	0.200397	1008
1	rs10890076	C	T	0.779762	1008
1	rs11210343	G	A	0.0843254	1008
1	rs6666961	A	G	0.49504	1008
1	rs145826473	T	C	0.0218254	1008
1	rs1391288	A	C	0.779762	1008
1	rs12129561	C	T	0.494048	1008
1	rs2133001	G	A	0.122024	1008
1	rs12023556	T	C	0.200397	1008
1	rs2342208	C	T	0.0456349	1008
1	rs2342209	G	A	0.0843254	1008
1	rs2342210	C	T	0.779762	1008
1	rs6701802	C	A	0.49504	1008
1	rs1353670	T	C	0.781746	1008
1	rs1353669	T	C	0.781746	1008
1	rs7554706	C	T	0.779762	1008
1	rs57052059	G	A	0.0396825	1008
1	rs6424564	T	C	0.0843254	1008
1	rs6680989	G	A	0.779762	1008
1	rs12066010	A	T	0.0446429	1008
1	rs2133000	T	A	0.0396825	1008
1	rs72682144	T	C	0.200397	1008
1	rs7539595	T	G	0.779762	1008
1	rs1874729	C	G	0.779762	1008
1	rs10518430	C	T	0.49504	1008
1	rs11210345	T	C	0.0446429	1008
1	rs12733894	A	G	0.0813492	1008
1	rs12028145	T	C	0.200397	1008
1	rs4650227	G	A	0.210317	1008
1	rs7531779	T	A	0.77381	1008
1	rs7518173	C	T	0.218254	1008
1	rs1532480	G	T	0.884921	1008
1	rs12403088	G	T	0.0505952	1008
1	rs2132999	G	A	0.696429	1008
1	rs144537059	A	C	0.0257937	1008
1	rs77159319	T	C	0.00198413	1008
1	rs147779498	T	C	0.0119048	1008
1	rs4650228	A	G	0.75496	1008
1	rs147001826	G	T	0.0496032	1008
1	rs55791434	C	A	0.231151	1008
1	rs149389410	T	A	0.0287698	1008
1	rs7537401	C	T	0.240079	1008
1	rs2342211	G	A	0.753968	1008
1	rs149702607	G	A	0.0188492	1008
1	rs12122237	T	C	0.753968	1008
1	rs10493521	C	A	0.0396825	1008
1	rs4649992	C	T	0.75496	1008
1	rs4650230	T	G	0.752976	1008
1	rs17094377	G	A	0.0535714	1008
1	rs117461927	A	G	0.0347222	1008
1	rs117843182	C	G	0.0287698	1008
1	rs1874731	T	C	0.75496	1008
1	rs4650231	C	A	0.701389	1008
1	rs4650232	G	C	0.75496	1008
1	rs75191923	A	G	0.19246	1008
1	rs4147207	C	T	0.231151	1008
1	rs1817986	A	T	0.768849	1008
1	rs1817985	A	T	0.768849	1008
1	rs77917978	T	C	0.00595238	1008
1	rs2880291	C	G	0.75496	1008
1	rs12129729	A	C	0.512897	1008
1	rs117912696	G	T	0.0248016	1008
1	rs57929463	C	T	0.0297619	1008
1	rs74093357	T	A	0.0555556	1008
1	rs2342213	T	C	0.255952	1008
1	rs1463799	C	T	0.740079	1008
1	rs1497842	G	C	0.740079	1008
1	rs1353668	A	C	0.740079	1008
1	rs1391287	A	G	0.253968	1008
1	rs11210349	C	T	0.253968	1008
1	rs1340433	G	T	0.740079	1008
1	rs1340430	A	G	0.253968	1008
1	rs1340429	A	G	0.740079	1008
1	rs7547438	C	T	0.741071	1008
1	rs61776223	T	A	0.251984	1008
1	rs7514189	A	T	0.742063	1008
1	rs7516730	A	T	0.742063	1008
1	rs7527637	G	A	0.251984	1008
1	rs12039447	T	C	0.0496032	1008
1	rs1037519	T	C	0.742063	1008
1	rs10890078	T	C	0.742063	1008
1	rs10493523	C	G	0.265873	1008
1	rs143589624	A	G	0.0525794	1008
1	rs12405455	G	A	0.175595	1008
1	rs2047402	T	A	0.709325	1008
1	rs699819	C	G	0.219246	1008
1	rs1340443	A	G	0.708333	1008
1	rs1811517	G	A	0.190476	1008
1	rs142816111	A	G	0.1875	1008
1	rs12117315	C	T	0.514881	1008
1	rs12136815	T	C	0.710317	1008
1	rs17577526	C	T	0.00496032	1008
1	rs10493524	A	C	0.219246	1008
1	rs12407612	G	C	0.173611	1008
1	rs2342214	T	C	0.709325	1008
1	rs12039842	T	C	0.183532	1008
1	rs1378045	C	T	0.513889	1008
1	rs979255	T	C	0.709325	1008
1	rs17094420	C	A	0.174603	1008
1	rs116940251	T	G	0.0218254	1008
1	rs12081251	G	A	0.0714286	1008
1	rs826369	C	T	0.220238	1008
1	rs1417263	C	G	0.513889	1008
1	rs7513302	G	A	0.700397	1008
1	rs11210351	A	T	0.0704365	1008
1	rs12044794	T	C	0.1875	1008
1	rs12057435	A	G	0.0704365	1008
1	rs116781935	G	A	0.0168651	1008
1	rs80340420	G	T	0.194444	1008
1	rs1353674	T	C	0.929563	1008
1	rs10890079	C	T	0.707341	1008
1	rs1340446	G	A	0.222222	1008
1	rs1340445	T	C	0.222222	1008
1	rs984234	G	T	0.707341	1008
1	rs138948831	G	A	0.030754	1008
1	rs861149	T	C	0.222222	1008
1	rs1497856	C	G	0.707341	1008
1	rs10890080	G	A	0.707341	1008
1	rs41421646	C	T	0.175595	1008
1	rs1340444	G	A	0.706349	1008
1	rs11210352	C	A	0.0714286	1008
1	rs699808	T	C	0.927579	1008
1	rs706011	T	C	0.928571	1008
1	rs1340442	A	G	0.725198	1008
1	rs699811	C	T	0.200397	1008
1	rs17094439	T	A	0.194444	1008
1	rs75102042	T	C	0.0595238	1008
1	rs12411120	T	C	0.191468	1008
1	rs17094440	G	A	0.199405	1008
1	rs1948615	T	C	0.198413	1008
1	rs2016423	G	T	0.800595	1008
1	rs6671711	A	C	0.206349	1008
1	rs17578280	A	G	0.0347222	1008
1	rs142556900	A	G	0.0238095	1008
1	rs144064827	G	A	0.0297619	1008
1	rs12401808	T	C	0.199405	1008
1	rs12410805	G	A	0.199405	1008
1	rs11210353	T	C	0.517857	1008
1	rs114617544	G	C	0.0595238	1008
1	rs1902087	T	C	0.206349	1008
1	rs1671060	A	G	0.0595238	1008
1	rs61776243	G	A	0.199405	1008
1	rs66760907	A	C	0.535714	1008
1	rs74926794	A	G	0.164683	1008
1	rs77914515	C	T	0.0208333	1008
1	rs76569494	G	T	0.165675	1008
1	rs6674402	A	T	0.195437	1008
1	rs6685725	G	A	0.516865	1008
1	rs6662170	C	A	0.200397	1008
1	rs10789379	C	T	0.781746	1008
1	rs77531331	G	A	0.164683	1008
1	rs10890081	C	T	0.535714	1008
1	rs35165660	A	G	0.206349	1008
1	rs77045344	A	G	0.00396825	1008
1	rs7541029	T	C	0.206349	1008
1	rs78541939	T	C	0.0208333	1008
1	rs977522	G	T	0.207341	1008
1	rs1768648	C	G	0.0595238	1008
1	rs10789380	C	T	0.535714	1008
1	rs115375943	C	T	0.198413	1008
1	rs4650233	A	G	0.535714	1008
1	rs74095608	A	C	0.0595238	1008
1	rs2792073	G	A	0.792659	1008
1	rs11210354	G	A	0.535714	1008
1	rs6664685	G	A	0.535714	1008
1	rs12408517	C	T	0.200397	1008
1	rs1671051	A	C	0.792659	1008
1	rs113167132	G	A	0.0595238	1008
1	rs3856034	G	A	0.535714	1008
1	rs148078771	T	G	0.0178571	1008
1	rs12405907	A	G	0.00496032	1008
1	rs11210355	C	G	0.198413	1008
1	rs72683877	T	C	0.196429	1008
1	rs1454610	A	G	0.537698	1008
1	rs1340439	C	T	0.537698	1008
1	rs921717	A	G	0.537698	1008
1	rs921718	C	T	0.792659	1008
1	rs12035249	T	C	0.196429	1008
1	rs114402242	G	A	0.0605159	1008
1	rs12036352	T	C	0.198413	1008
1	rs12046593	C	A	0.198413	1008
1	rs17578476	C	A	0.200397	1008
1	rs12040443	A	G	0.199405	1008
1	rs1454612	C	T	0.805556	1008
1	rs1454613	C	A	0.537698	1008
1	rs17094489	G	A	0.194444	1008
1	rs17094491	C	T	0.193452	1008
1	rs958820	T	C	0.750992	1008
1	rs11210356	A	G	0.276786	1008
1	rs7519992	A	G	0.624008	1008
1	rs7520000	A	G	0.643849	1008
1	rs2124033	G	A	0.621032	1008
1	rs1671053	C	A	0.963294	1008
1	rs7523081	T	G	0.0763889	1008
1	rs1378046	G	A	0.0873016	1008
1	rs117847364	G	A	0.0565476	1008
1	rs12033301	G	A	0.718254	1008
1	rs1340440	G	A	0.220238	1008
1	rs1454614	G	C	0.220238	1008
1	rs6659748	C	T	0.22123	1008
1	rs6675003	A	G	0.220238	1008
1	rs12086196	A	G	0.219246	1008
1	rs12081419	T	A	0.219246	1008
1	rs12096456	C	T	0.219246	1008
1	rs1545564	G	A	0.220238	1008
1	rs4649994	A	T	0.220238	1008
1	rs12406213	G	A	0.108135	1008
1	rs6669598	C	T	0.220238	1008
1	rs2343093	A	C	0.22123	1008
1	rs146038063	G	A	0.0287698	1008
1	rs6697032	G	A	0.0873016	1008
1	rs11210357	C	T	0.0823413	1008
1	rs10890083	A	G	0.935516	1008
1	rs61778061	C	T	0.0644841	1008
1	rs7534619	T	A	0.935516	1008
1	rs10789381	T	C	0.826389	1008
1	rs10458581	A	G	0.935516	1008
1	rs10890084	T	C	0.935516	1008
1	rs2343094	G	A	0.930556	1008
1	rs567418843	A	G	0.0178571	1008
1	rs1158405	A	G	0.935516	1008
1	rs3964041	A	G	0.934524	1008
1	rs7545797	G	A	0.936508	1008
1	rs7524030	C	A	0.936508	1008
1	rs7537932	A	C	0.936508	1008
1	rs10789382	A	G	0.936508	1008
1	rs4300178	C	T	0.935516	1008
1	rs10458582	A	G	0.935516	1008
1	rs10458583	G	T	0.714286	1008
1	rs10458584	A	C	0.935516	1008
1	rs61778062	C	T	0.0555556	1008
1	rs17094522	G	T	0.014881	1008
1	rs6672527	C	T	0.0644841	1008
1	rs1979216	G	T	0.935516	1008
1	rs11210359	G	A	0.935516	1008
1	rs17094526	C	T	0.112103	1008
1	rs12079619	T	G	0.935516	1008
1	rs11210360	A	G	0.935516	1008
1	rs11210361	T	C	0.0644841	1008
1	rs12085584	A	T	0.935516	1008
1	rs7545016	A	G	0.934524	1008
1	rs7545026	A	G	0.934524	1008
1	rs7549862	T	G	0.935516	1008
1	rs35900026	A	T	0.109127	1008
1	rs1160782	G	A	0.826389	1008
1	rs12401749	C	T	0.112103	1008
1	rs967881	G	A	0.935516	1008
1	rs17520168	T	C	0.0644841	1008
1	rs17094536	T	A	0.109127	1008
1	rs17579506	T	C	0.0644841	1008
1	rs17579548	G	A	0.0267857	1008
1	rs1551391	A	G	0.826389	1008
1	rs1551392	T	C	0.826389	1008
1	rs2014651	G	A	0.715278	1008
1	rs968173	T	G	0.109127	1008
1	rs1963248	G	T	0.935516	1008
1	rs2124032	G	A	0.826389	1008
1	rs17094545	C	T	0.109127	1008
1	rs1023862	C	T	0.824405	1008
1	rs17094551	G	A	0.109127	1008
1	rs12083576	T	C	0.109127	1008
1	rs79902855	G	A	0.113095	1008
1	rs71655422	A	G	0.0267857	1008
1	rs17094561	T	C	0.109127	1008
1	rs11210362	G	T	0.826389	1008
1	rs17094565	A	T	0.112103	1008
1	rs34446943	A	C	0.109127	1008
1	rs12060383	C	T	0.109127	1008
1	rs11210363	G	A	0.0664683	1008
1	rs11210364	A	G	0.935516	1008
1	rs6662779	A	C	0.108135	1008
1	rs6701825	C	T	0.109127	1008
1	rs1340436	G	A	0.712302	1008
1	rs72685809	A	G	0.115079	1008
1	rs72685810	C	T	0.115079	1008
1	rs12091914	T	C	0.108135	1008
1	rs75787255	A	G	0.0972222	1008
1	rs6700377	G	A	0.0972222	1008
1	rs6700775	G	A	0.0972222	1008
1	rs6700787	G	A	0.0972222	1008
1	rs1340423	C	T	0.0386905	1008
1	rs77155663	C	T	0.0823413	1008
1	rs79008435	T	A	0.0813492	1008
1	rs6696503	A	G	0.360119	1008
1	rs2789708	T	A	0.12996	1008
1	rs2792075	C	T	0.12996	1008
1	rs80151537	G	C	0.0813492	1008
1	rs2034760	C	T	0.244048	1008
1	rs117152652	G	A	0.0188492	1008
1	rs75414410	G	C	0.0644841	1008
1	rs72685814	G	A	0.0972222	1008
1	rs78570950	C	G	0.0644841	1008
1	rs72954138	A	T	0.108135	1008
1	rs72685815	A	G	0.108135	1008
1	rs78766678	G	A	0.0644841	1008
1	rs79314721	T	C	0.0644841	1008
1	rs72685817	A	G	0.108135	1008
1	rs72685819	A	G	0.108135	1008
1	rs58495956	G	A	0.0496032	1008
1	rs12047206	T	C	0.776786	1008
1	rs76214630	G	A	0.0644841	1008
1	rs6664601	T	C	0.0982143	1008
1	rs9662577	T	C	0.0505952	1008
1	rs10890086	C	A	0.776786	1008
1	rs77571835	C	A	0.0644841	1008
1	rs56981159	C	T	0.0496032	1008
1	rs2803128	G	A	0.776786	1008
1	rs12747535	A	G	0.100198	1008
1	rs17094575	G	T	0.0704365	1008
1	rs4549989	A	G	0.107143	1008
1	rs1340434	C	T	0.884921	1008
1	rs12034480	C	T	0.777778	1008
1	rs1417260	C	G	0.107143	1008
1	rs11210366	C	T	0.0505952	1008
1	rs74981055	T	C	0.0644841	1008
1	rs10493525	C	T	0.0972222	1008
1	rs17094586	G	T	0.106151	1008
1	rs12120978	A	G	0.0505952	1008
1	rs12410370	G	A	0.107143	1008
1	rs2733256	A	G	0.828373	1008
1	rs2733257	A	G	0.828373	1008
1	rs77930985	G	T	0.107143	1008
1	rs116150035	G	C	0.0644841	1008
1	rs2733258	G	A	0.892857	1008
1	rs72685830	G	A	0.0972222	1008
1	rs12096018	G	A	0.0505952	1008
1	rs4650235	A	G	0.777778	1008
1	rs78312155	C	T	0.0644841	1008
1	rs12130770	C	T	0.0505952	1008
1	rs113837344	T	A	0.107143	1008
1	rs76716722	A	G	0.0644841	1008
1	rs78890416	G	T	0.0704365	1008
1	rs1768652	T	C	0.885913	1008
1	rs11210367	A	T	0.114087	1008
1	rs717830	A	G	0.0962302	1008
1	rs7544252	G	C	0.0505952	1008
1	rs61200871	G	A	0.107143	1008
1	rs76661228	G	A	0.0644841	1008
1	rs66562882	A	C	0.171627	1008
1	rs10890090	A	G	0.777778	1008
1	rs12062996	T	C	0.0505952	1008
1	rs72685833	G	A	0.0912698	1008
1	rs7550937	G	A	0.0505952	1008
1	rs1768649	A	G	0.884921	1008
1	rs11210368	G	A	0.0505952	1008
1	rs974091	G	A	0.181548	1008
1	rs1619291	T	C	0.935516	1008
1	rs2603539	G	A	0.935516	1008
1	rs74710217	A	G	0.0644841	1008
1	rs2250012	C	T	0.935516	1008
1	rs72685837	A	G	0.0982143	1008
1	rs112926764	A	C	0.0982143	1008
1	rs2803131	T	C	0.884921	1008
1	rs72685839	G	A	0.0982143	1008
1	rs17521189	C	T	0.0505952	1008
1	rs11210369	T	C	0.0505952	1008
1	rs10493526	T	C	0.0505952	1008
1	rs1340425	C	T	0.108135	1008
1	rs74764294	G	T	0.0644841	1008
1	rs79495962	T	A	0.0644841	1008
1	rs55681160	T	G	0.108135	1008
1	rs2733260	T	C	0.884921	1008
1	rs11210370	G	A	0.0505952	1008
1	rs2792070	A	C	0.935516	1008
1	rs1340424	C	G	0.776786	1008
1	rs12753473	A	C	0.777778	1008
1	rs12076161	A	C	0.0505952	1008
1	rs12077198	A	G	0.0515873	1008
1	rs2219141	G	A	0.108135	1008
1	rs7513356	T	G	0.109127	1008
1	rs78589561	C	T	0.0634921	1008
1	rs9659345	A	G	0.0505952	1008
1	rs79366978	G	T	0.0644841	1008
1	rs7533599	G	A	0.0505952	1008
1	rs145608431	G	C	0.0347222	1008
1	rs9660534	A	T	0.0505952	1008
1	rs12081389	T	A	0.0505952	1008
1	rs2792068	A	G	0.776786	1008
1	rs79186759	A	T	0.0644841	1008
1	rs11210372	G	A	0.0505952	1008
1	rs2733262	T	C	0.776786	1008
1	rs17094627	C	T	0.108135	1008
1	rs12082647	A	C	0.0505952	1008
1	rs74906271	C	T	0.0644841	1008
1	rs17094629	A	C	0.108135	1008
1	rs17094632	T	G	0.108135	1008
1	rs60579799	A	T	0.108135	1008
1	rs142166207	G	A	0.031746	1008
1	rs2603534	C	G	0.935516	1008
1	rs2733264	T	C	0.776786	1008
1	rs2803132	T	C	0.935516	1008
1	rs2603533	C	A	0.935516	1008
1	rs10890092	C	T	0.775794	1008
1	rs10890093	G	T	0.0505952	1008
1	rs10890094	A	G	0.0505952	1008
1	rs2733265	G	C	0.776786	1008
1	rs1340447	C	A	0.776786	1008
1	rs74355265	G	C	0.0644841	1008
1	rs2255940	A	G	0.827381	1008
1	rs118030331	C	T	0.0178571	1008
1	rs2733267	G	A	0.776786	1008
1	rs2803133	C	T	0.776786	1008
1	rs12092771	A	G	0.0505952	1008
1	rs76955980	T	G	0.0644841	1008
1	rs41410848	G	T	0.108135	1008
1	rs7536904	T	G	0.0505952	1008
1	rs77962954	T	G	0.0654762	1008
1	rs72685866	A	G	0.0982143	1008
1	rs10493527	C	A	0.0982143	1008
1	rs2603542	C	A	0.828373	1008
1	rs12044322	T	C	0.777778	1008
1	rs10493528	T	A	0.0505952	1008
1	rs7518124	G	A	0.775794	1008
1	rs2792074	A	G	0.775794	1008
1	rs12137774	G	A	0.0505952	1008
1	rs59674279	T	C	0.173611	1008
1	rs2789706	T	C	0.775794	1008
1	rs77031007	C	T	0.0654762	1008
1	rs74763318	C	A	0.0654762	1008
1	rs77997861	A	G	0.0654762	1008
1	rs1340427	G	A	0.0654762	1008
1	rs2603541	A	G	0.774802	1008
1	rs76585094	A	T	0.0654762	1008
1	rs76504214	C	T	0.0654762	1008
1	rs1417259	T	G	0.0505952	1008
1	rs72685874	T	A	0.0863095	1008
1	rs11210374	C	G	0.0505952	1008
1	rs7544238	C	A	0.0505952	1008
1	rs77916578	G	C	0.0386905	1008
1	rs79522467	G	A	0.0654762	1008
1	rs78126800	A	G	0.0654762	1008
1	rs11210375	C	T	0.0505952	1008
1	rs58494793	C	T	0.108135	1008
1	rs11810961	T	A	0.108135	1008
1	rs77691625	T	G	0.0654762	1008
1	rs75554959	A	G	0.0654762	1008
1	rs76726434	A	G	0.0654762	1008
1	rs74331376	C	T	0.0654762	1008
1	rs74931420	G	A	0.0654762	1008
1	rs79358014	C	G	0.0654762	1008
1	rs1340435	T	A	0.0654762	1008
1	rs1361463	T	A	0.0515873	1008
1	rs77740796	A	G	0.0654762	1008
1	rs716550	G	A	0.0654762	1008
1	rs716551	C	A	0.0654762	1008
1	rs74973622	A	G	0.0654762	1008
1	rs11210377	G	T	0.0515873	1008
1	rs12116914	T	G	0.0515873	1008
1	rs78193698	T	C	0.0654762	1008
1	rs77244228	C	T	0.0654762	1008
1	rs10890095	G	A	0.707341	1008
1	rs78930525	G	A	0.0654762	1008
1	rs75864760	T	C	0.0654762	1008
1	rs72958118	C	G	0.108135	1008
1	rs76440474	G	A	0.0654762	1008
1	rs79558462	G	A	0.0654762	1008
1	rs2343182	A	G	0.774802	1008
1	rs74458579	A	G	0.0654762	1008
1	rs1304907	C	T	0.77381	1008
1	rs1578310	G	A	0.0525794	1008
1	rs1591964	A	C	0.705357	1008
1	rs79967488	G	A	0.0654762	1008
1	rs78311598	C	T	0.0654762	1008
1	rs61776686	T	C	0.0505952	1008
1	rs12064944	A	G	0.0505952	1008
1	rs12064997	A	T	0.225198	1008
1	rs12064998	A	G	0.0515873	1008
1	rs79772494	A	G	0.0654762	1008
1	rs150150816	C	G	0.015873	1008
1	rs11210379	C	T	0.0515873	1008
1	rs12401388	G	A	0.0982143	1008
1	rs10890096	T	C	0.225198	1008
1	rs11803052	A	G	0.108135	1008
1	rs11210380	C	T	0.225198	1008
1	rs78875937	A	G	0.0654762	1008
1	rs2733253	A	G	0.774802	1008
1	rs1551390	T	A	0.108135	1008
1	rs11210383	C	A	0.0515873	1008
1	rs77673094	C	T	0.0654762	1008
1	rs75785106	A	G	0.0654762	1008
1	rs72685889	C	T	0.0982143	1008
1	rs2343185	T	C	0.774802	1008
1	rs72685892	A	G	0.0982143	1008
1	rs76487684	A	T	0.0654762	1008
1	rs56975240	T	A	0.108135	1008
1	rs74912846	C	T	0.0654762	1008
1	rs11585896	C	T	0.708333	1008
1	rs10890098	T	C	0.0515873	1008
1	rs10890099	A	G	0.117063	1008
1	rs6424568	G	A	0.774802	1008
1	rs80062577	C	T	0.0654762	1008
1	rs67551075	T	C	0.107143	1008
1	rs6424569	G	C	0.224206	1008
1	rs12138557	C	A	0.117063	1008
1	rs11210385	T	C	0.225198	1008
1	rs28890229	A	G	0.0515873	1008
1	rs11210386	C	T	0.12004	1008
1	rs79584705	C	A	0.0634921	1008
1	rs78968377	G	A	0.0664683	1008
1	rs76447894	C	T	0.0644841	1008
1	rs6424570	A	C	0.935516	1008
1	rs10890100	A	C	0.171627	1008
1	rs10890101	C	T	0.170635	1008
1	rs2880560	G	A	0.764881	1008
1	rs6703761	G	C	0.935516	1008
1	rs2343189	T	A	0.935516	1008
1	rs72958154	G	T	0.0674603	1008
1	rs75742892	G	T	0.0644841	1008
1	rs59927006	A	G	0.0664683	1008
1	rs11210387	G	T	0.102183	1008
1	rs75222971	G	A	0.0654762	1008
1	rs78286822	T	C	0.0644841	1008
1	rs79698666	C	T	0.0644841	1008
1	rs67082658	C	T	0.833333	1008
1	rs148409054	G	A	0.0644841	1008
1	rs6657933	A	G	0.0922619	1008
1	rs1986455	T	G	0.0654762	1008
1	rs1987219	G	A	0.0644841	1008
1	rs1578930	G	A	0.0684524	1008
1	rs74363345	C	T	0.0654762	1008
1	rs9662322	G	T	0.0922619	1008
1	rs72958166	T	C	0.0654762	1008
1	rs11584480	T	A	0.833333	1008
1	rs11210388	C	T	0.665675	1008
1	rs13376548	C	T	0.0644841	1008
1	rs72958168	T	C	0.0654762	1008
1	rs4650236	T	C	0.0654762	1008
1	rs74745473	A	G	0.0644841	1008
1	rs60264424	G	T	0.0654762	1008
1	rs117740458	A	G	0.0565476	1008
1	rs11210389	A	C	0.833333	1008
1	rs11210390	C	T	0.833333	1008
1	rs11806015	G	A	0.0654762	1008
1	rs58096858	C	A	0.0654762	1008
1	rs9970341	T	G	0.0654762	1008
1	rs57778052	A	G	0.0922619	1008
1	rs76047647	T	G	0.0644841	1008
1	rs72958186	T	G	0.0654762	1008
1	rs2343194	G	A	0.767857	1008
1	rs6699220	A	T	0.156746	1008
1	rs4650237	T	G	0.833333	1008
1	rs6663201	T	C	0.0922619	1008
1	rs75417251	C	A	0.0644841	1008
1	rs6660710	A	G	0.093254	1008
1	rs4556311	G	A	0.766865	1008
1	rs11210392	C	G	0.0496032	1008
1	rs11210393	T	C	0.680556	1008
1	rs142013592	T	C	0.0654762	1008
1	rs2343196	T	C	0.031746	1008
1	rs2343197	T	C	0.031746	1008
1	rs72958200	A	G	0.0119048	1008
1	rs11210394	C	T	0.728175	1008
1	rs12039894	G	T	0.0863095	1008
1	rs17588031	G	A	0.00595238	1008
1	rs75016135	T	C	0.0605159	1008
1	rs12066151	C	G	0.00595238	1008
1	rs1351778	G	A	0.993056	1008
1	rs1483784	C	T	0.994048	1008
1	rs12045527	T	C	0.154762	1008
1	rs76897036	G	A	0.0436508	1008
1	rs10890102	G	T	0.956349	1008
1	rs12143930	A	G	0.957341	1008
1	rs71655424	C	T	0.0436508	1008
1	rs17522644	G	A	0.0912698	1008
1	rs117979679	A	C	0.0803571	1008
1	rs922936	C	A	0.825397	1008
1	rs76247396	G	A	0.0763889	1008
1	rs17094728	A	G	0.0535714	1008
1	rs11210395	G	A	0.771825	1008
1	rs11210396	C	T	0.0535714	1008
1	rs11210397	A	C	0.0535714	1008
1	rs11210398	C	T	0.113095	1008
1	rs17094735	T	C	0.173611	1008
1	rs11210399	C	A	0.0664683	1008
1	rs10890103	C	G	0.957341	1008
1	rs11210400	C	A	0.844246	1008
1	rs78917996	G	T	0.0545635	1008
1	rs7521245	T	A	0.957341	1008
1	rs1384884	G	T	0.957341	1008
1	rs59076272	T	C	0.0615079	1008
1	rs4650239	A	G	0.957341	1008
1	rs76640738	A	T	0.957341	1008
1	rs78994872	C	A	0.0753968	1008
1	rs116876199	C	T	0.0833333	1008
1	rs1384882	C	T	0.957341	1008
1	rs4650240	A	T	0.957341	1008
1	rs4650241	T	C	0.957341	1008
1	rs4650242	C	T	0.957341	1008
1	rs149731321	G	A	0.047619	1008
1	rs1483787	T	G	0.957341	1008
1	rs1384883	C	T	0.843254	1008
1	rs1843024	C	T	0.114087	1008
1	rs146100388	A	G	0.0267857	1008
1	rs143635545	A	C	0.031746	1008
1	rs151080901	T	C	0.0208333	1008
1	rs6681458	T	C	0.957341	1008
1	rs79435376	G	A	0.0545635	1008
1	rs17094777	C	T	0.0545635	1008
1	rs78657023	G	C	0.0386905	1008
1	rs7538410	T	G	0.957341	1008
1	rs12029234	G	C	0.114087	1008
1	rs6676622	C	T	0.843254	1008
1	rs76472728	T	C	0.0605159	1008
1	rs150057927	C	T	0.0496032	1008
1	rs2211207	G	A	0.957341	1008
1	rs112358119	T	C	0.0327381	1008
1	rs7554250	T	C	0.957341	1008
1	rs10789383	A	G	0.114087	1008
1	rs6424572	G	T	0.956349	1008
1	rs7547033	T	C	0.861111	1008
1	rs117071598	C	T	0.014881	1008
1	rs10493531	T	G	0.78869	1008
1	rs1483782	A	T	0.957341	1008
1	rs4650243	C	A	0.78869	1008
1	rs7542672	C	T	0.0426587	1008
1	rs4649995	T	C	0.957341	1008
1	rs78576364	C	T	0.0386905	1008
1	rs4649996	G	C	0.78869	1008
1	rs10789384	G	T	0.843254	1008
1	rs4650245	C	T	0.843254	1008
1	rs1072936	G	A	0.957341	1008
1	rs76366507	T	G	0.0545635	1008
1	rs11210402	C	T	0.0426587	1008
1	rs368180784	C	T	0.00198413	1008
1	rs1574842	G	A	0.843254	1008
1	rs6670220	G	A	0.0426587	1008
1	rs12044425	A	G	0.843254	1008
1	rs6669321	T	A	0.957341	1008
1	rs74910531	C	T	0.0386905	1008
1	rs11210403	T	A	0.843254	1008
1	rs1483789	A	G	0.957341	1008
1	rs1934729	T	G	0.957341	1008
1	rs1032082	A	G	0.843254	1008
1	rs1984229	A	G	0.843254	1008
1	rs1483792	G	A	0.957341	1008
1	rs11579809	C	T	0.78869	1008
1	rs79101852	G	T	0.0267857	1008
1	rs12068778	C	G	0.0545635	1008
1	rs1483793	A	G	0.803571	1008
1	rs1340473	T	A	0.114087	1008
1	rs1340474	T	C	0.114087	1008
1	rs7535190	T	C	0.844246	1008
1	rs7535276	T	C	0.957341	1008
1	rs74794629	C	G	0.0248016	1008
1	rs74732456	A	G	0.0386905	1008
1	rs11210404	G	A	0.843254	1008
```
