## Supplementary material for "Characterization of shared and ancestry-specific signals driving complex traits using multi-ancestry fine-mapping": s2_ref.bim

```
1	rs34074382	0	72807030	T	A
1	rs12735295	0	72811460	A	C
1	rs11209948	0	72811904	G	T
1	rs78095791	0	72811957	A	G
1	rs2568960	0	72812249	A	G
1	rs2815753	0	72812324	G	A
1	rs2815752	0	72812440	G	A
1	rs2613494	0	72812657	A	G
1	rs2568961	0	72812747	C	T
1	rs6682389	0	72813057	C	T
1	rs1460943	0	72813129	C	T
1	rs1432639	0	72813218	C	A
1	rs1460942	0	72813256	A	T
1	rs75078907	0	72813344	T	A
1	rs1460940	0	72814617	G	A
1	rs2815749	0	72814783	A	G
1	rs2815748	0	72816147	G	A
1	rs6690399	0	72817099	A	T
1	rs17092555	0	72817454	T	C
1	rs17526561	0	72818226	C	A
1	rs79749494	0	72818834	G	A
1	rs6697541	0	72819360	A	G
1	rs79688746	0	72819540	G	A
1	rs2012697	0	72819612	T	C
1	rs2613500	0	72819884	T	C
1	rs74967575	0	72819888	T	A
1	rs12137749	0	72820709	G	A
1	rs2815747	0	72821126	G	T
1	rs12143571	0	72822096	T	A
1	rs12117438	0	72822479	A	G
1	rs990871	0	72823713	C	T
1	rs6661921	0	72824855	G	A
1	rs6687024	0	72824860	C	T
1	rs12143898	0	72826172	G	A
1	rs6660464	0	72826949	T	C
1	rs12139531	0	72827776	G	A
1	rs12144335	0	72828183	T	C
1	rs10889947	0	72828221	T	C
1	rs182591762	0	72829177	A	G
1	rs11581382	0	72829347	C	T
1	rs11581403	0	72829530	C	T
1	rs11588959	0	72829623	G	T
1	rs11209950	0	72829680	A	T
1	rs11581447	0	72829683	C	A
1	rs151085496	0	72829955	T	C
1	rs72943001	0	72831388	C	T
1	rs12123328	0	72833201	A	G
1	rs2613508	0	72833582	C	T
1	rs60012417	0	72834023	C	T
1	rs2613507	0	72834503	A	G
1	rs12117250	0	72834799	G	T
1	rs2613505	0	72835410	C	T
1	rs2613504	0	72835740	G	A
1	rs1841499	0	72836456	A	T
1	rs7531118	0	72837239	T	C
1	rs11209951	0	72837490	C	T
1	rs11209952	0	72837500	C	T
1	rs72945107	0	72838186	G	T
1	rs112657490	0	72838345	G	A
1	rs10789336	0	72838406	G	A
1	rs1993709	0	72838529	A	G
1	rs4322186	0	72838561	G	T
1	rs2613503	0	72839774	C	A
1	rs1903376	0	72839905	C	T
1	rs1903374	0	72840051	G	A
1	rs79547900	0	72841201	G	A
1	rs75611805	0	72841527	A	G
1	rs72684614	0	72842892	C	T
1	rs12120564	0	72843946	T	C
1	rs12131707	0	72844293	C	T
1	rs2999987	0	72844514	T	C
1	rs72945111	0	72845176	T	C
1	rs72945113	0	72845264	T	C
1	rs1599339	0	72846190	A	G
1	rs12122822	0	72846382	T	G
1	rs1599337	0	72846460	C	G
1	rs1599335	0	72847620	A	C
1	rs2815781	0	72848682	A	T
1	rs113348402	0	72849078	G	A
1	rs1841493	0	72849086	G	A
1	rs72945117	0	72849531	T	G
1	rs2613480	0	72850392	T	C
1	rs2815778	0	72850425	G	A
1	rs12562576	0	72852383	G	A
1	rs1961767	0	72852773	G	A
1	rs1072882	0	72852995	G	A
1	rs2815775	0	72853409	C	T
1	rs144326826	0	72856106	C	T
1	rs112424847	0	72857628	A	G
1	rs147382140	0	72857649	G	C
1	rs148688922	0	72858507	A	G
1	rs12128877	0	72859347	A	G
1	rs1460939	0	72861567	A	T
1	rs192683824	0	72861712	T	C
1	rs12123766	0	72861847	G	A
1	rs77229572	0	72862968	A	G
1	rs1824530	0	72863102	C	T
1	rs140075591	0	72863759	G	T
1	rs4650133	0	72863906	G	A
1	rs1903372	0	72865045	A	G
1	rs1599334	0	72866574	T	G
1	rs2815767	0	72866847	A	G
1	rs2613473	0	72866971	G	A
1	rs61402340	0	72868517	G	A
1	rs290697	0	72870881	G	T
1	rs11209960	0	72871160	C	T
1	rs1460936	0	72871640	C	G
1	rs1838662	0	72874257	C	T
1	rs2590943	0	72874456	A	G
1	rs12139940	0	72875061	A	G
1	rs10789338	0	72875201	A	T
1	rs11209961	0	72875646	T	A
1	rs290703	0	72876286	G	A
1	rs290702	0	72876346	A	G
1	rs7532281	0	72882343	C	G
1	rs11209963	0	72883303	A	G
1	rs10789339	0	72884712	G	A
1	rs11209964	0	72885087	C	T
1	rs2590942	0	72885281	T	G
1	rs7549534	0	72885969	G	C
1	rs6673910	0	72886559	C	G
1	rs2492971	0	72887188	C	T
1	rs10889950	0	72887750	C	T
1	rs10889951	0	72887886	G	A
1	rs118003659	0	72888220	A	C
1	rs4649955	0	72888654	C	T
1	rs2815766	0	72889878	T	C
1	rs10889952	0	72890548	T	A
1	rs2797104	0	72891435	G	A
1	rs75694800	0	72891703	C	G
1	rs6424469	0	72893648	C	A
1	rs6424470	0	72893683	T	G
1	rs12140682	0	72893883	G	A
1	rs12125828	0	72893885	C	T
1	rs139579066	0	72895370	A	C
1	rs2166314	0	72895551	C	T
1	rs118172761	0	72895625	G	C
1	rs12405127	0	72895762	C	T
1	rs79499349	0	72896317	G	T
1	rs72945146	0	72896381	G	C
1	rs2422221	0	72896654	C	T
1	rs188825491	0	72896673	A	T
1	rs980243	0	72897106	A	G
1	rs117159659	0	72897445	A	G
1	rs12143162	0	72897687	T	C
1	rs1445582	0	72897985	C	A
1	rs782257	0	72899059	G	A
1	rs1445581	0	72899359	A	G
1	rs12404629	0	72899477	C	T
1	rs78192094	0	72900244	A	G
1	rs992956	0	72901141	T	G
1	rs1373914	0	72901515	C	T
1	rs1373913	0	72901573	T	C
1	rs6424471	0	72901752	T	G
1	rs1084441	0	72902623	G	A
1	rs1084440	0	72902776	T	A
1	rs1084439	0	72902919	T	G
1	rs1596762	0	72902974	T	C
1	rs7531708	0	72903039	A	G
1	rs117926807	0	72903067	G	T
1	rs7531797	0	72903118	A	G
1	rs12035943	0	72904244	C	G
1	rs7524249	0	72905881	A	C
1	rs782240	0	72906385	G	A
1	rs1822977	0	72906443	A	G
1	rs12133881	0	72906742	C	T
1	rs2121056	0	72906786	A	G
1	rs782239	0	72908137	T	C
1	rs7534013	0	72909011	A	G
1	rs4649956	0	72909435	C	T
1	rs150572455	0	72910012	A	G
1	rs12026130	0	72910098	T	C
1	rs10889955	0	72910182	T	G
1	rs11209968	0	72911317	T	A
1	rs116354540	0	72911391	T	C
1	rs782252	0	72911829	C	T
1	rs77961480	0	72911876	A	G
1	rs12119736	0	72912656	G	A
1	rs2422222	0	72912745	G	A
1	rs7535539	0	72913499	C	A
1	rs7547113	0	72913603	A	G
1	rs74747844	0	72914792	T	C
1	rs782246	0	72915804	G	A
1	rs782245	0	72915844	G	A
1	rs11209969	0	72916124	G	A
1	rs782244	0	72916451	G	A
1	rs782243	0	72916538	C	T
1	rs782242	0	72916574	C	T
1	rs12408774	0	72916914	C	T
1	rs12404691	0	72917017	A	T
1	rs2121055	0	72920283	A	G
1	rs12759396	0	72921381	G	A
1	rs782221	0	72924057	C	T
1	rs117213348	0	72924475	A	G
1	rs4650138	0	72924689	C	A
1	rs782219	0	72924810	A	G
1	rs4650139	0	72924848	C	T
1	rs6698502	0	72925024	A	G
1	rs782218	0	72925397	G	C
1	rs61771778	0	72926855	A	G
1	rs7523080	0	72927346	G	A
1	rs79096893	0	72928269	C	T
1	rs1838658	0	72928467	T	C
1	rs12035763	0	72930635	T	C
1	rs1664410	0	72932316	G	T
1	rs183228866	0	72932452	T	A
1	rs7534853	0	72934011	A	G
1	rs782237	0	72934077	G	C
1	rs75779248	0	72934239	A	T
1	rs782236	0	72934826	A	G
1	rs10889956	0	72936345	C	T
1	rs1822981	0	72936795	C	T
1	rs1822980	0	72936801	G	A
1	rs949773	0	72937078	C	G
1	rs1807758	0	72937523	C	T
1	rs7530496	0	72937842	A	G
1	rs10889957	0	72938027	G	A
1	rs10493498	0	72938249	A	C
1	rs796698	0	72938495	C	T
1	rs150761908	0	72938558	A	C
1	rs149997320	0	72938965	T	G
1	rs183500063	0	72939804	T	C
1	rs7536869	0	72939855	A	C
1	rs10789340	0	72940273	A	G
1	rs61771792	0	72940536	C	T
1	rs74089203	0	72941970	C	T
1	rs77545858	0	72942104	C	T
1	rs12408088	0	72942878	A	G
1	rs7550173	0	72944617	A	T
1	rs11209972	0	72944714	A	G
1	rs782214	0	72945128	A	G
1	rs782212	0	72945666	C	T
1	rs61491549	0	72945762	G	T
1	rs782211	0	72946328	G	A
1	rs12033462	0	72947342	G	A
1	rs782210	0	72947430	T	C
1	rs190279265	0	72948852	G	A
1	rs707444	0	72949290	G	A
1	rs4649957	0	72949748	A	T
1	rs1822979	0	72951344	C	T
1	rs782208	0	72953022	T	C
1	rs782207	0	72953251	G	A
1	rs813004	0	72954611	A	C
1	rs2218500	0	72954641	T	G
1	rs4545290	0	72955823	A	G
1	rs10493499	0	72955990	T	C
1	rs812462	0	72956037	C	T
1	rs61771794	0	72956259	G	C
1	rs10889958	0	72956535	A	T
1	rs61771795	0	72956912	G	A
1	rs11586991	0	72957054	T	C
1	rs11588862	0	72957909	A	C
1	rs782202	0	72958148	G	T
1	rs61771796	0	72958533	A	G
1	rs61771798	0	72958702	A	G
1	rs72684685	0	72958905	G	A
1	rs61771799	0	72959039	G	A
1	rs1445591	0	72960011	A	G
1	rs7551627	0	72960531	A	G
1	rs4145626	0	72962078	C	T
1	rs77970177	0	72962190	G	A
1	rs782224	0	72964112	G	A
1	rs10493500	0	72964317	A	G
1	rs17529262	0	72964551	C	G
1	rs61771801	0	72964639	C	G
1	rs17601288	0	72964863	T	C
1	rs17529367	0	72965259	G	A
1	rs17092826	0	72966826	C	T
1	rs61771802	0	72968000	A	C
1	rs61771803	0	72968438	C	T
1	rs17529451	0	72969682	A	G
1	rs17529499	0	72970529	T	C
1	rs61771804	0	72971306	G	T
1	rs184893691	0	72971625	T	A
1	rs61771805	0	72972799	T	A
1	rs7519366	0	72973344	C	T
1	rs782195	0	72973415	C	T
1	rs7534258	0	72974235	A	G
1	rs10493501	0	72974933	G	A
1	rs782228	0	72975877	C	T
1	rs17092845	0	72976305	A	G
1	rs782227	0	72976852	G	C
1	rs782226	0	72976932	C	A
1	rs77912611	0	72978595	T	C
1	rs78153999	0	72978708	A	C
1	rs117000802	0	72978822	T	A
1	rs117502931	0	72980280	A	C
1	rs17601834	0	72980430	T	C
1	rs17529888	0	72980804	C	A
1	rs17529967	0	72981983	G	T
1	rs141256142	0	72982021	G	T
1	rs118129995	0	72982194	G	A
1	rs61771830	0	72983316	G	T
1	rs114835089	0	72983651	C	T
1	rs782233	0	72984094	A	C
1	rs78401529	0	72986130	T	C
1	rs12028229	0	72986136	G	T
1	rs12060746	0	72987229	G	A
1	rs782231	0	72987442	A	T
1	rs782230	0	72987960	A	G
1	rs782229	0	72988082	G	A
1	rs707443	0	72988291	C	T
1	rs2590944	0	72988992	T	G
1	rs117140566	0	72989151	C	T
1	rs1542161	0	72989390	A	G
1	rs1445589	0	72989439	G	A
1	rs1445588	0	72989781	T	G
1	rs1664393	0	72990070	C	T
1	rs1664392	0	72990411	A	G
1	rs117411492	0	72990525	C	T
1	rs1664391	0	72990691	A	G
1	rs17602241	0	72990787	G	T
1	rs1775363	0	72990825	G	A
1	rs1775364	0	72990826	T	C
1	rs1775365	0	72991089	A	G
1	rs1775366	0	72991193	T	A
1	rs1775367	0	72991433	T	C
1	rs1664389	0	72991689	C	G
1	rs989753	0	72991809	A	G
1	rs117562047	0	72992450	C	T
1	rs1775368	0	72992580	A	T
1	rs10493503	0	72992714	G	A
1	rs1775369	0	72992758	C	G
1	rs1664387	0	72992761	T	C
1	rs1775370	0	72992856	C	T
1	rs7412745	0	72994246	T	A
1	rs17092896	0	72994525	T	A
1	rs78565215	0	72994849	G	C
1	rs141014181	0	72994894	T	C
1	rs118019752	0	72995365	C	T
1	rs782268	0	72995398	A	C
1	rs80021716	0	72996004	G	C
1	rs782267	0	72996189	G	A
1	rs144884896	0	72996462	T	C
1	rs1084445	0	72996521	T	C
1	rs77042349	0	72997448	A	G
1	rs143288283	0	72997785	T	A
1	rs113564906	0	72997916	T	C
1	rs1084444	0	72998811	C	T
1	rs79520244	0	73000020	A	G
1	rs72951119	0	73000063	T	G
1	rs77822965	0	73000451	C	T
1	rs72951120	0	73000813	T	G
1	rs77714794	0	73001778	T	C
1	rs76526590	0	73002184	C	G
1	rs1445585	0	73002750	G	C
1	rs112996720	0	73003235	G	A
1	rs12748090	0	73005277	T	A
1	rs76086113	0	73005496	C	T
1	rs75290324	0	73005559	A	G
1	rs72951126	0	73005780	A	T
1	rs115704284	0	73006071	C	G
1	rs17152	0	73007218	C	T
1	rs782263	0	73008167	C	T
1	rs72951136	0	73008322	C	T
1	rs117719751	0	73008678	T	C
1	rs17492034	0	73008701	G	A
1	rs147834590	0	73008727	A	T
1	rs75277237	0	73009197	G	C
1	rs782262	0	73009278	T	C
1	rs782261	0	73010063	T	C
1	rs782259	0	73010294	A	T
1	rs146871065	0	73010430	A	G
1	rs2797092	0	73011443	T	C
1	rs117176920	0	73011745	C	A
1	rs1445583	0	73012228	A	C
1	rs17092934	0	73012910	A	C
1	rs1664376	0	73013282	A	G
1	rs1418624	0	73014017	G	C
1	rs74363665	0	73014640	C	T
1	rs1664373	0	73014642	G	T
1	rs1418625	0	73015588	G	A
1	rs1613435	0	73016284	A	G
1	rs1664371	0	73016775	T	C
1	rs1775380	0	73017035	C	T
1	rs1664368	0	73017140	T	G
1	rs1775381	0	73017243	G	A
1	rs1775382	0	73017338	C	T
1	rs12408431	0	73017560	T	C
1	rs1775383	0	73017820	G	A
1	rs1664362	0	73017861	G	T
1	rs1775384	0	73017979	G	A
1	rs1775385	0	73018112	A	G
1	rs1418626	0	73018312	A	G
1	rs1373912	0	73018523	T	G
1	rs1418627	0	73018606	T	A
1	rs138085054	0	73018969	C	T
1	rs1822976	0	73019233	T	C
1	rs2590936	0	73019310	G	A
1	rs1822973	0	73019586	A	G
1	rs1822972	0	73019614	T	G
1	rs1418628	0	73019883	T	A
1	rs143991462	0	73019985	T	G
1	rs1418629	0	73020016	G	A
1	rs1361769	0	73020190	T	A
1	rs77244810	0	73020329	A	G
1	rs1373919	0	73020943	T	C
1	rs76619618	0	73021139	C	T
1	rs895281	0	73021243	T	C
1	rs2797096	0	73021335	G	C
1	rs2797097	0	73021456	G	A
1	rs1775378	0	73021808	A	C
1	rs1775377	0	73021933	T	C
1	rs895279	0	73022390	A	T
1	rs2002213	0	73022785	G	A
1	rs2797098	0	73024874	G	A
1	rs115943544	0	73024989	T	G
1	rs1664397	0	73025216	G	A
1	rs1342689	0	73025750	G	A
1	rs1445587	0	73025976	A	T
1	rs76803898	0	73026239	C	T
1	rs1445586	0	73026363	A	G
1	rs2797099	0	73027086	T	C
1	rs80199239	0	73027281	A	G
1	rs79029848	0	73027354	A	C
1	rs986380	0	73029204	T	C
1	rs11209979	0	73029613	T	A
1	rs116879442	0	73030205	A	C
1	rs78811195	0	73030316	C	T
1	rs12092712	0	73030840	G	A
1	rs17544161	0	73031928	T	A
1	rs17092971	0	73033260	A	G
1	rs17092982	0	73034316	C	T
1	rs117289408	0	73035694	T	C
1	rs2244695	0	73035775	A	G
1	rs17092988	0	73036923	T	A
1	rs61771846	0	73037498	G	A
1	rs17092991	0	73037597	C	T
1	rs12029296	0	73038129	C	T
1	rs118049055	0	73038770	T	C
1	rs61771848	0	73038853	C	T
1	rs6424477	0	73040590	A	G
1	rs2245342	0	73041544	C	T
1	rs1418623	0	73041853	G	T
1	rs17093009	0	73042175	G	A
1	rs17604217	0	73042517	T	C
1	rs61771849	0	73042925	C	T
1	rs7545455	0	73042945	A	C
1	rs191295611	0	73043254	A	T
1	rs17093014	0	73043474	G	A
1	rs17604284	0	73043490	G	C
1	rs117627028	0	73045317	A	C
1	rs12058373	0	73045464	G	A
1	rs4587520	0	73045577	T	A
1	rs6424478	0	73047389	A	T
1	rs4649958	0	73047879	G	T
1	rs6424479	0	73048685	C	A
1	rs4072546	0	73049141	T	C
1	rs61774461	0	73049928	T	A
1	rs17093022	0	73050313	A	G
1	rs12068418	0	73050631	A	G
1	rs12057997	0	73050632	G	T
1	rs61774462	0	73051808	A	G
1	rs10889960	0	73052622	A	G
1	rs116957213	0	73053085	G	A
1	rs12745892	0	73053931	C	T
1	rs117262105	0	73054174	G	C
1	rs17604657	0	73054891	A	G
1	rs17545392	0	73055268	G	T
1	rs147215034	0	73056882	A	G
1	rs182685729	0	73056890	A	G
1	rs17545502	0	73057005	G	A
1	rs10493504	0	73057455	A	G
1	rs10749806	0	73057601	A	T
1	rs7544477	0	73058693	A	G
1	rs113344841	0	73059361	G	A
1	rs12128239	0	73059446	A	G
1	rs12405980	0	73061650	A	G
1	rs7511648	0	73062191	A	G
1	rs12074405	0	73062979	T	G
1	rs76596284	0	73063116	A	G
1	rs147588303	0	73063530	A	T
1	rs61774463	0	73065502	C	A
1	rs61774464	0	73065812	T	C
1	rs4650144	0	73069423	T	C
1	rs11209982	0	73069672	T	G
1	rs12407207	0	73070104	A	C
1	rs17093063	0	73070418	C	A
1	rs10443263	0	73071460	T	C
1	rs185296559	0	73072154	G	C
1	rs189746187	0	73072509	T	C
1	rs76681080	0	73073864	C	T
1	rs138571890	0	73074134	A	G
1	rs4498754	0	73075423	C	A
1	rs12040855	0	73075932	T	C
1	rs4394590	0	73076200	T	C
1	rs12136948	0	73076378	T	C
1	rs12137013	0	73076549	T	G
1	rs117089217	0	73077951	A	T
1	rs6424481	0	73078794	T	A
1	rs11209984	0	73079152	T	C
1	rs4412548	0	73079287	T	C
1	rs4573480	0	73079572	C	T
1	rs4417012	0	73080030	T	C
1	rs4298681	0	73080503	G	C
1	rs4434806	0	73080772	G	C
1	rs4649960	0	73081790	G	T
1	rs12408420	0	73082471	T	C
1	rs4620479	0	73082539	A	G
1	rs77529814	0	73082822	T	G
1	rs6679174	0	73082977	C	T
1	rs6691563	0	73082994	A	G
1	rs17097747	0	73083357	C	A
1	rs4649962	0	73083390	T	C
1	rs6695074	0	73084065	A	G
1	rs4457521	0	73085446	G	A
1	rs12137919	0	73086013	G	A
1	rs6687187	0	73086988	A	G
1	rs4554669	0	73088058	T	C
1	rs4465148	0	73088062	T	C
1	rs4465149	0	73088158	G	C
1	rs4297240	0	73088649	A	G
1	rs11209986	0	73089344	G	C
1	rs9645299	0	73089845	T	C
1	rs4255334	0	73090344	A	C
1	rs12041626	0	73091243	G	T
1	rs12122859	0	73091520	C	T
1	rs12141788	0	73091809	T	C
1	rs6691978	0	73092195	C	T
1	rs4638064	0	73092567	C	A
1	rs4292903	0	73092570	G	T
1	rs143002200	0	73093357	T	C
1	rs12126227	0	73094899	C	T
1	rs10493505	0	73094928	C	T
1	rs12119472	0	73094988	A	G
1	rs7514475	0	73095148	G	T
1	rs12145832	0	73095389	T	C
1	rs12119654	0	73095545	A	G
1	rs12127252	0	73095843	C	T
1	rs7520480	0	73096730	G	C
1	rs12726880	0	73098364	G	T
1	rs12029382	0	73098532	C	A
1	rs12726957	0	73098689	A	G
1	rs12047199	0	73098881	T	C
1	rs12727294	0	73098912	A	G
1	rs4128304	0	73099845	C	T
1	rs11209988	0	73100055	A	G
1	rs12725368	0	73101659	T	C
1	rs12743848	0	73101763	G	A
1	rs7526444	0	73102010	A	G
1	rs12128913	0	73102469	C	A
1	rs4259588	0	73103149	G	A
1	rs10889968	0	73103734	T	C
1	rs4650145	0	73103939	T	C
1	rs12024784	0	73104160	T	C
1	rs138662847	0	73104922	T	C
1	rs11209994	0	73105847	G	A
1	rs12026805	0	73106029	T	A
1	rs4111519	0	73107472	A	G
1	rs7530992	0	73107862	T	A
1	rs6678015	0	73109169	A	G
1	rs4649963	0	73109325	A	C
1	rs4649964	0	73109340	A	T
1	rs148154545	0	73111545	A	G
1	rs12030081	0	73111887	A	C
1	rs7554639	0	73112864	G	A
1	rs4372200	0	73114284	G	A
1	rs4294370	0	73115017	C	T
1	rs6691430	0	73115205	G	A
1	rs11209999	0	73115316	C	T
1	rs12404539	0	73115643	T	G
1	rs4650146	0	73116491	C	A
1	rs7549047	0	73118902	T	G
1	rs12726515	0	73119296	T	C
1	rs75825741	0	73119434	T	C
1	rs4618917	0	73120679	C	T
1	rs79681042	0	73123107	T	C
1	rs4551545	0	73127089	C	T
1	rs4278325	0	73132156	C	G
1	rs4406594	0	73133019	T	C
1	rs4292904	0	73133803	C	A
1	rs188656670	0	73134198	T	C
1	rs6424485	0	73136070	T	G
1	rs145840800	0	73136718	C	A
1	rs11210017	0	73136986	G	A
1	rs76412904	0	73137807	A	C
1	rs4147191	0	73140524	A	G
1	rs12127723	0	73141767	G	A
1	rs12406649	0	73142177	T	A
1	rs148764127	0	73143715	G	A
1	rs118032784	0	73143743	A	G
1	rs79514505	0	73144543	G	A
1	rs117739778	0	73146941	C	T
1	rs4585929	0	73149522	C	A
1	rs111597499	0	73151595	C	T
1	rs11210027	0	73153078	A	C
1	rs11589065	0	73153122	A	C
1	rs12042334	0	73153470	T	C
1	rs7517246	0	73153752	A	G
1	rs10889983	0	73155280	T	C
1	rs10889984	0	73155525	A	T
1	rs78598056	0	73156750	A	T
1	rs4424448	0	73156789	T	C
1	rs11210030	0	73157026	C	T
1	rs12038578	0	73158709	G	A
1	rs61771893	0	73160098	T	C
1	rs61771894	0	73160141	A	G
1	rs8179405	0	73160704	C	A
1	rs61771895	0	73161292	G	A
1	rs8179265	0	73162418	T	C
1	rs8179316	0	73162472	G	C
1	rs4451507	0	73162686	T	C
1	rs10889986	0	73164107	G	T
1	rs6424487	0	73164809	C	A
1	rs12116859	0	73166308	T	C
1	rs4636401	0	73167632	C	T
1	rs17548480	0	73167932	A	T
1	rs4282755	0	73169609	A	G
1	rs12736246	0	73170648	A	T
1	rs4304526	0	73172364	A	C
1	rs11210034	0	73172614	G	A
1	rs6662385	0	73173575	C	T
1	rs4509530	0	73173871	C	T
1	rs4147190	0	73174484	A	G
1	rs4360477	0	73175494	C	T
1	rs4303038	0	73178467	T	G
1	rs142298824	0	73178476	T	A
1	rs4553130	0	73178756	G	T
1	rs12022602	0	73181287	G	A
1	rs12402702	0	73184090	G	A
1	rs6685232	0	73185973	T	C
1	rs2243622	0	73187620	A	G
1	rs2265053	0	73188630	C	T
1	rs12124374	0	73189446	T	C
1	rs74713662	0	73190332	C	T
1	rs4598444	0	73192571	A	C
1	rs3891553	0	73192986	G	A
1	rs117969060	0	73193261	G	A
1	rs7524551	0	73193682	G	A
1	rs12141660	0	73195560	C	T
1	rs718985	0	73196880	G	C
1	rs7555098	0	73197636	A	G
1	rs12088850	0	73198803	C	T
1	rs4358995	0	73199850	C	G
1	rs4354495	0	73201182	A	G
1	rs2422280	0	73203025	C	T
1	rs2422281	0	73203248	A	T
1	rs7539223	0	73203356	G	A
1	rs17093362	0	73203643	G	A
1	rs7542606	0	73204521	G	A
1	rs11576211	0	73205079	C	T
1	rs12723954	0	73205117	A	T
1	rs6674592	0	73205672	G	C
1	rs10789343	0	73206443	A	C
1	rs4650147	0	73207651	T	G
1	rs75381691	0	73208216	G	A
1	rs4650148	0	73208383	G	A
1	rs10789344	0	73209862	T	C
1	rs1830091	0	73212593	C	A
1	rs9326106	0	73213582	G	T
1	rs12749370	0	73214975	C	A
1	rs12749784	0	73215096	G	C
1	rs12143995	0	73215386	A	G
1	rs12736709	0	73215976	T	C
1	rs10789345	0	73216191	G	C
1	rs1608929	0	73217019	T	C
1	rs12133234	0	73217509	G	T
1	rs2422284	0	73218731	G	T
1	rs4269729	0	73218976	G	T
1	rs11210045	0	73219609	C	T
1	rs11210046	0	73219974	A	G
1	rs117849301	0	73220444	G	A
1	rs4487985	0	73220567	C	T
1	rs4650150	0	73220583	C	T
1	rs4650151	0	73220876	C	T
1	rs12141184	0	73221055	T	C
1	rs11210048	0	73221787	A	G
1	rs11210049	0	73221921	C	T
1	rs11210050	0	73222087	G	A
1	rs11210051	0	73222266	G	T
1	rs11587412	0	73222573	G	A
1	rs140124882	0	73223366	T	A
1	rs1405061	0	73223378	G	C
1	rs12124637	0	73223472	C	T
1	rs12730861	0	73224025	A	G
1	rs1608928	0	73224214	G	C
1	rs1608927	0	73224479	A	C
1	rs11210052	0	73224897	C	T
1	rs12404687	0	73224955	C	T
1	rs12736962	0	73225265	C	T
1	rs11210053	0	73226328	G	T
1	rs7542932	0	73227032	C	A
1	rs12145482	0	73227348	A	G
1	rs2177840	0	73228328	C	T
1	rs11210054	0	73228715	C	T
1	rs17615090	0	73229208	A	G
1	rs1525994	0	73230334	A	C
1	rs11210055	0	73230347	C	T
1	rs6700560	0	73230620	C	T
1	rs6667201	0	73230678	T	C
1	rs6669872	0	73230928	T	C
1	rs2841189	0	73231304	G	A
1	rs61771930	0	73231490	T	G
1	rs2692863	0	73231563	C	T
1	rs138996326	0	73231793	T	C
1	rs2841188	0	73231948	A	G
1	rs7415357	0	73232039	G	C
1	rs2692864	0	73232212	T	C
1	rs1405055	0	73232547	A	T
1	rs1405056	0	73232554	C	T
1	rs1358039	0	73233323	G	C
1	rs2422286	0	73234829	G	A
1	rs78950610	0	73235050	T	C
1	rs1534173	0	73235197	T	A
1	rs1405052	0	73235279	C	A
1	rs2764508	0	73236014	T	C
1	rs7531927	0	73236487	G	C
1	rs2841187	0	73236826	C	T
1	rs1358040	0	73237060	T	A
1	rs1525986	0	73237902	C	T
1	rs2841186	0	73238306	A	G
1	rs4650152	0	73238360	A	G
1	rs2841185	0	73239010	T	G
1	rs72670590	0	73239087	A	G
1	rs2204499	0	73239170	G	A
1	rs12729247	0	73239463	G	A
1	rs61771933	0	73239846	C	T
1	rs17615203	0	73239860	G	C
1	rs4146851	0	73240302	T	A
1	rs1525987	0	73241105	C	T
1	rs1525988	0	73241398	C	T
1	rs1358041	0	73241582	G	C
1	rs1358042	0	73241894	G	C
1	rs614863	0	73242012	C	A
1	rs1998719	0	73242248	T	C
1	rs11210056	0	73242477	T	G
1	rs6674768	0	73242492	C	T
1	rs1525989	0	73243035	G	A
1	rs1525990	0	73243049	C	T
1	rs2692856	0	73243079	A	G
1	rs7549440	0	73244475	T	C
1	rs4650154	0	73246413	A	G
1	rs1525991	0	73246455	G	T
1	rs76117180	0	73246771	A	G
1	rs11589504	0	73247219	G	A
1	rs2257886	0	73248742	A	T
1	rs11210059	0	73250692	G	A
1	rs17615698	0	73251013	T	C
1	rs12117265	0	73251154	G	A
1	rs2692858	0	73252425	A	G
1	rs4649967	0	73254595	G	C
1	rs4116074	0	73256388	A	G
1	rs6694593	0	73259074	T	C
1	rs2259784	0	73259276	C	A
1	rs2764511	0	73261693	G	A
1	rs11587164	0	73262105	C	T
1	rs77363129	0	73262307	A	G
1	rs6665094	0	73262350	G	T
1	rs12139242	0	73263793	C	T
1	rs12128393	0	73263871	T	G
1	rs12139274	0	73263904	C	A
1	rs11588262	0	73264393	C	T
1	rs2692860	0	73264598	C	T
1	rs11210067	0	73264631	A	G
1	rs10889992	0	73264835	T	C
1	rs61771936	0	73266056	G	A
1	rs77055597	0	73268149	C	A
1	rs12409871	0	73271607	C	T
1	rs572612	0	73272480	T	C
1	rs662074	0	73273254	C	G
1	rs1608926	0	73274336	C	T
1	rs12135442	0	73275828	T	C
1	rs1852235	0	73275871	A	G
1	rs181531965	0	73276173	T	A
1	rs1589905	0	73276502	A	T
1	rs1917883	0	73277036	A	C
1	rs35998080	0	73278615	G	T
1	rs12749479	0	73278746	C	T
1	rs9425003	0	73280963	T	C
1	rs12117216	0	73281285	C	A
1	rs12566027	0	73281986	G	A
1	rs1949888	0	73282691	G	T
1	rs565174	0	73282760	A	G
1	rs12044362	0	73282801	A	C
1	rs1852233	0	73283837	C	T
1	rs12142655	0	73284305	A	G
1	rs11210070	0	73286409	G	A
1	rs11210071	0	73286492	T	G
1	rs11210072	0	73286806	T	C
1	rs11210073	0	73287124	C	T
1	rs12136862	0	73287890	T	C
1	rs12134034	0	73288520	G	A
1	rs10889993	0	73288601	A	T
1	rs7544848	0	73288933	A	G
1	rs1581574	0	73289634	A	G
1	rs12140851	0	73291029	T	C
1	rs1608923	0	73291735	A	G
1	rs12138089	0	73292293	G	T
1	rs2764514	0	73293057	G	A
1	rs2422320	0	73293332	T	C
1	rs2259126	0	73293360	T	A
1	rs2422321	0	73293393	A	G
1	rs146044591	0	73293911	G	A
1	rs192797841	0	73294491	C	T
1	rs6694836	0	73295603	A	T
1	rs12145230	0	73297512	A	C
1	rs12137869	0	73297576	G	A
1	rs12137935	0	73297796	G	A
1	rs12137963	0	73297877	G	C
1	rs2422322	0	73298459	A	G
1	rs12404235	0	73299826	C	T
1	rs1749455	0	73300148	G	C
1	rs67133442	0	73302426	C	A
1	rs11578300	0	73302655	A	T
1	rs188122297	0	73302931	G	C
1	rs1525980	0	73303646	T	G
1	rs12145223	0	73304462	G	A
1	rs11210074	0	73305593	T	C
1	rs662655	0	73305782	G	A
1	rs140108830	0	73307472	G	A
1	rs6656687	0	73307570	C	T
1	rs117561049	0	73307622	G	A
1	rs2841192	0	73307627	C	T
1	rs12026158	0	73308055	A	G
1	rs17093511	0	73309076	G	A
1	rs12129942	0	73309082	C	T
1	rs116967417	0	73309560	T	C
1	rs940917	0	73310138	C	T
1	rs7546928	0	73311542	G	A
1	rs1917881	0	73313762	G	A
1	rs148114561	0	73313808	T	C
1	rs2901713	0	73314473	C	T
1	rs1525979	0	73314547	C	T
1	rs1525978	0	73314894	T	A
1	rs12129026	0	73315916	A	G
1	rs1917886	0	73316949	C	T
1	rs1405062	0	73317559	G	A
1	rs149617802	0	73317722	G	A
1	rs12735281	0	73318108	A	G
1	rs10889994	0	73318565	C	T
1	rs12066492	0	73318667	T	C
1	rs4649968	0	73318910	G	A
1	rs4233089	0	73319197	A	G
1	rs10157687	0	73319457	G	T
1	rs4650157	0	73319499	T	A
1	rs12025823	0	73319947	G	A
1	rs2692871	0	73320472	T	C
1	rs7519251	0	73321797	G	A
1	rs11210075	0	73321924	C	T
1	rs2692870	0	73322206	A	T
1	rs6702676	0	73322657	A	T
1	rs6656561	0	73322792	A	T
1	rs78216598	0	73323401	T	C
1	rs11210076	0	73323631	T	C
1	rs144205006	0	73324575	C	G
1	rs75474651	0	73325238	T	C
1	rs188743487	0	73325946	T	C
1	rs4650158	0	73325979	C	T
1	rs1526001	0	73326991	A	G
1	rs2841199	0	73327266	A	G
1	rs12126853	0	73327303	T	C
1	rs2692869	0	73327954	C	T
1	rs2841200	0	73328302	C	T
1	rs6656174	0	73328353	A	C
1	rs2692867	0	73328682	A	G
1	rs6670128	0	73328776	G	C
1	rs1526000	0	73329346	G	C
1	rs1917885	0	73329787	C	G
1	rs146805592	0	73330547	C	T
1	rs2841202	0	73330628	T	A
1	rs2841203	0	73330965	A	T
1	rs2841204	0	73331468	G	A
1	rs6424496	0	73331948	A	G
1	rs6657272	0	73332211	C	A
1	rs2692847	0	73332550	G	T
1	rs11210077	0	73333163	A	G
1	rs6684318	0	73333165	G	A
1	rs1852232	0	73333519	G	T
1	rs11210078	0	73334126	C	T
1	rs1525996	0	73334735	G	A
1	rs183077821	0	73335567	G	A
1	rs12401308	0	73335667	C	T
1	rs11210079	0	73335866	C	G
1	rs1917882	0	73336107	A	G
1	rs11210080	0	73336263	A	C
1	rs2462730	0	73336312	C	A
1	rs12132492	0	73336589	G	A
1	rs2494761	0	73336652	T	A
1	rs6668412	0	73336797	A	C
1	rs6679710	0	73336918	G	C
1	rs1405059	0	73337198	C	T
1	rs1405058	0	73337418	A	G
1	rs10789346	0	73337687	C	T
1	rs940919	0	73338278	G	C
1	rs940918	0	73338414	T	A
1	rs2692865	0	73340191	G	A
1	rs11210081	0	73341254	C	A
1	rs77283235	0	73341495	G	T
1	rs2692854	0	73342454	T	C
1	rs12143796	0	73343388	C	T
1	rs74802292	0	73343426	G	A
1	rs11210082	0	73343966	G	A
1	rs12565252	0	73344155	G	C
1	rs2841196	0	73344304	A	T
1	rs1358037	0	73344466	C	T
1	rs10493512	0	73345457	T	C
1	rs2692853	0	73347318	C	T
1	rs79283414	0	73347921	A	G
1	rs1405051	0	73348484	G	A
1	rs2692852	0	73348600	A	C
1	rs17093582	0	73348762	C	T
1	rs6679116	0	73348889	C	A
1	rs12752778	0	73349414	C	T
1	rs2692851	0	73349979	T	C
1	rs2692850	0	73350720	A	G
1	rs61774085	0	73351002	T	C
1	rs1358033	0	73351199	T	G
1	rs2692849	0	73351648	A	G
1	rs12039928	0	73351791	T	C
1	rs6689491	0	73352029	C	A
1	rs6692808	0	73352914	C	T
1	rs6657082	0	73353328	A	T
1	rs10889995	0	73353564	G	C
1	rs3001407	0	73353669	C	T
1	rs4146852	0	73355092	T	G
1	rs61774086	0	73356826	C	T
1	rs12041212	0	73356893	G	T
1	rs17093606	0	73357018	G	C
1	rs2692845	0	73361106	G	A
1	rs12136682	0	73361193	G	A
1	rs11210084	0	73361777	G	C
1	rs2692843	0	73361805	T	G
1	rs11210085	0	73362466	T	G
1	rs1464952	0	73362999	A	C
1	rs2177839	0	73363140	G	T
1	rs12117582	0	73364446	A	G
1	rs3001406	0	73364782	C	G
1	rs12727364	0	73369708	A	G
1	rs7523396	0	73371702	T	C
1	rs7556657	0	73371774	C	T
1	rs7525762	0	73371816	T	C
1	rs2841180	0	73371849	T	C
1	rs6424505	0	73372521	T	A
1	rs12121441	0	73373537	A	G
1	rs10789351	0	73373796	C	A
1	rs17093614	0	73374005	C	A
1	rs2841181	0	73374021	C	T
1	rs4650163	0	73374545	C	T
1	rs4504839	0	73375264	C	T
1	rs7552433	0	73375733	C	T
1	rs7529457	0	73375839	G	T
1	rs7529752	0	73376127	G	A
1	rs4649970	0	73376423	C	T
1	rs11210090	0	73376472	A	G
1	rs77744709	0	73378401	C	T
1	rs74409080	0	73378495	T	C
1	rs75459303	0	73379312	T	C
1	rs10493513	0	73379589	G	A
1	rs9425114	0	73379729	T	C
1	rs10493514	0	73380512	T	C
1	rs17093628	0	73380720	T	C
1	rs7535137	0	73380773	A	G
1	rs6692856	0	73381312	G	C
1	rs9970090	0	73382356	C	T
1	rs4292906	0	73382545	G	A
1	rs4342807	0	73382912	T	C
1	rs118169938	0	73383220	C	T
1	rs79257641	0	73383813	C	T
1	rs12566255	0	73383850	C	T
1	rs146336311	0	73383994	A	G
1	rs10749812	0	73384406	T	C
1	rs11802969	0	73384971	T	C
1	rs111427329	0	73385721	C	T
1	rs4233090	0	73385774	G	A
1	rs4233091	0	73385848	C	T
1	rs11210091	0	73386705	A	G
1	rs11806230	0	73387187	C	G
1	rs4330880	0	73388521	A	G
1	rs4263951	0	73388579	A	T
1	rs11210092	0	73389235	T	C
1	rs80088047	0	73389904	A	G
1	rs12128225	0	73390331	A	G
1	rs6660036	0	73390986	G	A
1	rs148044993	0	73391052	T	C
1	rs6697635	0	73391106	A	G
1	rs11210093	0	73392979	G	T
1	rs17093667	0	73394093	T	A
1	rs9661859	0	73396025	G	C
1	rs4579707	0	73396527	C	T
1	rs12127282	0	73396632	G	A
1	rs4650165	0	73396732	G	A
1	rs77300136	0	73397493	G	A
1	rs77279185	0	73397730	C	T
1	rs117237660	0	73397814	C	A
1	rs12760667	0	73398884	C	T
1	rs4262488	0	73401018	A	C
1	rs4263953	0	73401078	C	T
1	rs6701688	0	73401482	C	T
1	rs4434807	0	73401801	T	C
1	rs4526565	0	73402002	G	A
1	rs4271155	0	73402010	C	G
1	rs4272573	0	73402421	C	G
1	rs4397615	0	73403164	A	T
1	rs74090507	0	73403684	G	A
1	rs74090508	0	73405095	C	T
1	rs116400475	0	73405708	T	G
1	rs11210094	0	73406047	A	G
1	rs4650167	0	73406216	C	A
1	rs12724056	0	73407650	T	A
1	rs7536364	0	73408437	G	A
1	rs6424507	0	73408983	T	C
1	rs74090509	0	73409879	T	C
1	rs74090513	0	73411003	C	A
1	rs74090514	0	73411661	T	C
1	rs59074407	0	73412701	G	C
1	rs60001238	0	73413985	G	A
1	rs74090526	0	73414755	G	T
1	rs12745861	0	73415014	C	T
1	rs74090527	0	73415375	A	G
1	rs6682845	0	73415845	T	G
1	rs74090529	0	73417543	C	T
1	rs112241170	0	73418133	C	T
1	rs11210095	0	73418456	C	A
1	rs4584349	0	73419657	C	T
1	rs4590631	0	73421810	C	T
1	rs117350540	0	73422055	G	A
1	rs74090531	0	73422468	G	C
1	rs74090532	0	73424124	G	A
1	rs74090533	0	73424415	C	T
1	rs138633040	0	73424764	T	C
1	rs61772284	0	73425760	A	T
1	rs74090534	0	73426137	G	T
1	rs74090535	0	73426463	C	A
1	rs12122377	0	73426984	C	T
1	rs12137361	0	73427149	G	A
1	rs79644063	0	73427492	A	G
1	rs113647991	0	73427557	C	T
1	rs4269731	0	73428581	A	G
1	rs11210099	0	73429567	T	C
1	rs7516673	0	73429853	A	G
1	rs80268720	0	73430943	T	C
1	rs74090538	0	73434287	T	A
1	rs77175117	0	73435090	A	G
1	rs4456055	0	73435171	A	G
1	rs11210100	0	73435629	A	G
1	rs6667006	0	73436249	T	C
1	rs59663011	0	73436275	C	G
1	rs74090540	0	73437154	T	A
1	rs4409593	0	73437575	T	C
1	rs4634853	0	73438848	T	C
1	rs4328030	0	73438928	G	T
1	rs78212382	0	73438939	T	C
1	rs142201438	0	73439367	C	T
1	rs74090541	0	73440733	G	A
1	rs74090543	0	73441995	C	T
1	rs4344271	0	73443455	A	G
1	rs117428607	0	73444042	T	C
1	rs4649972	0	73444790	A	C
1	rs35531383	0	73445167	G	A
1	rs6667756	0	73445967	C	G
1	rs138174842	0	73445985	G	A
1	rs4344272	0	73446101	G	T
1	rs4233093	0	73446245	G	A
1	rs12724536	0	73446704	G	A
1	rs367810368	0	73446754	A	G
1	rs111283556	0	73446776	T	G
1	rs12042865	0	73446790	C	T
1	rs7540296	0	73447725	A	T
1	rs113379454	0	73447926	G	T
1	rs12025473	0	73448345	G	C
1	rs12032612	0	73448436	A	G
1	rs376888681	0	73448496	G	A
1	rs372080387	0	73448501	A	G
1	rs116891580	0	73450158	C	T
1	rs66820357	0	73450187	C	A
1	rs112159391	0	73450197	C	T
1	rs6694433	0	73450470	A	C
1	rs6657069	0	73450706	G	A
1	rs6659679	0	73450851	G	A
1	rs74090546	0	73453424	C	T
1	rs113526992	0	73453766	T	G
1	rs146337739	0	73455556	G	C
1	rs112877739	0	73456742	A	G
1	rs79369957	0	73456764	G	A
1	rs112027719	0	73456894	C	G
1	rs60921218	0	73458015	T	G
1	rs12044276	0	73458846	C	T
1	rs12405997	0	73458994	T	G
1	rs80141056	0	73459022	G	A
1	rs116840962	0	73459516	C	T
1	rs11210103	0	73459777	T	A
1	rs192815403	0	73459782	T	C
1	rs4233096	0	73460425	T	C
1	rs78319604	0	73461580	A	G
1	rs61003856	0	73462664	G	T
1	rs57135981	0	73462920	G	A
1	rs74090547	0	73463826	T	C
1	rs74090550	0	73464714	T	C
1	rs12137741	0	73466001	T	G
1	rs12118981	0	73466004	C	A
1	rs74090553	0	73466191	G	A
1	rs74090555	0	73466796	C	T
1	rs7516446	0	73466797	G	A
1	rs4298682	0	73467516	A	T
1	rs74090556	0	73467624	C	T
1	rs74090557	0	73467730	C	T
1	rs75079886	0	73467830	C	T
1	rs74090559	0	73468597	A	G
1	rs74092628	0	73469634	A	G
1	rs74092629	0	73470692	A	G
1	rs34477433	0	73470800	C	T
1	rs74092630	0	73471039	C	T
1	rs4344273	0	73471633	C	A
1	rs59291669	0	73472366	T	G
1	rs57458135	0	73474188	G	A
1	rs74092631	0	73474775	C	A
1	rs74092632	0	73475148	T	C
1	rs74092633	0	73475811	G	A
1	rs74092634	0	73476317	G	C
1	rs4396073	0	73476866	G	A
1	rs74092637	0	73478176	C	T
1	rs56870373	0	73479223	C	T
1	rs55721255	0	73479263	A	C
1	rs55991020	0	73479465	C	T
1	rs112250030	0	73480445	T	C
1	rs74092357	0	73480864	T	G
1	rs4274011	0	73482160	G	A
1	rs4304527	0	73482199	C	T
1	rs57828660	0	73482333	C	G
1	rs74092359	0	73482493	T	C
1	rs74092360	0	73482637	G	T
1	rs12118352	0	73483214	A	C
1	rs58692847	0	73483255	C	T
1	rs74092362	0	73483565	C	T
1	rs74092364	0	73483802	A	G
1	rs74092365	0	73483961	T	A
1	rs12097442	0	73484026	T	G
1	rs74092366	0	73484142	T	C
1	rs74092367	0	73484412	G	A
1	rs74092368	0	73484430	T	C
1	rs56754558	0	73485561	A	T
1	rs139761986	0	73485810	C	T
1	rs4650172	0	73485838	T	C
1	rs113223576	0	73485931	A	G
1	rs76791927	0	73486045	C	G
1	rs79040982	0	73487552	A	G
1	rs76270956	0	73488514	A	C
1	rs12126618	0	73489405	C	T
1	rs12119161	0	73489496	A	G
1	rs74092369	0	73490340	G	A
1	rs57476461	0	73491130	T	C
1	rs12734738	0	73492303	T	G
1	rs56694723	0	73493003	G	T
1	rs74092371	0	73493875	C	T
1	rs74092372	0	73493977	A	G
1	rs74092373	0	73494070	G	A
1	rs56708236	0	73494366	C	T
1	rs55966618	0	73494536	T	C
1	rs61349422	0	73494861	A	G
1	rs74092376	0	73495377	T	C
1	rs74092377	0	73495386	T	C
1	rs11806415	0	73495410	C	G
1	rs74092378	0	73496325	C	T
1	rs57745435	0	73497280	G	A
1	rs59218024	0	73497353	C	T
1	rs11210105	0	73497953	T	C
1	rs74092379	0	73498225	T	C
1	rs4592217	0	73498942	C	G
1	rs74092380	0	73499538	C	T
1	rs60711999	0	73499793	A	G
1	rs146010677	0	73500743	A	G
1	rs74092381	0	73501343	G	A
1	rs74092384	0	73502629	C	T
1	rs74092388	0	73503358	C	T
1	rs74092389	0	73503449	C	T
1	rs56996808	0	73504504	A	G
1	rs74092392	0	73504819	C	T
1	rs74092393	0	73504952	T	C
1	rs59674856	0	73504988	A	G
1	rs12567284	0	73505739	C	A
1	rs74092394	0	73506298	G	A
1	rs58759875	0	73506421	A	G
1	rs61094497	0	73506477	A	T
1	rs61229063	0	73506488	A	G
1	rs61464284	0	73506820	A	G
1	rs149876192	0	73506910	A	G
1	rs4559446	0	73507348	C	G
1	rs6424508	0	73507701	A	G
1	rs74092400	0	73508174	A	T
1	rs74092402	0	73508723	C	A
1	rs10889999	0	73509067	G	A
1	rs74094603	0	73509580	C	T
1	rs74094604	0	73509732	C	T
1	rs77723723	0	73509960	T	G
1	rs74094606	0	73510515	C	T
1	rs74094607	0	73510734	G	C
1	rs74094608	0	73510876	A	T
1	rs74094609	0	73510937	A	G
1	rs74094610	0	73511325	A	G
1	rs74094611	0	73511770	A	G
1	rs74094612	0	73512599	T	C
1	rs74814714	0	73513019	C	T
1	rs11210108	0	73513786	C	T
1	rs12134234	0	73514129	A	G
1	rs58999798	0	73514154	G	A
1	rs77330451	0	73514925	A	G
1	rs61179010	0	73515185	T	C
1	rs12127938	0	73515194	G	A
1	rs12135337	0	73515372	A	C
1	rs59506178	0	73515485	A	G
1	rs58780002	0	73515785	G	C
1	rs58437093	0	73515995	A	C
1	rs79832358	0	73516374	T	C
1	rs12143820	0	73516461	C	T
1	rs11210111	0	73516572	C	A
1	rs78792885	0	73516637	G	A
1	rs77125413	0	73517065	G	A
1	rs10789353	0	73517075	G	A
1	rs74091207	0	73517254	G	A
1	rs10789354	0	73517266	G	A
1	rs77777589	0	73518183	G	A
1	rs553242751	0	73518427	T	C
1	rs78595849	0	73518754	C	T
1	rs4604650	0	73518904	G	A
1	rs4491023	0	73518965	A	C
1	rs186679565	0	73519939	T	A
1	rs11210112	0	73520188	A	G
1	rs189681731	0	73521435	A	G
1	rs139878888	0	73521580	A	G
1	rs12410787	0	73522589	C	T
1	rs6690611	0	73522868	C	A
1	rs150211849	0	73522891	G	C
1	rs58481631	0	73523202	G	A
1	rs6657470	0	73523256	T	A
1	rs12036088	0	73524030	G	T
1	rs12021955	0	73524225	C	A
1	rs12036170	0	73524229	G	A
1	rs12022006	0	73524351	C	A
1	rs77438009	0	73524425	G	T
1	rs12039832	0	73524435	T	C
1	rs4650175	0	73524614	T	C
1	rs77620013	0	73524632	G	A
1	rs185236353	0	73525395	G	T
1	rs78990332	0	73525526	G	A
1	rs34631243	0	73525922	A	C
1	rs74091212	0	73526000	C	T
1	rs74091213	0	73526081	C	T
1	rs10890001	0	73527624	T	C
1	rs11210114	0	73527633	G	T
1	rs10890002	0	73527643	C	G
1	rs7554291	0	73527750	A	G
1	rs7542800	0	73527788	C	T
1	rs11210115	0	73527852	A	G
1	rs7519779	0	73528029	G	A
1	rs7511969	0	73528108	T	C
1	rs7519879	0	73528145	G	A
1	rs7519995	0	73528252	G	C
1	rs11210116	0	73528461	G	A
1	rs74091214	0	73529150	G	A
1	rs6693460	0	73529275	C	T
1	rs7526372	0	73530246	G	C
1	rs7552256	0	73530815	C	T
1	rs7529186	0	73530824	G	A
1	rs74091215	0	73530926	T	C
1	rs80301427	0	73531047	C	T
1	rs9919151	0	73531160	C	G
1	rs11210117	0	73531198	C	T
1	rs11210118	0	73531286	C	T
1	rs58252227	0	73532113	T	C
1	rs60453462	0	73532125	G	A
1	rs4649975	0	73532151	T	C
1	rs139678101	0	73532369	C	A
1	rs79115189	0	73532470	G	C
1	rs74091216	0	73532506	G	A
1	rs74588996	0	73532611	A	G
1	rs11210119	0	73532694	G	A
1	rs7525662	0	73533199	A	C
1	rs7528197	0	73533314	T	C
1	rs7528312	0	73533483	T	C
1	rs11210120	0	73533746	C	A
1	rs4649976	0	73533878	C	T
1	rs7539188	0	73534283	G	A
1	rs74091218	0	73534446	T	G
1	rs59510473	0	73534512	G	C
1	rs74091220	0	73535188	A	G
1	rs79633571	0	73535395	A	G
1	rs4614208	0	73537454	A	C
1	rs184973713	0	73538051	C	A
1	rs12755125	0	73538089	G	A
1	rs148195765	0	73538097	G	A
1	rs113303282	0	73538189	C	T
1	rs12134194	0	73538351	T	G
1	rs78797386	0	73538728	C	T
1	rs74091221	0	73539035	A	T
1	rs12409116	0	73540800	A	T
1	rs11210121	0	73541071	T	C
1	rs144478503	0	73541380	G	A
1	rs35493511	0	73542285	T	C
1	rs35967561	0	73542409	C	T
1	rs35449387	0	73542540	A	G
1	rs12759558	0	73542697	T	C
1	rs4650177	0	73542900	A	G
1	rs4650178	0	73543028	G	A
1	rs56217162	0	73543204	T	G
1	rs189507512	0	73543841	A	C
1	rs74091226	0	73543977	C	T
1	rs4650180	0	73544070	C	T
1	rs4650181	0	73544556	A	G
1	rs74684256	0	73545487	C	T
1	rs138194127	0	73545514	C	T
1	rs61773609	0	73545913	G	A
1	rs77303258	0	73546138	C	T
1	rs35312548	0	73546252	G	T
1	rs11589392	0	73546362	T	C
1	rs75336413	0	73546912	C	A
1	rs34535929	0	73547051	A	G
1	rs55859451	0	73547271	T	A
1	rs78645598	0	73547423	A	G
1	rs56193390	0	73547563	T	A
1	rs56297732	0	73547587	G	T
1	rs55954633	0	73547634	G	A
1	rs56224832	0	73547669	G	A
1	rs55834926	0	73547769	G	A
1	rs61293623	0	73547776	A	G
1	rs57355173	0	73547847	G	A
1	rs7542203	0	73548232	T	C
1	rs7549892	0	73548236	G	A
1	rs7549985	0	73548406	G	T
1	rs12139090	0	73548607	T	A
1	rs80183114	0	73548731	G	A
1	rs139705609	0	73548861	T	C
1	rs35205560	0	73548996	A	G
1	rs79767231	0	73549063	C	T
1	rs150032588	0	73549102	C	T
1	rs137948505	0	73549290	T	C
1	rs76588403	0	73549374	G	C
1	rs12409235	0	73549581	T	C
1	rs12748358	0	73549671	C	T
1	rs59505235	0	73549770	T	C
1	rs12409265	0	73549773	T	C
1	rs12402991	0	73549779	C	A
1	rs11811400	0	73549987	A	G
1	rs4623647	0	73550364	T	C
1	rs6681060	0	73550543	C	T
1	rs60473802	0	73550558	A	T
1	rs79822077	0	73550584	T	C
1	rs114814645	0	73550645	T	C
1	rs12142184	0	73551194	T	G
1	rs12138265	0	73551261	G	A
1	rs12123391	0	73551310	C	T
1	rs12145685	0	73551385	A	G
1	rs12142252	0	73551390	T	C
1	rs12138301	0	73551426	G	A
1	rs12138334	0	73551507	G	A
1	rs74091234	0	73551547	G	A
1	rs12145800	0	73551749	A	G
1	rs12142377	0	73551763	T	A
1	rs12142414	0	73551845	T	C
1	rs4650182	0	73552100	G	A
1	rs12046843	0	73552107	T	C
1	rs4650183	0	73552234	A	T
1	rs74091237	0	73552601	C	T
1	rs74091238	0	73552652	T	C
1	rs7543704	0	73552835	C	T
1	rs7512691	0	73552927	T	C
1	rs7543826	0	73552990	C	T
1	rs7555449	0	73553029	A	T
1	rs79856941	0	73553635	A	G
1	rs12731600	0	73553688	C	T
1	rs79217338	0	73553852	A	G
1	rs12752404	0	73553855	T	C
1	rs12141451	0	73554179	G	C
1	rs77805318	0	73554311	A	C
1	rs12126658	0	73554520	C	T
1	rs6424510	0	73554714	G	T
1	rs6424511	0	73554722	G	C
1	rs6424512	0	73554755	G	A
1	rs6424513	0	73554931	T	C
1	rs7550849	0	73555023	A	G
1	rs6424514	0	73555040	T	C
1	rs7516218	0	73555153	G	C
1	rs4649977	0	73555433	C	T
1	rs4649978	0	73555495	C	A
1	rs12120198	0	73555556	A	T
1	rs12127823	0	73555866	C	A
1	rs12120282	0	73555874	A	T
1	rs60714905	0	73555880	G	A
1	rs61609360	0	73556290	G	A
1	rs4649979	0	73556293	A	G
1	rs4495635	0	73556846	C	T
1	rs4562575	0	73556856	A	C
1	rs4233100	0	73556893	A	T
1	rs57486149	0	73557076	A	T
1	rs4498756	0	73557256	C	T
1	rs4295841	0	73557271	G	C
1	rs4297242	0	73557484	G	A
1	rs57118574	0	73557894	T	C
1	rs11210122	0	73557976	G	T
1	rs10890005	0	73557990	C	T
1	rs150389617	0	73558009	T	G
1	rs10890006	0	73558100	A	T
1	rs7517842	0	73558176	T	A
1	rs4358996	0	73558512	A	C
1	rs75920279	0	73558542	C	A
1	rs74091251	0	73558731	C	T
1	rs147332199	0	73558906	G	A
1	rs4310400	0	73559093	G	A
1	rs4292907	0	73559174	T	C
1	rs11210123	0	73559787	C	T
1	rs11210124	0	73559856	C	T
1	rs12141350	0	73559867	G	A
1	rs12127236	0	73559968	C	T
1	rs7532052	0	73559972	G	A
1	rs12127301	0	73560154	C	T
1	rs4512593	0	73560297	C	T
1	rs4128552	0	73560811	G	T
1	rs4128551	0	73560895	C	T
1	rs58229642	0	73560934	A	G
1	rs4307522	0	73561040	T	A
1	rs60592243	0	73561320	T	A
1	rs11810869	0	73561340	G	T
1	rs12120935	0	73561598	A	G
1	rs11210125	0	73561603	T	C
1	rs11210126	0	73561690	T	C
1	rs74091260	0	73562396	C	T
1	rs12122055	0	73562776	A	G
1	rs74091266	0	73562843	C	T
1	rs74091268	0	73563624	T	C
1	rs75256169	0	73564147	A	G
1	rs77807447	0	73564196	T	C
1	rs74091272	0	73564853	G	A
1	rs61022613	0	73564895	T	C
1	rs61071256	0	73564908	T	C
1	rs56742425	0	73564949	A	G
1	rs60357441	0	73564973	C	G
1	rs58687178	0	73565028	G	A
1	rs57345656	0	73565254	T	C
1	rs74225831	0	73565972	C	A
1	rs78959136	0	73566076	G	T
1	rs74091275	0	73566313	A	G
1	rs74091277	0	73566400	T	G
1	rs74091279	0	73566461	G	A
1	rs74091280	0	73566542	G	T
1	rs74091281	0	73566627	G	C
1	rs74091283	0	73566692	T	A
1	rs56355427	0	73566752	A	G
1	rs58801081	0	73566775	C	T
1	rs59381674	0	73566916	T	C
1	rs112597981	0	73567660	T	C
1	rs60715960	0	73569275	T	C
1	rs60262946	0	73569686	G	A
1	rs72480663	0	73570741	C	G
1	rs74091287	0	73570796	A	G
1	rs74091288	0	73570821	T	A
1	rs74091291	0	73571429	C	T
1	rs117719341	0	73571618	C	T
1	rs56681081	0	73571861	T	C
1	rs55710119	0	73571892	G	C
1	rs77719124	0	73572637	C	A
1	rs76037397	0	73572948	T	G
1	rs79255044	0	73573159	G	A
1	rs74091295	0	73573448	C	T
1	rs74091297	0	73573645	A	C
1	rs12033354	0	73573941	A	G
1	rs144590595	0	73574563	T	C
1	rs4130885	0	73575075	C	T
1	rs59583546	0	73575224	G	A
1	rs6696689	0	73576140	G	T
1	rs74091300	0	73576282	A	G
1	rs74091301	0	73576755	A	G
1	rs147869052	0	73576954	C	T
1	rs9645298	0	73577936	T	G
1	rs61262786	0	73578256	A	G
1	rs56393511	0	73578292	A	G
1	rs59112802	0	73578408	G	A
1	rs4425940	0	73578629	T	C
1	rs55811940	0	73579065	G	A
1	rs4603080	0	73579237	G	A
1	rs4233101	0	73579255	G	A
1	rs11210127	0	73579642	G	A
1	rs4233103	0	73579799	T	G
1	rs150730075	0	73580024	A	G
1	rs4650188	0	73580090	G	A
1	rs11210128	0	73580187	T	C
1	rs6662171	0	73580447	G	T
1	rs75386358	0	73580889	G	A
1	rs6690119	0	73580964	C	T
1	rs4622012	0	73581434	C	G
1	rs4469676	0	73581923	G	A
1	rs141075422	0	73582098	G	T
1	rs56118919	0	73582465	A	G
1	rs59603863	0	73583883	G	A
1	rs4477222	0	73584532	G	A
1	rs56361235	0	73584593	A	G
1	rs4355999	0	73584790	T	C
1	rs4263954	0	73584838	C	T
1	rs12035992	0	73585645	T	G
1	rs12724780	0	73585925	T	G
1	rs117411270	0	73586522	G	A
1	rs79702994	0	73587159	A	G
1	rs3935952	0	73587182	G	A
1	rs4543746	0	73588040	T	G
1	rs59902069	0	73588679	C	A
1	rs61628231	0	73589164	T	A
1	rs12130289	0	73589551	T	C
1	rs4622015	0	73590062	G	A
1	rs80281874	0	73591184	C	A
1	rs57519788	0	73592401	G	T
1	rs4433341	0	73592758	G	T
1	rs4306085	0	73593313	T	A
1	rs117771896	0	73593900	T	A
1	rs60766434	0	73594085	C	T
1	rs57256557	0	73594376	G	A
1	rs56306162	0	73594611	T	A
1	rs12135546	0	73594693	T	A
1	rs7524355	0	73596365	A	G
1	rs11210139	0	73596491	G	A
1	rs7526981	0	73596619	T	C
1	rs138349863	0	73596636	A	G
1	rs4520373	0	73597329	C	T
1	rs7532640	0	73597833	T	A
1	rs6676166	0	73598083	A	G
1	rs6681999	0	73598783	T	C
1	rs12131201	0	73599228	G	T
1	rs4427361	0	73599279	G	T
1	rs4428835	0	73599480	G	A
1	rs7547148	0	73600264	G	T
1	rs12137042	0	73600989	T	C
1	rs12118367	0	73601062	C	T
1	rs12137150	0	73601299	T	C
1	rs28589838	0	73601419	A	G
1	rs34459928	0	73601472	A	C
1	rs74091923	0	73601651	C	T
1	rs12042085	0	73602245	T	G
1	rs4582739	0	73602381	C	T
1	rs12138397	0	73602865	T	C
1	rs12119633	0	73602873	C	T
1	rs12725886	0	73603515	T	G
1	rs529080861	0	73604388	A	T
1	rs117326369	0	73605596	C	T
1	rs11210141	0	73605887	G	A
1	rs12142471	0	73606306	T	A
1	rs12407163	0	73606971	G	T
1	rs4366276	0	73607592	T	G
1	rs4634854	0	73607966	C	G
1	rs4564089	0	73608924	G	A
1	rs12121084	0	73609004	C	T
1	rs12143587	0	73609533	A	G
1	rs4430278	0	73609642	G	T
1	rs11210143	0	73610030	T	C
1	rs4391625	0	73610214	G	A
1	rs11590930	0	73611050	A	C
1	rs60273785	0	73611675	A	G
1	rs57852356	0	73611688	C	T
1	rs4268306	0	73611750	A	T
1	rs11576269	0	73611960	A	C
1	rs57349874	0	73612119	T	C
1	rs4570373	0	73612985	T	C
1	rs10890008	0	73613006	C	T
1	rs4593761	0	73613322	C	G
1	rs4571921	0	73613426	T	C
1	rs4452995	0	73613560	C	T
1	rs7552761	0	73614081	C	T
1	rs6424521	0	73614389	C	T
1	rs34193223	0	73615026	T	G
1	rs12724133	0	73615613	T	A
1	rs74091933	0	73616388	C	T
1	rs3998	0	73616467	T	C
1	rs4341323	0	73616611	C	T
1	rs61767607	0	73617423	C	T
1	rs4353041	0	73618080	C	T
1	rs11210144	0	73618176	G	A
1	rs12729077	0	73618327	C	G
1	rs4454487	0	73618348	A	G
1	rs7417820	0	73618456	C	T
1	rs4633240	0	73618622	G	C
1	rs4454488	0	73618629	A	G
1	rs4369180	0	73618752	A	G
1	rs4633241	0	73618845	G	T
1	rs10399932	0	73619229	T	A
1	rs12144988	0	73619315	T	C
1	rs10399828	0	73619432	G	T
1	rs12118804	0	73619434	A	C
1	rs4465150	0	73620166	A	G
1	rs34219974	0	73620456	G	T
1	rs61766375	0	73620628	A	G
1	rs68122083	0	73620687	G	C
1	rs113740867	0	73620770	T	C
1	rs112959438	0	73620791	A	G
1	rs113170171	0	73620861	G	A
1	rs12240100	0	73620907	G	A
1	rs61766376	0	73621176	G	A
1	rs76171142	0	73621202	C	T
1	rs12120825	0	73621409	A	G
1	rs11210145	0	73621669	G	A
1	rs11210146	0	73622007	A	G
1	rs7538421	0	73622124	G	A
1	rs7528238	0	73622248	A	G
1	rs9633293	0	73622437	G	A
1	rs117410602	0	73622466	C	T
1	rs75503351	0	73622529	G	T
1	rs7528640	0	73622669	A	C
1	rs12406002	0	73623431	C	T
1	rs11210148	0	73623827	C	A
1	rs36118829	0	73623853	A	G
1	rs61767506	0	73624464	C	A
1	rs4483359	0	73624757	A	G
1	rs4308929	0	73624914	G	A
1	rs11210150	0	73625365	T	C
1	rs11210151	0	73625449	T	C
1	rs11210152	0	73625468	C	A
1	rs7523688	0	73625777	A	G
1	rs12126062	0	73626031	A	G
1	rs35446706	0	73626418	G	A
1	rs35489458	0	73626421	G	A
1	rs60439400	0	73626443	G	T
1	rs6672279	0	73626527	T	C
1	rs11210155	0	73626794	T	G
1	rs11210156	0	73627002	G	A
1	rs11210157	0	73627058	C	T
1	rs11210158	0	73627224	C	G
1	rs11210159	0	73627225	C	A
1	rs80010565	0	73627786	C	A
1	rs4579710	0	73627804	A	T
1	rs4294371	0	73628283	G	T
1	rs192943493	0	73628689	T	A
1	rs6666765	0	73628722	C	T
1	rs76492284	0	73628767	T	C
1	rs74980027	0	73628944	T	A
1	rs11210160	0	73629044	A	G
1	rs11210161	0	73629113	C	T
1	rs11210162	0	73629341	A	G
1	rs11210163	0	73629507	G	T
1	rs12742692	0	73629676	T	A
1	rs11210164	0	73630073	C	A
1	rs6686255	0	73630650	T	A
1	rs6671028	0	73630701	C	T
1	rs6694634	0	73630707	G	A
1	rs6697098	0	73630771	G	A
1	rs6674404	0	73631632	C	T
1	rs6700625	0	73631812	G	C
1	rs4537504	0	73631994	C	T
1	rs118006145	0	73632439	G	A
1	rs11210165	0	73633408	G	A
1	rs74091954	0	73633990	T	C
1	rs12128855	0	73634013	A	G
1	rs6684331	0	73634128	C	T
1	rs6699861	0	73634621	T	C
1	rs12136496	0	73634781	C	T
1	rs12122520	0	73635177	G	A
1	rs12137388	0	73635313	C	T
1	rs4593762	0	73636118	A	T
1	rs4492565	0	73636172	C	A
1	rs4650193	0	73636502	G	A
1	rs11210166	0	73636583	T	C
1	rs4650194	0	73636606	A	G
1	rs11210167	0	73636689	C	T
1	rs11589897	0	73637003	G	C
1	rs11582461	0	73637083	C	T
1	rs11210168	0	73637170	T	C
1	rs11210170	0	73637446	A	G
1	rs4650195	0	73637641	G	A
1	rs10890011	0	73637694	C	G
1	rs4650196	0	73637800	C	A
1	rs35133930	0	73638323	A	G
1	rs6695455	0	73638834	A	C
1	rs6695460	0	73638840	A	G
1	rs6658012	0	73639010	G	A
1	rs75588336	0	73639063	G	T
1	rs6683380	0	73639192	C	G
1	rs6698500	0	73639316	T	C
1	rs10890012	0	73639581	G	T
1	rs10890013	0	73639751	C	T
1	rs10890014	0	73639819	G	A
1	rs10890015	0	73639926	C	T
1	rs10749815	0	73640129	A	G
1	rs12124553	0	73640527	A	G
1	rs34719239	0	73640680	A	G
1	rs34868208	0	73640914	A	T
1	rs34956095	0	73640940	A	T
1	rs36051652	0	73641001	C	T
1	rs36053729	0	73641024	T	A
1	rs35286654	0	73641059	A	T
1	rs12059553	0	73641086	G	A
1	rs12037338	0	73641529	C	A
1	rs12126688	0	73642486	A	G
1	rs6657881	0	73642627	A	G
1	rs6657885	0	73642630	A	C
1	rs4650197	0	73642992	G	T
1	rs10789358	0	73643834	A	C
1	rs61765597	0	73643869	A	G
1	rs61765598	0	73643871	T	A
1	rs67437638	0	73644010	T	G
1	rs4592219	0	73644670	C	T
1	rs4503305	0	73644787	C	A
1	rs10890016	0	73644897	T	C
1	rs35578487	0	73645150	C	G
1	rs35209284	0	73645238	C	T
1	rs34548060	0	73645418	G	T
1	rs12137298	0	73645739	C	A
1	rs6703953	0	73645866	T	C
1	rs11210172	0	73646085	C	T
1	rs4601539	0	73646317	T	C
1	rs12087611	0	73646705	C	T
1	rs4641264	0	73646931	C	T
1	rs4607818	0	73646944	G	A
1	rs4578169	0	73646999	G	A
1	rs7514409	0	73647048	T	C
1	rs11210174	0	73647072	G	C
1	rs7545548	0	73647117	C	A
1	rs10749816	0	73647221	G	A
1	rs10789359	0	73647387	G	A
1	rs149887896	0	73647539	C	T
1	rs12133863	0	73647602	C	T
1	rs12122901	0	73647680	T	A
1	rs12133935	0	73647800	C	A
1	rs79633859	0	73648729	G	A
1	rs61352371	0	73648952	A	C
1	rs56922723	0	73649341	G	A
1	rs59612672	0	73649863	C	T
1	rs4274014	0	73651204	C	A
1	rs4612582	0	73651232	T	C
1	rs12034885	0	73651519	A	T
1	rs4650199	0	73652122	T	C
1	rs4650200	0	73652197	G	A
1	rs4649981	0	73652349	G	A
1	rs55849923	0	73653202	C	T
1	rs11210176	0	73654543	G	A
1	rs11803971	0	73654985	G	A
1	rs12142152	0	73655313	C	A
1	rs11210177	0	73655821	A	G
1	rs12069039	0	73658085	G	C
1	rs10789360	0	73658307	T	G
1	rs10789361	0	73658397	G	A
1	rs7514832	0	73658507	A	T
1	rs10890017	0	73658562	T	C
1	rs4272574	0	73661205	C	T
1	rs12142986	0	73661616	C	T
1	rs12132090	0	73661661	T	C
1	rs10890018	0	73662169	A	G
1	rs11210179	0	73663180	G	A
1	rs10890019	0	73663455	G	A
1	rs6424532	0	73664022	G	A
1	rs6424533	0	73664064	G	C
1	rs6424535	0	73664320	A	G
1	rs6424536	0	73664395	C	G
1	rs7522520	0	73664563	C	T
1	rs11210180	0	73664609	T	C
1	rs11210181	0	73665514	G	C
1	rs4650201	0	73665844	A	G
1	rs12140625	0	73666227	A	T
1	rs12044445	0	73666614	A	G
1	rs11210182	0	73666825	G	A
1	rs28585577	0	73666929	A	G
1	rs74494683	0	73668251	C	G
1	rs10789363	0	73668519	A	G
1	rs10890020	0	73668836	A	G
1	rs10890021	0	73668882	T	A
1	rs6692884	0	73669845	G	A
1	rs4384176	0	73670808	A	G
1	rs78341209	0	73672870	G	A
1	rs116919720	0	73675653	C	T
1	rs11806728	0	73677003	G	A
1	rs12024899	0	73678888	C	A
1	rs4288548	0	73680774	G	A
1	rs150130658	0	73681170	A	C
1	rs138600259	0	73681536	A	G
1	rs12409552	0	73684233	G	A
1	rs4475699	0	73684273	G	A
1	rs4261072	0	73685994	A	T
1	rs7518008	0	73686005	G	A
1	rs11210184	0	73686480	C	T
1	rs4129350	0	73694600	T	C
1	rs7533366	0	73696114	G	A
1	rs8179409	0	73700690	T	G
1	rs6697023	0	73701671	G	T
1	rs6675954	0	73701723	C	T
1	rs6684541	0	73706169	A	C
1	rs6684841	0	73706449	A	G
1	rs4650205	0	73706712	T	A
1	rs12404978	0	73708637	A	G
1	rs6682579	0	73709391	C	T
1	rs11210185	0	73711369	A	T
1	rs57578100	0	73711493	A	G
1	rs76548989	0	73711593	C	T
1	rs11210186	0	73711811	C	T
1	rs12030954	0	73714714	G	A
1	rs11210187	0	73715233	T	C
1	rs146086149	0	73717130	T	A
1	rs6661183	0	73717809	T	A
1	rs4650206	0	73720577	T	C
1	rs4074990	0	73722460	C	G
1	rs117661820	0	73722790	G	C
1	rs12136984	0	73725998	T	G
1	rs11210188	0	73729188	A	G
1	rs6672818	0	73731145	C	T
1	rs61765637	0	73735403	G	C
1	rs4571923	0	73736562	G	A
1	rs12759031	0	73736889	C	T
1	rs10890025	0	73738163	A	G
1	rs12077046	0	73739641	G	C
1	rs11210191	0	73742618	T	G
1	rs11210193	0	73743873	A	G
1	rs6684341	0	73744843	C	T
1	rs7513593	0	73747237	T	C
1	rs72676681	0	73747975	A	T
1	rs11210195	0	73749283	C	T
1	rs12044218	0	73750422	T	C
1	rs11210196	0	73750567	C	T
1	rs10890029	0	73751701	C	A
1	rs12142515	0	73752009	T	A
1	rs7549372	0	73755529	A	G
1	rs10890030	0	73755783	C	T
1	rs145422497	0	73756629	A	C
1	rs377145139	0	73757548	T	C
1	rs12022040	0	73758022	A	T
1	rs7523829	0	73758117	G	A
1	rs35641559	0	73760104	T	C
1	rs117567027	0	73762044	A	G
1	rs12049376	0	73764712	G	A
1	rs79635541	0	73765185	T	A
1	rs28685835	0	73765268	C	T
1	rs7555507	0	73766037	C	T
1	rs7522217	0	73766120	A	G
1	rs7532462	0	73766162	G	T
1	rs11210201	0	73766431	G	T
1	rs11210202	0	73767064	C	G
1	rs12128495	0	73767587	C	T
1	rs12023347	0	73768022	T	C
1	rs12129573	0	73768366	C	A
1	rs12145429	0	73769279	G	A
1	rs12145432	0	73769330	G	T
1	rs1923240	0	73771345	A	G
1	rs1923201	0	73771457	A	G
1	rs1923202	0	73771528	A	G
1	rs9425118	0	73771766	T	C
1	rs2180945	0	73772693	T	C
1	rs1475061	0	73772981	A	C
1	rs4593766	0	73773043	T	C
1	rs6424545	0	73773048	T	C
1	rs1475062	0	73773189	G	A
1	rs1475063	0	73773255	A	G
1	rs139338834	0	73773315	G	A
1	rs117485645	0	73775312	T	C
1	rs11210203	0	73775513	A	G
1	rs6424546	0	73776673	G	A
1	rs6424547	0	73776696	C	G
1	rs6424548	0	73776850	A	C
1	rs11210204	0	73777991	C	G
1	rs11210205	0	73778100	C	T
1	rs12061680	0	73778378	G	A
1	rs35851404	0	73780291	A	T
1	rs2224494	0	73782148	T	G
1	rs11210207	0	73782938	C	T
1	rs7517355	0	73784077	A	G
1	rs7528322	0	73784686	G	A
1	rs10127961	0	73786469	C	G
1	rs10732841	0	73786858	G	T
1	rs10890031	0	73787158	G	A
1	rs2340398	0	73788694	T	C
1	rs10890032	0	73789324	T	C
1	rs12737087	0	73790407	G	A
1	rs12564425	0	73790683	G	T
1	rs1923204	0	73791614	T	G
1	rs11210209	0	73793245	G	A
1	rs1885246	0	73793499	T	C
1	rs1885247	0	73793630	A	G
1	rs138452748	0	73793740	T	A
1	rs10749819	0	73794923	G	C
1	rs59859583	0	73795387	C	A
1	rs10890033	0	73796794	A	G
1	rs12036558	0	73796949	T	G
1	rs139819792	0	73797097	G	A
1	rs3845343	0	73797306	C	T
1	rs147746652	0	73797320	C	T
1	rs2145784	0	73797927	A	T
1	rs1923206	0	73799968	G	T
1	rs6684973	0	73801632	A	G
1	rs1923207	0	73803542	G	A
1	rs1120980	0	73805104	A	T
1	rs1120981	0	73805179	C	T
1	rs6689226	0	73806923	T	C
1	rs2208564	0	73809333	A	T
1	rs150645200	0	73810199	C	T
1	rs2208565	0	73810229	G	A
1	rs2208566	0	73810422	A	G
1	rs6700324	0	73810915	A	T
1	rs6702943	0	73810973	T	A
1	rs1951361	0	73811954	G	A
1	rs80091834	0	73812379	T	A
1	rs10749820	0	73812598	C	G
1	rs142180406	0	73813470	T	C
1	rs11210211	0	73813579	T	A
1	rs10789368	0	73814159	A	G
1	rs75585778	0	73814198	A	G
1	rs1923211	0	73814908	T	C
1	rs1923212	0	73814973	A	C
1	rs962930	0	73815283	G	T
1	rs10493515	0	73815631	T	G
1	rs117158489	0	73816137	T	C
1	rs1160682	0	73816564	C	T
1	rs2008280	0	73816745	T	C
1	rs6668602	0	73817816	G	A
1	rs10493516	0	73818516	A	G
1	rs142050093	0	73818602	A	T
1	rs2180946	0	73819848	G	A
1	rs1923214	0	73820227	T	A
1	rs2340399	0	73821093	T	C
1	rs2340400	0	73821281	T	C
1	rs6655995	0	73821577	C	A
1	rs6673702	0	73821779	T	G
1	rs12033140	0	73822289	C	T
1	rs10890034	0	73824279	G	A
1	rs10789369	0	73824909	A	G
1	rs188447238	0	73825401	T	A
1	rs6681595	0	73827012	G	T
1	rs10890035	0	73828271	A	G
1	rs148443121	0	73828418	G	A
1	rs7541529	0	73828831	G	T
1	rs1923216	0	73829128	C	T
1	rs1923217	0	73829223	C	T
1	rs1923218	0	73829282	T	C
1	rs6689032	0	73829623	G	C
1	rs7415137	0	73829928	A	G
1	rs10890036	0	73830081	T	C
1	rs79182822	0	73830109	C	T
1	rs117835522	0	73830424	G	T
1	rs1923219	0	73830471	G	A
1	rs75559112	0	73830674	A	G
1	rs2025080	0	73832675	C	T
1	rs6702039	0	73833009	G	C
1	rs10749821	0	73833914	T	C
1	rs11210215	0	73834346	T	C
1	rs911493	0	73834650	T	G
1	rs2340401	0	73835726	T	C
1	rs2340402	0	73835741	G	A
1	rs2340403	0	73835777	C	T
1	rs58253753	0	73835931	G	A
1	rs1923222	0	73836340	C	G
1	rs12034860	0	73836769	A	G
1	rs150101223	0	73837252	G	A
1	rs12128161	0	73837417	C	A
1	rs12128235	0	73837608	C	A
1	rs12117304	0	73837640	T	C
1	rs1923223	0	73839564	T	C
1	rs1923224	0	73839921	T	C
1	rs12406253	0	73840341	C	T
1	rs7554968	0	73840843	T	C
1	rs11210216	0	73842480	A	G
1	rs7544965	0	73842685	C	T
1	rs7516608	0	73843213	T	G
1	rs148461709	0	73843292	A	G
1	rs1923225	0	73843468	T	C
1	rs10890037	0	73845254	A	G
1	rs10749822	0	73845360	T	G
1	rs10732842	0	73845734	A	G
1	rs10736419	0	73845941	T	C
1	rs11210217	0	73846542	A	G
1	rs1923226	0	73846894	C	T
1	rs17503369	0	73847108	T	C
1	rs11210218	0	73847138	G	A
1	rs1923227	0	73847345	G	A
1	rs7546305	0	73847802	C	T
1	rs7515828	0	73848331	T	C
1	rs7546987	0	73848505	C	T
1	rs7547059	0	73848537	C	A
1	rs11581459	0	73848631	A	T
1	rs12135094	0	73848944	C	T
1	rs12120214	0	73848985	G	A
1	rs12127629	0	73848987	A	C
1	rs11210219	0	73849016	G	A
1	rs10789370	0	73849297	G	A
1	rs11210220	0	73849655	T	G
1	rs11210221	0	73849673	T	C
1	rs11210222	0	73849687	T	C
1	rs1923228	0	73849773	T	A
1	rs1923229	0	73849883	T	C
1	rs12718437	0	73851213	A	G
1	rs12718438	0	73851340	G	A
1	rs6671130	0	73851687	T	G
1	rs6671002	0	73851752	A	G
1	rs6671203	0	73851936	A	G
1	rs6673911	0	73852067	T	A
1	rs6673919	0	73852090	T	C
1	rs11210223	0	73852445	C	G
1	rs11210224	0	73852554	T	C
1	rs11210225	0	73852585	G	A
1	rs1923230	0	73852765	T	C
1	rs1923231	0	73852939	T	C
1	rs1923232	0	73853042	C	T
1	rs1923233	0	73853460	C	T
1	rs1923234	0	73853481	G	A
1	rs1923236	0	73853826	T	C
1	rs12044079	0	73854147	C	T
1	rs11210226	0	73854284	A	G
1	rs58391878	0	73854549	T	C
1	rs11210227	0	73855015	C	A
1	rs1338645	0	73855051	G	A
1	rs34547319	0	73855495	T	G
1	rs55994666	0	73856091	A	C
1	rs6701544	0	73856471	T	C
1	rs6704376	0	73856841	T	C
1	rs6704461	0	73856933	T	C
1	rs6689493	0	73857058	C	T
1	rs1984201	0	73857097	T	C
1	rs1856410	0	73857494	A	G
1	rs1338654	0	73857724	G	T
1	rs5015579	0	73857839	G	T
1	rs5015578	0	73857844	A	G
1	rs11809026	0	73858039	C	T
1	rs11805813	0	73858079	A	G
1	rs12744582	0	73858261	T	A
1	rs10493517	0	73858351	G	A
1	rs11805871	0	73858463	A	G
1	rs11809098	0	73858561	C	T
1	rs11809486	0	73858941	C	T
1	rs10890038	0	73859002	T	C
1	rs10890039	0	73859300	G	A
1	rs6696623	0	73859367	C	T
1	rs11210229	0	73860028	A	G
1	rs1923237	0	73860130	A	T
1	rs1923238	0	73860311	A	C
1	rs10493518	0	73860631	G	A
1	rs1249588	0	73861173	A	G
1	rs1338651	0	73861924	C	A
1	rs1338650	0	73862004	G	T
1	rs10159196	0	73863269	C	T
1	rs79033579	0	73863348	C	T
1	rs1572669	0	73863862	A	G
1	rs12567259	0	73864195	A	T
1	rs11210232	0	73864251	C	T
1	rs1885248	0	73865596	C	T
1	rs1885249	0	73865740	A	G
1	rs1885250	0	73865790	G	A
1	rs1885251	0	73866020	G	T
1	rs1805215	0	73866109	A	T
1	rs140836486	0	73866229	T	A
1	rs1416268	0	73866272	T	C
1	rs1416269	0	73866598	A	G
1	rs1923242	0	73867436	C	T
1	rs1923243	0	73868386	A	C
1	rs181599198	0	73868934	T	C
1	rs1923244	0	73869230	T	C
1	rs12035848	0	73870901	G	A
1	rs12043387	0	73871205	A	G
1	rs2340404	0	73873036	A	G
1	rs185423341	0	73873428	A	G
1	rs3964487	0	73873755	A	G
1	rs1316718	0	73874321	G	A
1	rs147381456	0	73874434	A	G
1	rs11210235	0	73878194	T	C
1	rs11210236	0	73879821	C	T
1	rs10465867	0	73880586	T	C
1	rs10465868	0	73880654	A	G
1	rs10465869	0	73880724	C	A
1	rs1475064	0	73882478	A	G
1	rs1475065	0	73882880	A	G
1	rs12731986	0	73884838	C	T
1	rs12044316	0	73884929	G	C
1	rs7553998	0	73886699	T	C
1	rs75734155	0	73887531	G	A
1	rs4557913	0	73887712	T	A
1	rs1361244	0	73887871	G	A
1	rs1338656	0	73888982	T	C
1	rs11210237	0	73889110	T	C
1	rs4354497	0	73889436	C	T
1	rs1416274	0	73889941	T	C
1	rs7521446	0	73890390	T	C
1	rs7519030	0	73890473	A	T
1	rs11210238	0	73890593	G	A
1	rs61765511	0	73890737	C	G
1	rs61765512	0	73890886	C	T
1	rs61765513	0	73890900	G	T
1	rs6678194	0	73891081	G	T
1	rs4998957	0	73891887	G	A
1	rs4636406	0	73892420	G	T
1	rs1538375	0	73892579	A	G
1	rs1538376	0	73892613	A	C
1	rs1416266	0	73892824	C	A
1	rs4406595	0	73893148	T	C
1	rs1338647	0	73893579	G	A
1	rs1338648	0	73893609	G	C
1	rs1338649	0	73893632	T	C
1	rs12033999	0	73893777	C	T
1	rs12569115	0	73894065	G	A
1	rs12562533	0	73894150	T	C
1	rs12565386	0	73894459	C	T
1	rs12563453	0	73894511	A	T
1	rs140727027	0	73894625	C	T
1	rs56060088	0	73894768	G	A
1	rs11580539	0	73896218	A	G
1	rs138984338	0	73896352	T	G
1	rs6672225	0	73897246	T	A
1	rs6669843	0	73897381	A	G
1	rs61765515	0	73897766	C	T
1	rs11210242	0	73897809	C	T
1	rs11210243	0	73898030	C	G
1	rs11210244	0	73898258	G	A
1	rs11577544	0	73899619	T	C
1	rs4523481	0	73899639	C	T
1	rs1572668	0	73899742	A	G
1	rs10749823	0	73900843	C	T
1	rs11210247	0	73900932	T	C
1	rs10749824	0	73900947	G	A
1	rs6688940	0	73901717	T	C
1	rs141406145	0	73902192	A	C
1	rs146154743	0	73902910	A	T
1	rs4537505	0	73902988	C	G
1	rs4369181	0	73904211	G	A
1	rs11210248	0	73904661	G	C
1	rs2095794	0	73904937	A	G
1	rs118022664	0	73905278	C	A
1	rs12033505	0	73905414	A	C
1	rs6679389	0	73905524	A	T
1	rs6676874	0	73908359	C	T
1	rs4287126	0	73908975	T	C
1	rs4113049	0	73909964	A	G
1	rs4113050	0	73910055	T	C
1	rs12747728	0	73910157	G	T
1	rs11210251	0	73912799	C	G
1	rs604654	0	73913689	T	C
1	rs12037168	0	73914157	A	G
1	rs12037275	0	73914608	A	G
1	rs67797316	0	73914756	C	T
1	rs372375969	0	73916356	G	C
1	rs10890040	0	73916446	C	A
1	rs59454304	0	73916543	T	A
1	rs11807366	0	73916648	A	G
1	rs1500429	0	73917111	A	C
1	rs628933	0	73917247	G	T
1	rs79729550	0	73917672	T	C
1	rs12073546	0	73918480	T	G
1	rs664487	0	73918554	G	C
1	rs557855	0	73919013	C	T
1	rs12029861	0	73919230	G	A
1	rs11210252	0	73919673	G	A
1	rs647959	0	73919925	G	T
1	rs647478	0	73920040	G	A
1	rs501899	0	73920352	T	C
1	rs531924	0	73921303	T	C
1	rs1392582	0	73921603	T	A
1	rs1392583	0	73921761	A	C
1	rs1846727	0	73921819	C	T
1	rs564056	0	73922528	T	A
1	rs4282756	0	73923349	C	T
1	rs1500430	0	73924424	C	T
1	rs536029	0	73925090	G	A
1	rs117881120	0	73925189	C	T
1	rs496819	0	73926572	T	C
1	rs12039430	0	73926994	A	T
1	rs4503303	0	73927867	A	T
1	rs528200	0	73928755	T	A
1	rs118139952	0	73929011	T	A
1	rs505725	0	73930405	C	A
1	rs622421	0	73930493	A	G
1	rs511175	0	73930988	T	C
1	rs150653262	0	73931300	A	G
1	rs11210254	0	73931595	G	C
1	rs79266775	0	73931635	T	C
1	rs11210255	0	73931737	G	A
1	rs11210256	0	73931851	G	A
1	rs1338646	0	73932451	G	A
1	rs12140865	0	73932886	A	C
1	rs76185406	0	73933077	C	T
1	rs12141936	0	73933930	A	G
1	rs538159	0	73934273	T	A
1	rs11210257	0	73934633	A	C
1	rs11210258	0	73934725	T	A
1	rs11210259	0	73935251	G	A
1	rs4353039	0	73935884	G	A
1	rs4285657	0	73935897	T	A
1	rs4361942	0	73935978	C	G
1	rs614131	0	73937695	C	T
1	rs17570390	0	73938246	T	C
1	rs1416267	0	73939302	C	A
1	rs12754690	0	73939898	C	T
1	rs6698993	0	73940676	T	A
1	rs6701520	0	73940718	T	C
1	rs11210261	0	73941881	C	A
1	rs11210263	0	73942894	C	T
1	rs35079701	0	73943383	A	C
1	rs1578022	0	73944277	C	G
1	rs12239956	0	73944904	T	A
1	rs1501483	0	73945480	C	T
1	rs116873983	0	73945550	A	T
1	rs666532	0	73945826	G	T
1	rs580742	0	73946461	C	T
1	rs1697229	0	73947094	G	A
1	rs66553711	0	73951310	C	T
1	rs9425120	0	73951515	C	T
1	rs7513375	0	73952123	C	A
1	rs75407229	0	73954277	A	T
1	rs113734310	0	73954461	C	T
1	rs1067872	0	73954939	C	T
1	rs11589271	0	73956385	G	T
1	rs527068	0	73956490	C	T
1	rs61765555	0	73957815	C	T
1	rs1021756	0	73958086	G	T
1	rs477278	0	73958578	C	T
1	rs12139950	0	73959879	G	A
1	rs1546271	0	73960825	A	G
1	rs71655410	0	73961154	C	G
1	rs11210266	0	73964312	G	T
1	rs76585750	0	73964673	C	T
1	rs10789373	0	73965869	G	C
1	rs871819	0	73966712	G	A
1	rs11800984	0	73967329	A	C
1	rs118077881	0	73968430	G	A
1	rs7416650	0	73969936	G	A
1	rs2173735	0	73971450	T	C
1	rs12023234	0	73972638	G	A
1	rs7530705	0	73972994	C	A
1	rs150289288	0	73973298	T	C
1	rs12742409	0	73974388	C	T
1	rs10465817	0	73975686	A	C
1	rs7534840	0	73975758	A	G
1	rs12026485	0	73977107	T	G
1	rs4361946	0	73981238	T	C
1	rs4384177	0	73982084	G	T
1	rs75712244	0	73982188	G	T
1	rs12757636	0	73982713	C	T
1	rs78556157	0	73982975	T	C
1	rs11210274	0	73983073	G	T
1	rs477870	0	73983290	T	A
1	rs61605983	0	73985364	A	G
1	rs2341392	0	73986097	G	A
1	rs146352481	0	73987415	A	C
1	rs1338653	0	73987608	T	C
1	rs4649985	0	73987921	G	A
1	rs686775	0	73988045	G	A
1	rs12042444	0	73988149	C	T
1	rs74561992	0	73989195	C	T
1	rs145441834	0	73989794	T	A
1	rs117982063	0	73989879	C	T
1	rs1604350	0	73991651	G	C
1	rs11210276	0	73991792	T	G
1	rs138404739	0	73993014	C	T
1	rs10890042	0	73993804	G	T
1	rs10890043	0	73993876	T	C
1	rs7519147	0	73994416	C	T
1	rs1501485	0	73995259	A	G
1	rs1501486	0	73995489	C	T
1	rs12743343	0	73995916	T	C
1	rs1501488	0	73996208	T	C
1	rs1501489	0	73996293	T	C
1	rs7523027	0	73996658	T	C
1	rs10890045	0	73997624	T	C
1	rs10749825	0	73997850	C	G
1	rs138649282	0	73999486	G	A
1	rs12048330	0	73999568	C	T
1	rs1604349	0	74000243	G	A
1	rs2173736	0	74000322	G	A
1	rs10736420	0	74000649	C	T
1	rs12043079	0	74001297	A	G
1	rs1121232	0	74002481	T	G
1	rs1121231	0	74002528	G	T
1	rs2879989	0	74003312	T	C
1	rs12038415	0	74003787	G	A
1	rs146249171	0	74003789	C	T
1	rs139582777	0	74004055	A	T
1	rs6695200	0	74004284	T	C
1	rs7520239	0	74005206	C	T
1	rs2173895	0	74005504	A	T
1	rs7538462	0	74007363	A	G
1	rs7543450	0	74007721	T	C
1	rs7551145	0	74007743	G	C
1	rs7551153	0	74007768	G	T
1	rs12091246	0	74008198	A	G
1	rs12086900	0	74008854	T	C
1	rs10890046	0	74011492	T	A
1	rs10890047	0	74011554	T	G
1	rs1393012	0	74011693	G	A
1	rs118147757	0	74014058	G	A
1	rs978616	0	74015082	G	A
1	rs1604348	0	74016652	G	T
1	rs2062664	0	74017178	T	C
1	rs34411050	0	74017548	T	C
1	rs1501482	0	74018481	T	C
1	rs67805078	0	74018993	G	T
1	rs1846939	0	74019038	T	C
1	rs1501481	0	74019251	A	G
1	rs143324795	0	74019571	T	G
1	rs12023265	0	74020011	A	G
1	rs9661557	0	74020563	C	T
1	rs72678448	0	74020749	G	A
1	rs12045728	0	74021762	G	T
1	rs6669337	0	74022034	A	C
1	rs17094026	0	74023084	T	A
1	rs1604347	0	74023504	A	G
1	rs1604346	0	74023548	G	A
1	rs12023177	0	74023631	T	C
1	rs141960856	0	74023917	T	C
1	rs2088764	0	74025108	G	A
1	rs79827281	0	74025364	T	C
1	rs959414	0	74026114	T	G
1	rs75064436	0	74026792	T	G
1	rs35105379	0	74027486	G	A
1	rs139023090	0	74028515	A	G
1	rs12033289	0	74028580	C	T
1	rs10890048	0	74028673	T	A
1	rs11210285	0	74028873	T	C
1	rs11210286	0	74029349	T	C
1	rs34475691	0	74029671	C	T
1	rs10890049	0	74030449	C	A
1	rs191226442	0	74030571	T	G
1	rs1360243	0	74030787	G	T
1	rs12026912	0	74032534	T	G
1	rs12060939	0	74033051	G	C
1	rs79925682	0	74033265	A	G
1	rs7542499	0	74033340	A	C
1	rs12737220	0	74033552	G	T
1	rs75054708	0	74034164	A	T
1	rs978433	0	74035041	T	C
1	rs1854643	0	74036009	A	G
1	rs11210288	0	74038223	T	C
1	rs1854644	0	74038928	C	A
1	rs6694107	0	74039267	T	G
1	rs7512635	0	74039936	G	A
1	rs1329988	0	74040961	A	G
1	rs1329989	0	74041079	A	G
1	rs12025606	0	74041576	T	C
1	rs12029032	0	74041715	A	G
1	rs7542794	0	74042455	C	T
1	rs10890050	0	74042517	G	A
1	rs2173894	0	74042529	T	C
1	rs10890051	0	74042635	A	G
1	rs10890052	0	74042679	G	T
1	rs11210289	0	74042928	T	C
1	rs11210290	0	74043621	G	A
1	rs12134850	0	74044272	C	G
1	rs12134913	0	74044456	C	T
1	rs7546677	0	74045119	A	C
1	rs76210885	0	74045313	C	A
1	rs142966480	0	74045315	C	T
1	rs1576438	0	74046452	G	A
1	rs6703341	0	74047183	T	C
1	rs68057546	0	74047348	C	T
1	rs61767168	0	74047756	T	A
1	rs146341841	0	74048060	T	A
1	rs4650213	0	74048577	G	C
1	rs4649988	0	74048649	C	T
1	rs74534600	0	74049063	C	T
1	rs6670259	0	74049372	G	C
1	rs34958636	0	74050114	G	C
1	rs6662867	0	74050603	A	C
1	rs11210292	0	74053623	C	G
1	rs2341260	0	74054060	C	T
1	rs4571924	0	74054123	C	T
1	rs11210293	0	74054298	G	A
1	rs7546041	0	74055240	A	G
1	rs11210295	0	74055897	T	G
1	rs1329990	0	74057098	A	C
1	rs11210296	0	74057540	G	T
1	rs6703007	0	74057638	T	C
1	rs6700402	0	74057686	A	G
1	rs6666312	0	74058566	G	A
1	rs12123673	0	74058628	G	A
1	rs1360244	0	74058924	T	C
1	rs12746555	0	74059329	T	C
1	rs12726518	0	74059330	G	A
1	rs1411281	0	74060375	C	T
1	rs11210297	0	74060644	A	G
1	rs6667503	0	74060933	T	C
1	rs1411282	0	74061909	T	A
1	rs11210298	0	74061956	G	A
1	rs1556193	0	74062367	C	T
1	rs185543697	0	74063184	G	A
1	rs34805515	0	74063624	A	G
1	rs10159403	0	74065263	C	T
1	rs142148863	0	74065892	C	T
1	rs4650214	0	74066162	T	C
1	rs1604135	0	74066853	C	T
1	rs1604136	0	74066907	A	G
1	rs1604137	0	74066989	T	A
1	rs2088765	0	74067012	T	A
1	rs11210300	0	74067414	A	G
1	rs10890054	0	74067804	G	C
1	rs6671075	0	74068327	A	C
1	rs10159060	0	74068387	G	A
1	rs1566585	0	74069017	A	C
1	rs7517062	0	74069273	C	T
1	rs7520447	0	74070342	C	T
1	rs4540593	0	74070609	T	C
1	rs12057619	0	74071388	C	T
1	rs6684815	0	74072307	A	T
1	rs10890055	0	74072818	C	A
1	rs6675727	0	74073343	C	T
1	rs11210301	0	74073395	T	A
1	rs11210302	0	74073403	C	G
1	rs11210303	0	74074004	T	A
1	rs11210304	0	74074098	A	G
1	rs148624564	0	74074357	A	T
1	rs12143351	0	74075689	A	G
1	rs11210305	0	74075811	C	T
1	rs11210306	0	74076528	G	A
1	rs12047954	0	74076707	A	G
1	rs4650219	0	74077150	C	T
1	rs7540134	0	74077588	T	C
1	rs1952648	0	74078323	G	A
1	rs10890056	0	74078641	A	G
1	rs2134094	0	74078828	C	T
1	rs10890057	0	74078900	T	C
1	rs12134636	0	74079554	G	A
1	rs10890058	0	74079766	C	G
1	rs1576439	0	74080156	T	C
1	rs1604352	0	74081123	C	T
1	rs1576437	0	74081154	T	C
1	rs67682924	0	74081198	T	A
1	rs10749826	0	74081430	C	T
1	rs6424554	0	74081912	T	C
1	rs12137601	0	74082230	G	A
1	rs6424555	0	74082375	T	C
1	rs4650220	0	74082593	C	T
1	rs4339816	0	74082874	C	A
1	rs4339817	0	74082882	C	T
1	rs2341263	0	74083035	C	T
1	rs2879990	0	74083054	C	T
1	rs2102123	0	74083325	A	G
1	rs2102124	0	74083380	G	A
1	rs115811684	0	74083684	C	G
1	rs1576436	0	74083804	G	T
1	rs12094688	0	74084001	T	G
1	rs10159097	0	74084219	T	C
1	rs12139801	0	74084557	G	A
1	rs10157198	0	74084595	A	G
1	rs12143730	0	74084598	T	A
1	rs10157205	0	74084664	A	G
1	rs11210308	0	74084868	C	A
1	rs12125883	0	74085050	C	G
1	rs60610367	0	74085082	C	T
1	rs11210309	0	74085175	A	C
1	rs12096286	0	74085299	T	G
1	rs12060012	0	74085302	A	G
1	rs12060055	0	74085409	A	C
1	rs12060140	0	74085565	A	G
1	rs12096458	0	74085646	T	C
1	rs11210312	0	74085675	C	T
1	rs1576435	0	74085769	A	C
1	rs1576434	0	74085930	A	G
1	rs1576433	0	74085955	A	C
1	rs1576432	0	74086170	G	A
1	rs10789375	0	74086332	C	A
1	rs10890059	0	74086354	G	A
1	rs11210313	0	74086504	A	C
1	rs11210314	0	74086609	A	G
1	rs72641162	0	74086612	C	G
1	rs11210316	0	74086762	T	C
1	rs1329984	0	74086841	C	T
1	rs1411280	0	74086973	A	G
1	rs1411279	0	74086988	G	A
1	rs1411278	0	74087021	G	C
1	rs1411277	0	74087160	C	T
1	rs117974171	0	74087491	A	G
1	rs11210317	0	74087657	T	G
1	rs10890060	0	74087755	A	G
1	rs140614241	0	74087827	A	C
1	rs72680206	0	74087990	T	C
1	rs6703116	0	74088019	A	C
1	rs10890061	0	74088380	C	T
1	rs118142308	0	74088594	C	T
1	rs11210318	0	74088750	A	T
1	rs76422410	0	74088799	C	T
1	rs12142476	0	74088827	T	G
1	rs10890062	0	74088886	G	A
1	rs11210319	0	74089196	T	C
1	rs12117116	0	74089353	A	G
1	rs1329982	0	74089892	C	G
1	rs12047905	0	74090215	T	C
1	rs78938527	0	74090296	C	T
1	rs11210320	0	74090402	T	G
1	rs77768696	0	74090463	C	T
1	rs1952647	0	74090796	A	C
1	rs1952646	0	74090957	T	C
1	rs1952645	0	74091104	T	C
1	rs1952644	0	74091160	A	C
1	rs1360242	0	74091271	T	C
1	rs1360241	0	74091543	A	C
1	rs4650221	0	74091548	C	T
1	rs1576431	0	74091995	C	A
1	rs6668347	0	74092066	A	G
1	rs77930571	0	74092349	G	C
1	rs1576430	0	74092424	T	G
1	rs1576429	0	74092495	G	A
1	rs1576428	0	74093259	C	T
1	rs1576427	0	74093417	G	A
1	rs10890063	0	74094854	T	C
1	rs79051632	0	74095978	A	T
1	rs1952643	0	74096615	G	A
1	rs7524524	0	74097006	T	C
1	rs12046068	0	74097497	G	A
1	rs1576426	0	74098633	C	T
1	rs1329981	0	74098899	C	T
1	rs11210321	0	74098978	C	G
1	rs12410714	0	74099273	G	A
1	rs146423400	0	74100138	G	C
1	rs12049074	0	74100623	G	A
1	rs10890064	0	74100671	T	A
1	rs1329992	0	74103113	G	A
1	rs6424557	0	74104126	G	T
1	rs191975694	0	74105661	A	G
1	rs6680131	0	74106106	A	G
1	rs6683123	0	74106487	T	G
1	rs1329987	0	74107316	T	A
1	rs1329986	0	74107985	T	C
1	rs1329985	0	74108328	A	G
1	rs1009146	0	74108971	T	C
1	rs7553862	0	74109213	G	A
1	rs7367782	0	74109744	T	C
1	rs6424558	0	74109767	C	T
1	rs10157788	0	74110629	C	T
1	rs10157802	0	74110649	G	A
1	rs138555427	0	74111687	A	T
1	rs4565655	0	74111698	G	A
1	rs4361947	0	74112247	A	G
1	rs10890065	0	74112610	G	T
1	rs4606267	0	74112883	G	A
1	rs4367755	0	74113031	A	C
1	rs77569555	0	74113692	G	T
1	rs4610956	0	74114789	G	A
1	rs4271157	0	74115104	T	C
1	rs7546056	0	74115466	A	G
1	rs9425011	0	74115482	T	C
1	rs9425122	0	74115945	T	A
1	rs192182811	0	74116858	C	T
1	rs1497851	0	74117056	T	G
1	rs141090384	0	74120709	C	T
1	rs150138285	0	74121779	A	T
1	rs1497848	0	74123576	C	T
1	rs12037153	0	74123885	T	C
1	rs1353672	0	74124430	G	A
1	rs4451508	0	74124656	G	A
1	rs4638066	0	74124851	T	C
1	rs4396074	0	74125147	G	A
1	rs4382664	0	74125920	T	C
1	rs1603652	0	74126598	A	T
1	rs9425123	0	74129905	A	G
1	rs4649989	0	74131469	A	G
1	rs9425124	0	74131749	A	G
1	rs140394715	0	74132213	G	T
1	rs4650222	0	74133041	A	G
1	rs7544143	0	74133616	T	G
1	rs150878559	0	74134013	C	T
1	rs10158329	0	74134602	T	A
1	rs9425125	0	74136892	G	A
1	rs6686422	0	74137450	T	C
1	rs6424560	0	74137493	T	A
1	rs6674198	0	74138048	C	T
1	rs4617355	0	74138765	A	G
1	rs11210325	0	74139105	C	T
1	rs9425012	0	74139340	G	A
1	rs1497853	0	74139796	G	T
1	rs4584347	0	74141838	C	T
1	rs1073099	0	74142926	T	C
1	rs117587995	0	74143418	G	A
1	rs34293871	0	74143672	G	A
1	rs9425014	0	74145078	G	A
1	rs4431793	0	74145595	A	G
1	rs4431794	0	74145730	A	G
1	rs4456054	0	74145896	T	A
1	rs2221052	0	74147300	C	T
1	rs9425015	0	74147640	T	C
1	rs9425016	0	74147660	T	C
1	rs1603653	0	74147828	C	G
1	rs4364822	0	74147893	A	G
1	rs11210326	0	74148537	G	A
1	rs36142686	0	74149555	A	G
1	rs11210327	0	74149583	C	T
1	rs11210328	0	74149647	C	T
1	rs9425017	0	74150050	C	T
1	rs4478768	0	74151090	T	G
1	rs2880289	0	74151316	G	A
1	rs12048991	0	74156361	T	A
1	rs9425018	0	74157007	C	T
1	rs77517352	0	74157185	T	C
1	rs4326578	0	74157945	A	G
1	rs36125960	0	74158395	G	T
1	rs2342207	0	74158592	T	C
1	rs7515628	0	74159941	A	T
1	rs4233107	0	74160428	G	A
1	rs61098566	0	74160847	G	T
1	rs1353667	0	74161292	C	T
1	rs140088747	0	74162840	G	A
1	rs141909065	0	74162847	T	C
1	rs1497841	0	74163209	G	A
1	rs11576660	0	74163442	T	C
1	rs4633235	0	74164065	T	C
1	rs9425019	0	74164294	C	G
1	rs3738118	0	74165361	A	G
1	rs3738117	0	74165362	C	G
1	rs3738116	0	74165396	C	T
1	rs12123213	0	74165735	A	G
1	rs4291455	0	74166048	T	C
1	rs4650224	0	74166959	G	A
1	rs6677431	0	74167095	G	A
1	rs6677643	0	74167229	G	A
1	rs9425126	0	74167309	C	T
1	rs6672593	0	74168400	T	C
1	rs9425127	0	74168656	T	C
1	rs9425128	0	74169283	C	T
1	rs1909067	0	74170011	C	T
1	rs4451506	0	74170438	A	T
1	rs12145301	0	74170796	G	A
1	rs12760435	0	74170976	C	T
1	rs140590919	0	74171552	G	A
1	rs10890066	0	74171786	T	G
1	rs10789376	0	74172093	T	A
1	rs7550532	0	74173193	G	A
1	rs76771725	0	74173336	G	A
1	rs7540734	0	74173502	A	G
1	rs1497840	0	74174778	G	A
1	rs6662778	0	74174808	C	T
1	rs4630083	0	74175290	A	G
1	rs9425129	0	74175497	C	G
1	rs11210329	0	74175571	T	A
1	rs7412683	0	74175798	C	G
1	rs17515948	0	74176106	A	G
1	rs10493519	0	74178107	G	A
1	rs6692022	0	74179179	T	C
1	rs148620276	0	74179254	T	C
1	rs952930	0	74183266	A	G
1	rs7515492	0	74183738	T	C
1	rs72680263	0	74184227	C	T
1	rs12032969	0	74184350	T	C
1	rs2341264	0	74184409	C	T
1	rs10890067	0	74185207	C	T
1	rs56024645	0	74185569	C	T
1	rs2341265	0	74186429	C	T
1	rs10890068	0	74187343	G	A
1	rs11210333	0	74187665	T	G
1	rs7554779	0	74188546	A	G
1	rs7543292	0	74188579	C	A
1	rs4644448	0	74189323	C	A
1	rs4372201	0	74189764	A	G
1	rs11526574	0	74189777	A	G
1	rs7549433	0	74190420	C	A
1	rs12129428	0	74190747	T	C
1	rs10890069	0	74191352	C	A
1	rs10890070	0	74191372	T	C
1	rs72680271	0	74191416	G	A
1	rs12076475	0	74191511	T	G
1	rs78585798	0	74191796	A	G
1	rs79855077	0	74192689	T	A
1	rs12750968	0	74193940	C	T
1	rs76223155	0	74193979	C	T
1	rs75742628	0	74193983	G	A
1	rs140803544	0	74196494	A	C
1	rs10890071	0	74196781	G	A
1	rs10890072	0	74196898	A	G
1	rs11210334	0	74197008	A	G
1	rs7531876	0	74197538	G	A
1	rs76634635	0	74198474	C	A
1	rs1391290	0	74198533	G	A
1	rs1603651	0	74199188	G	C
1	rs114247478	0	74200519	G	T
1	rs10789377	0	74200925	G	A
1	rs1874730	0	74201224	G	C
1	rs7522587	0	74201309	C	T
1	rs10890073	0	74201562	A	G
1	rs60949630	0	74201821	C	A
1	rs1603650	0	74203735	T	C
1	rs1603649	0	74203867	C	T
1	rs2030021	0	74204148	T	C
1	rs11210335	0	74204559	A	C
1	rs1580777	0	74204980	G	T
1	rs1580776	0	74204988	A	T
1	rs12046476	0	74205120	A	G
1	rs55669459	0	74206065	G	T
1	rs6424563	0	74206079	C	T
1	rs12410574	0	74206576	A	G
1	rs10890074	0	74206662	G	A
1	rs12731999	0	74206692	T	A
1	rs11210336	0	74207004	T	G
1	rs1546205	0	74207768	G	A
1	rs1497844	0	74208031	T	C
1	rs1463801	0	74208248	G	T
1	rs117780070	0	74208382	G	A
1	rs6673621	0	74208480	C	T
1	rs11210337	0	74208548	A	G
1	rs12044240	0	74208574	A	G
1	rs17094289	0	74208967	A	C
1	rs1546204	0	74209133	G	A
1	rs1463800	0	74209254	A	C
1	rs4649991	0	74209364	T	A
1	rs17487645	0	74210751	A	G
1	rs58742045	0	74212830	A	T
1	rs74093318	0	74212946	T	A
1	rs12045842	0	74212998	T	C
1	rs11590979	0	74213129	A	G
1	rs10789378	0	74213478	T	A
1	rs1846142	0	74213884	C	T
1	rs74093321	0	74214613	G	T
1	rs11210340	0	74215037	T	C
1	rs11210342	0	74215528	C	G
1	rs72682110	0	74215574	C	T
1	rs12048881	0	74216184	T	G
1	rs6683170	0	74216546	C	T
1	rs74093325	0	74217252	C	G
1	rs117895762	0	74217368	A	G
1	rs77479572	0	74217719	A	T
1	rs6704517	0	74218040	T	A
1	rs4650226	0	74219037	C	G
1	rs12088506	0	74219038	G	A
1	rs3947376	0	74219498	A	C
1	rs17094315	0	74220383	C	T
1	rs10890076	0	74220580	C	T
1	rs11210343	0	74220796	G	A
1	rs6666961	0	74221891	A	G
1	rs145826473	0	74223383	T	C
1	rs1391288	0	74223965	A	C
1	rs12129561	0	74224444	C	T
1	rs2133001	0	74224730	G	A
1	rs12023556	0	74224755	T	C
1	rs2342208	0	74225534	C	T
1	rs2342209	0	74225658	G	A
1	rs2342210	0	74225784	C	T
1	rs6701802	0	74226794	C	A
1	rs1353670	0	74227271	T	C
1	rs1353669	0	74227302	T	C
1	rs7554706	0	74227394	C	T
1	rs57052059	0	74228109	G	A
1	rs6424564	0	74228170	T	C
1	rs6680989	0	74228366	G	A
1	rs12066010	0	74230279	A	T
1	rs2133000	0	74230332	T	A
1	rs72682144	0	74230555	T	C
1	rs7539595	0	74232242	T	G
1	rs1874729	0	74232457	C	G
1	rs10518430	0	74232571	C	T
1	rs11210345	0	74233726	T	C
1	rs12733894	0	74233871	A	G
1	rs12028145	0	74234094	T	C
1	rs4650227	0	74234635	G	A
1	rs7531779	0	74234712	T	A
1	rs7518173	0	74235396	C	T
1	rs1532480	0	74236278	G	T
1	rs12403088	0	74236492	G	T
1	rs2132999	0	74236657	G	A
1	rs144537059	0	74237231	A	C
1	rs77159319	0	74238450	T	C
1	rs147779498	0	74239695	T	C
1	rs4650228	0	74239827	A	G
1	rs147001826	0	74239865	G	T
1	rs55791434	0	74240543	C	A
1	rs149389410	0	74240720	T	A
1	rs7537401	0	74241248	C	T
1	rs2342211	0	74243377	G	A
1	rs149702607	0	74243628	G	A
1	rs12122237	0	74243663	T	C
1	rs10493521	0	74244396	C	A
1	rs4649992	0	74246882	C	T
1	rs4650230	0	74247134	T	G
1	rs17094377	0	74247739	G	A
1	rs117461927	0	74248842	A	G
1	rs117843182	0	74249014	C	G
1	rs1874731	0	74249035	T	C
1	rs4650231	0	74249523	C	A
1	rs4650232	0	74249600	G	C
1	rs75191923	0	74250062	A	G
1	rs4147207	0	74251125	C	T
1	rs1817986	0	74251304	A	T
1	rs1817985	0	74251305	A	T
1	rs77917978	0	74252178	T	C
1	rs2880291	0	74252336	C	G
1	rs12129729	0	74252659	A	C
1	rs117912696	0	74255150	G	T
1	rs57929463	0	74255231	C	T
1	rs74093357	0	74256942	T	A
1	rs2342213	0	74258672	T	C
1	rs1463799	0	74259722	C	T
1	rs1497842	0	74259955	G	C
1	rs1353668	0	74260532	A	C
1	rs1391287	0	74260547	A	G
1	rs11210349	0	74263212	C	T
1	rs1340433	0	74263934	G	T
1	rs1340430	0	74264128	A	G
1	rs1340429	0	74264228	A	G
1	rs7547438	0	74265298	C	T
1	rs61776223	0	74265340	T	A
1	rs7514189	0	74265483	A	T
1	rs7516730	0	74265891	A	T
1	rs7527637	0	74266435	G	A
1	rs12039447	0	74266781	T	C
1	rs1037519	0	74267230	T	C
1	rs10890078	0	74267802	T	C
1	rs10493523	0	74268356	C	G
1	rs143589624	0	74268520	A	G
1	rs12405455	0	74269161	G	A
1	rs2047402	0	74269313	T	A
1	rs699819	0	74269781	C	G
1	rs1340443	0	74271482	A	G
1	rs1811517	0	74272303	G	A
1	rs142816111	0	74272725	A	G
1	rs12117315	0	74272921	C	T
1	rs12136815	0	74272951	T	C
1	rs17577526	0	74273516	C	T
1	rs10493524	0	74274122	A	C
1	rs12407612	0	74275657	G	C
1	rs2342214	0	74277427	T	C
1	rs12039842	0	74277734	T	C
1	rs1378045	0	74277783	C	T
1	rs979255	0	74278166	T	C
1	rs17094420	0	74278494	C	A
1	rs116940251	0	74278639	T	G
1	rs12081251	0	74279053	G	A
1	rs826369	0	74279635	C	T
1	rs1417263	0	74280334	C	G
1	rs7513302	0	74281305	G	A
1	rs11210351	0	74282262	A	T
1	rs12044794	0	74282868	T	C
1	rs12057435	0	74284076	A	G
1	rs116781935	0	74284521	G	A
1	rs80340420	0	74284799	G	T
1	rs1353674	0	74285921	T	C
1	rs10890079	0	74286408	C	T
1	rs1340446	0	74288195	G	A
1	rs1340445	0	74288197	T	C
1	rs984234	0	74288468	G	T
1	rs138948831	0	74289019	G	A
1	rs861149	0	74289119	T	C
1	rs1497856	0	74289939	C	G
1	rs10890080	0	74290870	G	A
1	rs41421646	0	74291323	C	T
1	rs1340444	0	74291780	G	A
1	rs11210352	0	74291800	C	A
1	rs699808	0	74292331	T	C
1	rs706011	0	74294214	T	C
1	rs1340442	0	74294976	A	G
1	rs699811	0	74295398	C	T
1	rs17094439	0	74295468	T	A
1	rs75102042	0	74297489	T	C
1	rs12411120	0	74297678	T	C
1	rs17094440	0	74297861	G	A
1	rs1948615	0	74298228	T	C
1	rs2016423	0	74298254	G	T
1	rs6671711	0	74298880	A	C
1	rs17578280	0	74299064	A	G
1	rs142556900	0	74299198	A	G
1	rs144064827	0	74299211	G	A
1	rs12401808	0	74299658	T	C
1	rs12410805	0	74299988	G	A
1	rs11210353	0	74300016	T	C
1	rs114617544	0	74300725	G	C
1	rs1902087	0	74301539	T	C
1	rs1671060	0	74301699	A	G
1	rs61776243	0	74302012	G	A
1	rs66760907	0	74302417	A	C
1	rs74926794	0	74303128	A	G
1	rs77914515	0	74303994	C	T
1	rs76569494	0	74304247	G	T
1	rs6674402	0	74305156	A	T
1	rs6685725	0	74305210	G	A
1	rs6662170	0	74305359	C	A
1	rs10789379	0	74305670	C	T
1	rs77531331	0	74306585	G	A
1	rs10890081	0	74307742	C	T
1	rs35165660	0	74307843	A	G
1	rs77045344	0	74308213	A	G
1	rs7541029	0	74308404	T	C
1	rs78541939	0	74309161	T	C
1	rs977522	0	74309443	G	T
1	rs1768648	0	74310268	C	G
1	rs10789380	0	74310761	C	T
1	rs115375943	0	74311024	C	T
1	rs4650233	0	74311152	A	G
1	rs74095608	0	74311748	A	C
1	rs2792073	0	74311966	G	A
1	rs11210354	0	74312117	G	A
1	rs6664685	0	74313400	G	A
1	rs12408517	0	74313763	C	T
1	rs1671051	0	74314215	A	C
1	rs113167132	0	74314430	G	A
1	rs3856034	0	74314477	G	A
1	rs148078771	0	74317276	T	G
1	rs12405907	0	74318284	A	G
1	rs11210355	0	74319154	C	G
1	rs72683877	0	74321061	T	C
1	rs1454610	0	74321238	A	G
1	rs1340439	0	74321808	C	T
1	rs921717	0	74321859	A	G
1	rs921718	0	74321867	C	T
1	rs12035249	0	74322237	T	C
1	rs114402242	0	74322743	G	A
1	rs12036352	0	74323287	T	C
1	rs12046593	0	74323399	C	A
1	rs17578476	0	74323957	C	A
1	rs12040443	0	74324054	A	G
1	rs1454612	0	74325405	C	T
1	rs1454613	0	74325467	C	A
1	rs17094489	0	74325809	G	A
1	rs17094491	0	74325845	C	T
1	rs958820	0	74326154	T	C
1	rs11210356	0	74326484	A	G
1	rs7519992	0	74327078	A	G
1	rs7520000	0	74327108	A	G
1	rs2124033	0	74327371	G	A
1	rs1671053	0	74327626	C	A
1	rs7523081	0	74327707	T	G
1	rs1378046	0	74328629	G	A
1	rs117847364	0	74329054	G	A
1	rs12033301	0	74329295	G	A
1	rs1340440	0	74329368	G	A
1	rs1454614	0	74329404	G	C
1	rs6659748	0	74329508	C	T
1	rs6675003	0	74329827	A	G
1	rs12086196	0	74330608	A	G
1	rs12081419	0	74330640	T	A
1	rs12096456	0	74330647	C	T
1	rs1545564	0	74331182	G	A
1	rs4649994	0	74331525	A	T
1	rs12406213	0	74331887	G	A
1	rs6669598	0	74331961	C	T
1	rs2343093	0	74332207	A	C
1	rs146038063	0	74333358	G	A
1	rs6697032	0	74333503	G	A
1	rs11210357	0	74333708	C	T
1	rs10890083	0	74335353	A	G
1	rs61778061	0	74335419	C	T
1	rs7534619	0	74336375	T	A
1	rs10789381	0	74336445	T	C
1	rs10458581	0	74336464	A	G
1	rs10890084	0	74336737	T	C
1	rs2343094	0	74337002	G	A
1	rs567418843	0	74337005	A	G
1	rs1158405	0	74337258	A	G
1	rs3964041	0	74337600	A	G
1	rs7545797	0	74337673	G	A
1	rs7524030	0	74337690	C	A
1	rs7537932	0	74337712	A	C
1	rs10789382	0	74337737	A	G
1	rs4300178	0	74337810	C	T
1	rs10458582	0	74337816	A	G
1	rs10458583	0	74337985	G	T
1	rs10458584	0	74338103	A	C
1	rs61778062	0	74338189	C	T
1	rs17094522	0	74338239	G	T
1	rs6672527	0	74338530	C	T
1	rs1979216	0	74338975	G	T
1	rs11210359	0	74339167	G	A
1	rs17094526	0	74339731	C	T
1	rs12079619	0	74339775	T	G
1	rs11210360	0	74339794	A	G
1	rs11210361	0	74339944	T	C
1	rs12085584	0	74340017	A	T
1	rs7545016	0	74340541	A	G
1	rs7545026	0	74340578	A	G
1	rs7549862	0	74340819	T	G
1	rs35900026	0	74342010	A	T
1	rs1160782	0	74342400	G	A
1	rs12401749	0	74343194	C	T
1	rs967881	0	74343741	G	A
1	rs17520168	0	74344519	T	C
1	rs17094536	0	74344637	T	A
1	rs17579506	0	74344710	T	C
1	rs17579548	0	74345293	G	A
1	rs1551391	0	74345462	A	G
1	rs1551392	0	74345593	T	C
1	rs2014651	0	74345867	G	A
1	rs968173	0	74345936	T	G
1	rs1963248	0	74346006	G	T
1	rs2124032	0	74346157	G	A
1	rs17094545	0	74346254	C	T
1	rs1023862	0	74346867	C	T
1	rs17094551	0	74347383	G	A
1	rs12083576	0	74347671	T	C
1	rs79902855	0	74348167	G	A
1	rs71655422	0	74348406	A	G
1	rs17094561	0	74348680	T	C
1	rs11210362	0	74348714	G	T
1	rs17094565	0	74348796	A	T
1	rs34446943	0	74349201	A	C
1	rs12060383	0	74349572	C	T
1	rs11210363	0	74349846	G	A
1	rs11210364	0	74350248	A	G
1	rs6662779	0	74351328	A	C
1	rs6701825	0	74351982	C	T
1	rs1340436	0	74352113	G	A
1	rs72685809	0	74352555	A	G
1	rs72685810	0	74352843	C	T
1	rs12091914	0	74353094	T	C
1	rs75787255	0	74354055	A	G
1	rs6700377	0	74354806	G	A
1	rs6700775	0	74355110	G	A
1	rs6700787	0	74355133	G	A
1	rs1340423	0	74356551	C	T
1	rs77155663	0	74356954	C	T
1	rs79008435	0	74357094	T	A
1	rs6696503	0	74357099	A	G
1	rs2789708	0	74357210	T	A
1	rs2792075	0	74357362	C	T
1	rs80151537	0	74357443	G	C
1	rs2034760	0	74357555	C	T
1	rs117152652	0	74357621	G	A
1	rs75414410	0	74358141	G	C
1	rs72685814	0	74358751	G	A
1	rs78570950	0	74358830	C	G
1	rs72954138	0	74359097	A	T
1	rs72685815	0	74359460	A	G
1	rs78766678	0	74359474	G	A
1	rs79314721	0	74359877	T	C
1	rs72685817	0	74360427	A	G
1	rs72685819	0	74360436	A	G
1	rs58495956	0	74360468	G	A
1	rs12047206	0	74360903	T	C
1	rs76214630	0	74361254	G	A
1	rs6664601	0	74361336	T	C
1	rs9662577	0	74361342	T	C
1	rs10890086	0	74361786	C	A
1	rs77571835	0	74362661	C	A
1	rs56981159	0	74363020	C	T
1	rs2803128	0	74363353	G	A
1	rs12747535	0	74363988	A	G
1	rs17094575	0	74364041	G	T
1	rs4549989	0	74364809	A	G
1	rs1340434	0	74365646	C	T
1	rs12034480	0	74365907	C	T
1	rs1417260	0	74366628	C	G
1	rs11210366	0	74367555	C	T
1	rs74981055	0	74367933	T	C
1	rs10493525	0	74368855	C	T
1	rs17094586	0	74369034	G	T
1	rs12120978	0	74369185	A	G
1	rs12410370	0	74369425	G	A
1	rs2733256	0	74369577	A	G
1	rs2733257	0	74369684	A	G
1	rs77930985	0	74369915	G	T
1	rs116150035	0	74369922	G	C
1	rs2733258	0	74370075	G	A
1	rs72685830	0	74370242	G	A
1	rs12096018	0	74370394	G	A
1	rs4650235	0	74370640	A	G
1	rs78312155	0	74370904	C	T
1	rs12130770	0	74371568	C	T
1	rs113837344	0	74372346	T	A
1	rs76716722	0	74374641	A	G
1	rs78890416	0	74375229	G	T
1	rs1768652	0	74375482	T	C
1	rs11210367	0	74375483	A	T
1	rs717830	0	74376663	A	G
1	rs7544252	0	74376862	G	C
1	rs61200871	0	74377502	G	A
1	rs76661228	0	74377510	G	A
1	rs66562882	0	74377737	A	C
1	rs10890090	0	74377786	A	G
1	rs12062996	0	74377795	T	C
1	rs72685833	0	74378764	G	A
1	rs7550937	0	74379312	G	A
1	rs1768649	0	74379949	A	G
1	rs11210368	0	74380471	G	A
1	rs974091	0	74380784	G	A
1	rs1619291	0	74381089	T	C
1	rs2603539	0	74381831	G	A
1	rs74710217	0	74382995	A	G
1	rs2250012	0	74383025	C	T
1	rs72685837	0	74383154	A	G
1	rs112926764	0	74383219	A	C
1	rs2803131	0	74383281	T	C
1	rs72685839	0	74383409	G	A
1	rs17521189	0	74383565	C	T
1	rs11210369	0	74384352	T	C
1	rs10493526	0	74385680	T	C
1	rs1340425	0	74385848	C	T
1	rs74764294	0	74386137	G	T
1	rs79495962	0	74386509	T	A
1	rs55681160	0	74387236	T	G
1	rs2733260	0	74387277	T	C
1	rs11210370	0	74387451	G	A
1	rs2792070	0	74387658	A	C
1	rs1340424	0	74387876	C	G
1	rs12753473	0	74388096	A	C
1	rs12076161	0	74388884	A	C
1	rs12077198	0	74388935	A	G
1	rs2219141	0	74389249	G	A
1	rs7513356	0	74389575	T	G
1	rs78589561	0	74390358	C	T
1	rs9659345	0	74391334	A	G
1	rs79366978	0	74392539	G	T
1	rs7533599	0	74393112	G	A
1	rs145608431	0	74393481	G	C
1	rs9660534	0	74395328	A	T
1	rs12081389	0	74395561	T	A
1	rs2792068	0	74395666	A	G
1	rs79186759	0	74396636	A	T
1	rs11210372	0	74396743	G	A
1	rs2733262	0	74396896	T	C
1	rs17094627	0	74397244	C	T
1	rs12082647	0	74398127	A	C
1	rs74906271	0	74398760	C	T
1	rs17094629	0	74399816	A	C
1	rs17094632	0	74400107	T	G
1	rs60579799	0	74400300	A	T
1	rs142166207	0	74400497	G	A
1	rs2603534	0	74400515	C	G
1	rs2733264	0	74400671	T	C
1	rs2803132	0	74401083	T	C
1	rs2603533	0	74401399	C	A
1	rs10890092	0	74402318	C	T
1	rs10890093	0	74402825	G	T
1	rs10890094	0	74402888	A	G
1	rs2733265	0	74403128	G	C
1	rs1340447	0	74403780	C	A
1	rs74355265	0	74404594	G	C
1	rs2255940	0	74404678	A	G
1	rs118030331	0	74405005	C	T
1	rs2733267	0	74405054	G	A
1	rs2803133	0	74405105	C	T
1	rs12092771	0	74405134	A	G
1	rs76955980	0	74406437	T	G
1	rs41410848	0	74406538	G	T
1	rs7536904	0	74407400	T	G
1	rs77962954	0	74408018	T	G
1	rs72685866	0	74408747	A	G
1	rs10493527	0	74410643	C	A
1	rs2603542	0	74412613	C	A
1	rs12044322	0	74412635	T	C
1	rs10493528	0	74412652	T	A
1	rs7518124	0	74412966	G	A
1	rs2792074	0	74413502	A	G
1	rs12137774	0	74413700	G	A
1	rs59674279	0	74413766	T	C
1	rs2789706	0	74413924	T	C
1	rs77031007	0	74414502	C	T
1	rs74763318	0	74415277	C	A
1	rs77997861	0	74416407	A	G
1	rs1340427	0	74417102	G	A
1	rs2603541	0	74417742	A	G
1	rs76585094	0	74418047	A	T
1	rs76504214	0	74418181	C	T
1	rs1417259	0	74418437	T	G
1	rs72685874	0	74418578	T	A
1	rs11210374	0	74419186	C	G
1	rs7544238	0	74419407	C	A
1	rs77916578	0	74419463	G	C
1	rs79522467	0	74419539	G	A
1	rs78126800	0	74419682	A	G
1	rs11210375	0	74420351	C	T
1	rs58494793	0	74420386	C	T
1	rs11810961	0	74420653	T	A
1	rs77691625	0	74420814	T	G
1	rs75554959	0	74420912	A	G
1	rs76726434	0	74421383	A	G
1	rs74331376	0	74421500	C	T
1	rs74931420	0	74421944	G	A
1	rs79358014	0	74421976	C	G
1	rs1340435	0	74422071	T	A
1	rs1361463	0	74422211	T	A
1	rs77740796	0	74422464	A	G
1	rs716550	0	74422588	G	A
1	rs716551	0	74422821	C	A
1	rs74973622	0	74423187	A	G
1	rs11210377	0	74423383	G	T
1	rs12116914	0	74423618	T	G
1	rs78193698	0	74423736	T	C
1	rs77244228	0	74424617	C	T
1	rs10890095	0	74425275	G	A
1	rs78930525	0	74425789	G	A
1	rs75864760	0	74426149	T	C
1	rs72958118	0	74426696	C	G
1	rs76440474	0	74427244	G	A
1	rs79558462	0	74427252	G	A
1	rs2343182	0	74427888	A	G
1	rs74458579	0	74428295	A	G
1	rs1304907	0	74428582	C	T
1	rs1578310	0	74428590	G	A
1	rs1591964	0	74428605	A	C
1	rs79967488	0	74428697	G	A
1	rs78311598	0	74429022	C	T
1	rs61776686	0	74429544	T	C
1	rs12064944	0	74429944	A	G
1	rs12064997	0	74430080	A	T
1	rs12064998	0	74430102	A	G
1	rs79772494	0	74430342	A	G
1	rs150150816	0	74430925	C	G
1	rs11210379	0	74432014	C	T
1	rs12401388	0	74432276	G	A
1	rs10890096	0	74432811	T	C
1	rs11803052	0	74432955	A	G
1	rs11210380	0	74433022	C	T
1	rs78875937	0	74433207	A	G
1	rs2733253	0	74433749	A	G
1	rs1551390	0	74435042	T	A
1	rs11210383	0	74435508	C	A
1	rs77673094	0	74435920	C	T
1	rs75785106	0	74436937	A	G
1	rs72685889	0	74437279	C	T
1	rs2343185	0	74438138	T	C
1	rs72685892	0	74438968	A	G
1	rs76487684	0	74439159	A	T
1	rs56975240	0	74439174	T	A
1	rs74912846	0	74439207	C	T
1	rs11585896	0	74439622	C	T
1	rs10890098	0	74440178	T	C
1	rs10890099	0	74440298	A	G
1	rs6424568	0	74440382	G	A
1	rs80062577	0	74440915	C	T
1	rs67551075	0	74441371	T	C
1	rs6424569	0	74442233	G	C
1	rs12138557	0	74442523	C	A
1	rs11210385	0	74443864	T	C
1	rs28890229	0	74444001	A	G
1	rs11210386	0	74444170	C	T
1	rs79584705	0	74444248	C	A
1	rs78968377	0	74444716	G	A
1	rs76447894	0	74445005	C	T
1	rs6424570	0	74445040	A	C
1	rs10890100	0	74445055	A	C
1	rs10890101	0	74445584	C	T
1	rs2880560	0	74445650	G	A
1	rs6703761	0	74445923	G	C
1	rs2343189	0	74447563	T	A
1	rs72958154	0	74447580	G	T
1	rs75742892	0	74447818	G	T
1	rs59927006	0	74447861	A	G
1	rs11210387	0	74448322	G	T
1	rs75222971	0	74449005	G	A
1	rs78286822	0	74449040	T	C
1	rs79698666	0	74449226	C	T
1	rs67082658	0	74449498	C	T
1	rs148409054	0	74450042	G	A
1	rs6657933	0	74450177	A	G
1	rs1986455	0	74451786	T	G
1	rs1987219	0	74451840	G	A
1	rs1578930	0	74451975	G	A
1	rs74363345	0	74452322	C	T
1	rs9662322	0	74452323	G	T
1	rs72958166	0	74452557	T	C
1	rs11584480	0	74452596	T	A
1	rs11210388	0	74452823	C	T
1	rs13376548	0	74452998	C	T
1	rs72958168	0	74453208	T	C
1	rs4650236	0	74453741	T	C
1	rs74745473	0	74454364	A	G
1	rs60264424	0	74454490	G	T
1	rs117740458	0	74454537	A	G
1	rs11210389	0	74454701	A	C
1	rs11210390	0	74454776	C	T
1	rs11806015	0	74455745	G	A
1	rs58096858	0	74456072	C	A
1	rs9970341	0	74456361	T	G
1	rs57778052	0	74456386	A	G
1	rs76047647	0	74457114	T	G
1	rs72958186	0	74457300	T	G
1	rs2343194	0	74457400	G	A
1	rs6699220	0	74458464	A	T
1	rs4650237	0	74459849	T	G
1	rs6663201	0	74460997	T	C
1	rs75417251	0	74461036	C	A
1	rs6660710	0	74461136	A	G
1	rs4556311	0	74461828	G	A
1	rs11210392	0	74462124	C	G
1	rs11210393	0	74462377	T	C
1	rs142013592	0	74462397	T	C
1	rs2343196	0	74462422	T	C
1	rs2343197	0	74462490	T	C
1	rs72958200	0	74464055	A	G
1	rs11210394	0	74464107	C	T
1	rs12039894	0	74464625	G	T
1	rs17588031	0	74465302	G	A
1	rs75016135	0	74465846	T	C
1	rs12066151	0	74465975	C	G
1	rs1351778	0	74466312	G	A
1	rs1483784	0	74466483	C	T
1	rs12045527	0	74466665	T	C
1	rs76897036	0	74467117	G	A
1	rs10890102	0	74470568	G	T
1	rs12143930	0	74470770	A	G
1	rs71655424	0	74473623	C	T
1	rs17522644	0	74474583	G	A
1	rs117979679	0	74475469	A	C
1	rs922936	0	74476321	C	A
1	rs76247396	0	74476374	G	A
1	rs17094728	0	74478315	A	G
1	rs11210395	0	74478339	G	A
1	rs11210396	0	74480299	C	T
1	rs11210397	0	74480457	A	C
1	rs11210398	0	74480696	C	T
1	rs17094735	0	74484500	T	C
1	rs11210399	0	74484823	C	A
1	rs10890103	0	74488022	C	G
1	rs11210400	0	74490459	C	A
1	rs78917996	0	74491578	G	T
1	rs7521245	0	74491800	T	A
1	rs1384884	0	74492769	G	T
1	rs59076272	0	74493705	T	C
1	rs4650239	0	74495093	A	G
1	rs76640738	0	74496645	A	T
1	rs78994872	0	74496880	C	A
1	rs116876199	0	74498376	C	T
1	rs1384882	0	74499286	C	T
1	rs4650240	0	74500399	A	T
1	rs4650241	0	74500534	T	C
1	rs4650242	0	74500657	C	T
1	rs149731321	0	74501154	G	A
1	rs1483787	0	74501474	T	G
1	rs1384883	0	74501477	C	T
1	rs1843024	0	74502629	C	T
1	rs146100388	0	74504099	A	G
1	rs143635545	0	74504196	A	C
1	rs151080901	0	74504999	T	C
1	rs6681458	0	74506753	T	C
1	rs79435376	0	74506942	G	A
1	rs17094777	0	74507315	C	T
1	rs78657023	0	74507450	G	C
1	rs7538410	0	74507711	T	G
1	rs12029234	0	74508744	G	C
1	rs6676622	0	74509805	C	T
1	rs76472728	0	74510176	T	C
1	rs150057927	0	74510908	C	T
1	rs2211207	0	74511694	G	A
1	rs112358119	0	74512144	T	C
1	rs7554250	0	74512767	T	C
1	rs10789383	0	74512896	A	G
1	rs6424572	0	74513945	G	T
1	rs7547033	0	74515848	T	C
1	rs117071598	0	74516930	C	T
1	rs10493531	0	74517667	T	G
1	rs1483782	0	74518334	A	T
1	rs4650243	0	74518464	C	A
1	rs7542672	0	74518831	C	T
1	rs4649995	0	74520088	T	C
1	rs78576364	0	74520183	C	T
1	rs4649996	0	74520279	G	C
1	rs10789384	0	74521552	G	T
1	rs4650245	0	74522474	C	T
1	rs1072936	0	74522532	G	A
1	rs76366507	0	74523188	T	G
1	rs11210402	0	74523308	C	T
1	rs368180784	0	74524353	C	T
1	rs1574842	0	74524827	G	A
1	rs6670220	0	74525837	G	A
1	rs12044425	0	74527778	A	G
1	rs6669321	0	74528451	T	A
1	rs74910531	0	74529177	C	T
1	rs11210403	0	74530240	T	A
1	rs1483789	0	74530242	A	G
1	rs1934729	0	74531511	T	G
1	rs1032082	0	74531987	A	G
1	rs1984229	0	74532053	A	G
1	rs1483792	0	74532536	G	A
1	rs11579809	0	74532587	C	T
1	rs79101852	0	74533195	G	T
1	rs12068778	0	74533312	C	G
1	rs1483793	0	74535130	A	G
1	rs1340473	0	74535725	T	A
1	rs1340474	0	74535871	T	C
1	rs7535190	0	74536732	T	C
1	rs7535276	0	74536803	T	C
1	rs74794629	0	74537434	C	G
1	rs74732456	0	74537710	A	G
1	rs11210404	0	74538252	G	A
```
