## Supplementary material for "Characterization of shared and ancestry-specific signals driving complex traits using multi-ancestry fine-mapping": susiex_nc3.cs80.cs

```
CS_ID	SNP	BP	REF_ALLELE	ALT_ALLELE	REF_FRQ	BETA	SE	-LOG10P	CS_PIP	OVRL_PIP
1	rs12042444	73988149	T,T	C,C	0.424453,0.222222	-0.0335932,-0.00499026	0.00400022,0.0102821	16.3421,0.202428	0.012332	0.0123705
1	rs1923201	73771457	G,G	A,A	0.420477,0.208333	-0.0341806,-0.000876357	0.00400528,0.0105257	16.8492,0.0298177	0.012095	0.0121297
1	rs11210202	73767064	G,G	C,C	0.579523,0.791667	0.0341818,0.000731503	0.00400528,0.0105257	16.8503,0.0247547	0.0120549	0.0120896
1	rs11210201	73766431	T,T	G,G	0.579523,0.791667	0.0341818,0.000682702	0.00400528,0.0105257	16.8503,0.023061	0.0120319	0.0120667
1	rs4593766	73773043	C,C	T,T	0.419483,0.206349	-0.0341453,-0.00102588	0.00400659,0.010563	16.8057,0.034972	0.0113508	0.0113852
1	rs6424545	73773048	C,C	T,T	0.419483,0.206349	-0.0341453,-0.000977079	0.00400659,0.010563	16.8057,0.033248	0.0113283	0.0113627
1	rs4523481	73899639	T,T	C,C	0.4334,0.225198	-0.0337334,-0.00174185	0.00398985,0.0102335	16.5535,0.0630617	0.0113018	0.0113373
1	rs1604350	73991651	C,C	G,G	0.423459,0.22123	-0.0336036,-0.00343126	0.00400146,0.0102986	16.3421,0.131356	0.0112118	0.0112496
1	rs6424546	73776673	A,A	G,G	0.420477,0.207341	-0.0341342,-0.00121888	0.00400528,0.0105443	16.8057,0.0419273	0.0111523	0.0111866
1	rs6424548	73776850	C,C	A,A	0.420477,0.208333	-0.0341342,-0.00121674	0.00400528,0.0105257	16.8057,0.0419273	0.0111379	0.0111722
1	rs6424547	73776696	G,G	C,C	0.420477,0.207341	-0.0341342,-0.00117018	0.00400528,0.0105443	16.8057,0.0401796	0.0111289	0.0111633
1	rs11210203	73775513	G,G	A,A	0.420477,0.208333	-0.0341342,-0.00116813	0.00400528,0.0105257	16.8057,0.0401796	0.0111147	0.011149
1	rs1475061	73772981	C,C	A,A	0.420477,0.207341	-0.0341342,-0.00102406	0.00400528,0.0105443	16.8057,0.034972	0.011056	0.0110904
1	rs1475063	73773255	G,G	A,A	0.420477,0.208333	-0.0341342,-0.00102226	0.00400528,0.0105257	16.8057,0.034972	0.0110465	0.0110809
1	rs1475062	73773189	A,A	G,G	0.420477,0.208333	-0.0341342,-0.00102226	0.00400528,0.0105257	16.8057,0.034972	0.0110465	0.0110809
1	rs12145432	73769330	T,T	G,G	0.579523,0.791667	0.0341376,0.00082912	0.00400528,0.0105257	16.8089,0.0281608	0.011039	0.0110735
1	rs9425118	73771766	C,C	T,T	0.420477,0.208333	-0.0341342,-0.000924997	0.00400528,0.0105257	16.8057,0.0315299	0.0110023	0.0110368
1	rs1923202	73771528	G,G	A,A	0.420477,0.208333	-0.0341342,-0.000876357	0.00400528,0.0105257	16.8057,0.0298177	0.0109806	0.0110151
1	rs686775	73988045	A,A	G,G	0.423459,0.22123	-0.0335571,-0.00373703	0.00400146,0.0102986	16.2992,0.144661	0.010376	0.0104137
1	rs12128161	73837417	A,A	C,C	0.423459,0.215278	-0.0339202,-0.000241807	0.00400146,0.0104003	16.6361,0.00813144	0.0102554	0.0102899
1	rs11210204	73777991	G,G	C,C	0.420477,0.208333	-0.0340919,-0.00121674	0.00400528,0.0105257	16.7662,0.0419273	0.010202	0.0102362
1	rs12061680	73778378	A,A	G,G	0.420477,0.208333	-0.0340919,-0.00121674	0.00400528,0.0105257	16.7662,0.0419273	0.010202	0.0102362
1	rs12128495	73767587	T,T	C,C	0.579523,0.791667	0.0340886,0.00121978	0.00400528,0.0105257	16.763,0.042037	0.0101322	0.0101664
1	rs11210274	73983073	T,T	G,G	0.424453,0.22123	-0.0335003,-0.0049224	0.00400022,0.0102986	16.2564,0.198821	0.0101265	0.0101645
1	rs12129573	73768366	A,A	C,C	0.60338,0.796627	0.0353299,0.00472393	0.00404163,0.0106201	17.6382,0.182794	0.00999787	0.0100474
1	rs11800984	73967329	C,C	A,A	0.424453,0.22123	-0.0335003,-0.00471253	0.00400022,0.0102986	16.2564,0.18893	0.00997307	0.0100109
1	rs10789373	73965869	C,C	G,G	0.424453,0.22123	-0.0335003,-0.00450941	0.00400022,0.0102986	16.2564,0.179482	0.00983032	0.00986803
1	rs10465817	73975686	C,C	A,A	0.424453,0.22123	-0.033458,-0.00507285	0.00400022,0.0102986	16.2175,0.205993	0.00938221	0.0094201
1	rs7534840	73975758	G,G	A,A	0.424453,0.22123	-0.033458,-0.00507285	0.00400022,0.0102986	16.2175,0.205993	0.00938221	0.0094201
1	rs11807366	73916648	G,G	A,A	0.4334,0.218254	-0.0336408,-0.000258655	0.00398985,0.0103488	16.4672,0.00874736	0.00885081	0.0088867
1	rs11580539	73896218	G,G	A,A	0.4334,0.225198	-0.0335945,-0.00199675	0.00398985,0.0102335	16.4242,0.0729892	0.00856029	0.00859513
1	rs11210205	73778100	T,T	C,C	0.420477,0.208333	-0.033999,-0.00156174	0.00400528,0.0105257	16.6794,0.0545076	0.00854389	0.00857767
1	rs12145429	73769279	A,A	G,G	0.579523,0.791667	0.0340003,0.00121978	0.00400528,0.0105257	16.6805,0.042037	0.00843665	0.00847058
1	rs11210217	73846542	G,G	A,A	0.416501,0.208333	-0.0339978,-0.00058172	0.00401062,0.0105257	16.6361,0.0195756	0.00843459	0.00846884
1	rs10736419	73845941	C,C	T,T	0.416501,0.208333	-0.0339978,-0.00058172	0.00401062,0.0105257	16.6361,0.0195756	0.00843459	0.00846884
1	rs11210207	73782938	T,T	C,C	0.420477,0.208333	-0.033999,-0.00102226	0.00400528,0.0105257	16.6794,0.034972	0.0083445	0.00837853
1	rs11210216	73842480	G,G	A,A	0.416501,0.208333	-0.0339978,-0.000146169	0.00401062,0.0105257	16.6361,0.00483871	0.00830242	0.00833701
1	rs10749822	73845360	G,G	T,T	0.415507,0.208333	-0.0339672,-0.000630165	0.004012,0.0105257	16.5967,0.0212444	0.00779975	0.00783391
1	rs10890037	73845254	G,G	A,A	0.416501,0.208333	-0.0339555,-0.00053327	0.00401062,0.0105257	16.5967,0.0179126	0.00771385	0.00774802
1	rs7528322	73784686	A,A	G,G	0.420477,0.208333	-0.0339526,-0.000924997	0.00400528,0.0105257	16.6361,0.0315299	0.00754896	0.00758292
1	rs1160682	73816564	T,T	C,C	0.39662,0.203373	-0.0351468,-0.0054066	0.00404163,0.0106201	17.4645,0.21418	0.00722732	0.00727553
1	rs2340400	73821281	C,C	T,T	0.423459,0.214286	-0.0336922,-0.00243283	0.00400146,0.0104178	16.4242,0.088655	0.00710048	0.00713355
1	rs7544965	73842685	T,T	C,C	0.416501,0.208333	-0.033909,-0.00053327	0.00401062,0.0105257	16.5535,0.0179126	0.0070069	0.00704094
1	rs7516608	73843213	G,G	T,T	0.416501,0.208333	-0.033909,-0.00053327	0.00401062,0.0105257	16.5535,0.0179126	0.0070069	0.00704094
1	rs7541529	73828831	T,T	G,G	0.420477,0.208333	-0.0339103,-0.00116813	0.00400528,0.0105257	16.5967,0.0401796	0.00698829	0.00702199
1	rs10890033	73796794	G,G	A,A	0.420477,0.208333	-0.0339103,-0.00112997	0.00400528,0.0105257	16.5967,0.0388121	0.00697694	0.00701066
1	rs871819	73966712	A,A	G,G	0.423459,0.22123	-0.0333754,-0.00332978	0.00400146,0.0102986	16.1321,0.127	0.00694629	0.00698296
1	rs10732841	73786858	T,T	G,G	0.420477,0.208333	-0.0339103,-0.000876357	0.00400528,0.0105257	16.5967,0.0298177	0.006904	0.00693786
1	rs1885247	73793630	G,G	A,A	0.421471,0.208333	-0.0338994,-0.000681747	0.00400399,0.0105257	16.5967,0.0230279	0.00680291	0.00683683
1	rs10890032	73789324	C,C	T,T	0.39662,0.203373	-0.0351468,-0.00457723	0.00404163,0.0106201	17.4645,0.176219	0.00680249	0.00685001
1	rs10749819	73794923	C,C	G,G	0.421471,0.208333	-0.0338994,-0.000633082	0.00400399,0.0105257	16.5967,0.0213451	0.00679013	0.00682409
1	rs12128235	73837608	A,A	C,C	0.421471,0.208333	-0.0338994,-0.000146169	0.00400399,0.0105257	16.5967,0.00483871	0.00667062	0.00670494
1	rs1923207	73803542	A,A	G,G	0.420477,0.208333	-0.0338638,-0.00204724	0.00400528,0.0105257	16.5535,0.0727396	0.00661285	0.00664608
1	rs10749820	73812598	G,G	C,C	0.423459,0.214286	-0.03365,-0.00262655	0.00400146,0.0104178	16.3851,0.0963965	0.0065804	0.00661334
1	rs1923216	73829128	T,T	C,C	0.423459,0.214286	-0.03365,-0.00219058	0.00400146,0.0104178	16.3851,0.0791184	0.00642058	0.00645356
1	rs6689032	73829623	C,C	G,G	0.420477,0.208333	-0.0338638,-0.00111951	0.00400528,0.0105257	16.5535,0.0384378	0.0063358	0.0063694
1	rs1951361	73811954	A,A	G,G	0.421471,0.208333	-0.0338529,-0.00111951	0.00400399,0.0105257	16.5535,0.0384378	0.00629141	0.00632495
1	rs10890035	73828271	G,G	A,A	0.421471,0.208333	-0.0338529,-0.00111951	0.00400399,0.0105257	16.5535,0.0384378	0.00629141	0.00632495
1	rs2208566	73810422	G,G	A,A	0.421471,0.208333	-0.0338529,-0.00102226	0.00400399,0.0105257	16.5535,0.034972	0.00626578	0.00629937
1	rs2025080	73832675	T,T	C,C	0.420477,0.208333	-0.0338638,-0.000681747	0.00400528,0.0105257	16.5535,0.0230279	0.00622418	0.00625803
1	rs2145784	73797927	T,T	A,A	0.421471,0.208333	-0.0338529,-0.000681747	0.00400399,0.0105257	16.5535,0.0230279	0.00618057	0.00621436
1	rs2340401	73835726	C,C	T,T	0.421471,0.208333	-0.0338529,-0.000630165	0.00400399,0.0105257	16.5535,0.0212444	0.00616827	0.0062021
1	rs1885246	73793499	C,C	T,T	0.421471,0.209325	-0.0338529,-0.000631977	0.00400399,0.0105074	16.5535,0.0213451	0.00616314	0.00619696
1	rs12117304	73837640	C,C	T,T	0.421471,0.208333	-0.0338529,-0.000484815	0.00400399,0.0105257	16.5535,0.0162554	0.00613445	0.00616838
1	rs1923223	73839564	C,C	T,T	0.421471,0.208333	-0.0338529,-0.000436355	0.00400399,0.0105257	16.5535,0.0146039	0.00612344	0.00615741
1	rs1923224	73839921	C,C	T,T	0.421471,0.208333	-0.0338529,-0	0.00400399,0.0105257	16.5535,-0	0.00603042	0.00606473
1	rs6684973	73801632	G,G	A,A	0.39662,0.203373	-0.0350585,-0.00463031	0.00404163,0.0106201	17.381,0.178591	0.00570351	0.00575018
1	rs1120981	73805179	T,T	C,C	0.421471,0.208333	-0.0338065,-0.000973633	0.00400399,0.0105257	16.5103,0.033248	0.00568183	0.00571532
1	rs1475064	73882478	G,G	A,A	0.435388,0.227183	-0.0332609,-0.00461356	0.00398773,0.0102018	16.1321,0.18635	0.00560841	0.00564197
1	rs12034860	73836769	G,G	A,A	0.421471,0.208333	-0.0338065,-0.00053327	0.00400399,0.0105257	16.5103,0.0179126	0.00558406	0.00561783
1	rs7554968	73840843	C,C	T,T	0.421471,0.208333	-0.0338065,-0.000484815	0.00400399,0.0105257	16.5103,0.0162554	0.00557394	0.00560775
1	rs10789369	73824909	G,G	A,A	0.420477,0.208333	-0.0337709,-0.00107089	0.00400528,0.0105257	16.4672,0.0367019	0.00521962	0.00525298
1	rs12731986	73884838	T,T	C,C	0.435388,0.228175	-0.0331725,-0.00516925	0.00398773,0.0101861	16.0507,0.213377	0.0049093	0.00494301
1	rs2340403	73835777	T,T	C,C	0.421471,0.208333	-0.0337135,-0.00190164	0.00400399,0.0105257	16.4242,0.0672067	0.0048926	0.00492547
1	rs1578022	73944277	G,G	C,C	0.424453,0.219246	-0.0333187,-0.00154746	0.00400022,0.0103319	16.0894,0.0550528	0.00485858	0.00489433
1	rs3964487	73873755	G,G	A,A	0.436382,0.228175	-0.033206,-0.00320869	0.0039867,0.0101861	16.0894,0.123345	0.00480099	0.0048342
1	rs12127629	73848987	C,C	A,A	0.435388,0.21627	-0.0332609,-0.001405	0.00398773,0.010383	16.1321,0.0494596	0.00471794	0.00475134
1	rs11210219	73849016	A,A	G,G	0.435388,0.21627	-0.0332609,-0.001405	0.00398773,0.010383	16.1321,0.0494596	0.00471794	0.00475134
1	rs12120214	73848985	A,A	G,G	0.435388,0.21627	-0.0332609,-0.00135662	0.00398773,0.010383	16.1321,0.0476699	0.00470725	0.00474068
1	rs12044079	73854147	T,T	C,C	0.435388,0.214286	-0.0332609,-0.00126407	0.00398773,0.0104178	16.1321,0.0441086	0.00469943	0.00473293
1	rs12135094	73848944	T,T	C,C	0.435388,0.215278	-0.0332609,-0.00121347	0.00398773,0.0104003	16.1321,0.042337	0.00468519	0.0047187
1	rs7517355	73784077	G,G	A,A	0.421471,0.208333	-0.0336713,-0.00268252	0.00400399,0.0105257	16.3851,0.0975419	0.00467137	0.00470399
1	rs1067872	73954939	T,T	C,C	0.422465,0.22123	-0.0332506,-0.00329527	0.00400272,0.0102986	16.0082,0.125525	0.00460249	0.00463808
1	rs1546271	73960825	G,G	A,A	0.423459,0.222222	-0.0331937,-0.0048621	0.00400146,0.0102821	15.9657,0.196334	0.00458918	0.00462512
1	rs75407229	73954277	T,T	A,A	0.423459,0.22123	-0.0331937,-0.00468506	0.00400146,0.0102986	15.9657,0.187646	0.00454486	0.00458071
1	rs1338645	73855051	A,A	G,G	0.434394,0.214286	-0.0332697,-0.00126407	0.00398879,0.0104178	16.1321,0.0441086	0.00454417	0.00457763
1	rs10890039	73859300	A,A	G,G	0.4334,0.21131	-0.0332323,-0.00132553	0.00398985,0.010471	16.0894,0.0461123	0.004509	0.0045427
1	rs55994666	73856091	C,C	A,A	0.435388,0.214286	-0.0332146,-0.00140971	0.00398773,0.0104178	16.0894,0.0494596	0.00430071	0.00433401
1	rs6701544	73856471	C,C	T,T	0.435388,0.214286	-0.0332146,-0.00131262	0.00398773,0.0104178	16.0894,0.0458862	0.00428112	0.00431446
1	rs10789370	73849297	A,A	G,G	0.435388,0.214286	-0.0332146,-0.00131262	0.00398773,0.0104178	16.0894,0.0458862	0.00428112	0.00431446
1	rs11809486	73858941	T,T	C,C	0.435388,0.214286	-0.0332146,-0.00127	0.00398773,0.0104178	16.0894,0.0443255	0.00427265	0.00430601
1	rs1923233	73853460	T,T	C,C	0.435388,0.214286	-0.0332146,-0.00126407	0.00398773,0.0104178	16.0894,0.0441086	0.00427148	0.00430484
1	rs1923234	73853481	A,A	G,G	0.435388,0.214286	-0.0332146,-0.00126407	0.00398773,0.0104178	16.0894,0.0441086	0.00427148	0.00430484
1	rs1923236	73853826	C,C	T,T	0.435388,0.214286	-0.0332146,-0.00126407	0.00398773,0.0104178	16.0894,0.0441086	0.00427148	0.00430484
1	rs1923231	73852939	C,C	T,T	0.435388,0.214286	-0.0332146,-0.00126407	0.00398773,0.0104178	16.0894,0.0441086	0.00427148	0.00430484
1	rs11210226	73854284	G,G	A,A	0.435388,0.214286	-0.0332146,-0.00126407	0.00398773,0.0104178	16.0894,0.0441086	0.00427148	0.00430484
1	rs6673911	73852067	A,A	T,T	0.435388,0.214286	-0.0332146,-0.00126407	0.00398773,0.0104178	16.0894,0.0441086	0.00427148	0.00430484
1	rs1923230	73852765	C,C	T,T	0.435388,0.214286	-0.0332146,-0.00126407	0.00398773,0.0104178	16.0894,0.0441086	0.00427148	0.00430484
1	rs34547319	73855495	G,G	T,T	0.435388,0.214286	-0.0332146,-0.00126407	0.00398773,0.0104178	16.0894,0.0441086	0.00427148	0.00430484
1	rs11210223	73852445	G,G	C,C	0.435388,0.214286	-0.0332146,-0.00126407	0.00398773,0.0104178	16.0894,0.0441086	0.00427148	0.00430484
1	rs6704461	73856933	C,C	T,T	0.435388,0.214286	-0.0332146,-0.00126407	0.00398773,0.0104178	16.0894,0.0441086	0.00427148	0.00430484
1	rs6704376	73856841	C,C	T,T	0.435388,0.214286	-0.0332146,-0.00126407	0.00398773,0.0104178	16.0894,0.0441086	0.00427148	0.00430484
1	rs1856410	73857494	G,G	A,A	0.435388,0.214286	-0.0332146,-0.00126407	0.00398773,0.0104178	16.0894,0.0441086	0.00427148	0.00430484
1	rs1984201	73857097	C,C	T,T	0.435388,0.21627	-0.0332146,-0.00125985	0.00398773,0.010383	16.0894,0.0441086	0.00426315	0.00429649
1	rs10127961	73786469	G,G	C,C	0.421471,0.208333	-0.0336248,-0.00258073	0.00400399,0.0105257	16.3421,0.0934954	0.00422306	0.00425557
1	rs6696623	73859367	T,T	C,C	0.434394,0.215278	-0.0331812,-0.00180815	0.00398879,0.0104003	16.0507,0.0645035	0.0041867	0.00421997
1	rs11210227	73855015	A,A	C,C	0.434394,0.214286	-0.0332234,-0.00126407	0.00398879,0.0104178	16.0894,0.0441086	0.00413055	0.00416388
1	rs1416269	73866598	G,G	A,A	0.435388,0.214286	-0.0332146,-0.000391121	0.00398773,0.0104178	16.0894,0.0132052	0.00411549	0.00414934
1	rs1416268	73866272	C,C	T,T	0.435388,0.214286	-0.0332146,-0.000342248	0.00398773,0.0104178	16.0894,0.0115337	0.00410769	0.00414158
1	rs1885249	73865740	G,G	A,A	0.435388,0.214286	-0.0332146,-0.00029337	0.00398773,0.0104178	16.0894,0.00986809	0.00409999	0.00413391
1	rs10159196	73863269	T,T	C,C	0.435388,0.215278	-0.0331725,-0.00146264	0.00398773,0.0104003	16.0507,0.0515093	0.00397089	0.00400406
1	rs2008280	73816745	C,C	T,T	0.421471,0.208333	-0.0335783,-0.00311849	0.00400399,0.0105257	16.2992,0.115192	0.00395772	0.00399011
1	rs1923212	73814973	C,C	A,A	0.421471,0.208333	-0.0335783,-0.00311849	0.00400399,0.0105257	16.2992,0.115192	0.00395772	0.00399011
1	rs1923211	73814908	C,C	T,T	0.421471,0.208333	-0.0335783,-0.00311849	0.00400399,0.0105257	16.2992,0.115192	0.00395772	0.00399011
1	rs1338651	73861924	A,A	C,C	0.435388,0.214286	-0.0331725,-0.00141633	0.00398773,0.0104178	16.0507,0.0497042	0.00394481	0.00397799
1	rs11210211	73813579	A,A	T,T	0.421471,0.208333	-0.0335783,-0.00302164	0.00400399,0.0105257	16.2992,0.111227	0.00393548	0.00396787
2	rs4649955	72888654	T,T	C,C	0.813121,0.980159	-0.0198338,0.0553097	0.00507203,0.0306528	4.03558,1.14771	0.0203154	0.0205994
2	rs782240	72906385	A,A	G,G	0.813121,0.980159	-0.0198815,0.053333	0.00507203,0.0306528	4.0525,1.08685	0.0188892	0.0191607
2	rs61771778	72926855	G,G	A,A	0.813121,0.980159	-0.0196083,0.0561532	0.00507203,0.0306528	3.95606,1.17415	0.0183414	0.0186079
2	rs782257	72899059	A,A	G,G	0.813121,0.980159	-0.0199248,0.0521202	0.00507203,0.0306528	4.06791,1.05029	0.0182682	0.0185345
2	rs992956	72901141	G,G	T,T	0.813121,0.980159	-0.0199248,0.0521202	0.00507203,0.0306528	4.06791,1.05029	0.0182682	0.0185345
2	rs1373914	72901515	T,T	C,C	0.813121,0.980159	-0.0198815,0.0520743	0.00507203,0.0306528	4.0525,1.04891	0.0177097	0.0179709
2	rs782245	72915844	A,A	G,G	0.813121,0.980159	-0.0197428,0.0529696	0.00507203,0.0306528	4.00338,1.07583	0.0169177	0.0171712
2	rs782242	72916574	T,T	C,C	0.813121,0.980159	-0.0197428,0.0526065	0.00507203,0.0306528	4.00338,1.06487	0.0166054	0.0168561
2	rs2590942	72885281	G,G	T,T	0.813121,0.980159	-0.0198815,0.0504809	0.00507203,0.0306528	4.0525,1.0018	0.0163571	0.0166061
2	rs2815766	72889878	C,C	T,T	0.813121,0.980159	-0.0198338,0.0508012	0.00507203,0.0306528	4.03558,1.01119	0.0161016	0.016348
2	rs2492971	72887188	T,T	C,C	0.813121,0.980159	-0.0198338,0.0504809	0.00507203,0.0306528	4.03558,1.0018	0.0158495	0.0160937
2	rs2797104	72891435	A,A	G,G	0.813121,0.980159	-0.0197904,0.0508928	0.00507203,0.0306528	4.02023,1.01388	0.0157189	0.0159616
2	rs2590943	72874456	G,G	A,A	0.186879,0.019841	0.0198331,-0.0500084	0.00507203,0.030653	4.03532,0.988014	0.01548	0.0157208
2	rs11209963	72883303	G,G	A,A	0.186879,0.019841	0.0197432,-0.0506631	0.00507203,0.030653	4.00352,1.00712	0.0150657	0.0153021
2	rs1460939	72861567	T,T	A,A	0.186879,0.019841	0.0197432,-0.0500728	0.00507203,0.030653	4.00352,0.989885	0.0146362	0.0148686
2	rs782218	72925397	C,C	G,G	0.813121,0.980159	-0.0196083,0.0517841	0.00507203,0.0306528	3.95606,1.04026	0.0145863	0.0148176
2	rs782221	72924057	T,T	C,C	0.813121,0.980159	-0.019565,0.0516974	0.00507203,0.0306528	3.94086,1.03768	0.0141186	0.0143454
2	rs2815775	72853409	T,T	C,C	0.186879,0.019841	0.0193013,-0.0511942	0.00507203,0.030653	3.84908,1.02275	0.0116148	0.0118158
2	rs1664410	72932316	T,T	G,G	0.814115,0.980159	-0.0195574,0.050327	0.00508247,0.0306528	3.92417,0.997303	0.0108703	0.0110645
2	rs1599339	72846190	G,G	A,A	0.186879,0.019841	0.0193435,-0.0469088	0.00507203,0.030653	3.86368,0.899842	0.00972521	0.00990644
2	rs662655	73305782	A,A	G,G	0.512922,0.720238	0.0274175,-0.0202517	0.00395562,0.00952293	11.3798,1.47558	0.00966439	0.0183913
2	rs796698	72938495	T,T	C,C	0.814115,0.980159	-0.019514,0.0481449	0.00508247,0.0306528	3.90903,0.934558	0.00952408	0.00970365
2	rs707444	72949290	A,A	G,G	0.814115,0.980159	-0.0198746,0.0418797	0.00508247,0.0306528	4.03558,0.764832	0.00912037	0.0092987
2	rs1599337	72846460	G,G	C,C	0.188867,0.019841	0.0188534,-0.0461833	0.00505144,0.030653	3.72182,0.879753	0.00841903	0.0085869
2	rs782214	72945128	G,G	A,A	0.814115,0.980159	-0.019514,0.0450402	0.00508247,0.0306528	3.90903,0.848529	0.00827215	0.00843791
2	rs782211	72946328	A,A	G,G	0.814115,0.980159	-0.0194661,0.0442192	0.00508247,0.0306528	3.89241,0.826411	0.00774329	0.00790278
2	rs76611872	72827037	G,NA	T,NA	0.978131,NA	0.0304273,NA	0.0135185,NA	1.61263,NA	0.00623968	0.0108606
2	rs12740120	74514591	A,NA	T,NA	0.968191,NA	0.027692,NA	0.0112664,NA	1.85469,NA	0.00602903	0.010363
2	rs79852272	73009445	A,NA	G,NA	0.951292,NA	-0.0322371,NA	0.00918509,NA	3.34817,NA	0.00569234	0.00720408
2	rs11582111	72937758	A,NA	T,NA	0.985089,NA	-0.062132,NA	0.0163138,NA	3.85455,NA	0.00453627	0.00565341
2	rs61774465	73072992	C,NA	A,NA	0.843936,NA	-0.0209053,NA	0.00544795,NA	3.90515,NA	0.00349796	0.00443792
2	rs12145223	73304462	A,A	G,G	0.532803,0.866071	0.0272837,0.00977867	0.00396284,0.0125513	11.2379,0.36059	0.00318938	0.00477938
2	rs72960108	74468803	G,NA	A,NA	0.885686,NA	-0.0189965,NA	0.0062137,NA	2.65089,NA	0.00299759	0.00533408
2	rs111993682	72871144	G,NA	A,NA	0.985089,NA	-0.0575105,NA	0.0163138,NA	3.37359,NA	0.00298696	0.00378829
2	rs2764508	73236014	C,C	T,T	0.170974,0.050595	0.0176458,0.00126479	0.00525159,0.019504	3.10836,0.0230565	0.00296273	0.00348399
2	rs2841187	73236826	T,T	C,C	0.170974,0.050595	0.0176016,0.00131545	0.00525159,0.019504	3.09515,0.0240045	0.00288466	0.00339468
2	rs61771896	73165840	T,NA	A,NA	0.859841,NA	-0.0195978,NA	0.00569534,NA	3.23694,NA	0.00282484	0.0034971
2	rs2841186	73238306	G,G	A,A	0.170974,0.050595	0.0175369,0.00131205	0.00525159,0.019504	3.07586,0.0239409	0.0027729	0.00326668
2	rs2613508	72833582	T,T	C,C	0.178926,0.015873	0.0183497,-0.0332405	0.00515836,0.0342017	3.42629,0.480038	0.00255789	0.00266988
2	rs1525980	73303646	G,G	T,T	0.535785,0.866071	0.0273869,0.00992264	0.00396447,0.0125513	11.3087,0.367343	0.00249758	0.00370748
2	rs112913804	73298749	A,NA	G,NA	0.947316,NA	-0.0307754,NA	0.0088502,NA	3.29553,NA	0.00245536	0.00375952
2	rs78564186	73077418	G,NA	A,NA	0.947316,NA	-0.0300897,NA	0.0088502,NA	3.17126,NA	0.00243157	0.00365612
2	rs61771892	73150390	T,NA	C,NA	0.860835,NA	-0.0196352,NA	0.00571235,NA	3.231,NA	0.0023406	0.00289562
2	rs56142491	73128306	G,NA	A,NA	0.860835,NA	-0.0196186,NA	0.00571235,NA	3.22633,NA	0.0023218	0.00287326
2	rs2613505	72835410	T,T	C,C	0.17992,0.015873	0.0182674,-0.0342022	0.00514721,0.0342017	3.4126,0.498525	0.00230575	0.00240894
2	rs61771935	73257916	T,NA	C,NA	0.873757,NA	-0.021918,NA	0.00595306,NA	3.63526,NA	0.0021294	0.00265211
2	rs2613503	72839774	A,A	C,C	0.17992,0.015873	0.0180601,-0.0344674	0.00514721,0.0342017	3.34653,0.503671	0.00205945	0.00215537
2	rs2613500	72819884	C,C	T,T	0.178926,0.015873	0.0180314,-0.0316025	0.00515836,0.0342017	3.32509,0.449179	0.00204479	0.00214293
2	rs1993709	72838529	G,G	A,A	0.17992,0.015873	0.0179708,-0.0344674	0.00514721,0.0342017	3.31827,0.503671	0.00195665	0.00204953
2	rs61771874	73106674	T,NA	C,NA	0.859841,NA	-0.0192658,NA	0.00569534,NA	3.14406,NA	0.00184273	0.00230065
2	rs2613507	72834503	G,G	A,A	0.17992,0.015873	0.017945,-0.032493	0.00514721,0.0342017	3.31013,0.465857	0.00183212	0.00192217
2	rs2613504	72835740	A,A	G,G	0.17992,0.015873	0.0179024,-0.0324428	0.00514721,0.0342017	3.29669,0.46491	0.00178587	0.00187451
2	rs75335411	73015715	G,NA	A,NA	0.942346,NA	-0.0273594,NA	0.00848241,NA	2.90037,NA	0.00172	0.00230759
2	rs2133001	74224730	A,A	G,G	0.94334,0.877976	-0.028365,0.00853737	0.00855199,0.0130599	3.04065,0.28963	0.00167983	0.00253177
2	rs12135442	73275828	C,C	T,T	0.530815,0.865079	0.0270931,0.015432	0.00396183,0.0125123	11.0969,0.66265	0.00163748	0.00254645
2	rs11210070	73286409	A,A	G,G	0.531809,0.867063	0.0274156,0.0138244	0.00396233,0.0125908	11.3424,0.565086	0.00163551	0.00251653
2	rs1917883	73277036	C,C	A,A	0.530815,0.865079	0.0270931,0.0153006	0.00396183,0.0125123	11.0969,0.654848	0.00162499	0.00252523
2	rs12136862	73287890	C,C	T,T	0.531809,0.867063	0.0274156,0.0136772	0.00396233,0.0125908	11.3424,0.556964	0.00162387	0.00249673
2	rs12142655	73284305	G,G	A,A	0.531809,0.867063	0.0274156,0.0135277	0.00396233,0.0125908	11.3424,0.548766	0.00161234	0.0024771
2	rs1460940	72814617	A,A	G,G	0.181909,0.015873	0.0177363,-0.0283413	0.00512521,0.0342017	3.26842,0.390084	0.00161169	0.00169792
2	rs61771934	73254731	A,NA	G,NA	0.860835,NA	-0.0190118,NA	0.00571235,NA	3.05844,NA	0.00160812	0.00201988
2	rs2815749	72814783	G,G	A,A	0.180915,0.015873	0.0177741,-0.0284474	0.00513615,0.0342017	3.26842,0.391958	0.00158036	0.00166502
2	rs138194127	73545514	NA,T	NA,C	NA,0.986111	NA,0.0875177	NA,0.0365264	NA,1.78056	0.00154764	0.00337839
2	rs7554779	74188546	G,G	A,A	0.065606,0.215278	0.0260781,-0.00214857	0.00798551,0.0104003	2.96177,0.0776211	0.00154699	0.00252985
2	rs10890070	74191372	C,C	T,T	0.065606,0.215278	0.0260781,-0.00190544	0.00798551,0.0104003	2.96177,0.0682203	0.00154105	0.00252001
2	rs12129428	74190747	C,C	T,T	0.065606,0.215278	0.0260342,-0.00190544	0.00798551,0.0104003	2.95334,0.0682203	0.00151573	0.00247937
2	rs2815747	72821126	T,T	G,G	0.17992,0.015873	0.0176751,-0.0304293	0.00514721,0.0342017	3.22553,0.427562	0.00149565	0.00157592
2	rs12750968	74193940	T,T	C,C	0.065606,0.218254	0.0259853,-0.00131005	0.00798551,0.0103488	2.94398,0.0461123	0.00147609	0.00241583
2	rs61771920	73211920	T,NA	A,NA	0.861829,NA	-0.0190965,NA	0.00572955,NA	3.06592,NA	0.00147178	0.00185437
2	rs2841188	73231948	G,G	A,A	0.166004,0.049603	0.01613,-0.00654728	0.00531372,0.0196878	2.6196,0.13108	0.00144064	0.00169777
2	rs111652150	73983390	T,NA	C,NA	0.988072,NA	0.066779,NA	0.0182119,NA	3.60974,NA	0.00143049	0.00265851
2	rs12117216	73281285	A,A	C,C	0.531809,0.867063	0.027195,0.0137168	0.00396233,0.0125908	11.1723,0.559146	0.00138128	0.00213491
2	rs147001826	74239865	NA,T	NA,G	NA,0.950397	NA,0.0459195	NA,0.0196877	NA,1.70597	0.00137874	0.00283979
2	rs7531118	72837239	C,C	T,T	0.446322,0.737103	0.0114798,-0.00114668	0.00397729,0.0097106	2.40922,0.0428716	0.00137645	0.00164018
2	rs11210072	73286806	C,C	T,T	0.529821,0.866071	0.0269111,0.0149749	0.00396135,0.0125513	10.9605,0.632956	0.00134664	0.00209397
2	rs80091834	73812379	NA,A	NA,T	NA,0.982143	NA,-0.0734275	NA,0.0322783	NA,1.63986	0.00134321	0.00256547
2	rs11210071	73286492	G,G	T,T	0.529821,0.866071	0.0269111,0.014924	0.00396135,0.0125513	10.9605,0.629995	0.00134284	0.0020875
2	rs11210073	73287124	T,T	C,C	0.529821,0.866071	0.0269111,0.014924	0.00396135,0.0125513	10.9605,0.629995	0.00134284	0.0020875
2	rs150138285	74121779	NA,T	NA,A	NA,0.982143	NA,0.0748343	NA,0.0322783	NA,1.68979	0.00134257	0.00277923
2	rs2815748	72816147	A,A	G,G	0.17992,0.015873	0.0175378,-0.0290136	0.00514721,0.0342017	3.18294,0.402012	0.00134098	0.00141665
2	rs35998080	73278615	T,T	G,G	0.529821,0.866071	0.0268628,0.0152472	0.00396135,0.0125513	10.9238,0.648887	0.00132035	0.00205844
2	rs10890069	74191352	A,A	C,C	0.065606,0.215278	0.0256192,-0.00239157	0.00798551,0.0104003	2.87432,0.0871783	0.00130885	0.00214742
2	rs1608923	73291735	G,G	A,A	0.529821,0.866071	0.0269111,0.0142318	0.00396135,0.0125513	10.9605,0.590336	0.00129418	0.00200446
2	rs61771932	73239539	G,NA	A,NA	0.864811,NA	-0.0189653,NA	0.0057824,NA	2.98352,NA	0.00129356	0.00165309
2	rs7549433	74190420	A,A	C,C	0.065606,0.215278	0.0255705,-0.00248874	0.00798551,0.0104003	2.8651,0.0910452	0.00128785	0.00211374
2	rs4644448	74189323	A,A	C,C	0.065606,0.215278	0.0255265,-0.00268787	0.00798551,0.0104003	2.85682,0.0990511	0.00127233	0.00208898
2	rs1603651	74199188	C,C	G,G	0.065606,0.220238	0.0255705,-0.00140899	0.00798551,0.0103152	2.8651,0.0499511	0.00126603	0.00207868
2	rs12140851	73291029	C,C	T,T	0.529821,0.866071	0.0268628,0.0144302	0.00396135,0.0125513	10.9238,0.601592	0.00126253	0.00195972
2	rs12138089	73292293	T,T	G,G	0.529821,0.866071	0.0268628,0.0142318	0.00396135,0.0125513	10.9238,0.590336	0.00124959	0.0019376
2	rs12134034	73288520	A,A	G,G	0.529821,0.866071	0.0268193,0.0147254	0.00396135,0.0125513	10.8909,0.618506	0.00124289	0.00193425
2	rs7544848	73288933	G,G	A,A	0.529821,0.866071	0.0268193,0.0146287	0.00396135,0.0125513	10.8909,0.612942	0.00123642	0.0019232
2	rs72687631	74502374	G,NA	T,NA	0.960239,NA	0.0244879,NA	0.0101186,NA	1.80921,NA	0.00122862	0.00227252
2	rs2422321	73293393	G,G	A,A	0.529821,0.866071	0.0268628,0.0138823	0.00396135,0.0125513	10.9238,0.570717	0.00122779	0.00190026
2	rs147382140	72857649	NA,C	NA,G	NA,0.980159	NA,-0.0698208	NA,0.0306528	NA,1.64323	0.0012197	0.0024873
2	rs10890072	74196898	G,G	A,A	0.065606,0.220238	0.0254339,-0.00180181	0.00798551,0.0103152	2.83937,0.0648284	0.00120954	0.00198834
2	rs7539595	74232242	G,G	T,T	0.0666,0.220238	0.025126,0.000629973	0.00792991,0.0103152	2.81468,0.0216819	0.00118522	0.00195482
2	rs1391290	74198533	A,A	G,G	0.065606,0.220238	0.0253851,-0.00140899	0.00798551,0.0103152	2.83021,0.0499511	0.00118255	0.00194415
2	rs148643575	74131758	A,NA	G,NA	0.99006,NA	0.0327637,NA	0.01993,NA	0.999178,NA	0.00117525	0.00280425
2	rs11210336	74207004	G,G	T,T	0.065606,0.220238	0.0253412,-0.000729299	0.00798551,0.0103152	2.82199,0.0251959	0.00115788	0.00190335
2	rs12137935	73297796	A,A	G,G	0.529821,0.866071	0.0268628,0.012599	0.00396135,0.0125513	10.9238,0.501037	0.00115783	0.00177994
2	rs2422320	73293332	C,C	T,T	0.529821,0.866071	0.026771,0.0138316	0.00396135,0.0125513	10.8543,0.567899	0.00114628	0.00177745
2	rs553242751	73518427	NA,C	NA,T	NA,0.986111	NA,0.0818643	NA,0.0365264	NA,1.60188	0.00113175	0.00245329
2	rs1580777	74204980	T,T	G,G	0.065606,0.220238	0.0252486,-0.00141567	0.00798551,0.0103152	2.80466,0.0502005	0.00112506	0.00185143
2	rs12145230	73297512	C,C	A,A	0.529821,0.866071	0.026771,0.0130923	0.00396135,0.0125513	10.8543,0.527388	0.00110716	0.00171007
2	rs1580776	74204988	T,T	A,A	0.065606,0.220238	0.0252047,-0.00136692	0.00798551,0.0103152	2.79647,0.0483827	0.00110669	0.00182169
2	rs2422322	73298459	G,G	A,A	0.529821,0.866071	0.026771,0.0126494	0.00396135,0.0125513	10.8543,0.5037	0.00108598	0.00167345
2	rs1463801	74208248	T,T	G,G	0.065606,0.220238	0.0251559,-0.00117188	0.00798551,0.0103152	2.78739,0.041174	0.00108534	0.00178694
2	rs12137963	73297877	C,C	G,G	0.529821,0.866071	0.026771,0.012599	0.00396135,0.0125513	10.8543,0.501037	0.00108367	0.00166946
2	rs10890076	74220580	T,T	C,C	0.065606,0.220238	0.0251559,-9.77643e-05	0.00798551,0.0103152	2.78739,0.00329662	0.00108103	0.0017786
2	rs12137869	73297576	A,A	G,G	0.529821,0.866071	0.0267276,0.0129412	0.00396135,0.0125513	10.8215,0.519261	0.001066	0.00164685
2	rs6694836	73295603	T,T	A,A	0.528827,0.866071	0.0267679,0.0131891	0.00396089,0.0125513	10.8543,0.532625	0.00106267	0.00164085
2	rs1497844	74208031	C,C	T,T	0.065606,0.220238	0.0250633,-0.00131817	0.00798551,0.0103152	2.77017,0.0465711	0.00105089	0.00173151
2	rs67133442	73302426	A,A	C,C	0.529821,0.866071	0.026771,0.0117189	0.00396135,0.0125513	10.8543,0.455351	0.00104659	0.00160493
2	rs952930	74183266	G,G	A,A	0.934394,0.781746	-0.0249197,0.0037061	0.00798549,0.0103488	2.74359,0.142514	0.00104587	0.00172637
2	rs117847364	74329054	NA,A	NA,G	NA,0.943452	NA,0.0377159	NA,0.018507	NA,1.38135	0.00104382	0.00191766
2	rs11210054	73228715	T,T	C,C	0.835984,0.951389	-0.016158,0.00756211	0.00533946,0.0198773	2.60608,0.152663	0.00104369	0.00125226
2	rs11578300	73302655	T,T	A,A	0.529821,0.866071	0.026771,0.0116239	0.00396135,0.0125513	10.8543,0.45052	0.00104294	0.00159853
2	rs1546204	74209133	A,A	G,G	0.065606,0.220238	0.0250195,-0.00126941	0.00798551,0.0103152	2.76204,0.0447659	0.0010339	0.001704
2	rs113318433	73220961	A,NA	G,NA	0.981113,NA	-0.0479344,NA	0.0145245,NA	3.01502,NA	0.00100273	0.00152328
2	rs113235860	73206858	A,NA	G,NA	0.981113,NA	-0.047881,NA	0.0145245,NA	3.00932,NA	0.000993723	0.0015101
2	rs113360882	73126083	A,NA	T,NA	0.981113,NA	-0.0478624,NA	0.0145245,NA	3.00734,NA	0.000990619	0.00150556
2	rs76356146	74048651	A,NA	T,NA	0.972167,NA	0.0501618,NA	0.0120196,NA	4.52265,NA	0.000977958	0.00182182
2	rs1463800	74209254	C,C	A,A	0.065606,0.220238	0.0248343,-0.00112311	0.00798551,0.0103152	2.72785,0.0393875	0.000966145	0.00159424
2	rs76897036	74467117	NA,A	NA,G	NA,0.956349	NA,-0.0421923	NA,0.0209218	NA,1.35922	0.000964951	0.00167499
2	rs2692864	73232212	C,C	T,T	0.163022,0.049603	0.0161057,-0.00694355	0.00535253,0.0196878	2.5815,0.140066	0.000961697	0.00115549
2	rs2692863	73231563	T,T	C,C	0.163022,0.049603	0.0161057,-0.00684573	0.00535253,0.0196878	2.5815,0.137836	0.000960651	0.00115423
2	rs117089217	73077951	NA,T	NA,A	NA,0.97619	NA,0.0511722	NA,0.0280389	NA,1.16753	0.000958362	0.00148047
2	rs138452748	73793740	NA,A	NA,T	NA,0.987103	NA,0.0822243	NA,0.0378862	NA,1.52311	0.000952718	0.00204423
2	rs117411492	72990525	NA,T	NA,C	NA,0.946429	NA,0.0365469	NA,0.0189842	NA,1.26589	0.000914068	0.001272
2	rs61771933	73239846	T,T	C,C	0.83996,0.950397	-0.0165074,0.00875062	0.00539257,0.0196877	2.65659,0.182631	0.000907699	0.00108932
2	rs117912696	74255150	NA,T	NA,G	NA,0.975198	NA,-0.0566162	NA,0.0274863	NA,1.4043	0.000906617	0.00174594
2	rs79925682	74033265	NA,G	NA,A	NA,0.970238	NA,0.050617	NA,0.0251555	NA,1.35455	0.00090162	0.00181308
2	rs2692860	73264598	T,T	C,C	0.817097,0.838294	-0.0129706,-0.0219248	0.00511437,0.0116103	1.95043,1.22935	0.000895336	0.00149588
2	rs2342210	74225784	T,T	C,C	0.065606,0.220238	0.0245568,0.000343959	0.00798551,0.0103152	2.67698,0.0117089	0.000873168	0.00144226
2	rs114835089	72983651	NA,T	NA,C	NA,0.951389	NA,0.0373147	NA,0.0198773	NA,1.21837	0.000868605	0.00119852
2	rs78401529	72986130	NA,C	NA,T	NA,0.951389	NA,0.0373028	NA,0.0198773	NA,1.21778	0.000867651	0.00119731
2	rs141256142	72982021	NA,T	NA,G	NA,0.951389	NA,0.0372827	NA,0.0198773	NA,1.21678	0.00086605	0.00119528
2	rs6680989	74228366	A,A	G,G	0.065606,0.220238	0.0245081,0.000538053	0.00798551,0.0103152	2.66812,0.0184532	0.000859171	0.00141945
2	rs118129995	72982194	NA,A	NA,G	NA,0.951389	NA,0.037186	NA,0.0198773	NA,1.21201	0.000858408	0.00118558
2	rs1353670	74227271	C,C	T,T	0.065606,0.218254	0.0245081,0.000392528	0.00798551,0.0103488	2.66812,0.0133431	0.000858252	0.00141821
2	rs1391288	74223965	C,C	A,A	0.065606,0.220238	0.0245081,0.000147382	0.00798551,0.0103152	2.66812,0.00497925	0.000857651	0.0014173
2	rs76596284	73063116	NA,G	NA,A	NA,0.944444	NA,0.0353575	NA,0.0186617	NA,1.23554	0.000855647	0.00120434
2	rs34174464	74486995	C,NA	G,NA	0.960239,NA	0.0229767,NA	0.0101186,NA	1.63522,NA	0.000851044	0.00157976
2	rs7554706	74227394	T,T	C,C	0.065606,0.220238	0.0244643,0.000391253	0.00798551,0.0103152	2.66015,0.0133431	0.00084531	0.00139711
2	rs1353669	74227302	C,C	T,T	0.065606,0.218254	0.0244643,0.000392528	0.00798551,0.0103488	2.66015,0.0133431	0.000845096	0.0013969
2	rs61771936	73266056	A,A	G,G	0.835984,0.993056	-0.0200995,0.0247218	0.00533946,0.0514752	3.77731,0.199945	0.000845054	0.00109612
2	rs117502931	72980280	NA,C	NA,A	NA,0.951389	NA,0.0370091	NA,0.0198773	NA,1.20329	0.000844636	0.0011681
2	rs7542932	73227032	A,A	C,C	0.840954,0.951389	-0.0165981,0.0080105	0.0054062,0.0198773	2.66976,0.163075	0.000832727	0.00100116
2	rs17093014	73043474	NA,A	NA,G	NA,0.944444	NA,0.035004	NA,0.0186617	NA,1.21685	0.000826786	0.00116687
2	rs117627028	73045317	NA,C	NA,A	NA,0.944444	NA,0.0349557	NA,0.0186617	NA,1.21431	0.000822941	0.00116187
2	rs116755500	74464091	G,NA	A,NA	0.977137,NA	-0.0240169,NA	0.0132281,NA	1.15844,NA	0.000808638	0.00163772
2	rs17092982	73034316	NA,T	NA,C	NA,0.944444	NA,0.0347735	NA,0.0186617	NA,1.20473	0.000808631	0.00114327
2	rs184973713	73538051	NA,A	NA,C	NA,0.972222	NA,0.0504212	NA,0.0260119	NA,1.27922	0.000805107	0.0015326
2	rs1418623	73041853	NA,T	NA,G	NA,0.944444	NA,0.0346816	NA,0.0186617	NA,1.19992	0.000801538	0.00113405
2	rs117289408	73035694	NA,C	NA,T	NA,0.944444	NA,0.0346816	NA,0.0186617	NA,1.19992	0.000801538	0.00113405
2	rs17093022	73050313	NA,G	NA,A	NA,0.943452	NA,0.0345367	NA,0.018507	NA,1.20746	0.000801122	0.00113725
2	rs118049055	73038770	NA,C	NA,T	NA,0.944444	NA,0.0346468	NA,0.0186617	NA,1.19811	0.000798878	0.00113059
2	rs17615203	73239860	C,C	G,G	0.83996,0.950397	-0.0162719,0.00833088	0.00539257,0.0196877	2.59364,0.172511	0.000798248	0.000962354
2	rs17615698	73251013	C,C	T,T	0.838966,0.950397	-0.016186,0.0081268	0.00537909,0.0196877	2.58162,0.167642	0.000797557	0.000964041
2	rs77912611	72978595	NA,C	NA,T	NA,0.951389	NA,0.0362643	NA,0.0198773	NA,1.16692	0.000789653	0.00109821
2	rs75611805	72841527	NA,G	NA,A	NA,0.958333	NA,-0.0416704	NA,0.0213919	NA,1.28886	0.000788817	0.00148775
2	rs117000802	72978822	NA,A	NA,T	NA,0.951389	NA,0.03621	NA,0.0198773	NA,1.16429	0.000785822	0.00109333
2	rs17092845	72976305	NA,G	NA,A	NA,0.951389	NA,0.0361721	NA,0.0198773	NA,1.16245	0.000783167	0.00108995
2	rs116957213	73053085	NA,A	NA,G	NA,0.944444	NA,0.0344169	NA,0.0186617	NA,1.18611	0.00078155	0.00110804
2	rs6659748	74329508	T,T	C,C	0.640159,0.77877	0.0108967,0.00867973	0.00411946,0.0102986	2.08805,0.398663	0.000779239	0.00141369
2	rs6674768	73242492	T,T	C,C	0.83996,0.950397	-0.0162273,0.00821637	0.00539257,0.0196877	2.58179,0.169775	0.000778855	0.000939798
2	rs78811195	73030316	NA,T	NA,C	NA,0.944444	NA,0.0342369	NA,0.0186617	NA,1.17676	0.000768316	0.0010908
2	rs116879442	73030205	NA,C	NA,A	NA,0.944444	NA,0.034155	NA,0.0186617	NA,1.17252	0.000762391	0.00108308
2	rs17092971	73033260	NA,G	NA,A	NA,0.944444	NA,0.0340916	NA,0.0186617	NA,1.16924	0.000757849	0.00107716
2	rs4650154	73246413	G,G	A,A	0.83996,0.950397	-0.0161768,0.0080975	0.00539257,0.0196877	2.56843,0.166945	0.000757683	0.000915162
2	rs1454614	74329404	C,C	G,G	0.640159,0.779762	0.0108513,0.00869372	0.00411946,0.0103152	2.07393,0.398663	0.000757175	0.00137284
2	rs17092988	73036923	NA,A	NA,T	NA,0.944444	NA,0.0340481	NA,0.0186617	NA,1.16699	0.000754746	0.00107311
2	rs17093009	73042175	NA,A	NA,G	NA,0.944444	NA,0.033961	NA,0.0186617	NA,1.1625	0.00074859	0.00106509
2	rs185296559	73072154	NA,C	NA,G	NA,0.978175	NA,0.0562397	NA,0.0292559	NA,1.2631	0.00074852	0.00150018
2	rs17092991	73037597	NA,T	NA,C	NA,0.944444	NA,0.0338313	NA,0.0186617	NA,1.15582	0.000739543	0.00105328
2	rs72685875	74418736	C,NA	T,NA	0.963221,NA	0.0281361,NA	0.0105045,NA	2.13102,NA	0.000729929	0.00138068
2	rs188769825	73317119	C,NA	T,NA	0.986084,NA	0.0493503,NA	0.0168779,NA	2.46142,NA	0.000728806	0.00148077
2	rs72670590	73239087	G,G	A,A	0.83996,0.950397	-0.016081,0.00825714	0.00539257,0.0196877	2.54316,0.170748	0.000723168	0.000875139
2	rs118172761	72895625	NA,C	NA,G	NA,0.969246	NA,0.0495818	NA,0.0247591	NA,1.34463	0.000711992	0.00155379
2	rs1340440	74329368	A,A	G,G	0.640159,0.779762	0.0108059,0.00822302	0.00411946,0.0103152	2.05986,0.371256	0.000710578	0.0012904
2	rs1874729	74232457	G,G	C,C	0.065606,0.220238	0.0239561,0.000387579	0.00798551,0.0103152	2.56858,0.0132159	0.000708138	0.0011746
2	rs61771930	73231490	G,G	T,T	0.840954,0.951389	-0.0162683,0.0082568	0.0054062,0.0198773	2.58179,0.168862	0.00070588	0.000854178
2	rs2422286	73234829	A,A	G,G	0.83996,0.950397	-0.0159896,0.00819847	0.00539257,0.0196877	2.51916,0.169348	0.000689824	0.000836321
2	rs7544477	73058693	G,G	A,A	0.233598,0.081349	0.00865338,-0.0342292	0.00467279,0.0156369	1.19351,1.54368	0.000688643	0.000829656
2	rs4587520	73045577	A,A	T,T	0.241551,0.081349	0.00822109,-0.0347555	0.00461925,0.0156369	1.12426,1.58105	0.000681204	0.000825729
2	rs10889960	73052622	G,G	A,A	0.233598,0.081349	0.00860625,-0.034247	0.00467279,0.0156369	1.18371,1.54493	0.000678393	0.000817934
2	rs12086196	74330608	G,G	A,A	0.641153,0.780754	0.0107262,0.00798744	0.00412196,0.0103319	2.03326,0.357069	0.000673127	0.00122622
2	rs17615090	73229208	G,G	A,A	0.840954,0.951389	-0.0161721,0.0079801	0.0054062,0.0198773	2.55641,0.162364	0.000669907	0.000812221
2	rs12029296	73038129	T,T	C,C	0.241551,0.082341	0.00835163,-0.0341557	0.00461925,0.0155509	1.15116,1.55185	0.000667339	0.000810336
2	rs7531779	74234712	A,A	T,T	0.065606,0.22619	0.0236805,0.000238789	0.00798551,0.0102176	2.51963,0.00817392	0.00064442	0.00107082
2	rs12096456	74330647	T,T	C,C	0.641153,0.780754	0.0106808,0.00776186	0.00412196,0.0103319	2.01934,0.34438	0.000644014	0.00117423
2	rs12081419	74330640	A,A	T,T	0.641153,0.780754	0.0106808,0.00776186	0.00412196,0.0103319	2.01934,0.34438	0.000644014	0.00117423
2	rs79698666	74449226	NA,T	NA,C	NA,0.935516	NA,-0.0316787	NA,0.0174041	NA,1.16285	0.00064055	0.00115034
2	rs79848811	74116518	C,NA	T,NA	0.954274,NA	-0.0326191,NA	0.00946506,NA	3.24536,NA	0.000638205	0.00125832
2	rs148409054	74450042	NA,A	NA,G	NA,0.935516	NA,-0.0315792	NA,0.0174041	NA,1.15736	0.00063447	0.00113973
2	rs7545455	73042945	C,C	A,A	0.241551,0.082341	0.00826812,-0.0339172	0.00461925,0.0155509	1.13391,1.53492	0.00062741	0.000763824
2	rs10749806	73057601	T,T	A,A	0.233598,0.082341	0.00860625,-0.0335534	0.00467279,0.0155509	1.18371,1.50928	0.000626409	0.000758584
2	rs147215034	73056882	NA,G	NA,A	NA,0.944444	NA,0.0320094	NA,0.0186617	NA,1.06399	0.000626297	0.00090505
2	rs12745892	73053931	T,T	C,C	0.233598,0.082341	0.00855911,-0.0336096	0.00467279,0.0155509	1.17394,1.51323	0.000620195	0.000751522
2	rs117262105	73054174	NA,C	NA,G	NA,0.944444	NA,0.0317807	NA,0.0186617	NA,1.05272	0.000613734	0.000888546
2	rs78286822	74449040	NA,C	NA,T	NA,0.935516	NA,-0.0312284	NA,0.0174041	NA,1.13809	0.000613634	0.00110336
2	rs7415357	73232039	C,C	G,G	0.840954,0.950397	-0.0159795,0.00814855	0.0054062,0.0196877	2.50601,0.168159	0.000610417	0.000743177
2	rs72685863	74408578	G,NA	A,NA	0.977137,NA	0.0395918,NA	0.0132281,NA	2.55871,NA	0.000607628	0.00116486
2	rs143002200	73093357	NA,C	NA,T	NA,0.990079	NA,-0.0795855	NA,0.0431319	NA,1.187	0.000605451	0.00118557
2	rs77545858	72942104	NA,T	NA,C	NA,0.958333	NA,-0.0374684	NA,0.0213919	NA,1.09769	0.000599856	0.00110194
2	rs151080901	74504999	NA,C	NA,T	NA,0.979167	NA,-0.0542145	NA,0.0299292	NA,1.15443	0.000592761	0.00112299
2	rs141406145	73902192	NA,C	NA,A	NA,0.984127	NA,0.0491859	NA,0.0342017	NA,0.822745	0.000588032	0.000862324
2	rs72683859	74306434	C,NA	T,NA	0.949304,NA	-0.0243861,NA	0.00901262,NA	2.16657,NA	0.000587814	0.00101397
2	rs192815403	73459782	NA,C	NA,T	NA,0.987103	NA,0.0705006	NA,0.0378862	NA,1.20228	0.000586962	0.00124403
2	rs113344841	73059361	NA,A	NA,G	NA,0.944444	NA,0.0312604	NA,0.0186617	NA,1.02728	0.000586378	0.000852561
2	rs75825741	73119434	NA,C	NA,T	NA,0.982143	NA,-0.0592453	NA,0.0322783	NA,1.17758	0.0005807	0.00112823
2	rs6424478	73047389	T,T	A,A	0.240557,0.081349	0.00795493,-0.0346054	0.00462576,0.0156369	1.0681,1.57035	0.000577844	0.000705633
2	rs75016135	74465846	NA,C	NA,T	NA,0.939484	NA,-0.0317695	NA,0.0179277	NA,1.11702	0.00057603	0.00103685
2	rs76447894	74445005	NA,T	NA,C	NA,0.935516	NA,-0.0304577	NA,0.0174041	NA,1.0963	0.000570956	0.00102879
2	rs10789340	72940273	G,G	A,A	0.33499,0.044643	0.00984979,-0.0251369	0.00418899,0.0206987	1.72803,0.648614	0.000561652	0.000629951
2	rs4649958	73047879	T,T	G,G	0.240557,0.081349	0.00790787,-0.034511	0.00462576,0.0156369	1.05872,1.56363	0.000561618	0.000686721
2	rs2841189	73231304	A,A	G,G	0.840954,0.951389	-0.0158374,0.00682675	0.0054062,0.0198773	2.46912,0.135926	0.000559432	0.000682964
2	rs61772333	73506289	G,NA	C,NA	0.871769,NA	-0.0249278,NA	0.00591347,NA	4.60328,NA	0.000559135	0.000775098
2	rs6424479	73048685	A,A	C,C	0.240557,0.081349	0.00790787,-0.0344563	0.00462576,0.0156369	1.05872,1.55975	0.000557608	0.000681992
2	rs75779248	72934239	NA,T	NA,A	NA,0.939484	NA,0.0337228	NA,0.0179277	NA,1.2221	0.000557216	0.00125047
2	rs75518232	74135930	G,NA	A,NA	0.966203,NA	0.039372,NA	0.0109412,NA	3.49479,NA	0.000555519	0.0010791
2	rs75417251	74461036	NA,A	NA,C	NA,0.935516	NA,-0.0301266	NA,0.0174041	NA,1.07857	0.000553846	0.000998861
2	rs72685824	74364054	T,NA	G,NA	0.963221,NA	0.0280729,NA	0.0105045,NA	2.12323,NA	0.000543982	0.00106614
2	rs12127723	73141767	A,A	G,G	0.445328,0.832341	0.0192129,0.0104845	0.00397815,0.011443	5.86389,0.444248	0.000537003	0.000941041
2	rs79749494	72818834	NA,A	NA,G	NA,0.975198	NA,-0.0468965	NA,0.0274863	NA,1.05564	0.000534562	0.000978429
2	rs76487684	74439159	NA,T	NA,A	NA,0.934524	NA,-0.0291595	NA,0.0172809	NA,1.03844	0.000517674	0.000933548
2	rs80062577	74440915	NA,T	NA,C	NA,0.934524	NA,-0.0291217	NA,0.0172809	NA,1.03645	0.000515922	0.000930488
2	rs76047647	74457114	NA,G	NA,T	NA,0.935516	NA,-0.0293037	NA,0.0174041	NA,1.03511	0.00051423	0.000929508
2	rs188322697	73956754	A,NA	G,NA	0.908549,NA	0.000894329,NA	0.00685915,NA	0.047565,NA	0.000511815	0.000854298
2	rs61772331	73469374	C,NA	T,NA	0.865805,NA	-0.0240034,NA	0.00580045,NA	4.45589,NA	0.000511104	0.000713476
2	rs74912846	74439207	NA,T	NA,C	NA,0.934524	NA,-0.0290054	NA,0.0172809	NA,1.03032	0.000510576	0.00092115
2	rs78192094	72900244	NA,G	NA,A	NA,0.956349	NA,-0.0342968	NA,0.0209218	NA,0.99502	0.000508101	0.000931149
2	rs2245342	73041544	T,T	C,C	0.759443,0.918651	-0.00791139,0.0336533	0.00462576,0.0156369	1.05942,1.50329	0.000503184	0.000617717
2	rs117926807	72903067	NA,T	NA,G	NA,0.956349	NA,-0.0341559	NA,0.0209218	NA,0.989008	0.000502863	0.0009218
2	rs78875937	74433207	NA,G	NA,A	NA,0.934524	NA,-0.0288031	NA,0.0172809	NA,1.01972	0.00050146	0.000905221
2	rs114116813	74537163	T,NA	C,NA	0.972167,NA	-0.0254136,NA	0.0120196,NA	1.46236,NA	0.000501165	0.00102457
2	rs78311598	74429022	NA,T	NA,C	NA,0.934524	NA,-0.0287869	NA,0.0172809	NA,1.01886	0.000500736	0.000903958
2	rs77625328	73755271	A,NA	G,NA	0.969185,NA	0.046159,NA	0.0114407,NA	4.26207,NA	0.000499758	0.000941447
2	rs79772494	74430342	NA,G	NA,A	NA,0.934524	NA,-0.0287501	NA,0.0172809	NA,1.01694	0.000499108	0.000901112
2	rs75785106	74436937	NA,G	NA,A	NA,0.934524	NA,-0.0287019	NA,0.0172809	NA,1.01443	0.000496984	0.000897399
2	rs74745473	74454364	NA,G	NA,A	NA,0.935516	NA,-0.0288903	NA,0.0174041	NA,1.01359	0.000495786	0.000897188
2	rs77673094	74435920	NA,T	NA,C	NA,0.934524	NA,-0.0286489	NA,0.0172809	NA,1.01166	0.000494661	0.00089334
2	rs2244695	73035775	G,G	A,A	0.760437,0.917659	-0.00795663,0.0334281	0.00463231,0.0155508	1.06619,1.5005	0.000494367	0.00060821
2	rs77229572	72862968	NA,G	NA,A	NA,0.955357	NA,-0.0333106	NA,0.0206987	NA,0.96839	0.000490854	0.000909596
2	rs115039576	73842245	T,NA	A,NA	0.967197,NA	-0.0360859,NA	0.0111,NA	2.93927,NA	0.000489743	0.000941353
2	rs13376548	74452998	NA,T	NA,C	NA,0.935516	NA,-0.0287237	NA,0.0174041	NA,1.00497	0.000488608	0.000884603
2	rs79967488	74428697	NA,A	NA,G	NA,0.934524	NA,-0.0283935	NA,0.0172809	NA,0.99839	0.000483675	0.000874133
2	rs149617802	73317722	NA,A	NA,G	NA,0.974206	NA,0.0440007	NA,0.0269663	NA,0.988244	0.000482741	0.000930089
2	rs74458579	74428295	NA,G	NA,A	NA,0.934524	NA,-0.0282922	NA,0.0172809	NA,0.993151	0.000479415	0.000866682
2	rs117562047	72992450	T,T	C,C	0.992048,0.946429	0.0272478,0.0440073	0.0222601,0.0189842	0.655749,1.68943	0.000477764	0.000620137
2	rs75313313	74068334	G,NA	A,NA	0.965209,NA	-0.0359386,NA	0.0107893,NA	3.06273,NA	0.000477472	0.000926327
2	rs75864760	74426149	NA,C	NA,T	NA,0.934524	NA,-0.0281909	NA,0.0172809	NA,0.987924	0.000475205	0.00085932
2	rs12117582	73364446	G,G	A,A	0.49503,0.895833	0.0249541,0.0179774	0.00395449,0.0139934	9.55524,0.701376	0.000471159	0.000833086
2	rs76440474	74427244	NA,A	NA,G	NA,0.934524	NA,-0.0280896	NA,0.0172809	NA,0.982708	0.000471047	0.000852045
2	rs79558462	74427252	NA,A	NA,G	NA,0.934524	NA,-0.0280896	NA,0.0172809	NA,0.982708	0.000471047	0.000852045
2	rs74973622	74423187	NA,G	NA,A	NA,0.934524	NA,-0.0280179	NA,0.0172809	NA,0.979022	0.000468132	0.000846945
2	rs716551	74422821	NA,A	NA,C	NA,0.934524	NA,-0.0280179	NA,0.0172809	NA,0.979022	0.000468132	0.000846945
2	rs74331376	74421500	NA,T	NA,C	NA,0.934524	NA,-0.0279646	NA,0.0172809	NA,0.976291	0.000465985	0.000843189
2	rs75554959	74420912	NA,G	NA,A	NA,0.934524	NA,-0.0279162	NA,0.0172809	NA,0.973811	0.000464045	0.000839794
2	rs78930525	74425789	NA,A	NA,G	NA,0.934524	NA,-0.0278821	NA,0.0172809	NA,0.972066	0.000462686	0.000837416
2	rs77244228	74424617	NA,T	NA,C	NA,0.934524	NA,-0.0278821	NA,0.0172809	NA,0.972066	0.000462686	0.000837416
2	rs148764127	73143715	NA,A	NA,G	NA,0.974206	NA,-0.0478301	NA,0.0269663	NA,1.11854	0.000462207	0.000981029
2	rs66562882	74377737	C,C	A,A	0.903579,0.828373	0.0114227,-0.0207153	0.00669838,0.011337	1.05483,1.16964	0.000461717	0.000754671
2	rs141014181	72994894	C,C	T,T	0.992048,0.946429	0.026704,0.0439622	0.0222601,0.0189842	0.637741,1.6867	0.000461679	0.00059964
2	rs118019752	72995365	T,T	C,C	0.992048,0.946429	0.0265971,0.0440073	0.0222601,0.0189842	0.634228,1.68943	0.000461491	0.000599273
2	rs77740796	74422464	NA,G	NA,A	NA,0.934524	NA,-0.0278145	NA,0.0172809	NA,0.968611	0.000460008	0.000832729
2	rs61765555	73957815	T,T	C,C	0.789264,0.943452	-0.0241028,-0.0385938	0.00484796,0.018507	6.17815,1.43137	0.000458734	0.000684116
2	rs77723723	73509960	NA,G	NA,T	NA,0.97123	NA,0.0451176	NA,0.0255725	NA,1.10968	0.000458691	0.00100797
2	rs74931420	74421944	NA,A	NA,G	NA,0.934524	NA,-0.0277613	NA,0.0172809	NA,0.965893	0.000457913	0.000829061
2	rs79358014	74421976	NA,G	NA,C	NA,0.934524	NA,-0.0277613	NA,0.0172809	NA,0.965893	0.000457913	0.000829061
2	rs716550	74422588	NA,A	NA,G	NA,0.934524	NA,-0.0277613	NA,0.0172809	NA,0.965893	0.000457913	0.000829061
2	rs78193698	74423736	NA,C	NA,T	NA,0.934524	NA,-0.0277325	NA,0.0172809	NA,0.964425	0.000456786	0.000827089
2	rs77691625	74420814	NA,G	NA,T	NA,0.934524	NA,-0.0277129	NA,0.0172809	NA,0.963424	0.00045602	0.000825747
2	rs59674279	74413766	C,C	T,T	0.903579,0.826389	0.0112393,-0.0213325	0.00669838,0.0112855	1.02983,1.23118	0.000455275	0.000747862
2	rs10493503	72992714	A,A	G,G	0.992048,0.946429	0.0264341,0.0439622	0.0222601,0.0189842	0.628882,1.6867	0.000455176	0.0005913
2	rs79522467	74419539	NA,A	NA,G	NA,0.934524	NA,-0.0276063	NA,0.0172809	NA,0.958002	0.000451892	0.000818521
2	rs113837642	72899299	A,NA	G,NA	0.961233,NA	0.0211555,NA	0.0102422,NA	1.41035,NA	0.000450557	0.000794012
2	rs117561049	73307622	NA,A	NA,G	NA,0.974206	NA,0.0427359	NA,0.0269663	NA,0.946869	0.000450148	0.000867767
2	rs76504214	74418181	NA,T	NA,C	NA,0.934524	NA,-0.0275579	NA,0.0172809	NA,0.955542	0.000450033	0.000815267
2	rs1340435	74422071	NA,A	NA,T	NA,0.934524	NA,-0.0275579	NA,0.0172809	NA,0.955542	0.000450033	0.000815267
2	rs12406365	72874258	A,NA	G,NA	0.971173,NA	0.0300785,NA	0.0118166,NA	1.96203,NA	0.000447539	0.000745234
2	rs2733256	74369577	G,G	A,A	0.097416,0.171627	-0.0114983,0.0203772	0.00666777,0.011337	1.07251,1.14104	0.000447264	0.000730248
2	rs78126800	74419682	NA,G	NA,A	NA,0.934524	NA,-0.0274561	NA,0.0172809	NA,0.950385	0.000446164	0.000808491
2	rs1340427	74417102	NA,A	NA,G	NA,0.934524	NA,-0.0274561	NA,0.0172809	NA,0.950385	0.000446164	0.000808491
2	rs76726434	74421383	NA,G	NA,A	NA,0.934524	NA,-0.0274561	NA,0.0172809	NA,0.950385	0.000446164	0.000808491
2	rs12057997	73050632	T,T	G,G	0.760437,0.920635	-0.00701833,0.0351536	0.00463231,0.0158141	0.886886,1.58135	0.000443103	0.000551767
2	rs77997861	74416407	NA,G	NA,A	NA,0.934524	NA,-0.0273544	NA,0.0172809	NA,0.945239	0.000442341	0.000801796
2	rs367810368	73446754	NA,G	NA,A	NA,0.967262	NA,0.0419202	NA,0.0240217	NA,1.09168	0.000442143	0.000984341
2	rs76210885	74045313	NA,A	NA,C	NA,0.972222	NA,-0.0451006	NA,0.0260119	NA,1.08121	0.000440702	0.000920685
2	rs12068418	73050631	G,G	A,A	0.759443,0.920635	-0.00707848,0.0352937	0.00462576,0.0158141	0.89977,1.59126	0.00044066	0.000549425
2	rs76585094	74418047	NA,T	NA,A	NA,0.934524	NA,-0.0272526	NA,0.0172809	NA,0.940105	0.000438564	0.00079518
2	rs79314721	74359877	NA,C	NA,T	NA,0.935516	NA,-0.0275128	NA,0.0174041	NA,0.943406	0.000437044	0.000794266
2	rs111786945	73786291	C,NA	T,NA	0.988072,NA	0.0575617,NA	0.0182119,NA	2.80298,NA	0.000435881	0.000797353
2	rs2733257	74369684	G,G	A,A	0.097416,0.171627	-0.0114042,0.0203772	0.00666777,0.011337	1.05947,1.14104	0.000435363	0.000711419
2	rs12749479	73278746	T,T	C,C	0.706759,0.87004	0.0183653,0.00978022	0.00434302,0.0127124	4.62884,0.354883	0.000433838	0.00067727
2	rs189681731	73521435	NA,G	NA,A	NA,0.988095	NA,-0.0608221	NA,0.0394133	NA,0.910853	0.000433642	0.000788481
2	rs77962954	74408018	NA,G	NA,T	NA,0.934524	NA,-0.0270823	NA,0.0172809	NA,0.931547	0.000432348	0.000784289
2	rs986380	73029204	C,C	T,T	0.758449,0.919643	-0.00775948,0.0333694	0.00461925,0.0157247	1.03155,1.47071	0.000431574	0.000533222
2	rs74763318	74415277	NA,A	NA,C	NA,0.934524	NA,-0.0270175	NA,0.0172809	NA,0.928298	0.000430014	0.0007802
2	rs10889992	73264835	C,C	T,T	0.44334,0.827381	0.0181602,0.016681	0.00397994,0.0113111	5.29722,0.852997	0.000429057	0.000786423
2	rs146341841	74048060	NA,A	NA,T	NA,0.977182	NA,-0.0443735	NA,0.0286274	NA,0.916739	0.000428446	0.000783561
2	rs75414410	74358141	NA,C	NA,G	NA,0.935516	NA,-0.0272651	NA,0.0174041	NA,0.931034	0.000428148	0.00077863
2	rs77031007	74414502	NA,T	NA,C	NA,0.934524	NA,-0.0269643	NA,0.0172809	NA,0.925636	0.000428113	0.000776869
2	rs79537839	74203500	T,NA	C,NA	0.936382,NA	0.00220609,NA	0.00810069,NA	0.104928,NA	0.000427078	0.000778352
2	rs117140566	72989151	T,T	C,C	0.992048,0.946429	0.0275033,0.042905	0.0222601,0.0189842	0.664284,1.62307	0.000426866	0.000557768
2	rs147381456	73874434	NA,G	NA,A	NA,0.962302	NA,-0.0351586	NA,0.0224433	NA,0.931001	0.000424711	0.000772852
2	rs78570950	74358830	NA,G	NA,C	NA,0.935516	NA,-0.0271603	NA,0.0174041	NA,0.925821	0.000424462	0.000772148
2	rs12139274	73263904	A,A	C,C	0.442346,0.827381	0.018212,0.0171321	0.00398085,0.0113111	5.322,0.886501	0.000424029	0.00077865
2	rs78766678	74359474	NA,A	NA,G	NA,0.935516	NA,-0.0271386	NA,0.0174041	NA,0.924746	0.000423706	0.000770819
2	rs2603539	74381831	NA,A	NA,G	NA,0.064484	NA,0.0270956	NA,0.0174041	NA,0.92261	0.000422209	0.000768187
2	rs1603652	74126598	NA,T	NA,A	NA,0.997024	NA,-0.127917	NA,0.078473	NA,0.986807	0.000421957	0.000834783
2	rs11210067	73264631	G,G	A,A	0.44334,0.827381	0.0181174,0.0167514	0.00397994,0.0113111	5.27497,0.858185	0.000421363	0.000773038
2	rs2603542	74412613	A,A	C,C	0.096421,0.171627	-0.0110109,0.0212259	0.00669839,0.011337	0.999069,1.21346	0.000421296	0.000691004
2	rs12139242	73263793	T,T	C,C	0.44334,0.827381	0.0181174,0.0166575	0.00397994,0.0113111	5.27497,0.851266	0.000417633	0.000765876
2	rs75742628	74193983	NA,A	NA,G	NA,0.970238	NA,0.0390804	NA,0.0251555	NA,0.919763	0.000415513	0.000830268
2	rs76223155	74193979	NA,T	NA,C	NA,0.970238	NA,0.0390804	NA,0.0251555	NA,0.919763	0.000415513	0.000830268
2	rs2250012	74383025	NA,T	NA,C	NA,0.064484	NA,0.026887	NA,0.0174041	NA,0.912296	0.000415064	0.000755622
2	rs76214630	74361254	NA,A	NA,G	NA,0.935516	NA,-0.0268674	NA,0.0174041	NA,0.911328	0.000414401	0.000754454
2	rs114010904	74434631	G,NA	T,NA	0.960239,NA	0.013088,NA	0.0101186,NA	0.708078,NA	0.000412184	0.000849766
2	rs74981055	74367933	NA,C	NA,T	NA,0.935516	NA,-0.0267455	NA,0.0174041	NA,0.905326	0.000410314	0.000747265
2	rs77571835	74362661	NA,A	NA,C	NA,0.935516	NA,-0.0267388	NA,0.0174041	NA,0.904996	0.000410091	0.000746873
2	rs12128393	73263871	G,G	T,T	0.44334,0.827381	0.0180698,0.0167514	0.00397994,0.0113111	5.25031,0.858185	0.000409982	0.000752674
2	rs2792070	74387658	NA,C	NA,A	NA,0.064484	NA,0.0266786	NA,0.0174041	NA,0.90204	0.000408096	0.000743363
2	rs78312155	74370904	NA,T	NA,C	NA,0.935516	NA,-0.0266673	NA,0.0174041	NA,0.901485	0.000407723	0.000742707
2	rs116150035	74369922	NA,C	NA,G	NA,0.935516	NA,-0.0266438	NA,0.0174041	NA,0.900332	0.000406949	0.000741344
2	rs10493535	74468533	T,NA	C,NA	0.916501,NA	-0.0175501,NA	0.00714714,NA	1.85179,NA	0.000402502	0.000749799
2	rs1619291	74381089	NA,C	NA,T	NA,0.064484	NA,0.0264702	NA,0.0174041	NA,0.89184	0.000401299	0.000731402
2	rs188825491	72896673	NA,T	NA,A	NA,0.998016	NA,-0.153999	NA,0.0960615	NA,0.96295	0.000401089	0.000810205
2	rs76716722	74374641	NA,G	NA,A	NA,0.935516	NA,-0.0264403	NA,0.0174041	NA,0.890379	0.000400336	0.000729707
2	rs376888681	73448496	NA,A	NA,G	NA,0.97619	NA,-0.0422316	NA,0.0280389	NA,0.879357	0.000397298	0.000722998
2	rs75214981	74400421	C,NA	T,NA	0.957256,NA	-0.0119489,NA	0.00977441,NA	0.654565,NA	0.00039633	0.000744346
2	rs116009627	72917500	T,NA	G,NA	0.962227,NA	0.0206119,NA	0.0103707,NA	1.32915,NA	0.000395942	0.000701971
2	rs80281874	73591184	NA,A	NA,C	NA,0.972222	NA,0.0391366	NA,0.0260119	NA,0.877996	0.000393376	0.000765424
2	rs17092896	72994525	A,A	T,T	0.992048,0.946429	0.0243225,0.0435664	0.0222601,0.0189842	0.561382,1.66273	0.000391116	0.000510042
2	rs2803132	74401083	NA,C	NA,T	NA,0.064484	NA,0.0261344	NA,0.0174041	NA,0.875512	0.000390686	0.00071272
2	rs76661228	74377510	NA,A	NA,G	NA,0.935516	NA,-0.0261047	NA,0.0174041	NA,0.874079	0.00038977	0.000711107
2	rs2603533	74401399	NA,A	NA,C	NA,0.064484	NA,0.0260797	NA,0.0174041	NA,0.872869	0.000388999	0.000709749
2	rs74710217	74382995	NA,G	NA,A	NA,0.935516	NA,-0.0259768	NA,0.0174041	NA,0.867899	0.000385849	0.000704202
2	rs2603534	74400515	NA,G	NA,C	NA,0.064484	NA,0.0259268	NA,0.0174041	NA,0.86549	0.000384333	0.000701531
2	rs71655417	74244751	A,NA	G,NA	0.914513,NA	0.00702765,NA	0.00707122,NA	0.494441,NA	0.000382702	0.000619586
2	rs11209952	72837500	T,T	C,C	0.363817,0.070437	0.0112221,-0.0150905	0.00410967,0.0167056	2.19924,0.436094	0.000382502	0.00046021
2	rs80010565	73627786	NA,A	NA,C	NA,0.973214	NA,0.0398676	NA,0.0264757	NA,0.879053	0.000382018	0.000752281
2	rs7412745	72994246	A,A	T,T	0.992048,0.946429	0.0242633,0.0433861	0.0222601,0.0189842	0.559536,1.65187	0.000382017	0.000498755
2	rs6665094	73262350	T,T	G,G	0.44334,0.832341	0.0182983,0.0148579	0.00397994,0.011443	5.36925,0.711885	0.00038056	0.000698198
2	rs116840962	73459516	NA,T	NA,C	NA,0.97123	NA,0.041713	NA,0.0255725	NA,0.987772	0.00037919	0.000825584
2	rs80021716	72996004	C,C	G,G	0.992048,0.946429	0.0232901,0.0437067	0.0222601,0.0189842	0.529536,1.67121	0.000378643	0.000493688
2	rs35290681	74126749	T,NA	A,NA	0.954274,NA	0.0371706,NA	0.00946506,NA	4.06569,NA	0.000377879	0.000710621
2	rs77042349	72997448	G,G	A,A	0.992048,0.946429	0.0232391,0.0437067	0.0222601,0.0189842	0.527982,1.67121	0.000377757	0.000492549
2	rs79688746	72819540	NA,A	NA,G	NA,0.931548	NA,0.0256261	NA,0.016928	NA,0.885822	0.000376446	0.000735008
2	rs76955980	74406437	NA,G	NA,T	NA,0.935516	NA,-0.0256473	NA,0.0174041	NA,0.852077	0.000376015	0.00068688
2	rs74764294	74386137	NA,T	NA,G	NA,0.935516	NA,-0.0256204	NA,0.0174041	NA,0.850791	0.000375229	0.000685494
2	rs113564906	72997916	C,C	T,T	0.992048,0.946429	0.0231824,0.0436616	0.0222601,0.0189842	0.526258,1.66848	0.000374822	0.000488878
2	rs78589561	74390358	NA,T	NA,C	NA,0.936508	NA,-0.0258822	NA,0.0175302	NA,0.854406	0.000374379	0.000685505
2	rs79495962	74386509	NA,A	NA,T	NA,0.935516	NA,-0.0255666	NA,0.0174041	NA,0.848225	0.000373666	0.00068274
2	rs74355265	74404594	NA,C	NA,G	NA,0.935516	NA,-0.0254914	NA,0.0174041	NA,0.84464	0.000371494	0.000678913
2	rs74732456	74537710	NA,G	NA,A	NA,0.96131	NA,-0.0320571	NA,0.0221651	NA,0.829454	0.000371432	0.000678697
2	rs147834590	73008727	NA,T	NA,A	NA,0.965278	NA,-0.0361583	NA,0.0233493	NA,0.91549	0.000370008	0.000718557
2	rs72680235	74116410	C,NA	A,NA	0.954274,NA	0.0370439,NA	0.00946506,NA	4.04158,NA	0.000367833	0.000691926
2	rs76858387	73178930	A,NA	T,NA	0.873757,NA	0.0276573,NA	0.00595306,NA	5.47032,NA	0.000365847	0.000641727
2	rs79366978	74392539	NA,T	NA,G	NA,0.935516	NA,-0.0252588	NA,0.0174041	NA,0.833594	0.000364895	0.000667282
2	rs79186759	74396636	NA,T	NA,A	NA,0.935516	NA,-0.0251845	NA,0.0174041	NA,0.83008	0.000362824	0.000663632
2	rs181531965	73276173	NA,A	NA,T	NA,0.97619	NA,0.0397979	NA,0.0280389	NA,0.807466	0.000359811	0.000713692
2	rs117974171	74087491	NA,G	NA,A	NA,0.945437	NA,-0.0299597	NA,0.0188207	NA,0.953041	0.00035707	0.000750383
2	rs75250348	74201118	A,NA	G,NA	0.996024,NA	0.0442498,NA	0.0314177,NA	0.798598,NA	0.00035529	0.000693892
2	rs115088909	74440575	T,NA	C,NA	0.968191,NA	-0.0245532,NA	0.0112664,NA	1.53303,NA	0.000354956	0.000722026
2	rs74906271	74398760	NA,T	NA,C	NA,0.935516	NA,-0.024775	NA,0.0174041	NA,0.81083	0.000351723	0.000644056
2	rs1664389	72991689	G,G	C,C	0.767396,0.923611	-0.0063458,0.0351884	0.00467973,0.0160932	0.75673,1.54096	0.000350399	0.000436952
2	rs61771805	72972799	A,A	T,T	0.813121,0.930556	-0.0101923,0.0340025	0.00507203,0.0168156	1.35181,1.36483	0.000349123	0.000420553
2	rs11587164	73262105	T,T	C,C	0.44334,0.832341	0.0181602,0.0147587	0.00397994,0.011443	5.29722,0.70524	0.00034842	0.000640163
2	rs1775367	72991433	C,C	T,T	0.767396,0.923611	-0.0063458,0.0350911	0.00467973,0.0160932	0.75673,1.5343	0.00034612	0.000431826
2	rs61765515	73897766	T,T	C,C	0.861829,0.945437	-0.025483,-0.0327966	0.00572955,0.0188207	5.06139,1.08934	0.000345314	0.000526146
2	rs4116074	73256388	G,G	A,A	0.444334,0.831349	0.0182037,0.0138235	0.00397904,0.0114161	5.322,0.646005	0.000344805	0.000631165
2	rs138948831	74289019	NA,A	NA,G	NA,0.969246	NA,0.0365641	NA,0.0247591	NA,0.854705	0.000344335	0.000689353
2	rs989753	72991809	G,G	A,A	0.767396,0.923611	-0.0063458,0.0350449	0.00467973,0.0160932	0.75673,1.53114	0.000344116	0.000429424
2	rs4649967	73254595	C,C	G,G	0.444334,0.832341	0.0182037,0.0137617	0.00397904,0.011443	5.322,0.639939	0.000342147	0.00062549
2	rs782246	72915804	A,A	G,G	0.66004,0.955357	-0.00774477,0.0259473	0.00417389,0.0206987	1.19709,0.677783	0.000339262	0.000390564
2	rs1775366	72991193	A,A	T,T	0.767396,0.923611	-0.0063001,0.0349937	0.00467973,0.0160932	0.74904,1.52764	0.000337688	0.00042194
2	rs61767580	73568531	C,NA	T,NA	0.93837,NA	0.0209326,NA	0.00822159,NA	1.96279,NA	0.000337633	0.000689293
2	rs145514771	72869631	C,NA	T,NA	0.975149,NA	0.0310153,NA	0.0127009,NA	1.83545,NA	0.000337627	0.000597333
2	rs138571890	73074134	NA,G	NA,A	NA,0.974206	NA,-0.0398723	NA,0.0269663	NA,0.856213	0.000336677	0.000657758
2	rs12117265	73251154	A,A	G,G	0.444334,0.832341	0.0181561,0.0139058	0.00397904,0.011443	5.29722,0.649208	0.000336158	0.000615434
2	rs12064829	73449863	A,NA	G,NA	0.833002,NA	-0.019301,NA	0.00530104,NA	3.56609,NA	0.000335879	0.000487355
2	rs10789336	72838406	A,A	G,G	0.364811,0.070437	0.010984,-0.0157567	0.00410728,0.0167056	2.12556,0.46145	0.000333985	0.000404052
2	rs2255940	74404678	G,G	A,A	0.097416,0.172619	-0.0103488,0.0205719	0.00666777,0.0113111	0.918479,1.16145	0.000333629	0.000552658
2	rs1841499	72836456	T,T	A,A	0.364811,0.070437	0.010984,-0.0156484	0.00410728,0.0167056	2.12556,0.457292	0.000332252	0.000402042
2	rs1775365	72991089	G,G	A,A	0.767396,0.923611	-0.00620867,0.0350449	0.00467973,0.0160932	0.733761,1.53114	0.000331629	0.000415114
2	rs1775364	72990826	C,C	T,T	0.766402,0.923611	-0.0060625,0.0350449	0.00467279,0.0160932	0.711097,1.53114	0.000331427	0.00041511
2	rs74980027	73628944	NA,A	NA,T	NA,0.958333	NA,-0.0294065	NA,0.0213919	NA,0.7715	0.000330216	0.000616534
2	rs782244	72916451	A,A	G,G	0.66004,0.955357	-0.00774477,0.0253059	0.00417389,0.0206987	1.19709,0.654649	0.000328069	0.000378213
2	rs1445588	72989781	G,G	T,T	0.767396,0.923611	-0.00639608,0.0345173	0.00467973,0.0160932	0.765229,1.49531	0.000326635	0.000408228
2	rs35990618	74264413	C,NA	A,NA	0.939364,NA	0.00369352,NA	0.00828432,NA	0.183289,NA	0.000325729	0.000630045
2	rs34843145	74127993	G,NA	A,NA	0.971173,NA	0.0416658,NA	0.0118166,NA	3.37488,NA	0.000325727	0.000640122
2	rs17529451	72969682	G,G	A,A	0.99006,0.998016	-0.0431972,0.187168	0.01993,0.0960615	1.51998,1.28933	0.000324034	0.000698311
2	rs1664391	72990691	G,G	A,A	0.767396,0.923611	-0.0063001,0.0346607	0.00467973,0.0160932	0.74904,1.50501	0.000323914	0.000405409
2	rs1830091	73212593	A,A	C,C	0.44334,0.833333	0.0183888,0.0124475	0.00397994,0.0114701	5.41673,0.556223	0.000323683	0.0005863
2	rs11209951	72837490	T,T	C,C	0.364811,0.070437	0.0109367,-0.0155943	0.00410728,0.0167056	2.11069,0.455218	0.000322696	0.000391061
2	rs10493501	72974933	A,A	G,G	0.813121,0.930556	-0.00953471,0.0348796	0.00507203,0.0168156	1.22093,1.41956	0.000320277	0.000389984
2	rs74910531	74529177	NA,T	NA,C	NA,0.96131	NA,-0.0295134	NA,0.0221651	NA,0.737512	0.00032012	0.000588194
2	rs1775370	72992856	T,T	C,C	0.766402,0.923611	-0.00629076,0.0346607	0.00467279,0.0160932	0.74904,1.50501	0.000319821	0.000401154
2	rs1664393	72990070	T,T	C,C	0.766402,0.923611	-0.00619947,0.0344252	0.00467279,0.0160932	0.733761,1.4891	0.00031832	0.000398718
2	rs6694593	73259074	C,C	T,T	0.44334,0.832341	0.0180698,0.0142438	0.00397994,0.011443	5.25031,0.671175	0.000318202	0.000583778
2	rs1775363	72990825	A,A	G,G	0.767396,0.923611	-0.00620867,0.0347014	0.00467973,0.0160932	0.733761,1.50777	0.000317667	0.00039833
2	rs61767579	73565301	A,NA	G,NA	0.939364,NA	0.0207321,NA	0.00828432,NA	1.90906,NA	0.000315278	0.00063643
2	rs36048434	73991227	A,NA	T,NA	0.975149,NA	0.0437239,NA	0.0127009,NA	3.23946,NA	0.000315157	0.000620921
2	rs115352608	73270195	T,NA	C,NA	0.956262,NA	0.0336643,NA	0.00966771,NA	3.30328,NA	0.000314635	0.000576147
2	rs11209950	72829680	T,T	A,A	0.364811,0.070437	0.0108895,-0.0155943	0.00410728,0.0167056	2.09587,0.455218	0.00031427	0.000381378
2	rs990871	72823713	T,T	C,C	0.364811,0.070437	0.0108895,-0.0154806	0.00410728,0.0167056	2.09587,0.450874	0.000312576	0.00037941
2	rs1664392	72990411	G,G	A,A	0.767396,0.923611	-0.00625439,0.0344666	0.00467973,0.0160932	0.741384,1.49188	0.000312328	0.000391697
2	rs67347745	73661784	T,NA	C,NA	0.95328,NA	0.0351242,NA	0.0093687,NA	3.75087,NA	0.00031159	0.000578337
2	rs11589504	73247219	A,A	G,G	0.44334,0.832341	0.0181174,0.0135183	0.00397994,0.011443	5.27497,0.624413	0.000311183	0.000568328
2	rs1525991	73246455	T,T	G,G	0.44334,0.832341	0.0181174,0.0135183	0.00397994,0.011443	5.27497,0.624413	0.000311183	0.000568328
2	rs142050093	73818602	NA,T	NA,A	NA,0.988095	NA,0.0567595	NA,0.0394133	NA,0.824384	0.000311021	0.000643451
2	rs7549440	73244475	C,C	T,T	0.44334,0.832341	0.0181174,0.0134809	0.00397994,0.011443	5.27497,0.622038	0.000310391	0.000566768
2	rs114146439	73309443	C,NA	A,NA	0.982107,NA	0.0167926,NA	0.014915,NA	0.584672,NA	0.000309988	0.000544299
2	rs61771804	72971306	T,T	G,G	0.813121,0.930556	-0.00962674,0.0343706	0.00507203,0.0168156	1.23886,1.38767	0.000309835	0.000377335
2	rs1545564	74331182	A,A	G,G	0.646123,0.779762	0.00967733,0.00754737	0.00413481,0.0103152	1.71533,0.33314	0.000309805	0.000567052
2	rs78576364	74520183	NA,T	NA,C	NA,0.96131	NA,-0.0288602	NA,0.0221651	NA,0.714674	0.000308716	0.000568053
2	rs116134090	74417873	C,NA	T,NA	0.966203,NA	-0.0117546,NA	0.0109412,NA	0.54872,NA	0.000307819	0.000572514
2	rs4649994	74331525	T,T	A,A	0.646123,0.779762	0.00969049,0.00726121	0.00413481,0.0103152	1.71904,0.317428	0.000306446	0.000561336
2	rs11210059	73250692	A,A	G,G	0.444334,0.832341	0.0181561,0.0124599	0.00397904,0.011443	5.29722,0.55876	0.000305612	0.000555193
2	rs1775369	72992758	G,G	C,C	0.765408,0.923611	-0.00632706,0.0345173	0.00466591,0.0160932	0.75673,1.49531	0.000305606	0.000384591
2	rs2590944	72988992	G,G	T,T	0.767396,0.923611	-0.0063458,0.0340839	0.00467973,0.0160932	0.75673,1.46618	0.00030541	0.000382973
2	rs114635458	74385347	A,NA	G,NA	0.967197,NA	-0.0124426,NA	0.0111,NA	0.581186,NA	0.000305317	0.000591645
2	rs76213448	74327987	A,NA	T,NA	0.988072,NA	0.0239114,NA	0.0182119,NA	0.723087,NA	0.000304482	0.000593729
2	rs1664387	72992761	C,C	T,T	0.765408,0.923611	-0.00628149,0.0345685	0.00466591,0.0160932	0.74904,1.49877	0.000303883	0.000382717
2	rs567418843	74337005	NA,G	NA,A	NA,0.982143	NA,-0.042978	NA,0.0322783	NA,0.737479	0.000301772	0.000623689
2	rs11210248	73904661	NA,C	NA,G	NA,0.978175	NA,-0.039165	NA,0.0292559	NA,0.743121	0.00030088	0.000570413
2	rs529080861	73604388	NA,T	NA,A	NA,0.947421	NA,-0.023674	NA,0.0191524	NA,0.664689	0.000298377	0.000537523
2	rs1542161	72989390	G,G	A,A	0.767396,0.923611	-0.00620867,0.0341808	0.00467973,0.0160932	0.733761,1.47267	0.000297848	0.000374474
2	rs61767372	73778134	T,NA	C,NA	0.950298,NA	0.00210679,NA	0.00909753,NA	0.0878493,NA	0.000297705	0.000614264
2	rs6669598	74331961	T,T	C,C	0.646123,0.779762	0.0096496,0.00716425	0.00413481,0.0103152	1.70754,0.312162	0.000297658	0.000545501
2	rs117410602	73622466	NA,T	NA,C	NA,0.972222	NA,0.0334917	NA,0.0260119	NA,0.703551	0.000297495	0.000579647
2	rs190648872	73793487	A,NA	G,NA	0.992048,NA	0.0237928,NA	0.0222601,NA	0.544949,NA	0.000297108	0.000576629
2	rs75064436	74026792	NA,G	NA,T	NA,0.979167	NA,-0.0440179	NA,0.0299292	NA,0.849664	0.000296473	0.000628528
2	rs115560153	74184546	A,NA	C,NA	0.973161,NA	0.0291579,NA	0.0122339,NA	1.76562,NA	0.00029521	0.000589849
2	rs113713923	73906787	C,NA	T,NA	0.976143,NA	0.047619,NA	0.0129561,NA	3.62438,NA	0.000294485	0.000544038
2	rs6687024	72824860	T,T	C,C	0.364811,0.070437	0.0107525,-0.0157026	0.00410728,0.0167056	2.05319,0.45937	0.000292791	0.000356683
2	rs2012697	72819612	C,C	T,T	0.364811,0.070437	0.0107525,-0.0156484	0.00410728,0.0167056	2.05319,0.457292	0.000292031	0.000355797
2	rs11210056	73242477	G,G	T,T	0.44334,0.832341	0.0180222,0.0133812	0.00397994,0.011443	5.22571,0.615734	0.000291915	0.00053347
2	rs117461927	74248842	NA,G	NA,A	NA,0.965278	NA,-0.0350744	NA,0.0233493	NA,0.875969	0.000291183	0.00064844
2	rs11210171	73637531	A,NA	C,NA	0.011928,NA	0.0203488,NA	0.0182122,NA	0.578628,NA	0.000290308	0.000565288
2	rs1358042	73241894	C,C	G,G	0.44334,0.832341	0.0180222,0.0132865	0.00397994,0.011443	5.22571,0.609772	0.000290071	0.00052983
2	rs4399107	73612591	T,NA	C,NA	0.011928,NA	0.0203344,NA	0.0182122,NA	0.578074,NA	0.000289876	0.000564449
2	rs34895167	74073141	G,NA	C,NA	0.972167,NA	0.0406542,NA	0.0120196,NA	3.14344,NA	0.000289761	0.000560039
2	rs1525988	73241398	T,T	C,C	0.44334,0.832341	0.0180222,0.0131868	0.00397994,0.011443	5.22571,0.603523	0.000288161	0.000526062
2	rs707443	72988291	T,T	C,C	0.767396,0.923611	-0.0063001,0.0337066	0.00467973,0.0160932	0.74904,1.44106	0.00028809	0.00036233
2	rs11588262	73264393	T,T	C,C	0.421471,0.782738	0.0186545,0.0162968	0.00400399,0.0103658	5.49789,0.93587	0.00028733	0.000576165
2	rs11210169	73637421	T,NA	C,NA	0.011928,NA	0.0202164,NA	0.0182122,NA	0.573524,NA	0.00028636	0.000557619
2	rs6661921	72824855	A,A	G,G	0.364811,0.070437	0.0107052,-0.0157026	0.00410728,0.0167056	2.03858,0.45937	0.000285294	0.000348044
2	rs1525989	73243035	A,A	G,G	0.44334,0.832341	0.0179794,0.0133812	0.00397994,0.011443	5.20362,0.615734	0.000284879	0.000520931
2	rs76422410	74088799	NA,T	NA,C	NA,0.944444	NA,-0.0261091	NA,0.0186617	NA,0.791048	0.000284211	0.000590154
2	rs12736962	73225265	T,T	C,C	0.44334,0.834325	0.0181174,0.0128689	0.00397994,0.0114976	5.27497,0.580005	0.000283381	0.000515783
2	rs1358041	73241582	C,C	G,G	0.44334,0.832341	0.0179794,0.0132865	0.00397994,0.011443	5.20362,0.609772	0.000283079	0.000517377
2	rs10493521	74244396	A,A	C,C	0.728628,0.960318	0.0107987,-0.0430576	0.00444635,0.0218976	1.81947,1.30749	0.000282461	0.000467478
2	rs117771896	73593900	NA,A	NA,T	NA,0.958333	NA,-0.0266322	NA,0.0213919	NA,0.671326	0.000282329	0.000529612
2	rs1525987	73241105	T,T	C,C	0.44334,0.832341	0.0179794,0.0131868	0.00397994,0.011443	5.20362,0.603523	0.000281216	0.000513696
2	rs76585750	73964673	NA,T	NA,C	NA,0.965278	NA,-0.0324426	NA,0.0233493	NA,0.783317	0.000279345	0.00057456
2	rs79795959	73315310	A,NA	G,NA	0.988072,NA	0.0135696,NA	0.0182119,NA	0.340832,NA	0.000278255	0.000554382
2	rs4146851	73240302	A,A	T,T	0.44334,0.832341	0.0179794,0.0129925	0.00397994,0.011443	5.20362,0.591419	0.000277674	0.000506697
2	rs372080387	73448501	NA,G	NA,A	NA,0.97619	NA,-0.0342806	NA,0.0280389	NA,0.654671	0.000277628	0.000512379
2	rs77155663	74356954	NA,T	NA,C	NA,0.917659	NA,-0.0187541	NA,0.0155508	NA,0.642401	0.000277409	0.000509624
2	rs10889947	72828221	C,C	T,T	0.369781,0.070437	0.0110895,-0.0152043	0.00409564,0.0167056	2.16901,0.440386	0.000277188	0.000338722
2	rs78959136	73566076	NA,T	NA,G	NA,0.973214	NA,0.0327398	NA,0.0264757	NA,0.665071	0.000275706	0.000542798
2	rs77102502	74327988	A,NA	G,NA	0.988072,NA	0.0229373,NA	0.0182119,NA	0.682228,NA	0.000275264	0.000536871
2	rs4559447	73609754	C,NA	T,NA	0.011928,NA	0.019827,NA	0.0182122,NA	0.558618,NA	0.000275137	0.000535821
2	rs6690232	73611157	T,NA	C,NA	0.011928,NA	0.019827,NA	0.0182122,NA	0.558618,NA	0.000275137	0.000535821
2	rs290697	72870881	T,T	G,G	0.340954,0.075397	0.00778591,-0.015665	0.00417094,0.0161901	1.20801,0.477218	0.000274077	0.00032086
2	rs12724603	73983726	G,NA	A,NA	0.952286,NA	0.035576,NA	0.00927543,NA	3.90203,NA	0.000273901	0.00051263
2	rs6424522	73614563	T,NA	C,NA	0.011928,NA	0.0197825,NA	0.0182122,NA	0.556926,NA	0.000273892	0.000533401
2	rs34349124	74288156	C,NA	T,NA	0.940358,NA	0.00335638,NA	0.00834865,NA	0.162624,NA	0.000273729	0.00053058
2	rs2343093	74332207	C,C	A,A	0.646123,0.77877	0.0096496,0.00705593	0.00413481,0.0102986	1.70754,0.306927	0.00027355	0.000502069
2	rs10736416	73615308	T,NA	C,NA	0.011928,NA	0.0197425,NA	0.0182122,NA	0.555405,NA	0.000272777	0.000531235
2	rs1838658	72928467	C,C	T,T	0.66004,0.955357	-0.00755774,0.0235216	0.00417389,0.0206987	1.15376,0.5921	0.00027242	0.000316953
2	rs12145482	73227348	G,G	A,A	0.441352,0.833333	0.0181258,0.0126428	0.00398179,0.0114701	5.27497,0.56806	0.000271599	0.000493349
2	rs144205006	73324575	NA,G	NA,C	NA,0.981151	NA,0.0391335	NA,0.0314332	NA,0.671332	0.000270293	0.00055255
2	rs149876192	73506910	NA,G	NA,A	NA,0.970238	NA,0.0293047	NA,0.0251555	NA,0.612534	0.000270057	0.000532492
2	rs35053768	73669295	C,NA	T,NA	0.976143,NA	0.0435471,NA	0.0129561,NA	3.10998,NA	0.000269906	0.000507152
2	rs182910360	74431550	C,NA	T,NA	0.988072,NA	-0.027549,NA	0.0182119,NA	0.884866,NA	0.000269831	0.000540804
2	rs1546205	74207768	A,A	G,G	0.158052,0.421627	0.00701314,-0.00392531	0.00541997,0.00865635	0.708444,0.186941	0.000268051	0.000479334
2	rs782268	72995398	C,C	A,A	0.745527,0.923611	-0.00426024,0.0346146	0.00453928,0.0160932	0.458454,1.50189	0.000267094	0.000342525
2	rs112358119	74512144	NA,C	NA,T	NA,0.967262	NA,0.0275076	NA,0.0240217	NA,0.598319	0.000266344	0.000488041
2	rs146086149	73717130	NA,A	NA,T	NA,0.968254	NA,-0.0234554	NA,0.0243817	NA,0.473603	0.000265931	0.000501006
2	rs782267	72996189	A,A	G,G	0.745527,0.923611	-0.00426024,0.0345685	0.00453928,0.0160932	0.458454,1.49877	0.000265569	0.000340657
2	rs782237	72934077	C,C	G,G	0.661034,0.955357	-0.00756312,0.0230752	0.00417686,0.0206987	1.15376,0.576866	0.000263095	0.000306577
2	rs146154743	73902910	NA,T	NA,A	NA,0.982143	NA,-0.0381507	NA,0.0322783	NA,0.624826	0.000262732	0.000494326
2	rs12729247	73239463	A,A	G,G	0.44334,0.829365	0.017889,0.012709	0.00397994,0.0113631	5.15716,0.579422	0.000262226	0.000476805
2	rs10890073	74201562	G,G	A,A	0.157058,0.421627	0.00698478,-0.00372552	0.00543389,0.00865635	0.701915,0.175927	0.000261467	0.000466525
2	rs79008435	74357094	NA,A	NA,T	NA,0.918651	NA,-0.0180922	NA,0.0156369	NA,0.606835	0.000261023	0.00048168
2	rs146211582	74489524	C,NA	G,NA	0.975149,NA	-0.0233458,NA	0.0127009,NA	1.18017,NA	0.000260661	0.000542486
2	rs140590919	74171552	NA,A	NA,G	NA,0.962302	NA,-0.0317183	NA,0.0224433	NA,0.802506	0.000260493	0.000573039
2	rs148624564	74074357	NA,T	NA,A	NA,0.985119	NA,-0.0404392	NA,0.0353055	NA,0.59853	0.000260272	0.000486831
2	rs1525986	73237902	T,T	C,C	0.44334,0.832341	0.017889,0.0127535	0.00397994,0.011443	5.15716,0.576669	0.000259845	0.000474166
2	rs112026989	73293092	C,NA	T,NA	0.975149,NA	0.00951282,NA	0.0127009,NA	0.343075,NA	0.000259357	0.000543693
2	rs116876199	74498376	NA,T	NA,C	NA,0.916667	NA,-0.019118	NA,0.0154664	NA,0.6647	0.000259002	0.000503514
2	rs7531927	73236487	C,C	G,G	0.44334,0.832341	0.017889,0.0126042	0.00397994,0.011443	5.15716,0.567532	0.000257433	0.00046939
2	rs12725298	74245644	A,NA	T,NA	0.925447,NA	0.00516524,NA	0.00752717,NA	0.307524,NA	0.000257101	0.000480962
2	rs12409327	72863137	T,NA	C,NA	0.950298,NA	0.0225112,NA	0.00909753,NA	1.87469,NA	0.00025709	0.00044329
2	rs61772332	73469698	C,NA	T,NA	0.897614,NA	0.0230156,NA	0.0065219,NA	3.37968,NA	0.000256936	0.000567784
2	rs1874730	74201224	C,C	G,G	0.157058,0.421627	0.00694305,-0.00372552	0.00543389,0.00865635	0.696062,0.175927	0.000256825	0.000458369
2	rs61771799	72959039	A,A	G,G	0.755467,0.97619	-0.00883784,0.0424146	0.00460006,0.0280389	1.26201,0.884874	0.000256719	0.000288985
2	rs12731999	74206692	A,A	T,T	0.157058,0.421627	0.00694305,-0.00367556	0.00543389,0.00865635	0.696062,0.173198	0.0002563	0.000457488
2	rs75267789	73821195	A,NA	T,NA	0.929423,NA	0.0328841,NA	0.00771974,NA	4.68895,NA	0.000256063	0.00046772
2	rs71655423	74359159	C,NA	G,NA	0.988072,NA	0.0222043,NA	0.0182119,NA	0.652163,NA	0.000255619	0.000498635
2	rs1405052	73235279	A,A	C,C	0.44334,0.829365	0.017889,0.0122791	0.00397994,0.0113631	5.15716,0.553044	0.000255231	0.000463095
2	rs61765634	73720091	T,NA	C,NA	0.950298,NA	0.0013344,NA	0.00909753,NA	0.0538492,NA	0.000254243	0.00052345
2	rs61773616	73553643	T,NA	G,NA	0.971173,NA	0.00794005,NA	0.0118166,NA	0.299625,NA	0.000254017	0.000553122
2	rs78657023	74507450	NA,C	NA,G	NA,0.96131	NA,-0.0250357	NA,0.0221651	NA,0.587232	0.00025358	0.000470546
2	rs75691724	74146980	G,NA	A,NA	0.980119,NA	0.0468615,NA	0.0141639,NA	3.02782,NA	0.000252064	0.000465431
2	rs12730127	74246410	C,NA	T,NA	0.925447,NA	0.00507964,NA	0.00752717,NA	0.301223,NA	0.000251842	0.000471265
2	rs12410574	74206576	G,G	A,A	0.157058,0.421627	0.00689669,-0.00372552	0.00543389,0.00865635	0.689584,0.175927	0.000251781	0.000449505
2	rs61772285	73436597	C,NA	T,NA	0.836978,NA	-0.019161,NA	0.00535253,NA	3.46362,NA	0.000250844	0.000371068
2	rs77930571	74092349	NA,C	NA,G	NA,0.951389	NA,-0.0171082	NA,0.0198773	NA,0.409594	0.000250604	0.000487807
2	rs76271180	73811592	T,NA	A,NA	0.973161,NA	0.045869,NA	0.0122339,NA	3.7513,NA	0.000250415	0.000466953
2	rs117158489	73816137	NA,C	NA,T	NA,0.954365	NA,-0.0266902	NA,0.0204832	NA,0.715423	0.000249712	0.000509326
2	rs72684685	72958905	A,A	G,G	0.756461,0.97619	-0.00867287,0.0442105	0.0046064,0.0280389	1.22381,0.939863	0.000249583	0.000281748
2	rs142180406	73813470	NA,C	NA,T	NA,0.983135	NA,-0.0379516	NA,0.0331973	NA,0.596967	0.000249054	0.000466725
2	rs782219	72924810	G,G	A,A	0.651093,0.955357	-0.00727,0.025506	0.00414823,0.0206987	1.09866,0.66183	0.00024893	0.000292828
2	rs150211849	73522891	NA,C	NA,G	NA,0.972222	NA,0.0287752	NA,0.0260119	NA,0.570852	0.000248586	0.000492885
2	rs77961480	72911876	NA,G	NA,A	NA,0.888889	NA,0.0176545	NA,0.0136019	NA,0.711512	0.000248522	0.000506801
2	rs4650152	73238360	G,G	A,A	0.44334,0.832341	0.0177939,0.0128481	0.00397994,0.011443	5.1085,0.582488	0.000247848	0.00045312
2	rs782212	72945666	T,T	C,C	0.657058,0.954365	-0.00749633,0.0172911	0.00416512,0.0204832	1.14331,0.399484	0.000247397	0.000289802
2	rs78556157	73982975	NA,C	NA,T	NA,0.920635	NA,0.0189446	NA,0.0158141	NA,0.636514	0.000247351	0.000512292
2	rs368180784	74524353	NA,T	NA,C	NA,0.998016	NA,-0.107677	NA,0.0960615	NA,0.581163	0.000247308	0.000473602
2	rs61402340	72868517	NA,A	NA,G	NA,0.940476	NA,-0.0189534	NA,0.0180669	NA,0.531435	0.000247182	0.000461679
2	rs143635545	74504196	NA,C	NA,A	NA,0.968254	NA,-0.0285313	NA,0.0243817	NA,0.616322	0.000246673	0.000494399
2	rs189507512	73543841	NA,C	NA,A	NA,0.973214	NA,0.0296031	NA,0.0264757	NA,0.579195	0.000245872	0.000492217
2	rs1460936	72871640	NA,G	NA,C	NA,0.926587	NA,-0.0188497	NA,0.0163898	NA,0.601873	0.000245778	0.000471646
2	rs79453422	73048522	C,NA	T,NA	0.90159,NA	0.0256752,NA	0.00663768,NA	3.95985,NA	0.00024553	0.000427084
2	rs4233102	73579428	A,NA	T,NA	0.011928,NA	0.0186809,NA	0.0182122,NA	0.515678,NA	0.000245236	0.000477731
2	rs116873983	73945550	NA,T	NA,A	NA,0.987103	NA,-0.0423338	NA,0.0378862	NA,0.578682	0.00024506	0.000460772
2	rs80151537	74357443	NA,C	NA,G	NA,0.918651	NA,-0.017136	NA,0.0156369	NA,0.563618	0.000244647	0.000452917
2	rs143589624	74268520	NA,G	NA,A	NA,0.947421	NA,-0.0193353	NA,0.0191524	NA,0.504855	0.000244286	0.000460187
2	rs1525994	73230334	C,C	A,A	0.444334,0.833333	0.0178374,0.0122022	0.00397904,0.0114701	5.1328,0.541502	0.00024388	0.000442206
2	rs61771798	72958702	G,G	A,A	0.755467,0.97619	-0.00866092,0.0427742	0.00460006,0.0280389	1.22381,0.895763	0.000243733	0.000275297
2	rs11588862	72957909	C,C	A,A	0.755467,0.97619	-0.00860814,0.0431142	0.00460006,0.0280389	1.21253,0.906114	0.000242921	0.000274513
2	rs12747828	74238978	C,NA	A,NA	0.925447,NA	0.00491542,NA	0.00752717,NA	0.289255,NA	0.000242139	0.000453369
2	rs192182811	74116858	NA,T	NA,C	NA,0.982143	NA,0.0351629	NA,0.0322783	NA,0.559105	0.000241465	0.000458903
2	rs61771796	72958533	G,G	A,A	0.755467,0.97619	-0.008568,0.0431784	0.00460006,0.0280389	1.20398,0.908077	0.00023995	0.000271379
2	rs7536869	72939855	C,C	A,A	0.338966,0.044643	0.00747142,-0.0220862	0.00417686,0.0206987	1.13281,0.543699	0.000239941	0.000281003
2	rs61772287	73443714	A,NA	G,NA	0.940358,NA	0.0196485,NA	0.00834865,NA	1.73053,NA	0.000239683	0.000485155
2	rs12743926	74238827	T,NA	C,NA	0.925447,NA	0.00487065,NA	0.00752717,NA	0.28602,NA	0.000239579	0.000448645
2	rs2342212	74243388	T,NA	C,NA	0.074553,NA	-0.0048702,NA	0.00752716,NA	0.285988,NA	0.000239377	0.000448217
2	rs77175117	73435090	NA,G	NA,A	NA,0.985119	NA,0.0396336	NA,0.0353055	NA,0.582343	0.000239293	0.000479372
2	rs78082399	73710640	G,NA	A,NA	0.950298,NA	0.00101195,NA	0.00909753,NA	0.0402761,NA	0.000238535	0.000490663
2	rs6667201	73230678	C,C	T,T	0.442346,0.833333	0.0178931,0.0122022	0.00398085,0.0114701	5.15716,0.541502	0.000238299	0.000433465
2	rs118139952	73929011	NA,A	NA,T	NA,0.987103	NA,0.0398953	NA,0.0378862	NA,0.534131	0.000238137	0.000456858
2	rs12129026	73315916	G,G	A,A	0.480119,0.84127	0.024986,0.00872234	0.00395743,0.0116978	9.56472,0.341143	0.000237682	0.000418459
2	rs6700560	73230620	T,T	C,C	0.442346,0.833333	0.0178931,0.0121522	0.00398085,0.0114701	5.15716,0.538518	0.000237602	0.000432084
2	rs72951119	73000063	G,G	T,T	0.992048,0.946429	0.0255898,0.0383759	0.0222601,0.0189842	0.601511,1.3642	0.000236997	0.000319441
2	rs6424520	73614350	C,NA	T,NA	0.011928,NA	0.0182979,NA	0.0182122,NA	0.501637,NA	0.000236192	0.000460159
2	rs11586991	72957054	C,C	T,T	0.755467,0.977182	-0.00851875,0.0444524	0.00460006,0.0286274	1.19353,0.919114	0.000235944	0.000267443
2	rs117719751	73008678	NA,C	NA,T	NA,0.941468	NA,0.0217751	NA,0.0182098	NA,0.634929	0.000233365	0.00049039
2	rs895281	73021243	C,C	T,T	0.235586,0.076389	0.00782742,-0.0298202	0.00465908,0.0160932	1.03175,1.19458	0.000232869	0.000293831
2	rs61771795	72956912	A,A	G,G	0.755467,0.977182	-0.00846958,0.0444978	0.00460006,0.0286274	1.18314,0.920479	0.000232058	0.000263333
2	rs10749814	73615604	T,NA	G,NA	0.011928,NA	0.0180849,NA	0.0182122,NA	0.493895,NA	0.000231351	0.000450752
2	rs4449979	73617009	T,NA	A,NA	0.011928,NA	0.0180403,NA	0.0182122,NA	0.49228,NA	0.000230354	0.000448815
2	rs79635541	73765185	NA,A	NA,T	NA,0.967262	NA,0.0254942	NA,0.0240217	NA,0.53977	0.000229686	0.000455203
2	rs74737352	74503575	T,NA	C,NA	0.863817,NA	0.00908627,NA	0.00576457,NA	0.939401,NA	0.000229449	0.000488675
2	rs61765636	73729055	A,NA	C,NA	0.900596,NA	-0.024499,NA	0.00660805,NA	3.6791,NA	0.000228457	0.000378913
2	rs79334904	72930595	C,NA	T,NA	0.949304,NA	0.0224376,NA	0.00901262,NA	1.89315,NA	0.000227957	0.000394104
2	rs34336802	73826393	G,NA	A,NA	0.972167,NA	0.0413206,NA	0.0120196,NA	3.23172,NA	0.000227358	0.000441716
2	rs144590595	73574563	NA,C	NA,T	NA,0.992063	NA,-0.0495028	NA,0.0481747	NA,0.516909	0.000227059	0.000435955
2	rs895279	73022390	T,T	A,A	0.259443,0.079365	0.00539278,-0.0308336	0.00451065,0.0158141	0.634763,1.29068	0.000226997	0.00029143
2	rs141356028	72887362	T,NA	C,NA	0.983101,NA	-0.035357,NA	0.0153396,NA	1.67428,NA	0.000226921	0.000435847
2	rs10399825	73619192	T,NA	C,NA	0.011928,NA	0.017828,NA	0.0182122,NA	0.484622,NA	0.000225686	0.000439744
2	rs139579066	72895370	C,C	A,A	0.99006,0.998016	-0.0369303,0.192672	0.01993,0.0960615	1.19462,1.34788	0.000225257	0.000482019
2	rs782231	72987442	T,T	A,A	0.751491,0.927579	-0.00511692,0.0327909	0.00457516,0.0164929	0.579399,1.32984	0.000224808	0.000295548
2	rs142148863	74065892	NA,T	NA,C	NA,0.97619	NA,0.0273263	NA,0.0280389	NA,0.481795	0.000224513	0.000438931
2	rs117567027	73762044	NA,G	NA,A	NA,0.978175	NA,0.0329776	NA,0.0292559	NA,0.585606	0.000223694	0.000457084
2	rs148688922	72858507	NA,G	NA,A	NA,0.964286	NA,-0.0242561	NA,0.0230345	NA,0.534134	0.000223611	0.000423152
2	rs6656118	73616576	C,NA	T,NA	0.011928,NA	0.017697,NA	0.0182122,NA	0.47992,NA	0.000222867	0.000434267
2	rs2259126	73293360	A,A	T,T	0.494036,0.174603	-0.0258167,-0.0132	0.00395458,0.0112602	10.177,0.617827	0.000222743	0.000376938
2	rs6670128	73328776	C,C	G,G	0.481113,0.84127	0.0249841,0.00902511	0.00395712,0.0116978	9.56472,0.356153	0.000222505	0.000396324
2	rs75559112	73830674	NA,G	NA,A	NA,0.991071	NA,-0.0460973	NA,0.0454422	NA,0.5081	0.000220884	0.000423709
2	rs12737602	74237289	T,NA	C,NA	0.925447,NA	0.00451713,NA	0.00752717,NA	0.260876,NA	0.000220561	0.000413542
2	rs290703	72876286	A,A	G,G	0.349901,0.076389	0.00746215,-0.0155083	0.0041455,0.0160932	1.14356,0.474672	0.000220503	0.000262996
2	rs782202	72958148	T,T	G,G	0.244533,0.02381	0.00869969,-0.040411	0.00460006,0.0280386	1.23213,0.825329	0.000220292	0.000249974
2	rs782230	72987960	G,G	A,A	0.745527,0.923611	-0.00403071,0.0330453	0.00453928,0.0160932	0.426477,1.39753	0.000220286	0.000284958
2	rs74561992	73989195	NA,T	NA,C	NA,0.920635	NA,0.0170656	NA,0.0158141	NA,0.552027	0.000219944	0.000453114
2	rs189746187	73072509	NA,C	NA,T	NA,0.979167	NA,0.0281579	NA,0.0299292	NA,0.459921	0.000219873	0.000425526
2	rs12141660	73195560	T,T	C,C	0.689861,0.842262	0.0136206,0.0110428	0.00427445,0.0117277	2.84165,0.460428	0.000219674	0.000351175
2	rs79182822	73830109	NA,T	NA,C	NA,0.928571	NA,0.0183897	NA,0.0165981	NA,0.572046	0.000219227	0.000463136
2	rs1405055	73232547	T,T	A,A	0.442346,0.832341	0.0177076,0.0124599	0.00398085,0.011443	5.0625,0.55876	0.000219126	0.000400575
2	rs4384175	73644577	A,NA	G,NA	0.012922,NA	0.0183027,NA	0.0175065,NA	0.529003,NA	0.000218482	0.000428851
2	rs6669872	73230928	C,C	T,T	0.442346,0.833333	0.0177552,0.0120071	0.00398085,0.0114701	5.08668,0.529905	0.000218316	0.000397489
2	rs183077821	73335567	NA,A	NA,G	NA,0.987103	NA,-0.0397947	NA,0.0378862	NA,0.532324	0.000217044	0.000429123
2	rs76526590	73002184	G,G	C,C	0.992048,0.946429	0.0216657,0.0392834	0.0222601,0.0189842	0.480953,1.4143	0.0002167	0.000291116
2	rs12026158	73308055	NA,G	NA,A	NA,0.984127	NA,0.0346964	NA,0.0342017	NA,0.508131	0.000216286	0.000435456
2	rs78365878	73070794	A,NA	G,NA	0.978131,NA	0.0115657,NA	0.0135185,NA	0.406438,NA	0.000215354	0.000441259
2	rs116761550	73618447	T,NA	C,NA	0.963221,NA	-0.0284692,NA	0.0105045,NA	2.17234,NA	0.000215287	0.000417016
2	rs114479776	72858027	T,NA	G,NA	0.949304,NA	0.022111,NA	0.00901262,NA	1.84914,NA	0.00021404	0.000370981
2	rs10399643	73619210	G,NA	A,NA	0.011928,NA	0.01727,NA	0.0182122,NA	0.464713,NA	0.000213996	0.000417027
2	rs74747844	72914792	NA,C	NA,T	NA,0.977182	NA,-0.0294626	NA,0.0286274	NA,0.517988	0.000213602	0.000429783
2	rs113614010	73694813	C,NA	T,NA	0.969185,NA	0.0390696,NA	0.0114407,NA	3.19523,NA	0.000213447	0.000406775
2	rs72951120	73000813	G,G	T,T	0.991054,0.946429	0.025329,0.0380116	0.0209976,0.0189842	0.642621,1.34433	0.000213383	0.000287728
2	rs4353042	73618140	T,NA	C,NA	0.011928,NA	0.0172257,NA	0.0182122,NA	0.463149,NA	0.000213104	0.000415294
2	rs290702	72876346	G,G	A,A	0.349901,0.076389	0.00741533,-0.0152961	0.0041455,0.0160932	1.13281,0.466132	0.000212907	0.000254461
2	rs782229	72988082	A,A	G,G	0.746521,0.923611	-0.00412786,0.0329024	0.00454514,0.0160932	0.439165,1.38822	0.000212143	0.000275019
2	rs12044362	73282801	C,C	A,A	0.519881,0.342262	-0.0261575,0.0104194	0.00395743,0.00900943	10.4145,0.606462	0.000212056	0.000387728
2	rs12743187	74268285	A,NA	G,NA	0.926441,NA	0.00423466,NA	0.0075738,NA	0.239517,NA	0.000211224	0.000397222
2	rs117661820	73722790	NA,C	NA,G	NA,0.985119	NA,0.0211497	NA,0.0353055	NA,0.260316	0.000211063	0.000353719
2	rs17094289	74208967	NA,C	NA,A	NA,0.947421	NA,0.0184471	NA,0.0191524	NA,0.474357	0.000210598	0.000417664
2	rs76803898	73026239	NA,T	NA,C	NA,0.981151	NA,0.0309456	NA,0.0314332	NA,0.488283	0.000210271	0.00042456
2	rs12117476	73171935	G,NA	T,NA	0.913519,NA	-0.000496665,NA	0.00703429,NA	0.0251609,NA	0.000210243	0.000358798
2	rs112996720	73003235	A,A	G,G	0.992048,0.946429	0.0216152,0.0390076	0.0222601,0.0189842	0.479472,1.39898	0.000210116	0.000282813
2	rs142966480	74045315	NA,T	NA,C	NA,0.946429	NA,-0.0213503	NA,0.0189842	NA,0.583785	0.000209929	0.000431919
2	rs149277629	73957303	T,NA	C,NA	0.989066,NA	0.0451293,NA	0.0190121,NA	1.75424,NA	0.000209543	0.000384966
2	rs111362931	74259172	A,NA	C,NA	0.977137,NA	0.0266783,NA	0.0132281,NA	1.35934,NA	0.000209011	0.000393017
2	rs80284744	73599815	G,NA	C,NA	0.900596,NA	0.024568,NA	0.00660805,NA	3.69702,NA	0.000207905	0.000441126
2	rs77714794	73001778	C,C	T,T	0.992048,0.946429	0.0208529,0.0391989	0.0222601,0.0189842	0.457336,1.4096	0.000207593	0.000279209
2	rs140836486	73866229	NA,A	NA,T	NA,0.968254	NA,-0.0270602	NA,0.0243817	NA,0.57339	0.000207341	0.000416561
2	rs17570390	73938246	C,C	T,T	0.846918,0.939484	-0.0220577,-0.0315671	0.00549107,0.0179277	4.22958,1.10639	0.000207131	0.000333951
2	rs12566027	73281986	A,A	G,G	0.519881,0.342262	-0.0261102,0.0104194	0.00395743,0.00900943	10.3795,0.606462	0.00020679	0.000378812
2	rs10890010	73620662	G,NA	A,NA	0.011928,NA	0.0168816,NA	0.0182122,NA	0.45105,NA	0.000206333	0.000402133
2	rs116532860	74203833	A,NA	G,NA	0.980119,NA	-0.0237713,NA	0.0141639,NA	1.03017,NA	0.000206146	0.000331977
2	rs146336311	73383994	NA,G	NA,A	NA,0.975198	NA,-0.0254778	NA,0.0274863	NA,0.451041	0.000205535	0.000388595
2	rs10889993	73288601	T,T	A,A	0.519881,0.342262	-0.0261102,0.0103234	0.00395743,0.00900943	10.3795,0.598843	0.000205022	0.000374746
2	rs141631092	72902925	T,NA	A,NA	0.949304,NA	0.0218821,NA	0.00901262,NA	1.81859,NA	0.000204951	0.000355861
2	rs72678422	73932267	T,NA	C,NA	0.971173,NA	0.0386806,NA	0.0118166,NA	2.97365,NA	0.00020469	0.000402025
2	rs7520933	73619080	C,NA	T,NA	0.011928,NA	0.0167917,NA	0.0182122,NA	0.447908,NA	0.000204611	0.000398786
2	rs148443121	73828418	NA,A	NA,G	NA,0.988095	NA,-0.0359038	NA,0.0394133	NA,0.44091	0.000204379	0.000390125
2	rs77822965	73000451	T,T	C,C	0.992048,0.946429	0.0211786,0.0388735	0.0222601,0.0189842	0.466745,1.39156	0.000203434	0.000274159
2	rs182685729	73056890	NA,G	NA,A	NA,0.979167	NA,-0.0278378	NA,0.0299292	NA,0.453076	0.0002032	0.000386594
2	rs150101223	73837252	NA,A	NA,G	NA,0.988095	NA,-0.0355568	NA,0.0394133	NA,0.435363	0.000202841	0.000387294
2	rs67027234	73904881	G,NA	A,NA	0.952286,NA	0.0332681,NA	0.00927543,NA	3.47507,NA	0.000202504	0.000380797
2	rs145854761	72892208	A,NA	T,NA	0.949304,NA	0.0217896,NA	0.00901262,NA	1.80632,NA	0.000201425	0.000349991
2	rs1852233	73283837	T,T	C,C	0.519881,0.344246	-0.0261102,0.0102613	0.00395743,0.00899701	10.3795,0.595048	0.000201323	0.00036978
2	rs117326369	73605596	NA,T	NA,C	NA,0.985119	NA,0.0191317	NA,0.0353055	NA,0.230701	0.000200835	0.000340441
2	rs79096893	72928269	NA,T	NA,C	NA,0.938492	NA,-0.0148183	NA,0.0177919	NA,0.392632	0.000199325	0.000377775
2	rs699820	74266981	A,NA	G,NA	0.074553,NA	-0.00405241,NA	0.00752716,NA	0.228912,NA	0.000198495	0.000372775
2	rs1807758	72937523	T,T	C,C	0.347913,0.044643	0.00709167,-0.0229247	0.00415099,0.0206987	1.05771,0.571767	0.000197836	0.000235712
2	rs17094735	74484500	NA,C	NA,T	NA,0.826389	NA,0.0106024	NA,0.0112855	NA,0.459058	0.00019778	0.00038547
2	rs7512761	73596445	G,NA	C,NA	0.011928,NA	0.0164132,NA	0.0182122,NA	0.434779,NA	0.000197573	0.000385107
2	rs79702994	73587159	NA,G	NA,A	NA,0.985119	NA,-0.0310149	NA,0.0353055	NA,0.420572	0.000196952	0.000372833
2	rs10889957	72938027	A,A	G,G	0.347913,0.044643	0.00709167,-0.0228231	0.00415099,0.0206987	1.05771,0.568335	0.000196903	0.000234664
2	rs148114561	73313808	NA,C	NA,T	NA,0.977182	NA,-0.0248123	NA,0.0286274	NA,0.413314	0.000196768	0.000371136
2	rs11210149	73624505	A,NA	G,NA	0.011928,NA	0.0163637,NA	0.0182122,NA	0.433071,NA	0.000196676	0.000383364
2	rs12756108	74265818	G,NA	A,NA	0.925447,NA	0.00400872,NA	0.00752717,NA	0.22597,NA	0.000196575	0.000369227
2	rs61767168	74047756	A,A	T,T	0.78827,0.941468	-0.0226769,-0.0332487	0.00483962,0.0182098	5.55434,1.16832	0.000196441	0.00031298
2	rs12734319	73654035	G,NA	A,NA	0.973161,NA	0.0391698,NA	0.0122339,NA	2.86457,NA	0.000196419	0.000382038
2	rs949773	72937078	G,G	C,C	0.347913,0.043651	0.00709167,-0.0229663	0.00415099,0.0209217	1.05771,0.564912	0.000196308	0.000233786
2	rs78598056	73156750	NA,T	NA,A	NA,0.982143	NA,0.0297316	NA,0.0322783	NA,0.447336	0.000196274	0.000394136
2	rs41289168	73256657	G,NA	C,NA	0.980119,NA	0.0100806,NA	0.0141639,NA	0.321806,NA	0.000196098	0.000347645
2	rs77045344	74308213	NA,G	NA,A	NA,0.996032	NA,0.0664559	NA,0.0679934	NA,0.483626	0.000196028	0.000395747
2	rs10789357	73635188	G,NA	T,NA	0.011928,NA	0.0163034,NA	0.0182122,NA	0.430995,NA	0.000195591	0.000381255
2	rs372375969	73916356	NA,C	NA,G	NA,0.97619	NA,0.0220277	NA,0.0280389	NA,0.364422	0.000194681	0.000377199
2	rs117881120	73925189	NA,T	NA,C	NA,0.943452	NA,-0.0100943	NA,0.018507	NA,0.232505	0.000194531	0.000374479
2	rs12238969	73620915	G,NA	T,NA	0.011928,NA	0.0162343,NA	0.0182122,NA	0.428623,NA	0.000194359	0.00037886
2	rs4342806	73636110	G,NA	A,NA	0.011928,NA	0.0162114,NA	0.0182122,NA	0.427838,NA	0.000193953	0.000378071
2	rs10789356	73630037	G,NA	A,NA	0.011928,NA	0.0161942,NA	0.0182122,NA	0.427247,NA	0.000193648	0.000377478
2	rs72684618	72845271	T,NA	C,NA	0.987078,NA	-0.0342022,NA	0.0175062,NA	1.2947,NA	0.000192828	0.00040313
2	rs12734465	74261602	A,NA	G,NA	0.925447,NA	0.00391885,NA	0.00752717,NA	0.219952,NA	0.000192705	0.000362072
2	rs114853592	74302443	A,NA	G,NA	0.884692,NA	-0.000277096,NA	0.00619033,NA	0.0157894,NA	0.000192376	0.00037323
2	rs782208	72953022	C,C	T,T	0.651093,0.919643	-0.00736635,0.012152	0.00414823,0.0157247	1.12051,0.3569	0.000191363	0.000228064
2	rs34547523	73536981	T,NA	G,NA	0.965209,NA	0.0343899,NA	0.0107893,NA	2.84298,NA	0.000191236	0.000371515
2	rs12139604	73996430	C,NA	A,NA	0.919483,NA	0.0293256,NA	0.00726648,NA	4.26415,NA	0.000190852	0.000346404
2	rs12727693	74260070	G,NA	A,NA	0.925447,NA	0.00387392,NA	0.00752717,NA	0.21696,NA	0.000190809	0.000358566
2	rs17543124	72992393	G,NA	A,NA	0.790258,NA	-0.00903677,NA	0.00485638,NA	1.20224,NA	0.00019077	0.000275459
2	rs4345765	73627872	G,NA	C,NA	0.011928,NA	0.0160179,NA	0.0182122,NA	0.421222,NA	0.000190566	0.000371487
2	rs1948614	74298156	C,NA	T,NA	0.883698,NA	-0.000551963,NA	0.00616728,NA	0.0321312,NA	0.000190525	0.000372088
2	rs12725208	74307781	G,NA	A,NA	0.884692,NA	-0.000320868,NA	0.00619033,NA	0.0183349,NA	0.000190138	0.000368908
2	rs71655420	74308888	C,NA	A,NA	0.884692,NA	-0.000320868,NA	0.00619033,NA	0.0183349,NA	0.000190138	0.000368908
2	rs118077881	73968430	NA,A	NA,G	NA,0.978175	NA,-0.0242028	NA,0.0292559	NA,0.389256	0.00019009	0.000359961
2	rs150289288	73973298	NA,C	NA,T	NA,0.977182	NA,-0.0233366	NA,0.0286274	NA,0.381986	0.000189813	0.000359024
2	rs61098566	74160847	NA,T	NA,G	NA,0.96627	NA,-0.0189536	NA,0.023678	NA,0.373213	0.000189771	0.0003569
2	rs183228866	72932452	A,A	T,T	0.99006,0.998016	-0.0408969,0.166211	0.01993,0.0960615	1.39613,1.07787	0.000189637	0.000405497
2	rs4512592	73633077	T,NA	C,NA	0.011928,NA	0.0159498,NA	0.0182122,NA	0.418903,NA	0.000189394	0.000369208
2	rs61767582	73586252	T,NA	C,NA	0.971173,NA	0.00593425,NA	0.0118166,NA	0.210751,NA	0.000189295	0.000408245
2	rs1671053	74327626	A,A	C,C	0.014911,0.036706	-0.0220288,-0.0346492	0.0163135,0.0227329	0.752251,0.89462	0.000188816	0.000313335
2	rs79520244	73000020	G,G	A,A	0.992048,0.946429	0.0210161,0.0381952	0.0222601,0.0189842	0.462042,1.35432	0.00018849	0.000255245
2	rs61771794	72956259	C,C	G,G	0.754473,0.979167	-0.00841333,0.0432844	0.00459376,0.0299292	1.17373,0.829403	0.000188224	0.000215222
2	rs61765605	73664277	C,NA	T,NA	0.952286,NA	0.000685891,NA	0.00927543,NA	0.0263862,NA	0.000187822	0.000387981
2	rs139819792	73797097	NA,A	NA,G	NA,0.988095	NA,-0.0318121	NA,0.0394133	NA,0.377181	0.000187793	0.000359604
2	rs7340110	74255617	A,NA	G,NA	0.925447,NA	0.00378407,NA	0.00752717,NA	0.211012,NA	0.000187093	0.000351694
2	rs4145626	72962078	NA,T	NA,C	NA,0.929563	NA,0.0140191	NA,0.0167057	NA,0.396457	0.000186763	0.000372812
2	rs189611571	73205742	G,NA	A,NA	0.987078,NA	0.0398096,NA	0.0175062,NA	1.63896,NA	0.000186689	0.000367927
2	rs17094009	73995123	C,NA	T,NA	0.920477,NA	0.029622,NA	0.0073078,NA	4.29703,NA	0.000186569	0.000339439
2	rs782207	72953251	A,A	G,G	0.652087,0.919643	-0.00737124,0.0120554	0.00415099,0.0157247	1.12051,0.353315	0.000186112	0.00022218
2	rs146044591	73293911	NA,A	NA,G	NA,0.948413	NA,-0.0155828	NA,0.0193256	NA,0.376696	0.00018609	0.00035423
2	rs74090547	73463826	NA,C	NA,T	NA,0.887897	NA,-0.0268761	NA,0.0135492	NA,1.32513	0.000186013	0.00121062
2	rs12731489	73194191	G,NA	C,NA	0.947316,NA	0.0196218,NA	0.0088502,NA	1.57485,NA	0.000185934	0.000345297
2	rs10889956	72936345	T,T	C,C	0.351889,0.044643	0.0074889,-0.0216397	0.00414011,0.0206987	1.15198,0.528988	0.000185407	0.000221528
2	rs138555427	74111687	NA,T	NA,A	NA,0.973214	NA,-0.0220312	NA,0.0264757	NA,0.392185	0.000185348	0.000356831
2	rs34029303	74255014	T,NA	C,NA	0.925447,NA	0.00373915,NA	0.00752717,NA	0.208055,NA	0.000185272	0.000348326
2	rs144326826	72856106	NA,T	NA,C	NA,0.952381	NA,0.0166069	NA,0.0200728	NA,0.38929	0.000185185	0.000371494
2	rs148044993	73391052	NA,C	NA,T	NA,0.969246	NA,0.0211215	NA,0.0247591	NA,0.404929	0.000185183	0.000350273
2	rs77916578	74419463	NA,C	NA,G	NA,0.96131	NA,-0.0187238	NA,0.0221651	NA,0.39984	0.000185165	0.000363194
2	rs76391551	74077667	C,NA	A,NA	0.986084,NA	0.0108591,NA	0.0168779,NA	0.284023,NA	0.000183994	0.000360112
2	rs12039447	74266781	NA,C	NA,T	NA,0.950397	NA,-0.0157495	NA,0.0196877	NA,0.372909	0.000183848	0.000368882
2	rs72684616	72843433	G,NA	A,NA	0.987078,NA	-0.0336909,NA	0.0175062,NA	1.26528,NA	0.00018378	0.000383797
2	rs10493498	72938249	C,C	A,A	0.351889,0.044643	0.0074889,-0.021345	0.00414011,0.0206987	1.15198,0.519366	0.000183037	0.000218873
2	rs79503544	73997708	A,NA	T,NA	0.920477,NA	0.029534,NA	0.0073078,NA	4.2747,NA	0.000182935	0.00033301
2	rs111613006	74038762	T,NA	C,NA	0.920477,NA	0.0295319,NA	0.0073078,NA	4.27416,NA	0.000182849	0.000332858
2	rs113250741	73003684	A,NA	G,NA	0.997018,NA	-0.0873064,NA	0.0362599,NA	1.79455,NA	0.00018272	0.000293147
2	rs142201438	73439367	NA,T	NA,C	NA,0.977182	NA,0.00887758	NA,0.0286274	NA,0.121203	0.00018222	0.000314461
2	rs117739778	73146941	NA,T	NA,C	NA,0.987103	NA,0.032168	NA,0.0378862	NA,0.402478	0.000182208	0.00036395
2	rs117485645	73775312	NA,C	NA,T	NA,0.978175	NA,-0.0245803	NA,0.0292559	NA,0.397066	0.000181901	0.000352813
2	rs147332199	73558906	NA,A	NA,G	NA,0.991071	NA,-0.0346343	NA,0.0454422	NA,0.3507	0.000181567	0.000349549
2	rs12132857	73998708	C,NA	T,NA	0.920477,NA	0.0294924,NA	0.0073078,NA	4.26415,NA	0.000181247	0.000330025
2	rs12139967	74007138	C,NA	A,NA	0.920477,NA	0.0294924,NA	0.0073078,NA	4.26415,NA	0.000181247	0.000330025
2	rs12123154	74040359	C,NA	A,NA	0.920477,NA	0.0294924,NA	0.0073078,NA	4.26415,NA	0.000181247	0.000330025
2	rs12132337	73996386	A,NA	G,NA	0.920477,NA	0.0294924,NA	0.0073078,NA	4.26415,NA	0.000181247	0.000330025
2	rs12143664	74005766	C,NA	A,NA	0.920477,NA	0.0294924,NA	0.0073078,NA	4.26415,NA	0.000181247	0.000330025
2	rs12735295	72811460	C,C	A,A	0.709742,0.974206	-0.0103739,0.0379636	0.00435609,0.0269663	1.76338,0.798099	0.000181173	0.000208719
2	rs191226442	74030571	NA,G	NA,T	NA,0.983135	NA,0.0270041	NA,0.0331973	NA,0.380944	0.000180937	0.000366775
2	rs6683662	73630629	G,NA	A,NA	0.011928,NA	0.0154316,NA	0.0182122,NA	0.401412,NA	0.000180784	0.000352471
2	rs114103105	74454498	G,NA	A,NA	0.971173,NA	-0.0244354,NA	0.0118166,NA	1.41285,NA	0.000180733	0.000366423
2	rs148265030	74006750	G,NA	T,NA	0.985089,NA	0.00904185,NA	0.0163138,NA	0.237013,NA	0.000180722	0.000351342
2	rs76455638	72827501	A,NA	G,NA	0.935388,NA	0.0195474,NA	0.00804241,NA	1.82171,NA	0.000180704	0.000330473
2	rs6686352	73630911	G,NA	A,NA	0.011928,NA	0.0154234,NA	0.0182122,NA	0.401136,NA	0.000180652	0.000352214
2	rs1852232	73333519	T,T	G,G	0.481113,0.84127	0.024615,0.00903749	0.00395712,0.0116978	9.3047,0.356772	0.000180614	0.000323534
2	rs77970177	72962190	NA,A	NA,G	NA,0.972222	NA,0.0213061	NA,0.0260119	NA,0.38433	0.000180303	0.000371036
2	rs149702607	74243628	NA,A	NA,G	NA,0.981151	NA,0.0281713	NA,0.0314332	NA,0.431645	0.000180141	0.000357648
2	rs78341209	73672870	NA,A	NA,G	NA,0.965278	NA,0.0192313	NA,0.0233493	NA,0.38706	0.000179963	0.000361175
2	rs116919720	73675653	NA,T	NA,C	NA,0.96131	NA,0.0202827	NA,0.0221651	NA,0.443512	0.000179812	0.000375361
2	rs146423400	74100138	NA,C	NA,G	NA,0.981151	NA,0.0226424	NA,0.0314332	NA,0.326684	0.000179734	0.000330909
2	rs145826473	74223383	NA,C	NA,T	NA,0.978175	NA,0.0229542	NA,0.0292559	NA,0.363825	0.000179655	0.000346194
2	rs117411270	73586522	NA,A	NA,G	NA,0.97619	NA,0.00804458	NA,0.0280389	NA,0.111157	0.000179515	0.000311188
2	rs117982063	73989879	NA,T	NA,C	NA,0.96627	NA,-0.0133997	NA,0.023678	NA,0.243021	0.000179439	0.000339435
2	rs76412904	73137807	NA,C	NA,A	NA,0.982143	NA,0.0262407	NA,0.0322783	NA,0.38065	0.00017939	0.000359049
2	rs146010677	73500743	NA,G	NA,A	NA,0.982143	NA,-0.0241515	NA,0.0322783	NA,0.342635	0.000179199	0.000340825
2	rs147588303	73063530	NA,T	NA,A	NA,0.982143	NA,0.0259346	NA,0.0322783	NA,0.374993	0.000179066	0.000358603
2	rs146130530	73266196	T,NA	C,NA	0.961233,NA	-0.0233506,NA	0.0102422,NA	1.64557,NA	0.000179037	0.00034824
2	rs192943493	73628689	NA,A	NA,T	NA,0.998016	NA,0.0776157	NA,0.0960615	NA,0.37768	0.000178749	0.000357553
2	rs12060746	72987229	A,A	G,G	0.980119,0.949405	0.0229896,0.0376921	0.0141639,0.019504	0.980609,1.27333	0.000178249	0.000240129
2	rs138600259	73681536	NA,G	NA,A	NA,0.977182	NA,0.0188873	NA,0.0286274	NA,0.292937	0.000177773	0.000344148
2	rs115322851	74221904	A,NA	C,NA	0.979125,NA	-0.0232609,NA	0.0138296,NA	1.0335,NA	0.000177408	0.000290068
2	rs115045218	73879865	T,NA	C,NA	0.985089,NA	0.00881666,NA	0.0163138,NA	0.229964,NA	0.00017674	0.000343632
2	rs6658413	73940292	C,NA	G,NA	0.797217,NA	0.00518239,NA	0.0049174,NA	0.534715,NA	0.000176294	0.000300024
2	rs10493499	72955990	C,C	T,T	0.754473,0.979167	-0.00823023,0.0433317	0.00459376,0.0299292	1.13552,0.830703	0.000176261	0.000202514
2	rs140614241	74087827	NA,C	NA,A	NA,0.993056	NA,-0.0381973	NA,0.0514752	NA,0.339083	0.000176186	0.000342056
2	rs72641162	74086612	NA,G	NA,C	NA,0.791667	NA,0.00685726	NA,0.0105257	NA,0.288412	0.000176157	0.000352558
2	rs76974922	74032493	G,NA	A,NA	0.920477,NA	0.0293628,NA	0.0073078,NA	4.2314,NA	0.000176134	0.000320974
2	rs75312152	74036426	G,NA	A,NA	0.920477,NA	0.0293628,NA	0.0073078,NA	4.2314,NA	0.000176134	0.000320974
2	rs57442339	74023469	A,NA	G,NA	0.920477,NA	0.0293628,NA	0.0073078,NA	4.2314,NA	0.000176134	0.000320974
2	rs150389617	73558009	NA,G	NA,T	NA,0.946429	NA,-0.00817845	NA,0.0189842	NA,0.176127	0.000176071	0.00033202
2	rs12122178	74005993	G,NA	C,NA	0.920477,NA	0.0293603,NA	0.0073078,NA	4.23078,NA	0.000176038	0.000320805
2	rs185543697	74063184	NA,A	NA,G	NA,0.97619	NA,0.0189266	NA,0.0280389	NA,0.301319	0.0001756	0.000343764
2	rs34298627	74257968	A,NA	C,NA	0.925447,NA	0.00347797,NA	0.00752717,NA	0.191086,NA	0.000175153	0.000329603
2	rs117895762	74217368	NA,G	NA,A	NA,0.910714	NA,-0.0122049	NA,0.0149907	NA,0.381377	0.000175009	0.000356585
2	rs1416267	73939302	NA,A	NA,C	NA,0.964286	NA,-0.015256	NA,0.0230345	NA,0.294331	0.000174814	0.000329038
2	rs61765638	73752177	A,NA	G,NA	0.952286,NA	0.000270239,NA	0.00927543,NA	0.0102135,NA	0.000174655	0.000360293
2	rs111809683	74028490	C,NA	T,NA	0.920477,NA	0.0293165,NA	0.0073078,NA	4.21974,NA	0.000174356	0.000317826
2	rs7524751	74031554	T,NA	C,NA	0.920477,NA	0.0293165,NA	0.0073078,NA	4.21974,NA	0.000174356	0.000317826
2	rs181382095	73227364	G,NA	A,NA	0.994036,NA	0.0417985,NA	0.0256781,NA	0.984768,NA	0.000174043	0.000346584
2	rs114849833	74432340	T,NA	C,NA	0.95328,NA	-0.00814532,NA	0.0093687,NA	0.41497,NA	0.000173993	0.000326237
2	rs76247396	74476374	NA,A	NA,G	NA,0.923611	NA,0.0126748	NA,0.0160932	NA,0.365584	0.000173962	0.000346637
2	rs112416616	73474727	G,NA	A,NA	0.966203,NA	-0.0309703,NA	0.0109412,NA	2.33292,NA	0.000173743	0.000274956
2	rs34151844	73350244	T,NA	C,NA	0.968191,NA	0.0336734,NA	0.0112664,NA	2.55279,NA	0.00017361	0.000353855
2	rs111266950	73268847	C,NA	T,NA	0.972167,NA	0.0386805,NA	0.0120196,NA	2.88931,NA	0.000173413	0.000315685
2	rs78001276	74289288	G,NA	A,NA	0.927435,NA	0.00369786,NA	0.00762141,NA	0.202359,NA	0.000173045	0.000326704
2	rs111302091	73571241	G,NA	C,NA	0.967197,NA	-0.0311079,NA	0.0111,NA	2.29493,NA	0.000172939	0.000276175
2	rs813004	72954611	C,C	A,A	0.652087,0.919643	-0.00719399,0.0112733	0.00415099,0.0157247	1.0805,0.324748	0.000172863	0.000207747
2	rs12735515	74249225	T,NA	C,NA	0.925447,NA	0.00340918,NA	0.00752717,NA	0.18668,NA	0.000172615	0.000324905
2	rs10493525	74368855	T,T	C,C	0.950298,0.902778	0.0169847,-0.0145288	0.00909753,0.0144288	1.20826,0.503114	0.000172452	0.000316521
2	rs139878888	73521580	NA,G	NA,A	NA,0.998016	NA,0.0725356	NA,0.0960615	NA,0.346602	0.000172389	0.000344422
2	rs184817764	73185324	C,NA	T,NA	0.985089,NA	-0.0278828,NA	0.0163138,NA	1.05838,NA	0.000172332	0.000291284
2	rs6684318	73333165	A,A	G,G	0.482107,0.842262	0.0244288,0.0100146	0.00395683,0.0117277	9.17616,0.40545	0.000172204	0.000312234
2	rs117979679	74475469	NA,C	NA,A	NA,0.919643	NA,0.0122904	NA,0.0157247	NA,0.362061	0.000172157	0.000344693
2	rs72685830	74370242	A,A	G,G	0.950298,0.902778	0.0168895,-0.0147735	0.00909753,0.0144288	1.19802,0.514438	0.000171679	0.000315091
2	rs35700305	74288850	A,NA	C,NA	0.927435,NA	0.00365186,NA	0.00762141,NA	0.199402,NA	0.000171391	0.000323629
2	rs12120813	74041728	A,NA	T,NA	0.920477,NA	0.0292332,NA	0.0073078,NA	4.1988,NA	0.000171219	0.000312271
2	rs12755138	74257965	T,NA	A,NA	0.925447,NA	0.00336953,NA	0.00752717,NA	0.184152,NA	0.000171176	0.000322241
2	rs74534600	74049063	NA,T	NA,C	NA,0.97619	NA,0.0176564	NA,0.0280389	NA,0.276639	0.000170384	0.00033362
2	rs1949888	73282691	T,T	G,G	0.500994,0.176587	-0.0257247,-0.0125794	0.00395431,0.0112102	10.111,0.582025	0.000169723	0.000291638
2	rs77080769	73121384	C,NA	T,NA	0.970179,NA	0.0349549,NA	0.0116239,NA	2.57888,NA	0.000169475	0.000311862
2	rs78565215	72994849	NA,C	NA,G	NA,0.969246	NA,0.0188721	NA,0.0247591	NA,0.35074	0.000169066	0.00035117
2	rs72680236	74125022	T,NA	C,NA	0.978131,NA	-0.0120901,NA	0.0135185,NA	0.430459,NA	0.000169007	0.00046587
2	rs140075591	72863759	NA,T	NA,G	NA,0.978175	NA,-0.021034	NA,0.0292559	NA,0.325909	0.000168977	0.000326604
2	rs112241170	73418133	NA,T	NA,C	NA,0.969246	NA,0.0208194	NA,0.0247591	NA,0.397488	0.000168394	0.000351796
2	rs36045244	74278167	G,NA	T,NA	0.927435,NA	0.00355986,NA	0.00762141,NA	0.193523,NA	0.000168149	0.000317601
2	rs71655418	74278903	A,NA	G,NA	0.927435,NA	0.00355986,NA	0.00762141,NA	0.193523,NA	0.000168149	0.000317601
2	rs34828619	74290595	C,NA	G,NA	0.927435,NA	0.00355986,NA	0.00762141,NA	0.193523,NA	0.000168149	0.000317601
2	rs12133927	74043705	T,NA	C,NA	0.920477,NA	0.0291453,NA	0.0073078,NA	4.17675,NA	0.000167993	0.000306555
2	rs12033999	73893777	NA,T	NA,C	NA,0.907738	NA,0.0112061	NA,0.0147711	NA,0.348663	0.000167574	0.000350147
2	rs782263	73008167	T,T	C,C	0.748509,0.923611	-0.00506868,0.0293616	0.00455701,0.0160932	0.575092,1.16697	0.000166975	0.000218261
2	rs75585778	73814198	NA,G	NA,A	NA,0.972222	NA,0.0176308	NA,0.0260119	NA,0.302859	0.000166768	0.000334247
2	rs192683824	72861712	NA,C	NA,T	NA,0.979167	NA,-0.0212452	NA,0.0299292	NA,0.320755	0.000166643	0.000331441
2	rs4545290	72955823	G,G	A,A	0.753479,0.979167	-0.00817443,0.0435736	0.00458751,0.0299292	1.12629,0.837365	0.000166387	0.000192074
2	rs78216598	73323401	NA,C	NA,T	NA,0.939484	NA,-0.0108504	NA,0.0179277	NA,0.263585	0.000166368	0.00031287
2	rs974091	74380784	NA,A	NA,G	NA,0.818452	NA,0.0071672	NA,0.0110895	NA,0.285603	0.00016633	0.000326354
2	rs782210	72947430	C,C	T,T	0.652087,0.955357	-0.00694869,0.0203926	0.00415099,0.0206987	1.02626,0.488756	0.000165263	0.000199202
2	rs4307519	73612311	A,NA	G,NA	0.011928,NA	0.0144044,NA	0.0182122,NA	0.367554,NA	0.000165249	0.000322267
2	rs139338834	73773315	NA,A	NA,G	NA,0.967262	NA,-0.0156097	NA,0.0240217	NA,0.287509	0.000164985	0.000314018
2	rs146249171	74003789	NA,T	NA,C	NA,0.984127	NA,-0.0213289	NA,0.0342017	NA,0.273374	0.000164434	0.000314046
2	rs782261	73010063	C,C	T,T	0.008946,0.053571	-0.0152334,-0.0393425	0.0209979,0.0189843	0.329603,1.41759	0.000164344	0.000221659
2	rs72685837	74383154	G,G	A,A	0.950298,0.901786	0.0163086,-0.0159922	0.00909753,0.0143636	1.13649,0.575863	0.000164293	0.000302842
2	rs12742913	74275349	T,NA	G,NA	0.927435,NA	0.00342189,NA	0.00762141,NA	0.184792,NA	0.000163446	0.000308854
2	rs77517352	74157185	NA,C	NA,T	NA,0.96627	NA,-0.0137361	NA,0.023678	NA,0.250392	0.000163291	0.0003107
2	rs717830	74376663	G,G	A,A	0.950298,0.90377	0.0164537,-0.015482	0.00909753,0.014495	1.15172,0.544427	0.000163197	0.000300131
2	rs75153602	73999319	T,NA	G,NA	0.985089,NA	0.00792291,NA	0.0163138,NA	0.202587,NA	0.000162084	0.000315248
2	rs12037153	74123885	NA,C	NA,T	NA,0.962302	NA,-0.0126019	NA,0.0224433	NA,0.240742	0.000161904	0.000310248
2	rs112557846	73607134	A,NA	G,NA	0.978131,NA	-0.0384034,NA	0.0135185,NA	2.34679,NA	0.000161625	0.000281247
2	rs117213348	72924475	NA,G	NA,A	NA,0.978175	NA,-0.0193042	NA,0.0292559	NA,0.292977	0.00016119	0.00032228
2	rs112926764	74383219	C,C	A,A	0.950298,0.901786	0.0162135,-0.0159922	0.00909753,0.0143636	1.12657,0.575863	0.000161102	0.000297036
2	rs138984338	73896352	NA,G	NA,T	NA,0.968254	NA,-0.0243805	NA,0.0243817	NA,0.498483	0.000161041	0.000401424
2	rs34215360	73219478	C,NA	T,NA	0.94831,NA	0.0189232,NA	0.00893021,NA	1.46738,NA	0.000160907	0.000300201
2	rs140220780	73513110	A,NA	C,NA	0.969185,NA	0.0393297,NA	0.0114407,NA	3.23157,NA	0.000160507	0.000302034
2	rs146352481	73987415	NA,C	NA,A	NA,0.985119	NA,-0.0202145	NA,0.0353055	NA,0.24646	0.000160467	0.000307598
2	rs74794629	74537434	NA,G	NA,C	NA,0.975198	NA,0.0173629	NA,0.0274863	NA,0.277705	0.000160393	0.000318606
2	rs12134115	73994268	G,NA	T,NA	0.920477,NA	0.0289279,NA	0.0073078,NA	4.1225,NA	0.000160372	0.000293048
2	rs10890044	73994472	G,NA	C,NA	0.920477,NA	0.0289279,NA	0.0073078,NA	4.1225,NA	0.000160372	0.000293048
2	rs6692022	74179179	C,C	T,T	0.575547,0.433532	0.00168047,0.00057862	0.00400022,0.00862591	0.171072,0.0238709	0.00016008	0.000348467
2	rs72951126	73005780	T,T	A,A	0.992048,0.946429	0.0185992,0.037511	0.0222601,0.0189842	0.394248,1.31726	0.000160073	0.000218205
2	rs182050363	73855175	A,NA	G,NA	0.986084,NA	0.00942186,NA	0.0168779,NA	0.239063,NA	0.000159937	0.000312664
2	rs17492034	73008701	A,A	G,G	0.992048,0.946429	0.0155144,0.0385146	0.0222601,0.0189842	0.313518,1.3718	0.000159743	0.000216727
2	rs114402242	74322743	NA,A	NA,G	NA,0.939484	NA,0.00807009	NA,0.0179277	NA,0.18535	0.000159667	0.00030314
2	rs4630083	74175290	G,G	A,A	0.409543,0.176587	0.0047073,-0.00193986	0.00402064,0.0112102	0.616749,0.0641819	0.000159338	0.000329944
2	rs117159659	72897445	NA,G	NA,A	NA,0.97123	NA,0.0139703	NA,0.0255725	NA,0.232949	0.000159248	0.000312419
2	rs77159347	73302708	T,NA	C,NA	0.911531,NA	-0.00184835,NA	0.00696238,NA	0.10202,NA	0.000158958	0.000274509
2	rs147323073	74513209	A,NA	G,NA	0.908549,NA	-0.010218,NA	0.00685915,NA	0.865487,NA	0.000158813	0.000313937
2	rs1084439	72902919	G,G	T,T	0.625249,0.955357	-0.00529351,0.0250485	0.00408453,0.0206987	0.710013,0.645462	0.000158764	0.000194199
2	rs7412683	74175798	G,G	C,C	0.590457,0.436508	0.00109786,0.0016443	0.00402064,0.00861912	0.105235,0.071244	0.000158544	0.000343941
2	rs12088850	73198803	NA,T	NA,C	NA,0.978175	NA,0.0156927	NA,0.0292559	NA,0.227909	0.000158493	0.000293897
2	rs10749813	73557945	G,NA	A,NA	0.011928,NA	0.013909,NA	0.0182122,NA	0.351608,NA	0.000158419	0.000308986
2	rs115704284	73006071	G,G	C,C	0.992048,0.946429	0.0175082,0.0377853	0.0222601,0.0189842	0.364961,1.33206	0.000158274	0.000215513
2	rs118142308	74088594	NA,T	NA,C	NA,0.972222	NA,-0.00854286	NA,0.0260119	NA,0.129249	0.000157908	0.000303729
2	rs141075422	73582098	NA,T	NA,G	NA,0.988095	NA,-0.0212324	NA,0.0394133	NA,0.229084	0.000157827	0.000304831
2	rs72684617	72843790	C,NA	T,NA	0.987078,NA	-0.0320024,NA	0.0175062,NA	1.17044,NA	0.000157752	0.000328262
2	rs59076272	74493705	NA,C	NA,T	NA,0.938492	NA,-0.010612	NA,0.0177919	NA,0.258948	0.000157647	0.000312727
2	rs9425129	74175497	G,G	C,C	0.408549,0.176587	0.00457055,-0.00167884	0.00402215,0.0112102	0.592078,0.0550467	0.000157392	0.000325692
2	rs75134485	74515066	C,NA	A,NA	0.908549,NA	-0.0101724,NA	0.00685915,NA	0.859917,NA	0.000157197	0.000310735
2	rs10493533	74509683	G,NA	A,NA	0.908549,NA	-0.0101724,NA	0.00685915,NA	0.859917,NA	0.000157197	0.000310735
2	rs75593079	72919499	C,NA	G,NA	0.950298,NA	0.00240809,NA	0.00909753,NA	0.10169,NA	0.000157168	0.000281428
2	rs146038063	74333358	NA,A	NA,G	NA,0.97123	NA,0.0106658	NA,0.0255725	NA,0.169655	0.00015692	0.000296853
2	rs116354540	72911391	NA,C	NA,T	NA,0.969246	NA,0.0138016	NA,0.0247591	NA,0.238652	0.000156792	0.000308352
2	rs74713662	73190332	NA,T	NA,C	NA,0.943452	NA,-0.00876688	NA,0.018507	NA,0.196741	0.000156501	0.00030558
2	rs72685839	74383409	A,A	G,G	0.950298,0.901786	0.0163002,-0.0153036	0.00909753,0.0143636	1.13562,0.542609	0.000156359	0.000288412
2	rs7550569	73554795	C,NA	A,NA	0.011928,NA	0.0137333,NA	0.0182122,NA	0.346011,NA	0.000156092	0.000304461
2	rs118032784	73143743	NA,G	NA,A	NA,0.97123	NA,0.00820625	NA,0.0255725	NA,0.125933	0.000156063	0.000290731
2	rs140088747	74162840	NA,A	NA,G	NA,0.968254	NA,0.0161676	NA,0.0243817	NA,0.294765	0.000156048	0.000315465
2	rs117350540	73422055	NA,A	NA,G	NA,0.97619	NA,0.0162849	NA,0.0280389	NA,0.250744	0.000155468	0.000308583
2	rs12123213	74165735	G,G	A,A	0.693837,0.4375	0.00613393,0.00379746	0.00428977,0.00861694	0.816027,0.18083	0.000155429	0.000368164
2	rs1084440	72902776	A,A	T,T	0.625249,0.955357	-0.00529351,0.0246037	0.00408453,0.0206987	0.710013,0.629719	0.000155229	0.000190134
2	rs77917978	74252178	NA,C	NA,T	NA,0.994048	NA,0.0361361	NA,0.0555718	NA,0.287751	0.000154832	0.00031074
2	rs78938527	74090296	NA,T	NA,C	NA,0.981151	NA,0.0184898	NA,0.0314332	NA,0.254627	0.000154763	0.000311326
2	rs113874580	74287390	T,NA	C,NA	0.981113,NA	0.0281726,NA	0.0145245,NA	1.28049,NA	0.000154716	0.000295425
2	rs72951136	73008322	T,T	C,C	0.992048,0.946429	0.0179978,0.0373772	0.0222601,0.0189842	0.378003,1.31007	0.000154561	0.000210989
2	rs117719341	73571618	NA,T	NA,C	NA,0.96131	NA,-0.0109178	NA,0.0221651	NA,0.205988	0.000154243	0.00029422
2	rs183500063	72939804	NA,C	NA,T	NA,0.980159	NA,-0.0168861	NA,0.0306528	NA,0.235291	0.00015424	0.000300144
2	rs78595849	73518754	NA,T	NA,C	NA,0.94246	NA,-0.024315	NA,0.0183564	NA,0.73212	0.000154219	0.000479145
2	rs76771725	74173336	NA,A	NA,G	NA,0.970238	NA,-0.0152003	NA,0.0251555	NA,0.263066	0.000153792	0.000303991
2	rs1822981	72936795	T,T	C,C	0.360835,0.044643	0.00707584,-0.0226268	0.00411698,0.0206987	1.06717,0.561729	0.000153642	0.000187016
2	rs75188908	73939666	C,NA	A,NA	0.980119,NA	0.00786022,NA	0.0141639,NA	0.237372,NA	0.000153639	0.00028395
2	rs74802292	73343426	A,A	G,G	0.972167,0.950397	-0.00315884,-0.00827511	0.0120196,0.0196877	0.100892,0.171177	0.000153584	0.000253149
2	rs6703944	73645830	C,NA	T,NA	0.012922,NA	0.0144961,NA	0.0175065,NA	0.389716,NA	0.000153444	0.000301224
2	rs76472728	74510176	NA,C	NA,T	NA,0.939484	NA,-0.00875648	NA,0.0179277	NA,0.203951	0.000153322	0.000297986
2	rs6664601	74361336	C,C	T,T	0.950298,0.901786	0.016845,-0.01296	0.00909753,0.0143636	1.19326,0.435443	0.000153263	0.000281526
2	rs4650184	73556309	C,NA	G,NA	0.011928,NA	0.0135025,NA	0.0182122,NA	0.338708,NA	0.000153109	0.000298661
2	rs6701194	73645792	G,NA	A,NA	0.013917,NA	0.0139886,NA	0.0168776,NA	0.390189,NA	0.000152878	0.000303341
2	rs12131880	73997885	C,NA	T,NA	0.799205,NA	0.00489119,NA	0.00493553,NA	0.492579,NA	0.000152106	0.000261529
2	rs12136066	73998031	G,NA	A,NA	0.799205,NA	0.00489119,NA	0.00493553,NA	0.492579,NA	0.000152106	0.000261529
2	rs12143583	73998147	G,NA	C,NA	0.799205,NA	0.00489119,NA	0.00493553,NA	0.492579,NA	0.000152106	0.000261529
2	rs7514956	74019696	C,NA	A,NA	0.799205,NA	0.00489119,NA	0.00493553,NA	0.492579,NA	0.000152106	0.000261529
2	rs117152652	74357621	NA,A	NA,G	NA,0.981151	NA,-0.016822	NA,0.0314332	NA,0.227287	0.000151807	0.000295496
2	rs1084441	72902623	A,A	G,G	0.625249,0.955357	-0.00524303,0.0246037	0.00408453,0.0206987	0.700556,0.629719	0.000151751	0.000186196
2	rs12045728	74021762	NA,T	NA,G	NA,0.825397	NA,-0.00523024	NA,0.0112602	NA,0.192264	0.000151749	0.000290636
2	rs113167132	74314430	NA,A	NA,G	NA,0.940476	NA,0.00636722	NA,0.0180669	NA,0.13995	0.000151735	0.00029043
2	rs75102042	74297489	NA,C	NA,T	NA,0.940476	NA,0.00636384	NA,0.0180669	NA,0.139865	0.000151722	0.000290409
2	rs79051632	74095978	NA,T	NA,A	NA,0.982143	NA,0.0146607	NA,0.0322783	NA,0.187296	0.000151634	0.000299883
2	rs116781935	74284521	NA,A	NA,G	NA,0.983135	NA,-0.0135488	NA,0.0331973	NA,0.165466	0.000151562	0.000295288
2	rs77300136	73397493	NA,A	NA,G	NA,0.959325	NA,0.0118308	NA,0.0216401	NA,0.233156	0.00015148	0.000304775
2	rs150572455	72910012	NA,G	NA,A	NA,0.968254	NA,-0.013203	NA,0.0243817	NA,0.230509	0.000151446	0.000298205
2	rs1483793	74535130	G,G	A,A	0.524851,0.196429	-0.008418,-0.00535179	0.00395919,0.0107594	1.47512,0.208377	0.000151336	0.000326165
2	rs146871065	73010430	G,G	A,A	0.992048,0.946429	0.0149113,0.0381481	0.0222601,0.0189842	0.29848,1.35176	0.00015113	0.000205664
2	rs12097934	74088839	G,NA	A,NA	0.974155,NA	-0.00857486,NA	0.0124606,NA	0.308607,NA	0.000151124	0.000411252
2	rs77010294	73926983	C,NA	T,NA	0.920477,NA	0.0284104,NA	0.0073078,NA	3.9948,NA	0.000151074	0.000276802
2	rs7532534	73934896	G,NA	A,NA	0.920477,NA	0.0284104,NA	0.0073078,NA	3.9948,NA	0.000151074	0.000276802
2	rs58391878	73854549	C,C	T,T	0.862823,0.99504	-0.025405,-0.0608499	0.00574696,0.0608454	5.00689,0.498564	0.000150963	0.000228004
2	rs11210173	73646287	C,NA	T,NA	0.012922,NA	0.0142885,NA	0.0175065,NA	0.382586,NA	0.000150717	0.000295873
2	rs138996326	73231793	NA,C	NA,T	NA,0.939484	NA,-0.00703929	NA,0.0179277	NA,0.158279	0.00015067	0.000286686
2	rs111478859	73441368	C,NA	T,NA	0.967197,NA	-0.0297229,NA	0.0111,NA	2.13005,NA	0.000150649	0.000240431
2	rs74409080	73378495	NA,C	NA,T	NA,0.973214	NA,-0.0103555	NA,0.0264757	NA,0.157578	0.000150535	0.000287703
2	rs147779498	74239695	NA,C	NA,T	NA,0.988095	NA,0.0170152	NA,0.0394133	NA,0.176558	0.000150069	0.000295428
2	rs10890009	73615608	C,NA	A,NA	0.851889,NA	-0.0222644,NA	0.00556614,NA	4.19825,NA	0.000150031	0.000236001
2	rs140394715	74132213	NA,T	NA,G	NA,0.979167	NA,0.00685388	NA,0.0299292	NA,0.0867868	0.000150011	0.00028117
2	rs78527600	73938795	G,NA	T,NA	0.920477,NA	0.0283643,NA	0.0073078,NA	3.9835,NA	0.000149645	0.000274262
2	rs114203215	73922090	G,NA	A,NA	0.920477,NA	0.0283643,NA	0.0073078,NA	3.9835,NA	0.000149645	0.000274262
2	rs77531331	74306585	NA,A	NA,G	NA,0.835317	NA,0.00464134	NA,0.0115253	NA,0.16294	0.000149631	0.000293544
2	rs145608431	74393481	NA,C	NA,G	NA,0.965278	NA,0.0127899	NA,0.0233493	NA,0.233696	0.000149562	0.000297837
2	rs143288283	72997785	NA,A	NA,T	NA,0.968254	NA,0.0128625	NA,0.0243817	NA,0.223435	0.00014938	0.000298934
2	rs142166207	74400497	NA,A	NA,G	NA,0.968254	NA,-0.0116276	NA,0.0243817	NA,0.198299	0.000149169	0.000290623
2	rs74926794	74303128	NA,G	NA,A	NA,0.835317	NA,0.00455303	NA,0.0115253	NA,0.159386	0.000149145	0.000292596
2	rs72685866	74408747	G,G	A,A	0.950298,0.901786	0.0159183,-0.0157282	0.00909753,0.0143636	1.09603,0.563019	0.000148901	0.000274831
2	rs114617544	74300725	NA,C	NA,G	NA,0.940476	NA,0.00558349	NA,0.0180669	NA,0.120739	0.000148885	0.000285692
2	rs144884896	72996462	NA,C	NA,T	NA,0.974206	NA,0.0149261	NA,0.0269663	NA,0.236636	0.000148843	0.000295299
2	rs75474651	73325238	NA,C	NA,T	NA,0.99504	NA,0.029462	NA,0.0608454	NA,0.201877	0.000148691	0.000296584
2	rs76569494	74304247	NA,T	NA,G	NA,0.834325	NA,0.0045061	NA,0.0114976	NA,0.157941	0.000148658	0.000291822
2	rs191295611	73043254	NA,T	NA,A	NA,0.921627	NA,-0.0055277	NA,0.0159053	NA,0.137757	0.000148651	0.000281731
2	rs147185571	74496976	T,NA	G,NA	0.908549,NA	-0.00991768,NA	0.00685915,NA	0.82914,NA	0.000148598	0.000293693
2	rs75157325	73993369	T,NA	C,NA	0.925447,NA	0.0299782,NA	0.00752717,NA	4.16655,NA	0.000148232	0.000272821
2	rs78950610	73235050	NA,C	NA,T	NA,0.97619	NA,-0.0124949	NA,0.0280389	NA,0.183185	0.000148229	0.000287486
2	rs138349863	73596636	NA,G	NA,A	NA,0.991071	NA,-0.0163531	NA,0.0454422	NA,0.143303	0.000148157	0.000286058
2	rs75290324	73005559	G,G	A,A	0.992048,0.946429	0.0153192,0.0378298	0.0222601,0.0189842	0.308625,1.33447	0.000148127	0.000201969
2	rs782239	72908137	C,C	T,T	0.625249,0.955357	-0.00510533,0.0253178	0.00408453,0.0206987	0.67504,0.655076	0.000148052	0.00018212
2	rs75078907	72813344	NA,A	NA,T	NA,0.974206	NA,0.0105299	NA,0.0269663	NA,0.15728	0.000147989	0.000290952
2	rs377145139	73757548	NA,C	NA,T	NA,0.983135	NA,0.014017	NA,0.0331973	NA,0.172078	0.000147772	0.000289155
2	rs117237660	73397814	NA,A	NA,C	NA,0.949405	NA,0.00953851	NA,0.019504	NA,0.204257	0.000147753	0.000298329
2	rs138649282	73999486	NA,A	NA,G	NA,0.893849	NA,-0.0068526	NA,0.0138774	NA,0.206593	0.000147633	0.000289378
2	rs149731321	74501154	NA,A	NA,G	NA,0.952381	NA,0.009473	NA,0.0200728	NA,0.195878	0.000147301	0.000291012
2	rs76086113	73005496	T,T	C,C	0.992048,0.946429	0.0152626,0.0377853	0.0222601,0.0189842	0.30721,1.33206	0.000147215	0.000200797
2	rs113316052	73909442	C,NA	A,NA	0.920477,NA	0.0282812,NA	0.0073078,NA	3.96322,NA	0.000147121	0.000269776
2	rs148620276	74179254	NA,C	NA,T	NA,0.983135	NA,-0.0224206	NA,0.0331973	NA,0.301519	0.000147044	0.000325155
2	rs17092555	72817454	NA,C	NA,T	NA,0.934524	NA,0.00183835	NA,0.0172809	NA,0.0384459	0.000147003	0.000278326
2	rs118003659	72888220	NA,C	NA,A	NA,0.956349	NA,0.00707254	NA,0.0209218	NA,0.133519	0.000146959	0.000283275
2	rs10493527	74410643	A,A	C,C	0.950298,0.901786	0.0158839,-0.0156292	0.00909753,0.0143636	1.09249,0.558232	0.000146854	0.000271103
2	rs79775918	73576978	C,NA	T,NA	0.855865,NA	-0.0221508,NA	0.00562927,NA	4.07976,NA	0.000146827	0.000230977
2	rs77744709	73378401	NA,T	NA,C	NA,0.955357	NA,0.00947741	NA,0.0206987	NA,0.189067	0.000146822	0.000291296
2	rs79729550	73917672	NA,C	NA,T	NA,0.97619	NA,0.00874118	NA,0.0280389	NA,0.121921	0.000146702	0.000286327
2	rs782259	73010294	T,T	A,A	0.008946,0.053571	-0.0121782,-0.0389729	0.0209979,0.0189843	0.250314,1.39705	0.000146653	0.000198875
2	rs12035992	73585645	NA,G	NA,T	NA,0.902778	NA,-0.00535048	NA,0.0144288	NA,0.14827	0.000146634	0.000284675
2	rs3738118	74165361	NA,G	NA,A	NA,0.91369	NA,-0.00610892	NA,0.0152221	NA,0.162295	0.000146606	0.000283785
2	rs6662778	74174808	T,T	C,C	0.410537,0.176587	0.00452102,-0.00183547	0.00401916,0.0112102	0.58395,0.0605094	0.000146452	0.000303623
2	rs150730075	73580024	NA,G	NA,A	NA,0.986111	NA,0.0157899	NA,0.0365264	NA,0.176831	0.000146445	0.000286749
2	rs76634635	74198474	NA,A	NA,C	NA,0.97619	NA,0.00690254	NA,0.0280389	NA,0.0939103	0.000146445	0.000277781
2	rs192797841	73294491	NA,T	NA,C	NA,0.99504	NA,-0.0262084	NA,0.0608454	NA,0.176096	0.000146291	0.000286586
2	rs12038415	74003787	NA,A	NA,G	NA,0.872024	NA,0.00715392	NA,0.012796	NA,0.239494	0.000146258	0.000304793
2	rs77363129	73262307	NA,G	NA,A	NA,0.91369	NA,0.00792341	NA,0.0152221	NA,0.219898	0.000145986	0.000301154
2	rs79266775	73931635	NA,C	NA,T	NA,0.968254	NA,0.0115241	NA,0.0243817	NA,0.196229	0.000145884	0.000292788
2	rs75191923	74250062	NA,G	NA,A	NA,0.80754	NA,0.00369842	NA,0.010843	NA,0.134873	0.000145732	0.000282501
2	rs1418625	73015588	A,A	G,G	0.008946,0.053571	-0.0127256,-0.0387923	0.0209979,0.0189843	0.264013,1.38707	0.000145675	0.000197695
2	rs113578584	74028693	A,NA	G,NA	0.920477,NA	0.0284591,NA	0.0073078,NA	4.00673,NA	0.000145523	0.0002667
2	rs77244810	73020329	NA,G	NA,A	NA,0.923611	NA,0.00668829	NA,0.0160932	NA,0.168959	0.000145498	0.000290965
2	rs79040982	73487552	NA,G	NA,A	NA,0.974206	NA,-0.00752132	NA,0.0269663	NA,0.107733	0.000145391	0.000278769
2	rs4612582	73651232	NA,C	NA,T	NA,0.973214	NA,-0.00501661	NA,0.0264757	NA,0.0707258	0.000145291	0.000279622
2	rs140108830	73307472	NA,A	NA,G	NA,0.978175	NA,-0.00919642	NA,0.0292559	NA,0.123055	0.000145056	0.000279607
2	rs7528640	73622669	C,C	A,A	0.456262,0.84623	0.0265413,0.0164853	0.00396952,0.0118501	10.6403,0.784681	0.00014498	0.000291569
2	rs117176920	73011745	A,A	C,C	0.992048,0.946429	0.0148605,0.0377409	0.0222601,0.0189842	0.297227,1.32966	0.000144824	0.000197659
2	rs11576660	74163442	C,C	T,T	0.67992,0.406746	0.00640157,0.00597732	0.0042382,0.00870204	0.882962,0.307899	0.000144614	0.000337958
2	rs117835522	73830424	NA,T	NA,G	NA,0.889881	NA,-0.00564977	NA,0.0136555	NA,0.168088	0.00014456	0.00028296
2	rs186679565	73519939	NA,A	NA,T	NA,0.988095	NA,-0.015759	NA,0.0394133	NA,0.161607	0.000144515	0.000283556
2	rs1460943	72813129	T,T	C,C	0.358847,0.066468	0.0103739,-0.0132818	0.00412196,0.0171606	1.92648,0.357587	0.000144445	0.000184932
2	rs139582777	74004055	NA,T	NA,A	NA,0.982143	NA,0.0128721	NA,0.0322783	NA,0.161119	0.000144391	0.000284716
2	rs662074	73273254	G,G	C,C	0.983101,0.833333	0.0105357,-0.0333845	0.0153396,0.0114701	0.307867,2.44275	0.000143956	0.000906908
2	rs17093628	73380720	NA,C	NA,T	NA,0.991071	NA,-0.0148439	NA,0.0454422	NA,0.128469	0.000143955	0.000280242
2	rs2815752	72812440	A,A	G,G	0.358847,0.066468	0.0103739,-0.0131704	0.00412196,0.0171606	1.92648,0.353795	0.00014382	0.000184176
2	rs75274216	74500787	G,NA	C,NA	0.978131,NA	0.0188731,NA	0.0135185,NA	0.788648,NA	0.000143739	0.000274332
2	rs77830703	74351559	G,NA	A,NA	0.989066,NA	-0.0318694,NA	0.0190121,NA	1.02833,NA	0.000143709	0.000287036
2	rs140727027	73894625	NA,T	NA,C	NA,0.90377	NA,-0.00560216	NA,0.014495	NA,0.155439	0.000143687	0.000281715
2	rs565174	73282760	G,G	A,A	0.983101,0.834325	0.0102259,-0.0334215	0.0153396,0.0114976	0.296703,2.43757	0.000143625	0.000893266
2	rs7550173	72944617	T,T	A,A	0.360835,0.044643	0.00712281,-0.0205964	0.00411698,0.0206987	1.07773,0.495244	0.000143603	0.000175583
2	rs151085496	72829955	NA,C	NA,T	NA,0.975198	NA,-0.00959862	NA,0.0274863	NA,0.138508	0.000143511	0.000278952
2	rs4147190	73174484	NA,G	NA,A	NA,0.921627	NA,-0.00288417	NA,0.0159053	NA,0.0674727	0.000143335	0.000279118
2	rs143980025	73954281	A,NA	G,NA	0.918489,NA	0.028179,NA	0.00722595,NA	4.0163,NA	0.000143066	0.00026133
2	rs145422497	73756629	NA,C	NA,A	NA,0.978175	NA,0.0120295	NA,0.0292559	NA,0.166892	0.000143004	0.000284911
2	rs144537059	74237231	NA,C	NA,A	NA,0.974206	NA,0.00840894	NA,0.0269663	NA,0.121956	0.000142995	0.00027626
2	rs12407612	74275657	NA,C	NA,G	NA,0.826389	NA,-0.005168	NA,0.0112855	NA,0.189095	0.000142875	0.000283548
2	rs17094420	74278494	NA,A	NA,C	NA,0.825397	NA,-0.00513758	NA,0.0112602	NA,0.188289	0.000142844	0.000283361
2	rs77569555	74113692	NA,T	NA,G	NA,0.982143	NA,0.0125702	NA,0.0322783	NA,0.156794	0.000142834	0.000284742
2	rs117780070	74208382	NA,A	NA,G	NA,0.958333	NA,-0.00751228	NA,0.0213919	NA,0.139388	0.000142716	0.000277795
2	rs72682120	74220455	G,NA	A,NA	0.922465,NA	-0.00757992,NA	0.00739292,NA	0.515381,NA	0.000142593	0.000274896
2	rs12129942	73309082	T,T	C,C	0.440358,0.714286	0.0243061,-0.0100859	0.00398274,0.0094624	8.9822,0.542914	0.000142515	0.000268242
2	rs7552011	73604307	C,NA	T,NA	0.011928,NA	0.0126265,NA	0.0182122,NA	0.311472,NA	0.000142502	0.000278032
2	rs117587995	74143418	NA,A	NA,G	NA,0.994048	NA,-0.0165491	NA,0.0555718	NA,0.115851	0.000142327	0.000278371
2	rs138633040	73424764	NA,C	NA,T	NA,0.962302	NA,-0.00154709	NA,0.0224433	NA,0.0245487	0.00014228	0.000276161
2	rs11209948	72811904	T,T	G,G	0.358847,0.066468	0.0103739,-0.0128862	0.00412196,0.0171606	1.92648,0.344187	0.000142263	0.000182291
2	rs116891580	73450158	NA,T	NA,C	NA,0.974206	NA,-0.00755092	NA,0.0269663	NA,0.108202	0.000142252	0.000275933
2	rs75381691	73208216	NA,A	NA,G	NA,0.917659	NA,-0.0138691	NA,0.0155508	NA,0.42891	0.000141999	0.000328347
2	rs1418624	73014017	C,C	G,G	0.008946,0.053571	-0.0119892,-0.038699	0.0209979,0.0189843	0.245636,1.38193	0.000141998	0.000192966
2	rs57929463	74255231	NA,T	NA,C	NA,0.970238	NA,0.00871482	NA,0.0251555	NA,0.137264	0.000141814	0.000283225
2	rs118006145	73632439	NA,A	NA,G	NA,0.968254	NA,0.0101923	NA,0.0243817	NA,0.170102	0.00014179	0.000281017
2	rs76982100	73592643	A,NA	C,NA	0.986084,NA	0.00799588,NA	0.0168779,NA	0.196762,NA	0.000141704	0.000277641
2	rs139678101	73532369	NA,A	NA,C	NA,0.989087	NA,0.0168365	NA,0.0411453	NA,0.165964	0.000141694	0.000281693
2	rs75503351	73622529	NA,T	NA,G	NA,0.968254	NA,0.0101313	NA,0.0243817	NA,0.168927	0.000141686	0.000280793
2	rs12120825	73621409	G,G	A,A	0.456262,0.84623	0.0264924,0.0164853	0.00396952,0.0118501	10.6038,0.784681	0.000141569	0.000284867
2	rs11210145	73621669	A,A	G,G	0.456262,0.84623	0.0264924,0.0164853	0.00396952,0.0118501	10.6038,0.784681	0.000141569	0.000284867
2	rs116288427	73360488	C,NA	T,NA	0.980119,NA	0.00713516,NA	0.0141639,NA	0.211525,NA	0.000141562	0.000254117
2	rs1353674	74285921	NA,C	NA,T	NA,0.070437	NA,0.007194	NA,0.0167056	NA,0.176047	0.00014149	0.000284013
2	rs12760435	74170976	T,T	C,C	0.926441,0.864087	0.00552201,-0.00688894	0.0075738,0.0124737	0.331666,0.236005	0.000141488	0.000242938
2	rs12137298	73645739	A,A	C,C	0.457256,0.845238	0.0265807,0.0158587	0.00396883,0.011819	10.6732,0.745542	0.000141416	0.000283589
2	rs58495956	74360468	NA,A	NA,G	NA,0.950397	NA,0.00662847	NA,0.0196877	NA,0.132911	0.000141402	0.000275425
2	rs12089282	73533529	C,NA	T,NA	0.852883,NA	-0.0216477,NA	0.00558166,NA	3.97814,NA	0.000141345	0.000223985
2	rs11210245	73899781	A,NA	G,NA	0.919483,NA	0.0277256,NA	0.00726648,NA	3.86685,NA	0.000141323	0.000258552
2	rs140124882	73223366	NA,A	NA,T	NA,0.957341	NA,-0.0184998	NA,0.0211527	NA,0.418163	0.000141281	0.000329019
2	rs12405455	74269161	NA,A	NA,G	NA,0.824405	NA,-0.00474567	NA,0.0112351	NA,0.172156	0.00014128	0.000280312
2	rs111643139	72867572	A,NA	G,NA	0.985089,NA	-0.0117269,NA	0.0163138,NA	0.325835,NA	0.000141216	0.00030274
2	rs118030331	74405005	NA,T	NA,C	NA,0.982143	NA,-0.0113557	NA,0.0322783	NA,0.139672	0.000141189	0.000276076
2	rs150761908	72938558	NA,C	NA,A	NA,0.974206	NA,0.00553748	NA,0.0269663	NA,0.0771189	0.000140728	0.000274919
2	rs41421646	74291323	NA,T	NA,C	NA,0.824405	NA,-0.00451641	NA,0.0112351	NA,0.162607	0.000140672	0.000278594
2	rs12022040	73758022	NA,T	NA,A	NA,0.893849	NA,-0.00500128	NA,0.0138774	NA,0.143539	0.000140641	0.000276978
2	rs74494683	73668251	NA,G	NA,C	NA,0.969246	NA,-0.00549579	NA,0.0247591	NA,0.0838953	0.000140633	0.000272742
2	rs115943544	73024989	G,G	T,T	0.992048,0.946429	0.0150938,0.0373765	0.0222601,0.0189842	0.303007,1.31004	0.0001406	0.00019236
2	rs706011	74294214	NA,C	NA,T	NA,0.071429	NA,0.00662088	NA,0.0165981	NA,0.161169	0.000140533	0.00028144
2	rs146337739	73455556	NA,C	NA,G	NA,0.963294	NA,-0.00534485	NA,0.0227328	NA,0.0893122	0.000140374	0.000272806
2	rs77529814	73082822	NA,G	NA,T	NA,0.93254	NA,0.00678359	NA,0.017043	NA,0.160768	0.000140263	0.000276962
2	rs6671028	73630701	T,T	C,C	0.455268,0.845238	0.0263602,0.0162882	0.00397022,0.011819	10.502,0.774273	0.000140241	0.000281613
2	rs185423341	73873428	NA,G	NA,A	NA,0.974206	NA,0.0100023	NA,0.0269663	NA,0.148315	0.000140121	0.000281973
2	rs11210157	73627058	T,T	C,C	0.456262,0.84623	0.0264484,0.0166396	0.00396952,0.0118501	10.571,0.795154	0.000140016	0.000282289
2	rs17094026	74023084	NA,A	NA,T	NA,0.911706	NA,0.00465663	NA,0.0150664	NA,0.120751	0.000139988	0.000279951
3	rs662655	73305782	A,A	G,G	0.512922,0.720238	0.0274175,-0.0202517	0.00395562,0.00952293	11.3798,1.47558	0.00881212	0.0183913
3	rs76611872	72827037	G,NA	T,NA	0.978131,NA	0.0304273,NA	0.0135185,NA	1.61263,NA	0.00464993	0.0108606
3	rs12740120	74514591	A,NA	T,NA	0.968191,NA	0.027692,NA	0.0112664,NA	1.85469,NA	0.00436029	0.010363
3	rs7539188	73534283	A,A	G,G	0.038767,0.118056	0.00924591,0.0332135	0.0102422,0.0132476	0.435723,1.91465	0.0041591	0.00429051
3	rs113223576	73485931	G,G	A,A	0.974155,0.885913	-0.0138248,-0.0334998	0.0124606,0.0134459	0.573129,1.89544	0.00371935	0.00381243
3	rs58759875	73506421	G,G	A,A	0.974155,0.886905	-0.0130436,-0.0344998	0.0124606,0.0134972	0.529886,1.97527	0.00370066	0.00379317
3	rs74092392	73504819	T,T	C,C	0.974155,0.886905	-0.0129962,-0.0345422	0.0124606,0.0134972	0.527307,1.97919	0.00369957	0.00379197
3	rs76791927	73486045	G,G	C,C	0.974155,0.885913	-0.0137254,-0.0334998	0.0124606,0.0134459	0.567552,1.89544	0.00365611	0.00374816
3	rs74092394	73506298	A,A	G,G	0.974155,0.886905	-0.0129962,-0.0344531	0.0124606,0.0134972	0.527307,1.97096	0.00364059	0.00373223
3	rs11806415	73495410	G,G	C,C	0.974155,0.885913	-0.0133373,-0.0337513	0.0124606,0.0134459	0.545981,1.91837	0.003578	0.00366823
3	rs74092372	73493977	G,G	A,A	0.974155,0.885913	-0.0131904,-0.0338665	0.0124606,0.0134459	0.53791,1.92893	0.00356286	0.00365259
3	rs10890001	73527624	C,C	T,T	0.036779,0.118056	0.009248,0.033535	0.0105045,0.0132476	0.421759,1.94458	0.00341624	0.00352079
3	rs10890002	73527643	G,G	C,C	0.036779,0.118056	0.00906312,0.0334855	0.0105045,0.0132476	0.41088,1.93996	0.00326438	0.00336589
3	rs7519779	73528029	A,A	G,G	0.036779,0.118056	0.00906312,0.033441	0.0105045,0.0132476	0.41088,1.9358	0.00323805	0.00333913
3	rs7529186	73530824	A,A	G,G	0.036779,0.118056	0.00906312,0.033441	0.0105045,0.0132476	0.41088,1.9358	0.00323805	0.00333913
3	rs7542800	73527788	T,T	C,C	0.036779,0.118056	0.00901573,0.0334855	0.0105045,0.0132476	0.408109,1.93996	0.00323417	0.00333504
3	rs7519879	73528145	A,A	G,G	0.036779,0.118056	0.00896834,0.0333025	0.0105045,0.0132476	0.405344,1.92291	0.00309959	0.00319812
3	rs11210116	73528461	A,A	G,G	0.036779,0.118056	0.00896834,0.0331195	0.0105045,0.0132476	0.405344,1.90594	0.00299886	0.00309571
3	rs74092376	73495377	C,C	T,T	0.974155,0.885913	-0.0117858,-0.0341632	0.0124606,0.0134459	0.463156,1.95624	0.00298333	0.00306308
3	rs10789353	73517075	A,A	G,G	0.036779,0.118056	0.00846673,0.033624	0.0105045,0.0132476	0.376504,1.95291	0.00298262	0.00307777
3	rs7511969	73528108	C,C	T,T	0.036779,0.118056	0.00873621,0.0333025	0.0105045,0.0132476	0.391902,1.92291	0.00296276	0.00305833
3	rs74092380	73499538	T,T	C,C	0.974155,0.885913	-0.0120768,-0.0338448	0.0124606,0.0134459	0.47828,1.92693	0.00295214	0.00303188
3	rs74092393	73504952	C,C	T,T	0.974155,0.886905	-0.0115463,-0.0345889	0.0124606,0.0134972	0.45085,1.98352	0.00294547	0.00302552
3	rs59674856	73504988	G,G	A,A	0.974155,0.886905	-0.0115463,-0.0345422	0.0124606,0.0134972	0.45085,1.97919	0.00292074	0.00300044
3	rs56996808	73504504	G,G	A,A	0.974155,0.886905	-0.0114994,-0.0345422	0.0124606,0.0134972	0.448452,1.97919	0.00289911	0.00297844
3	rs12036170	73524229	A,A	G,G	0.036779,0.118056	0.00837719,0.033535	0.0105045,0.0132476	0.371437,1.94458	0.00288486	0.00297814
3	rs12039832	73524435	C,C	T,T	0.036779,0.118056	0.00837719,0.033535	0.0105045,0.0132476	0.371437,1.94458	0.00288486	0.00297814
3	rs12036088	73524030	T,T	G,G	0.036779,0.118056	0.00837719,0.033535	0.0105045,0.0132476	0.371437,1.94458	0.00288486	0.00297814
3	rs150032588	73549102	T,T	C,C	0.974155,0.886905	-0.0110153,-0.0349112	0.0124606,0.0134972	0.424015,2.0135	0.00287359	0.00295202
3	rs4650175	73524614	C,C	T,T	0.036779,0.118056	0.00837719,0.0334855	0.0105045,0.0132476	0.371437,1.93996	0.00285898	0.00295182
3	rs77777589	73518183	A,A	G,G	0.974155,0.885913	-0.0117389,-0.0341136	0.0124606,0.0134459	0.460734,1.95166	0.00283674	0.00291616
3	rs10789354	73517266	A,A	G,G	0.036779,0.118056	0.00837719,0.033441	0.0105045,0.0132476	0.371437,1.9358	0.00283592	0.00292837
3	rs61349422	73494861	G,G	A,A	0.974155,0.885913	-0.0117389,-0.0338665	0.0124606,0.0134459	0.460734,1.92893	0.002807	0.00288424
3	rs58481631	73523202	A,A	G,G	0.974155,0.886905	-0.0117858,-0.0341083	0.0124606,0.0134972	0.463156,1.93923	0.00280686	0.00288525
3	rs61094497	73506477	T,T	A,A	0.974155,0.886905	-0.0114007,-0.0344065	0.0124606,0.0134972	0.44343,1.96665	0.00278531	0.00286291
3	rs61229063	73506488	G,G	A,A	0.974155,0.886905	-0.0114007,-0.0344065	0.0124606,0.0134972	0.44343,1.96665	0.00278531	0.00286291
3	rs61464284	73506820	G,G	A,A	0.974155,0.886905	-0.0114007,-0.0344065	0.0124606,0.0134972	0.44343,1.96665	0.00278531	0.00286291
3	rs74092381	73501343	A,A	G,G	0.974155,0.885913	-0.0123629,-0.033226	0.0124606,0.0134459	0.493334,1.87063	0.00277084	0.00284851
3	rs74092377	73495386	C,C	T,T	0.974155,0.885913	-0.0117858,-0.0337513	0.0124606,0.0134459	0.463156,1.91837	0.0027704	0.0028472
3	rs59218024	73497353	T,T	C,C	0.974155,0.885913	-0.0118375,-0.0337046	0.0124606,0.0134459	0.465826,1.9141	0.00277018	0.00284705
3	rs74092384	73502629	T,T	C,C	0.974155,0.885913	-0.0114994,-0.0339339	0.0124606,0.0134459	0.448452,1.93512	0.00273509	0.00281101
3	rs55966618	73494536	C,C	T,T	0.974155,0.885913	-0.0115933,-0.0338196	0.0124606,0.0134459	0.453254,1.92463	0.00271975	0.00279557
3	rs74092373	73494070	A,A	G,G	0.974155,0.885913	-0.0115933,-0.0338196	0.0124606,0.0134459	0.453254,1.92463	0.00271975	0.00279557
3	rs56708236	73494366	T,T	C,C	0.974155,0.885913	-0.0115933,-0.0338196	0.0124606,0.0134459	0.453254,1.92463	0.00271975	0.00279557
3	rs56694723	73493003	T,T	G,G	0.974155,0.885913	-0.0114994,-0.0338665	0.0124606,0.0134459	0.448452,1.92893	0.00270218	0.00277764
3	rs74091212	73526000	T,T	C,C	0.974155,0.886905	-0.0116919,-0.0339729	0.0124606,0.0134972	0.458316,1.92685	0.0026992	0.00277592
3	rs78990332	73525526	A,A	G,G	0.974155,0.885913	-0.0117389,-0.0337974	0.0124606,0.0134459	0.460734,1.9226	0.00268229	0.00275946
3	rs74092400	73508174	T,T	A,A	0.974155,0.886905	-0.0112164,-0.034356	0.0124606,0.0134972	0.434106,1.96199	0.00268148	0.00275736
3	rs74092371	73493875	T,T	C,C	0.974155,0.885913	-0.0115463,-0.033777	0.0124606,0.0134459	0.45085,1.92072	0.00267904	0.00275423
3	rs74092388	73503358	T,T	C,C	0.974155,0.886905	-0.0114994,-0.0340634	0.0124606,0.0134972	0.448452,1.93512	0.00266044	0.00273635
3	rs74092389	73503449	T,T	C,C	0.974155,0.886905	-0.0115463,-0.0339946	0.0124606,0.0134972	0.45085,1.92883	0.00264769	0.00272347
3	rs78792885	73516637	A,A	G,G	0.974155,0.886905	-0.011067,-0.0343833	0.0124606,0.0134972	0.426602,1.96451	0.00263263	0.00270763
3	rs74092369	73490340	A,A	G,G	0.974155,0.885913	-0.0114007,-0.033777	0.0124606,0.0134459	0.44343,1.92072	0.00261812	0.00269225
3	rs74094607	73510734	C,C	G,G	0.974155,0.886905	-0.011161,-0.0342437	0.0124606,0.0134972	0.431318,1.95166	0.00260537	0.00268007
3	rs74094604	73509732	T,T	C,C	0.974155,0.886905	-0.011161,-0.0342437	0.0124606,0.0134972	0.431318,1.95166	0.00260537	0.00268007
3	rs74094606	73510515	T,T	C,C	0.974155,0.886905	-0.011208,-0.0341972	0.0124606,0.0134972	0.433683,1.94738	0.00260279	0.00267751
3	rs60711999	73499793	G,G	A,A	0.974155,0.885913	-0.0117858,-0.0333858	0.0124606,0.0134459	0.463156,1.88509	0.00259605	0.00267037
3	rs74094608	73510876	T,T	A,A	0.974155,0.886905	-0.011114,-0.0342437	0.0124606,0.0134972	0.428958,1.95166	0.00258635	0.00266072
3	rs57476461	73491130	C,C	T,T	0.974155,0.885913	-0.0113537,-0.0337301	0.0124606,0.0134459	0.441045,1.91643	0.00257714	0.00265062
3	rs76270956	73488514	C,C	A,A	0.974155,0.885913	-0.0113537,-0.0337301	0.0124606,0.0134459	0.441045,1.91643	0.00257714	0.00265062
3	rs74091213	73526081	T,T	C,C	0.974155,0.886905	-0.0114994,-0.0338798	0.0124606,0.0134972	0.448452,1.91835	0.00257502	0.00264967
3	rs58780002	73515785	C,C	G,G	0.974155,0.886905	-0.011067,-0.0342437	0.0124606,0.0134972	0.426602,1.95166	0.00256751	0.00264155
3	rs74094609	73510937	G,G	A,A	0.974155,0.886905	-0.011114,-0.0341972	0.0124606,0.0134972	0.428958,1.94738	0.0025649	0.00263895
3	rs74094611	73511770	G,G	A,A	0.974155,0.886905	-0.011114,-0.0341972	0.0124606,0.0134972	0.428958,1.94738	0.0025649	0.00263895
3	rs59506178	73515485	G,G	A,A	0.974155,0.886905	-0.011114,-0.0341972	0.0124606,0.0134972	0.428958,1.94738	0.0025649	0.00263895
3	rs74094610	73511325	G,G	A,A	0.974155,0.886905	-0.011114,-0.0341972	0.0124606,0.0134972	0.428958,1.94738	0.0025649	0.00263895
3	rs58437093	73515995	C,C	A,A	0.974155,0.886905	-0.011067,-0.0341972	0.0124606,0.0134972	0.426602,1.94738	0.00254622	0.00261994
3	rs79832358	73516374	C,C	T,T	0.974155,0.886905	-0.011067,-0.0341972	0.0124606,0.0134972	0.426602,1.94738	0.00254622	0.00261994
3	rs58999798	73514154	A,A	G,G	0.974155,0.886905	-0.011114,-0.0341549	0.0124606,0.0134972	0.428958,1.9435	0.00254558	0.00261934
3	rs74091237	73552601	T,T	C,C	0.974155,0.886905	-0.0104884,-0.0346356	0.0124606,0.0134972	0.398002,1.98784	0.002521	0.00259378
3	rs74092379	73498225	C,C	T,T	0.976143,0.891865	-0.0160832,-0.0312023	0.0129561,0.0137648	0.668624,1.63075	0.00252014	0.00260448
3	rs74094612	73512599	C,C	T,T	0.974155,0.886905	-0.0110153,-0.0341549	0.0124606,0.0134972	0.424015,1.9435	0.00250683	0.00257991
3	rs77330451	73514925	G,G	A,A	0.974155,0.886905	-0.0109683,-0.0341083	0.0124606,0.0134972	0.421669,1.93923	0.00246804	0.00254049
3	rs61179010	73515185	C,C	T,T	0.974155,0.886905	-0.0109683,-0.0341083	0.0124606,0.0134972	0.421669,1.93923	0.00246804	0.00254049
3	rs55991020	73479465	T,T	C,C	0.974155,0.885913	-0.0115911,-0.0332693	0.0124606,0.0134459	0.45314,1.87454	0.00246549	0.00253765
3	rs74091234	73551547	A,A	G,G	0.974155,0.886905	-0.0103895,-0.0345889	0.0124606,0.0134972	0.393189,1.98352	0.00246268	0.00253449
3	rs4274011	73482160	A,A	G,G	0.974155,0.885913	-0.0115439,-0.0332693	0.0124606,0.0134459	0.450728,1.87454	0.00244712	0.00251895
3	rs74092402	73508723	A,A	C,C	0.974155,0.886905	-0.011114,-0.0339007	0.0124606,0.0134972	0.428958,1.92026	0.00243295	0.00250503
3	rs74092637	73478176	T,T	C,C	0.973161,0.884921	-0.0113363,-0.0331017	0.0122339,0.0133953	0.45085,1.87069	0.0024324	0.00250529
3	rs61609360	73556290	A,A	G,G	0.974155,0.886905	-0.0102482,-0.0346356	0.0124606,0.0134972	0.386349,1.98784	0.00243127	0.00250249
3	rs57118574	73557894	C,C	T,T	0.974155,0.886905	-0.0103424,-0.0345422	0.0124606,0.0134972	0.390904,1.97919	0.00242471	0.00249591
3	rs59505235	73549770	C,C	T,T	0.974155,0.886905	-0.0104413,-0.0344531	0.0124606,0.0134972	0.395708,1.97096	0.00242196	0.00249321
3	rs58252227	73532113	C,C	T,T	0.974155,0.886905	-0.0107754,-0.0341549	0.0124606,0.0134972	0.412098,1.9435	0.00241575	0.00248721
3	rs60453462	73532125	A,A	G,G	0.974155,0.886905	-0.0107754,-0.0341549	0.0124606,0.0134972	0.412098,1.9435	0.00241575	0.00248721
3	rs79217338	73553852	G,G	A,A	0.974155,0.886905	-0.0102482,-0.0345889	0.0124606,0.0134972	0.386349,1.98352	0.00241083	0.00248174
3	rs74092357	73480864	G,G	T,T	0.974155,0.885913	-0.0114449,-0.0332693	0.0124606,0.0134459	0.445676,1.87454	0.0024091	0.00248025
3	rs60473802	73550558	T,T	A,A	0.974155,0.886905	-0.0103895,-0.0344531	0.0124606,0.0134972	0.393189,1.97096	0.00240307	0.00247398
3	rs56754558	73485561	T,T	A,A	0.974155,0.885913	-0.0112597,-0.0334102	0.0124606,0.0134459	0.436291,1.8873	0.00239896	0.00246972
3	rs139761986	73485810	T,T	C,C	0.974155,0.885913	-0.0112597,-0.0334102	0.0124606,0.0134459	0.436291,1.8873	0.00239896	0.00246972
3	rs58229642	73560934	G,G	A,A	0.974155,0.886905	-0.0102953,-0.0345186	0.0124606,0.0134972	0.388624,1.977	0.0023973	0.00246804
3	rs57486149	73557076	T,T	A,A	0.974155,0.886905	-0.0102011,-0.0345889	0.0124606,0.0134972	0.384078,1.98352	0.00239385	0.00246447
3	rs74092360	73482637	T,T	G,G	0.974155,0.885913	-0.0113505,-0.0333163	0.0124606,0.0134459	0.440885,1.87879	0.00239332	0.00246411
3	rs74091214	73529150	A,A	G,G	0.974155,0.886905	-0.0108742,-0.0340152	0.0124606,0.0134972	0.416991,1.93071	0.00239242	0.00246363
3	rs74091238	73552652	C,C	T,T	0.974155,0.886905	-0.0104413,-0.0343833	0.0124606,0.0134972	0.395708,1.96451	0.0023917	0.00246248
3	rs77805318	73554311	C,C	A,A	0.974155,0.886905	-0.0102482,-0.0345422	0.0124606,0.0134972	0.386349,1.97919	0.00239059	0.00246119
3	rs74092365	73483961	A,A	T,T	0.974155,0.885913	-0.0112597,-0.0333632	0.0124606,0.0134459	0.436291,1.88304	0.00237912	0.00244958
3	rs74092367	73484412	A,A	G,G	0.974155,0.885913	-0.0112597,-0.0333632	0.0124606,0.0134459	0.436291,1.88304	0.00237912	0.00244958
3	rs58692847	73483255	T,T	C,C	0.974155,0.885913	-0.0113067,-0.0333163	0.0124606,0.0134459	0.438666,1.87879	0.00237691	0.0024474
3	rs60714905	73555880	A,A	G,G	0.974155,0.886905	-0.0101493,-0.0345889	0.0124606,0.0134972	0.381585,1.98352	0.00237536	0.00244565
3	rs55721255	73479263	C,C	A,A	0.974155,0.885913	-0.0114449,-0.0331797	0.0124606,0.0134459	0.445676,1.86645	0.00237136	0.00244195
3	rs74092628	73469634	G,G	A,A	0.974155,0.887897	-0.011208,-0.0337366	0.0124606,0.0135492	0.433683,1.89358	0.00235967	0.00243106
3	rs74092364	73483802	G,G	A,A	0.974155,0.885913	-0.0112597,-0.0333163	0.0124606,0.0134459	0.436291,1.87879	0.00235946	0.00242964
3	rs74092378	73496325	T,T	C,C	0.976143,0.891865	-0.0162488,-0.0305942	0.0129561,0.0137648	0.678212,1.58103	0.00235742	0.00243965
3	rs57828660	73482333	G,G	C,C	0.974155,0.885913	-0.0113505,-0.0332267	0.0124606,0.0134459	0.440885,1.87069	0.00235579	0.00242602
3	rs11810869	73561340	T,T	G,G	0.974155,0.886905	-0.010165,-0.0345186	0.0124606,0.0134972	0.382337,1.977	0.00235086	0.00242079
3	rs80183114	73548731	A,A	G,G	0.974155,0.886905	-0.0103424,-0.0343598	0.0124606,0.0134972	0.390904,1.96234	0.00234631	0.00241631
3	rs74091216	73532506	A,A	G,G	0.974155,0.886905	-0.0105825,-0.0341549	0.0124606,0.0134972	0.402605,1.9435	0.00234552	0.00241573
3	rs60592243	73561320	A,A	T,T	0.974155,0.886905	-0.0101493,-0.0345186	0.0124606,0.0134972	0.381585,1.977	0.00234536	0.00241519
3	rs74092366	73484142	C,C	T,T	0.974155,0.884921	-0.0112597,-0.033191	0.0124606,0.0133953	0.436291,1.87879	0.00234535	0.00241588
3	rs72960108	74468803	G,NA	A,NA	0.885686,NA	-0.0189965,NA	0.0062137,NA	2.65089,NA	0.00234352	0.00533408
3	rs59510473	73534512	C,C	G,G	0.974155,0.886905	-0.0107284,-0.0340152	0.0124606,0.0134972	0.409775,1.93071	0.00233939	0.00240964
3	rs74091215	73530926	C,C	T,T	0.974155,0.886905	-0.0107284,-0.0340152	0.0124606,0.0134972	0.409775,1.93071	0.00233939	0.00240964
3	rs74091218	73534446	G,G	T,T	0.974155,0.886905	-0.0107284,-0.0340152	0.0124606,0.0134972	0.409775,1.93071	0.00233939	0.00240964
3	rs74092359	73482493	C,C	T,T	0.974155,0.885913	-0.0113034,-0.0332267	0.0124606,0.0134459	0.438496,1.87069	0.0023384	0.00240831
3	rs74092368	73484430	C,C	T,T	0.974155,0.885913	-0.011058,-0.0334102	0.0124606,0.0134459	0.42615,1.8873	0.00232465	0.00239407
3	rs74092362	73483565	T,T	C,C	0.974155,0.885913	-0.011161,-0.0333163	0.0124606,0.0134459	0.431318,1.87879	0.00232334	0.00239286
3	rs112250030	73480445	C,C	T,T	0.974155,0.885913	-0.0111571,-0.0333163	0.0124606,0.0134459	0.431121,1.87879	0.00232192	0.00239141
3	rs74091220	73535188	G,G	A,A	0.974155,0.886905	-0.0107284,-0.0339729	0.0124606,0.0134972	0.409775,1.92685	0.00232185	0.00239183
3	rs75336413	73546912	A,A	C,C	0.974155,0.886905	-0.0103424,-0.0342706	0.0124606,0.0134972	0.390904,1.95413	0.00230907	0.0023785
3	rs77303258	73546138	T,T	C,C	0.974155,0.886905	-0.0103895,-0.0342239	0.0124606,0.0134972	0.393189,1.94984	0.00230617	0.00237559
3	rs74091260	73562396	T,T	C,C	0.974155,0.886905	-0.0099687,-0.0345651	0.0124606,0.0134972	0.372942,1.98131	0.00230235	0.00237138
3	rs57355173	73547847	A,A	G,G	0.974155,0.886905	-0.0103424,-0.0342437	0.0124606,0.0134972	0.390904,1.95166	0.00229795	0.00236721
3	rs74092633	73475811	A,A	G,G	0.974155,0.884921	-0.011645,-0.0327358	0.0124606,0.0133953	0.455903,1.83766	0.00229754	0.00236766
3	rs56297732	73547587	T,T	G,G	0.974155,0.886905	-0.0103895,-0.0341972	0.0124606,0.0134972	0.393189,1.94738	0.00229515	0.0023644
3	rs74091272	73564853	A,A	G,G	0.974155,0.886905	-0.00987293,-0.0346073	0.0124606,0.0134972	0.368388,1.98522	0.00228734	0.00235607
3	rs77807447	73564196	C,C	T,T	0.974155,0.886905	-0.00992082,-0.0345651	0.0124606,0.0134972	0.370662,1.98131	0.00228607	0.0023548
3	rs74091251	73558731	T,T	C,C	0.974155,0.886905	-0.00996085,-0.0345186	0.0124606,0.0134972	0.372568,1.977	0.00228044	0.00234912
3	rs61293623	73547776	G,G	A,A	0.974155,0.886905	-0.0103424,-0.0341972	0.0124606,0.0134972	0.390904,1.94738	0.00227889	0.00234785
3	rs74094603	73509580	T,T	C,C	0.974155,0.886905	-0.0104884,-0.0340618	0.0124606,0.0134972	0.398002,1.93497	0.00227411	0.00234313
3	rs56870373	73479223	T,T	C,C	0.974155,0.885913	-0.011067,-0.0332693	0.0124606,0.0134459	0.426602,1.87454	0.00227069	0.00233931
3	rs57345656	73565254	C,C	T,T	0.974155,0.886905	-0.00982025,-0.0346073	0.0124606,0.0134972	0.365891,1.98522	0.00226962	0.00233803
3	rs78645598	73547423	G,G	A,A	0.974155,0.886905	-0.0103424,-0.0341549	0.0124606,0.0134972	0.390904,1.9435	0.00226172	0.00233042
3	rs74091221	73539035	T,T	A,A	0.974155,0.886905	-0.0106813,-0.0338587	0.0124606,0.0134972	0.407457,1.91643	0.00225892	0.00232788
3	rs74684256	73545487	T,T	C,C	0.974155,0.886905	-0.0104413,-0.0340618	0.0124606,0.0134972	0.395708,1.93497	0.00225795	0.00232667
3	rs74092629	73470692	G,G	A,A	0.974155,0.887897	-0.0108742,-0.0337794	0.0124606,0.0135492	0.416991,1.89744	0.00225742	0.00232687
3	rs113303282	73538189	T,T	C,C	0.974155,0.886905	-0.0107284,-0.0338119	0.0124606,0.0134972	0.409775,1.91217	0.00225649	0.00232546
3	rs56217162	73543204	G,G	T,T	0.974155,0.886905	-0.0105354,-0.0339729	0.0124606,0.0134972	0.400301,1.92685	0.00225448	0.00232323
3	rs74090556	73467624	T,T	C,C	0.974155,0.887897	-0.011067,-0.0335952	0.0124606,0.0135492	0.426602,1.88085	0.00225192	0.00232149
3	rs74092632	73475148	C,C	T,T	0.974155,0.884921	-0.0115463,-0.032689	0.0124606,0.0133953	0.45085,1.83346	0.00224343	0.00231259
3	rs4396073	73476866	A,A	G,G	0.974155,0.884921	-0.0115463,-0.032689	0.0124606,0.0133953	0.45085,1.83346	0.00224343	0.00231259
3	rs74092631	73474775	A,A	C,C	0.974155,0.884921	-0.0114449,-0.0327784	0.0124606,0.0133953	0.445676,1.84149	0.00224249	0.00231151
3	rs78797386	73538728	T,T	C,C	0.974155,0.886905	-0.0106813,-0.0338119	0.0124606,0.0134972	0.407457,1.91217	0.0022403	0.00230897
3	rs74091281	73566627	C,C	G,G	0.974155,0.886905	-0.00962864,-0.0346538	0.0124606,0.0134972	0.35686,1.98954	0.0022253	0.00229289
3	rs74090550	73464714	C,C	T,T	0.974155,0.887897	-0.011161,-0.033368	0.0124606,0.0135492	0.431318,1.86049	0.00219646	0.00226527
3	rs74092634	73476317	C,C	G,G	0.974155,0.884921	-0.0113034,-0.0327784	0.0124606,0.0133953	0.438496,1.84149	0.00219312	0.00226119
3	rs112597981	73567660	C,C	T,T	0.974155,0.886905	-0.0094801,-0.0345651	0.0124606,0.0134972	0.349914,1.98131	0.00214295	0.00220914
3	rs74091207	73517254	A,A	G,G	0.973161,0.886905	-0.0106764,-0.0343367	0.0122339,0.0134972	0.416991,1.96022	0.00211866	0.00218511
3	rs77620013	73524632	A,A	G,G	0.976143,0.891865	-0.015944,-0.0302394	0.0129561,0.0137648	0.660611,1.55237	0.00211809	0.00219555
3	rs77438009	73524425	T,T	G,G	0.976143,0.891865	-0.015944,-0.0302394	0.0129561,0.0137648	0.660611,1.55237	0.00211809	0.00219555
3	rs148195765	73538097	A,A	G,G	0.974155,0.887897	-0.0104413,-0.0338276	0.0124606,0.0135492	0.395708,1.9018	0.0021125	0.00217938
3	rs57135981	73462920	A,A	G,G	0.974155,0.887897	-0.0107754,-0.0334581	0.0124606,0.0135492	0.412098,1.86855	0.00210187	0.00216875
3	rs74090555	73466796	T,T	C,C	0.974155,0.887897	-0.0106813,-0.0334581	0.0124606,0.0135492	0.407457,1.86855	0.00207178	0.00213808
3	rs74092630	73471039	T,T	C,C	0.974155,0.887897	-0.0105354,-0.0335523	0.0124606,0.0135492	0.400301,1.877	0.00205979	0.00212575
3	rs74091226	73543977	T,T	C,C	0.974155,0.886905	-0.00981474,-0.0340152	0.0124606,0.0134972	0.36563,1.93071	0.00203919	0.00210393
3	rs74090553	73466191	A,A	G,G	0.974155,0.886905	-0.0107754,-0.033193	0.0124606,0.0134972	0.412098,1.85628	0.00203575	0.00210212
3	rs59902069	73588679	A,A	C,C	0.974155,0.886905	-0.00968647,-0.0341042	0.0124606,0.0134972	0.359577,1.93886	0.00203308	0.00209763
3	rs59291669	73472366	G,G	T,T	0.974155,0.887897	-0.0104884,-0.0335052	0.0124606,0.0135492	0.398002,1.87277	0.00202837	0.00209378
3	rs74090559	73468597	G,G	A,A	0.974155,0.887897	-0.0105825,-0.033368	0.0124606,0.0135492	0.402605,1.86049	0.00200907	0.00207426
3	rs80141056	73459022	A,A	G,G	0.974155,0.887897	-0.0106813,-0.0332266	0.0124606,0.0135492	0.407457,1.84787	0.00199019	0.00205517
3	rs4304527	73482199	T,T	C,C	0.976143,0.890873	-0.0154767,-0.0302056	0.0129561,0.0137097	0.634019,1.55942	0.00197755	0.00205102
3	rs57458135	73474188	A,A	G,G	0.974155,0.884921	-0.0107284,-0.032689	0.0124606,0.0133953	0.409775,1.83346	0.00197495	0.00203894
3	rs74090557	73467730	T,T	C,C	0.974155,0.887897	-0.0097676,-0.0339207	0.0124606,0.0135492	0.363401,1.91022	0.00195895	0.00202263
3	rs138194127	73545514	NA,T	NA,C	NA,0.986111	NA,0.0875177	NA,0.0365264	NA,1.78056	0.00183359	0.00337839
3	rs79115189	73532470	C,C	G,G	0.976143,0.891865	-0.0149306,-0.0303744	0.0129561,0.0137648	0.603521,1.56325	0.0018246	0.00189451
3	rs57745435	73497280	A,A	G,G	0.976143,0.891865	-0.0149689,-0.0302457	0.0129561,0.0137648	0.605644,1.55288	0.00180019	0.00186975
3	rs60921218	73458015	G,G	T,T	0.974155,0.888889	-0.00996085,-0.0335883	0.0124606,0.0136019	0.372568,1.86855	0.00179478	0.00185723
3	rs74091266	73562843	T,T	C,C	0.974155,0.886905	-0.00808163,-0.0345651	0.0124606,0.0134972	0.286835,1.98131	0.00175984	0.00181902
3	rs76037397	73572948	G,G	T,T	0.974155,0.886905	-0.00594244,-0.0360383	0.0124606,0.0134972	0.198299,2.12012	0.00174989	0.00180883
3	rs79633571	73535395	G,G	A,A	0.976143,0.891865	-0.0148881,-0.0300114	0.0129561,0.0137648	0.601177,1.53409	0.00171385	0.0017817
3	rs61071256	73564908	C,C	T,T	0.974155,0.886905	-0.00763304,-0.0347003	0.0124606,0.0134972	0.26748,1.99385	0.00169751	0.00175548
3	rs58687178	73565028	A,A	G,G	0.974155,0.886905	-0.00763304,-0.0346073	0.0124606,0.0134972	0.26748,1.98522	0.00166916	0.00172663
3	rs74091268	73563624	C,C	T,T	0.974155,0.886905	-0.00768058,-0.0345651	0.0124606,0.0134972	0.269511,1.98131	0.00166702	0.00172445
3	rs56361235	73584593	G,G	A,A	0.974155,0.886905	-0.00789236,-0.0343982	0.0124606,0.0134972	0.278617,1.96588	0.00166435	0.00172179
3	rs61022613	73564895	C,C	T,T	0.974155,0.886905	-0.00758075,-0.0346073	0.0124606,0.0134972	0.265251,1.98522	0.00165756	0.00171481
3	rs60357441	73564973	G,G	C,C	0.974155,0.886905	-0.00758075,-0.0346073	0.0124606,0.0134972	0.265251,1.98522	0.00165756	0.00171481
3	rs74091287	73570796	G,G	A,A	0.973161,0.886905	-0.0072806,-0.0346538	0.0122339,0.0134972	0.258246,1.98954	0.00165475	0.00171203
3	rs58801081	73566775	T,T	C,C	0.974155,0.886905	-0.00739053,-0.0347003	0.0124606,0.0134972	0.257192,1.99385	0.00164373	0.00170069
3	rs75920279	73558542	A,A	C,C	0.976143,0.891865	-0.0144506,-0.0301991	0.0129561,0.0137648	0.577243,1.54913	0.00164222	0.00170783
3	rs74091280	73566542	T,T	G,G	0.974155,0.886905	-0.00743809,-0.0346538	0.0124606,0.0134972	0.2592,1.98954	0.00164021	0.00169712
3	rs74091279	73566461	A,A	G,G	0.974155,0.886905	-0.00743809,-0.0346538	0.0124606,0.0134972	0.2592,1.98954	0.00164021	0.00169712
3	rs148643575	74131758	A,NA	G,NA	0.99006,NA	0.0327637,NA	0.01993,NA	0.999178,NA	0.00163092	0.00280425
3	rs79856941	73553635	G,G	A,A	0.976143,0.891865	-0.0144038,-0.0301991	0.0129561,0.0137648	0.574709,1.54913	0.00162985	0.00169514
3	rs60262946	73569686	A,A	G,G	0.973161,0.886905	-0.00718494,-0.0346073	0.0122339,0.0134972	0.254143,1.98522	0.00161985	0.00167648
3	rs74091283	73566692	A,A	T,T	0.974155,0.886905	-0.00734297,-0.0346538	0.0124606,0.0134972	0.255189,1.98954	0.00161975	0.00167627
3	rs56355427	73566752	G,G	A,A	0.974155,0.886905	-0.00734297,-0.0346538	0.0124606,0.0134972	0.255189,1.98954	0.00161975	0.00167627
3	rs56681081	73571861	C,C	T,T	0.973161,0.886905	-0.00698879,-0.0347003	0.0122339,0.0134972	0.245789,1.99385	0.00160465	0.00166098
3	rs12145223	73304462	A,A	G,G	0.532803,0.866071	0.0272837,0.00977867	0.00396284,0.0125513	11.2379,0.36059	0.0015951	0.00477938
3	rs74225831	73565972	A,A	C,C	0.976143,0.891865	-0.0142295,-0.0302394	0.0129561,0.0137648	0.565304,1.55237	0.00159455	0.00165885
3	rs56118919	73582465	G,G	A,A	0.974155,0.886905	-0.00745675,-0.0344674	0.0124606,0.0134972	0.259989,1.97227	0.00158982	0.00164581
3	rs74091277	73566400	G,G	T,T	0.974155,0.886905	-0.00697807,-0.0347933	0.0124606,0.0134972	0.239976,2.0025	0.00158398	0.00163982
3	rs74091275	73566313	G,G	A,A	0.974155,0.886905	-0.00697807,-0.0347933	0.0124606,0.0134972	0.239976,2.0025	0.00158398	0.00163982
3	rs61003856	73462664	T,T	G,G	0.976143,0.892857	-0.0152311,-0.029368	0.0129561,0.0138207	0.620226,1.47376	0.00158334	0.00165023
3	rs59381674	73566916	C,C	T,T	0.974155,0.886905	-0.00729064,-0.0345651	0.0124606,0.0134972	0.25299,1.98131	0.00158301	0.00163886
3	rs56742425	73564949	G,G	A,A	0.974155,0.886905	-0.00702548,-0.0347468	0.0124606,0.0134972	0.241937,1.99817	0.00158034	0.00163611
3	rs75256169	73564147	G,G	A,A	0.974155,0.886905	-0.00707289,-0.0347003	0.0124606,0.0134972	0.243903,1.99385	0.00157674	0.00163245
3	rs74091923	73601651	T,T	C,C	0.975149,0.886905	-0.00760054,-0.034102	0.0127009,0.0134972	0.259989,1.93865	0.00153612	0.00159166
3	rs79852272	73009445	A,NA	G,NA	0.951292,NA	-0.0322371,NA	0.00918509,NA	3.34817,NA	0.00152039	0.00720408
3	rs74091295	73573448	T,T	C,C	0.973161,0.886905	-0.0054079,-0.0346298	0.0122339,0.0134972	0.181472,1.98731	0.00151336	0.00156814
3	rs75386358	73580889	A,A	G,G	0.976143,0.891865	-0.0139233,-0.0301991	0.0129561,0.0137648	0.548932,1.54913	0.0015091	0.00157124
3	rs79255044	73573159	A,A	G,G	0.973161,0.886905	-0.00655313,-0.0346538	0.0122339,0.0134972	0.227533,1.98954	0.00150239	0.00155677
3	rs55811940	73579065	A,A	G,G	0.974155,0.886905	-0.00772284,-0.0339256	0.0124606,0.0134972	0.271321,1.92253	0.00149506	0.00154938
3	rs147001826	74239865	NA,T	NA,G	NA,0.950397	NA,0.0459195	NA,0.0196877	NA,1.70597	0.00146306	0.00283979
3	rs150138285	74121779	NA,T	NA,A	NA,0.982143	NA,0.0748343	NA,0.0322783	NA,1.68979	0.00143859	0.00277923
3	rs59603863	73583883	A,A	G,G	0.974155,0.886905	-0.0072151,-0.0340801	0.0124606,0.0134972	0.249826,1.93665	0.00143675	0.00148986
3	rs56306162	73594611	A,A	T,T	0.974155,0.886905	-0.0071203,-0.0339909	0.0124606,0.0134972	0.245873,1.92849	0.0013967	0.00144903
3	rs59583546	73575224	A,A	G,G	0.973161,0.886905	-0.00645732,-0.0343096	0.0122339,0.0134972	0.223573,1.95772	0.00139451	0.00144684
3	rs57256557	73594376	A,A	G,G	0.974155,0.886905	-0.0072151,-0.0338994	0.0124606,0.0134972	0.249826,1.92014	0.00139131	0.00144355
3	rs60715960	73569275	C,C	T,T	0.974155,0.886905	-0.00613322,-0.0345835	0.0124606,0.0134972	0.205811,1.98301	0.00137009	0.00142186
3	rs75079886	73467830	T,T	C,C	0.976143,0.892857	-0.0138296,-0.0299085	0.0129561,0.0138207	0.543963,1.51625	0.00136675	0.00142656
3	rs60766434	73594085	T,T	C,C	0.974155,0.886905	-0.00707289,-0.0338994	0.0124606,0.0134972	0.243903,1.92014	0.00136574	0.00141747
3	rs55710119	73571892	C,C	G,G	0.974155,0.886905	-0.00599014,-0.0346298	0.0124606,0.0134972	0.20017,1.98731	0.00135741	0.00140894
3	rs74091291	73571429	T,T	C,C	0.974155,0.886905	-0.00599014,-0.0346298	0.0124606,0.0134972	0.20017,1.98731	0.00135741	0.00140894
3	rs74091288	73570821	A,A	T,T	0.974155,0.886905	-0.00601453,-0.0345835	0.0124606,0.0134972	0.201129,1.98301	0.00135013	0.00140152
3	rs72480663	73570741	G,G	C,C	0.974155,0.886905	-0.00601453,-0.0345835	0.0124606,0.0134972	0.201129,1.98301	0.00135013	0.00140152
3	rs77719124	73572637	A,A	C,C	0.974155,0.886905	-0.00591949,-0.0346298	0.0124606,0.0134972	0.1974,1.98731	0.00134568	0.00139699
3	rs57519788	73592401	T,T	G,G	0.974155,0.885913	-0.00707289,-0.0336587	0.0124606,0.0134459	0.243903,1.90992	0.00132894	0.00138039
3	rs74091301	73576755	G,G	A,A	0.973161,0.886905	-0.00606913,-0.0343096	0.0122339,0.0134972	0.207728,1.95772	0.00132668	0.00137766
3	rs553242751	73518427	NA,C	NA,T	NA,0.986111	NA,0.0818643	NA,0.0365264	NA,1.60188	0.00132303	0.00245329
3	rs112913804	73298749	A,NA	G,NA	0.947316,NA	-0.0307754,NA	0.0088502,NA	3.29553,NA	0.00130737	0.00375952
3	rs74091297	73573645	C,C	A,A	0.974155,0.886905	-0.00545559,-0.0346761	0.0124606,0.0134972	0.179463,1.99161	0.00128285	0.00133295
3	rs147382140	72857649	NA,C	NA,G	NA,0.980159	NA,-0.0698208	NA,0.0306528	NA,1.64323	0.00126914	0.0024873
3	rs3935952	73587182	A,A	G,G	0.974155,0.886905	-0.00558197,-0.0343982	0.0124606,0.0134972	0.184306,1.96588	0.00123871	0.0012879
3	rs111652150	73983390	T,NA	C,NA	0.988072,NA	0.066779,NA	0.0182119,NA	3.60974,NA	0.00122978	0.00265851
3	rs78564186	73077418	G,NA	A,NA	0.947316,NA	-0.0300897,NA	0.0088502,NA	3.17126,NA	0.00122753	0.00365612
3	rs74091300	73576282	G,G	A,A	0.974155,0.886905	-0.00540783,-0.0344487	0.0124606,0.0134972	0.177641,1.97054	0.00122419	0.0012731
3	rs80091834	73812379	NA,A	NA,T	NA,0.982143	NA,-0.0734275	NA,0.0322783	NA,1.63986	0.0012239	0.00256547
3	rs56393511	73578292	G,G	A,A	0.974155,0.886905	-0.00567707,-0.0342407	0.0124606,0.0134972	0.187972,1.95138	0.00121811	0.00126686
3	rs1525980	73303646	G,G	T,T	0.535785,0.866071	0.0273869,0.00992264	0.00396447,0.0125513	11.3087,0.367343	0.00121293	0.00370748
3	rs59112802	73578408	A,A	G,G	0.974155,0.886905	-0.00540783,-0.0342869	0.0124606,0.0134972	0.177641,1.95563	0.00118911	0.00123729
3	rs11582111	72937758	A,NA	T,NA	0.985089,NA	-0.062132,NA	0.0163138,NA	3.85455,NA	0.00112223	0.00565341
3	rs138452748	73793740	NA,A	NA,T	NA,0.987103	NA,0.0822243	NA,0.0378862	NA,1.52311	0.00109255	0.00204423
3	rs57349874	73612119	C,C	T,T	0.976143,0.891865	-0.0138763,-0.0279282	0.0129561,0.0137648	0.546435,1.37199	0.00107052	0.00112396
3	rs72687631	74502374	G,NA	T,NA	0.960239,NA	0.0244879,NA	0.0101186,NA	1.80921,NA	0.00104518	0.00227252
3	rs61262786	73578256	G,G	A,A	0.973161,0.886905	-0.00403218,-0.0343096	0.0122339,0.0134972	0.129767,1.95772	0.00103799	0.00108322
3	rs74090547	73463826	NA,C	NA,T	NA,0.887897	NA,-0.0268761	NA,0.0135492	NA,1.32513	0.0010248	0.00121062
3	rs7554779	74188546	G,G	A,A	0.065606,0.215278	0.0260781,-0.00214857	0.00798551,0.0104003	2.96177,0.0776211	0.000984376	0.00252985
3	rs10890070	74191372	C,C	T,T	0.065606,0.215278	0.0260781,-0.00190544	0.00798551,0.0104003	2.96177,0.0682203	0.00098047	0.00252001
3	rs12129428	74190747	C,C	T,T	0.065606,0.215278	0.0260342,-0.00190544	0.00798551,0.0104003	2.95334,0.0682203	0.000965102	0.00247937
3	rs61774465	73072992	C,NA	A,NA	0.843936,NA	-0.0209053,NA	0.00544795,NA	3.90515,NA	0.000943262	0.00443792
3	rs12750968	74193940	T,T	C,C	0.065606,0.218254	0.0259853,-0.00131005	0.00798551,0.0103488	2.94398,0.0461123	0.000941124	0.00241583
3	rs79925682	74033265	NA,G	NA,A	NA,0.970238	NA,0.050617	NA,0.0251555	NA,1.35455	0.000912286	0.00181308
3	rs74091933	73616388	T,T	C,C	0.974155,0.886905	-0.00495383,-0.0330789	0.0124606,0.0134972	0.160551,1.84607	0.000910857	0.000952986
3	rs12135442	73275828	C,C	T,T	0.530815,0.865079	0.0270931,0.015432	0.00396183,0.0125123	11.0969,0.66265	0.000910463	0.00254645
3	rs1917883	73277036	C,C	A,A	0.530815,0.865079	0.0270931,0.0153006	0.00396183,0.0125123	11.0969,0.654848	0.000901707	0.00252523
3	rs11210070	73286409	A,A	G,G	0.531809,0.867063	0.0274156,0.0138244	0.00396233,0.0125908	11.3424,0.565086	0.000882461	0.00251653
3	rs117847364	74329054	NA,A	NA,G	NA,0.943452	NA,0.0377159	NA,0.018507	NA,1.38135	0.000874752	0.00191766
3	rs12136862	73287890	C,C	T,T	0.531809,0.867063	0.0274156,0.0136772	0.00396233,0.0125908	11.3424,0.556964	0.000874278	0.00249673
3	rs572612	73272480	C,C	T,T	0.975149,0.833333	0.00479324,-0.0338249	0.0127009,0.0114701	0.151269,2.49641	0.000870971	0.000994352
3	rs12142655	73284305	G,G	A,A	0.531809,0.867063	0.0274156,0.0135277	0.00396233,0.0125908	11.3424,0.548766	0.000866156	0.0024771
3	rs2133001	74224730	A,A	G,G	0.94334,0.877976	-0.028365,0.00853737	0.00855199,0.0130599	3.04065,0.28963	0.000853379	0.00253177
3	rs76356146	74048651	A,NA	T,NA	0.972167,NA	0.0501618,NA	0.0120196,NA	4.52265,NA	0.000844687	0.00182182
3	rs118172761	72895625	NA,C	NA,G	NA,0.969246	NA,0.0495818	NA,0.0247591	NA,1.34463	0.000842398	0.00155379
3	rs117912696	74255150	NA,T	NA,G	NA,0.975198	NA,-0.0566162	NA,0.0274863	NA,1.4043	0.000840087	0.00174594
3	rs10890069	74191352	A,A	C,C	0.065606,0.215278	0.0256192,-0.00239157	0.00798551,0.0104003	2.87432,0.0871783	0.000839669	0.00214742
3	rs116755500	74464091	G,NA	A,NA	0.977137,NA	-0.0240169,NA	0.0132281,NA	1.15844,NA	0.000829752	0.00163772
3	rs7549433	74190420	A,A	C,C	0.065606,0.215278	0.0255705,-0.00248874	0.00798551,0.0104003	2.8651,0.0910452	0.000826947	0.00211374
3	rs4644448	74189323	A,A	C,C	0.065606,0.215278	0.0255265,-0.00268787	0.00798551,0.0104003	2.85682,0.0990511	0.000817693	0.00208898
3	rs1603651	74199188	C,C	G,G	0.065606,0.220238	0.0255705,-0.00140899	0.00798551,0.0103152	2.8651,0.0499511	0.000813681	0.00207868
3	rs111993682	72871144	G,NA	A,NA	0.985089,NA	-0.0575105,NA	0.0163138,NA	3.37359,NA	0.000803732	0.00378829
3	rs10890072	74196898	G,G	A,A	0.065606,0.220238	0.0254339,-0.00180181	0.00798551,0.0103152	2.83937,0.0648284	0.000779745	0.00198834
3	rs7539595	74232242	G,G	T,T	0.0666,0.220238	0.025126,0.000629973	0.00792991,0.0103152	2.81468,0.0216819	0.000770515	0.00195482
3	rs662074	73273254	G,G	C,C	0.983101,0.833333	0.0105357,-0.0333845	0.0153396,0.0114701	0.307867,2.44275	0.000763062	0.000906908
3	rs1391290	74198533	A,A	G,G	0.065606,0.220238	0.0253851,-0.00140899	0.00798551,0.0103152	2.83021,0.0499511	0.000762503	0.00194415
3	rs12117216	73281285	A,A	C,C	0.531809,0.867063	0.027195,0.0137168	0.00396233,0.0125908	11.1723,0.559146	0.000754666	0.00213491
3	rs188769825	73317119	C,NA	T,NA	0.986084,NA	0.0493503,NA	0.0168779,NA	2.46142,NA	0.000752508	0.00148077
3	rs185296559	73072154	NA,C	NA,G	NA,0.978175	NA,0.0562397	NA,0.0292559	NA,1.2631	0.000752228	0.00150018
3	rs565174	73282760	G,G	A,A	0.983101,0.834325	0.0102259,-0.0334215	0.0153396,0.0114976	0.296703,2.43757	0.000749748	0.000893266
3	rs11210072	73286806	C,C	T,T	0.529821,0.866071	0.0269111,0.0149749	0.00396135,0.0125513	10.9605,0.632956	0.000748342	0.00209397
3	rs74091954	73633990	C,C	T,T	0.976143,0.891865	-0.0137446,-0.0254573	0.0129561,0.0137648	0.539468,1.19116	0.000747934	0.000794178
3	rs11210336	74207004	G,G	T,T	0.065606,0.220238	0.0253412,-0.000729299	0.00798551,0.0103152	2.82199,0.0251959	0.000746331	0.00190335
3	rs11210073	73287124	T,T	C,C	0.529821,0.866071	0.0269111,0.014924	0.00396135,0.0125513	10.9605,0.629995	0.000745661	0.0020875
3	rs11210071	73286492	G,G	T,T	0.529821,0.866071	0.0269111,0.014924	0.00396135,0.0125513	10.9605,0.629995	0.000745661	0.0020875
3	rs35998080	73278615	T,T	G,G	0.529821,0.866071	0.0268628,0.0152472	0.00396135,0.0125513	10.9238,0.648887	0.00073906	0.00205844
3	rs76492284	73628767	C,C	T,T	0.976143,0.889881	-0.0132207,-0.0255701	0.0129561,0.0136555	0.512112,1.21371	0.000729968	0.000774813
3	rs34174464	74486995	C,NA	G,NA	0.960239,NA	0.0229767,NA	0.0101186,NA	1.63522,NA	0.000729335	0.00157976
3	rs184973713	73538051	NA,A	NA,C	NA,0.972222	NA,0.0504212	NA,0.0260119	NA,1.27922	0.000728084	0.0015326
3	rs1580777	74204980	T,T	G,G	0.065606,0.220238	0.0252486,-0.00141567	0.00798551,0.0103152	2.80466,0.0502005	0.000727181	0.00185143
3	rs1580776	74204988	T,T	A,A	0.065606,0.220238	0.0252047,-0.00136692	0.00798551,0.0103152	2.79647,0.0483827	0.000715797	0.00182169
3	rs1608923	73291735	G,G	A,A	0.529821,0.866071	0.0269111,0.0142318	0.00396135,0.0125513	10.9605,0.590336	0.000711208	0.00200446
3	rs76897036	74467117	NA,A	NA,G	NA,0.956349	NA,-0.0421923	NA,0.0209218	NA,1.35922	0.000710729	0.00167499
3	rs112159391	73450197	T,T	C,C	0.970179,0.888889	-0.00330569,-0.0327471	0.0116239,0.0136019	0.110075,1.79424	0.000705376	0.000743992
3	rs1463801	74208248	T,T	G,G	0.065606,0.220238	0.0251559,-0.00117188	0.00798551,0.0103152	2.78739,0.041174	0.000702361	0.00178694
3	rs75611805	72841527	NA,G	NA,A	NA,0.958333	NA,-0.0416704	NA,0.0213919	NA,1.28886	0.000699485	0.00148775
3	rs10890076	74220580	T,T	C,C	0.065606,0.220238	0.0251559,-9.77643e-05	0.00798551,0.0103152	2.78739,0.00329662	0.000698328	0.0017786
3	rs12140851	73291029	C,C	T,T	0.529821,0.866071	0.0268628,0.0144302	0.00396135,0.0125513	10.9238,0.601592	0.000698075	0.00195972
3	rs75779248	72934239	NA,T	NA,A	NA,0.939484	NA,0.0337228	NA,0.0179277	NA,1.2221	0.000693641	0.00125047
3	rs12134034	73288520	A,A	G,G	0.529821,0.866071	0.0268193,0.0147254	0.00396135,0.0125513	10.8909,0.618506	0.00069222	0.00193425
3	rs12138089	73292293	T,T	G,G	0.529821,0.866071	0.0268628,0.0142318	0.00396135,0.0125513	10.9238,0.590336	0.000688866	0.0019376
3	rs7544848	73288933	G,G	A,A	0.529821,0.866071	0.0268193,0.0146287	0.00396135,0.0125513	10.8909,0.612942	0.000687622	0.0019232
3	rs1358037	73344466	T,T	C,C	0.035785,0.115079	0.00281999,0.0314476	0.0106439,0.0133953	0.101793,1.72372	0.000685068	0.000726252
3	rs1497844	74208031	C,C	T,T	0.065606,0.220238	0.0250633,-0.00131817	0.00798551,0.0103152	2.77017,0.0465711	0.000681337	0.00173151
3	rs952930	74183266	G,G	A,A	0.934394,0.781746	-0.0249197,0.0037061	0.00798549,0.0103488	2.74359,0.142514	0.000681216	0.00172637
3	rs61771896	73165840	T,NA	A,NA	0.859841,NA	-0.0195978,NA	0.00569534,NA	3.23694,NA	0.000674168	0.0034971
3	rs4146852	73355092	G,G	T,T	0.036779,0.115079	0.00260357,0.0310164	0.0105045,0.0133953	0.0946097,1.6864	0.000673774	0.000714909
3	rs2422321	73293393	G,G	A,A	0.529821,0.866071	0.0268628,0.0138823	0.00396135,0.0125513	10.9238,0.570717	0.000673302	0.00190026
3	rs1546204	74209133	A,A	G,G	0.065606,0.220238	0.0250195,-0.00126941	0.00798551,0.0103152	2.76204,0.0447659	0.000670785	0.001704
3	rs111283556	73446776	G,G	T,T	0.972167,0.890873	-0.00377273,-0.0325533	0.0120196,0.0137097	0.122853,1.75512	0.000668832	0.000706433
3	rs74090538	73434287	A,A	T,T	0.972167,0.890873	-0.00325472,-0.032839	0.0120196,0.0137097	0.10427,1.77972	0.000661993	0.000699483
3	rs12041212	73356893	T,T	G,G	0.036779,0.115079	0.00260357,0.0308744	0.0105045,0.0133953	0.0946097,1.6742	0.000658165	0.000698831
3	rs192815403	73459782	NA,C	NA,T	NA,0.987103	NA,0.0705006	NA,0.0378862	NA,1.20228	0.000657453	0.00124403
3	rs74090531	73422468	C,C	G,G	0.972167,0.890873	-0.00375701,-0.0324316	0.0120196,0.0137097	0.122281,1.7447	0.000654356	0.000691557
3	rs74090540	73437154	A,A	T,T	0.972167,0.890873	-0.00355815,-0.0325533	0.0120196,0.0137097	0.115087,1.75512	0.000652871	0.000690055
3	rs72685875	74418736	C,NA	T,NA	0.963221,NA	0.0281361,NA	0.0105045,NA	2.13102,NA	0.000651222	0.00138068
3	rs4344271	73443455	G,G	A,A	0.972167,0.890873	-0.00321837,-0.0327423	0.0120196,0.0137097	0.102987,1.77137	0.00064882	0.000685947
3	rs113647991	73427557	T,T	C,C	0.972167,0.890873	-0.00380672,-0.0323202	0.0120196,0.0137097	0.124092,1.73517	0.000646084	0.00068305
3	rs79644063	73427492	G,G	A,A	0.972167,0.890873	-0.00380672,-0.0323202	0.0120196,0.0137097	0.124092,1.73517	0.000646084	0.00068305
3	rs113379454	73447926	T,T	G,G	0.972167,0.890873	-0.0035181,-0.0324609	0.0120196,0.0137097	0.113648,1.7472	0.00064011	0.000676942
3	rs74090533	73424415	T,T	C,C	0.972167,0.890873	-0.00340397,-0.0325243	0.0120196,0.0137097	0.109567,1.75263	0.000638696	0.000675504
3	rs59663011	73436275	G,G	C,C	0.972167,0.890873	-0.00325472,-0.0326016	0.0120196,0.0137097	0.10427,1.75927	0.000636366	0.000673134
3	rs2841196	73344304	T,T	A,A	0.033797,0.115079	0.00301032,0.0314933	0.0109412,0.0133953	0.106121,1.7277	0.00063621	0.000675864
3	rs6659748	74329508	T,T	C,C	0.640159,0.77877	0.0108967,0.00867973	0.00411946,0.0102986	2.08805,0.398663	0.000634947	0.00141369
3	rs3001407	73353669	T,T	C,C	0.034791,0.115079	0.00291875,0.0310164	0.0107894,0.0133953	0.104158,1.6864	0.000632095	0.000671886
3	rs2422320	73293332	C,C	T,T	0.529821,0.866071	0.026771,0.0138316	0.00396135,0.0125513	10.8543,0.567899	0.000631888	0.00177745
3	rs74090541	73440733	A,A	G,G	0.971173,0.889881	-0.00300404,-0.0324725	0.0118166,0.0136555	0.0972775,1.75927	0.00063105	0.000667588
3	rs74090535	73426463	A,A	C,C	0.972167,0.890873	-0.00365759,-0.0322718	0.0120196,0.0137097	0.118674,1.73105	0.000630255	0.000666792
3	rs1463800	74209254	C,C	A,A	0.065606,0.220238	0.0248343,-0.00112311	0.00798551,0.0103152	2.72785,0.0393875	0.000628708	0.00159424
3	rs12137935	73297796	A,A	G,G	0.529821,0.866071	0.0268628,0.012599	0.00396135,0.0125513	10.9238,0.501037	0.000622823	0.00177994
3	rs74090532	73424124	A,A	G,G	0.972167,0.890873	-0.0028067,-0.0327423	0.0120196,0.0137097	0.0886482,1.77137	0.000620581	0.000656989
3	rs79848811	74116518	C,NA	T,NA	0.954274,NA	-0.0326191,NA	0.00946506,NA	3.24536,NA	0.000620515	0.00125832
3	rs1454614	74329404	C,C	G,G	0.640159,0.779762	0.0108513,0.00869372	0.00411946,0.0103152	2.07393,0.398663	0.000616129	0.00137284
3	rs2692852	73348600	C,C	A,A	0.033797,0.115079	0.00285887,0.0313968	0.0109412,0.0133953	0.100253,1.71931	0.000614357	0.000653319
3	rs10889995	73353564	C,C	G,G	0.035785,0.115079	0.00242681,0.0310671	0.0106439,0.0133953	0.0863735,1.69077	0.000610477	0.000649317
3	rs2177839	73363140	T,T	G,G	0.036779,0.115079	0.00250489,0.0304944	0.0105045,0.0133953	0.0906976,1.64176	0.000610044	0.000649204
3	rs74090534	73426137	T,T	G,G	0.972167,0.890873	-0.00335422,-0.0322718	0.0120196,0.0137097	0.107796,1.73105	0.000609298	0.000645276
3	rs79257641	73383813	T,T	C,C	0.969185,0.890873	-0.00239473,-0.032149	0.0114407,0.0137097	0.0787288,1.7206	0.000606866	0.000643517
3	rs11210093	73392979	T,T	G,G	0.039761,0.114087	0.00134464,0.0312302	0.0101186,0.0134459	0.0485254,1.6947	0.000605633	0.000645294
3	rs1358033	73351199	G,G	T,T	0.035785,0.115079	0.00217813,0.0312091	0.0106439,0.0133953	0.0768302,1.70303	0.000605297	0.000643948
3	rs12145230	73297512	C,C	A,A	0.529821,0.866071	0.026771,0.0130923	0.00396135,0.0125513	10.8543,0.527388	0.00060358	0.00171007
3	rs2692860	73264598	T,T	C,C	0.817097,0.838294	-0.0129706,-0.0219248	0.00511437,0.0116103	1.95043,1.22935	0.000601087	0.00149588
3	rs2692870	73322206	T,T	A,A	0.038767,0.126984	0.00509511,0.0299096	0.0102422,0.0128386	0.208405,1.70281	0.000592914	0.000634175
3	rs75335411	73015715	G,NA	A,NA	0.942346,NA	-0.0273594,NA	0.00848241,NA	2.90037,NA	0.000588597	0.00230759
3	rs2422322	73298459	G,G	A,A	0.529821,0.866071	0.026771,0.0126494	0.00396135,0.0125513	10.8543,0.5037	0.000588108	0.00167345
3	rs2692850	73350720	G,G	A,A	0.033797,0.115079	0.00275793,0.0312091	0.0109412,0.0133953	0.0963735,1.70303	0.000588059	0.00062618
3	rs74090543	73441995	T,T	C,C	0.972167,0.890873	-0.00220374,-0.0327906	0.0120196,0.0137097	0.0682745,1.77554	0.00058735	0.000622947
3	rs4263951	73388579	T,T	A,A	0.039761,0.114087	0.00134464,0.0310419	0.0101186,0.0134459	0.0485254,1.67855	0.000587098	0.00062616
3	rs12137963	73297877	C,C	G,G	0.529821,0.866071	0.026771,0.012599	0.00396135,0.0125513	10.8543,0.501037	0.000586418	0.00166946
3	rs6692808	73352914	T,T	C,C	0.035785,0.116071	0.0020884,0.0309969	0.0106439,0.0133454	0.0734265,1.6947	0.000585377	0.000623668
3	rs17093511	73309076	A,A	G,G	0.961233,0.873016	-0.00562133,-0.0294119	0.0102422,0.0128386	0.234247,1.65818	0.000584827	0.000625852
3	rs80268720	73430943	C,C	T,T	0.971173,0.890873	-0.00319975,-0.0327906	0.0118166,0.0137097	0.10427,1.77554	0.000584456	0.000620106
3	rs7535137	73380773	G,G	A,A	0.034791,0.115079	0.00301833,0.0304488	0.0107894,0.0133953	0.10809,1.63789	0.000583499	0.000621794
3	rs12137869	73297576	A,A	G,G	0.529821,0.866071	0.0267276,0.0129412	0.00396135,0.0125513	10.8215,0.519261	0.000581468	0.00164685
3	rs143002200	73093357	NA,C	NA,T	NA,0.990079	NA,-0.0795855	NA,0.0431319	NA,1.187	0.000580468	0.00118557
3	rs1340440	74329368	A,A	G,G	0.640159,0.779762	0.0108059,0.00822302	0.00411946,0.0103152	2.05986,0.371256	0.000580235	0.0012904
3	rs2692849	73351648	G,G	A,A	0.033797,0.115079	0.00271251,0.0311584	0.0109412,0.0133953	0.0946364,1.69864	0.000579886	0.000617742
3	rs6694836	73295603	T,T	A,A	0.528827,0.866071	0.0267679,0.0131891	0.00396089,0.0125513	10.8543,0.532625	0.000578794	0.00164085
3	rs6660036	73390986	A,A	G,G	0.039761,0.114087	0.00105618,0.0311844	0.0101186,0.0134459	0.0376934,1.69077	0.00057827	0.000616967
3	rs4342807	73382912	C,C	T,T	0.036779,0.114087	0.00166686,0.0308994	0.0105045,0.0134459	0.058528,1.66638	0.000575015	0.000612628
3	rs2692853	73347318	T,T	C,C	0.033797,0.115079	0.00205695,0.0315692	0.0109412,0.0133953	0.0701332,1.73432	0.0005743	0.000611993
3	rs74090546	73453424	T,T	C,C	0.972167,0.887897	-0.00333224,-0.0314763	0.0120196,0.0135492	0.107015,1.69523	0.00057354	0.000608005
3	rs2692843	73361805	G,G	T,T	0.034791,0.115079	0.00281918,0.0304944	0.0107894,0.0133953	0.100253,1.64176	0.000572678	0.000610577
3	rs2841180	73371849	C,C	T,T	0.034791,0.115079	0.00286896,0.0304488	0.0107894,0.0133953	0.102202,1.63789	0.000572153	0.000610048
3	rs12566255	73383850	T,T	C,C	0.036779,0.114087	0.00166686,0.0308486	0.0105045,0.0134459	0.058528,1.66205	0.000570245	0.000607706
3	rs6697635	73391106	G,G	A,A	0.039761,0.114087	0.00100813,0.0311335	0.0101186,0.0134459	0.0359113,1.6864	0.000569792	0.0006082
3	rs2342210	74225784	T,T	C,C	0.065606,0.220238	0.0245568,0.000343959	0.00798551,0.0103152	2.67698,0.0117089	0.000569591	0.00144226
3	rs10749812	73384406	C,C	T,T	0.036779,0.114087	0.00167469,0.0308028	0.0105045,0.0134459	0.0588197,1.65815	0.000566571	0.000603917
3	rs113526992	73453766	G,G	T,T	0.972167,0.887897	-0.00328207,-0.0314284	0.0120196,0.0135492	0.105237,1.69114	0.000565911	0.000600163
3	rs6680989	74228366	A,A	G,G	0.065606,0.220238	0.0245081,0.000538053	0.00798551,0.0103152	2.66812,0.0184532	0.000560758	0.00141945
3	rs1353670	74227271	C,C	T,T	0.065606,0.218254	0.0245081,0.000392528	0.00798551,0.0103488	2.66812,0.0133431	0.000560436	0.00141821
3	rs1391288	74223965	C,C	A,A	0.065606,0.220238	0.0245081,0.000147382	0.00798551,0.0103152	2.66812,0.00497925	0.000560128	0.0014173
3	rs67133442	73302426	A,A	C,C	0.529821,0.866071	0.026771,0.0117189	0.00396135,0.0125513	10.8543,0.455351	0.000558917	0.00160493
3	rs72685863	74408578	G,NA	A,NA	0.977137,NA	0.0395918,NA	0.0132281,NA	2.55871,NA	0.00055757	0.00116486
3	rs61771892	73150390	T,NA	C,NA	0.860835,NA	-0.0196352,NA	0.00571235,NA	3.231,NA	0.000556321	0.00289562
3	rs11578300	73302655	T,T	A,A	0.529821,0.866071	0.026771,0.0116239	0.00396135,0.0125513	10.8543,0.45052	0.000556172	0.00159853
3	rs2692851	73349979	C,C	T,T	0.033797,0.115079	0.00210734,0.0313365	0.0109412,0.0133953	0.0719793,1.71407	0.000555595	0.000592667
3	rs9425114	73379729	C,C	T,T	0.034791,0.115079	0.00247586,0.0305785	0.0107894,0.0133953	0.0869803,1.64891	0.00055544	0.000592714
3	rs12086196	74330608	G,G	A,A	0.641153,0.780754	0.0107262,0.00798744	0.00412196,0.0103319	2.03326,0.357069	0.000553466	0.00122622
3	rs56142491	73128306	G,NA	A,NA	0.860835,NA	-0.0196186,NA	0.00571235,NA	3.22633,NA	0.000552743	0.00287326
3	rs7554706	74227394	T,T	C,C	0.065606,0.220238	0.0244643,0.000391253	0.00798551,0.0103152	2.66015,0.0133431	0.000552269	0.00139711
3	rs1353669	74227302	C,C	T,T	0.065606,0.218254	0.0244643,0.000392528	0.00798551,0.0103488	2.66015,0.0133431	0.000552269	0.0013969
3	rs77723723	73509960	NA,G	NA,T	NA,0.97123	NA,0.0451176	NA,0.0255725	NA,1.10968	0.000549529	0.00100797
3	rs60439400	73626443	T,T	G,G	0.974155,0.887897	-0.00442498,-0.0305082	0.0124606,0.0135492	0.141162,1.61361	0.000547982	0.00058119
3	rs75825741	73119434	NA,C	NA,T	NA,0.982143	NA,-0.0592453	NA,0.0322783	NA,1.17758	0.000547847	0.00112823
3	rs2692845	73361106	A,A	G,G	0.034791,0.115079	0.00212779,0.0307325	0.0107894,0.0133953	0.0738318,1.66205	0.000545176	0.000582066
3	rs367810368	73446754	NA,G	NA,A	NA,0.967262	NA,0.0419202	NA,0.0240217	NA,1.09168	0.000542438	0.000984341
3	rs4233090	73385774	A,A	G,G	0.039761,0.114087	0.000863977,0.0309452	0.0101186,0.0134459	0.0306049,1.67029	0.000542038	0.000579491
3	rs1749455	73300148	C,C	G,G	0.983101,0.831349	0.00928163,-0.0317464	0.0153396,0.0114161	0.2635,2.26586	0.000540589	0.000646755
3	rs11802969	73384971	C,C	T,T	0.970179,0.890873	-0.0028333,-0.0319278	0.0116239,0.0137097	0.0928973,1.70185	0.000536888	0.000571376
3	rs6692856	73381312	C,C	G,G	0.036779,0.115079	0.00147481,0.0304944	0.0105045,0.0133953	0.0514179,1.64176	0.000531669	0.000568085
3	rs17093667	73394093	A,A	T,T	0.972167,0.890873	-0.0021946,-0.0321932	0.0120196,0.0137097	0.0679712,1.72436	0.000531634	0.000565537
3	rs10789351	73373796	A,A	C,C	0.036779,0.115079	0.00176538,0.0302564	0.0105045,0.0133953	0.0622129,1.6216	0.000531249	0.0005677
3	rs12081419	74330640	A,A	T,T	0.641153,0.780754	0.0106808,0.00776186	0.00412196,0.0103319	2.01934,0.34438	0.000530559	0.00117423
3	rs12096456	74330647	T,T	C,C	0.641153,0.780754	0.0106808,0.00776186	0.00412196,0.0103319	2.01934,0.34438	0.000530559	0.00117423
3	rs151080901	74504999	NA,C	NA,T	NA,0.979167	NA,-0.0542145	NA,0.0299292	NA,1.15443	0.000530544	0.00112299
3	rs2841181	73374021	T,T	C,C	0.034791,0.115079	0.00222721,0.0304826	0.0107894,0.0133953	0.0775562,1.64075	0.000529897	0.000566294
3	rs6424505	73372521	A,A	T,T	0.036779,0.115079	0.00142558,0.0304944	0.0105045,0.0133953	0.0496109,1.64176	0.000528312	0.000564611
3	rs11210090	73376472	G,G	A,A	0.036779,0.115079	0.00147481,0.0304488	0.0105045,0.0133953	0.0514179,1.63789	0.00052774	0.000564026
3	rs4649970	73376423	T,T	C,C	0.036779,0.115079	0.00147481,0.0304488	0.0105045,0.0133953	0.0514179,1.63789	0.00052774	0.000564026
3	rs7529457	73375839	T,T	G,G	0.036779,0.115079	0.00147481,0.0304488	0.0105045,0.0133953	0.0514179,1.63789	0.00052774	0.000564026
3	rs7552433	73375733	T,T	C,C	0.036779,0.115079	0.00147481,0.0304488	0.0105045,0.0133953	0.0514179,1.63789	0.00052774	0.000564026
3	rs4292906	73382545	A,A	G,G	0.037773,0.115079	0.00121875,0.0305451	0.0103707,0.0133953	0.0426563,1.64606	0.000524176	0.000560384
3	rs75518232	74135930	G,NA	A,NA	0.966203,NA	0.039372,NA	0.0109412,NA	3.49479,NA	0.000523877	0.0010791
3	rs61771935	73257916	T,NA	C,NA	0.873757,NA	-0.021918,NA	0.00595306,NA	3.63526,NA	0.000523833	0.00265211
3	rs114116813	74537163	T,NA	C,NA	0.972167,NA	-0.0254136,NA	0.0120196,NA	1.46236,NA	0.00052367	0.00102457
3	rs2764508	73236014	C,C	T,T	0.170974,0.050595	0.0176458,0.00126479	0.00525159,0.019504	3.10836,0.0230565	0.000522803	0.00348399
3	rs117089217	73077951	NA,T	NA,A	NA,0.97619	NA,0.0511722	NA,0.0280389	NA,1.16753	0.000522611	0.00148047
3	rs72685824	74364054	T,NA	G,NA	0.963221,NA	0.0280729,NA	0.0105045,NA	2.12323,NA	0.000522443	0.00106614
3	rs113318433	73220961	A,NA	G,NA	0.981113,NA	-0.0479344,NA	0.0145245,NA	3.01502,NA	0.00052107	0.00152328
3	rs148764127	73143715	NA,A	NA,G	NA,0.974206	NA,-0.0478301	NA,0.0269663	NA,1.11854	0.000519062	0.000981029
3	rs3001406	73364782	G,G	C,C	0.034791,0.115079	0.00177998,0.0306869	0.0107894,0.0133953	0.0609985,1.65815	0.000518441	0.000554415
3	rs113235860	73206858	A,NA	G,NA	0.981113,NA	-0.047881,NA	0.0145245,NA	3.00932,NA	0.000516891	0.0015101
3	rs113360882	73126083	A,NA	T,NA	0.981113,NA	-0.0478624,NA	0.0145245,NA	3.00734,NA	0.00051545	0.00150556
3	rs4504839	73375264	T,T	C,C	0.037773,0.115079	0.00140742,0.0304488	0.0103707,0.0133953	0.0496109,1.63789	0.000514475	0.00055083
3	rs2841187	73236826	T,T	C,C	0.170974,0.050595	0.0176016,0.00131545	0.00525159,0.019504	3.09515,0.0240045	0.000511496	0.00339468
3	rs111427329	73385721	T,T	C,C	0.970179,0.890873	-0.00203745,-0.032149	0.0116239,0.0137097	0.0650681,1.7206	0.000511306	0.000545129
3	rs79698666	74449226	NA,T	NA,C	NA,0.935516	NA,-0.0316787	NA,0.0174041	NA,1.16285	0.000510117	0.00115034
3	rs11806230	73387187	G,G	C,C	0.970179,0.890873	-0.0019385,-0.032149	0.0116239,0.0137097	0.0617043,1.7206	0.0005061	0.000539779
3	rs7556657	73371774	T,T	C,C	0.036779,0.115079	0.00108109,0.0304944	0.0105045,0.0133953	0.0371437,1.64176	0.000505714	0.000541222
3	rs148409054	74450042	NA,A	NA,G	NA,0.935516	NA,-0.0315792	NA,0.0174041	NA,1.15736	0.000505581	0.00113973
3	rs77545858	72942104	NA,T	NA,C	NA,0.958333	NA,-0.0374684	NA,0.0213919	NA,1.09769	0.000502388	0.00110194
3	rs4650163	73374545	T,T	C,C	0.036779,0.115079	0.00108109,0.0304488	0.0105045,0.0133953	0.0371437,1.63789	0.000501976	0.000537357
3	rs112877739	73456742	G,G	A,A	0.972167,0.887897	-0.00250282,-0.0311977	0.0120196,0.0135492	0.0782874,1.67154	0.000501241	0.000533685
3	rs74090514	73411661	C,C	T,T	0.972167,0.890873	-0.00199594,-0.0319105	0.0120196,0.0137097	0.0614243,1.70039	0.0004975	0.000530386
3	rs2841186	73238306	G,G	A,A	0.170974,0.050595	0.0175369,0.00131205	0.00525159,0.019504	3.07586,0.0239409	0.000495153	0.00326668
3	rs60001238	73413985	A,A	G,G	0.972167,0.890873	-0.00194626,-0.0319105	0.0120196,0.0137097	0.0597997,1.70039	0.000495011	0.000527831
3	rs74090513	73411003	A,A	C,C	0.972167,0.890873	-0.00199594,-0.0318619	0.0120196,0.0137097	0.0614243,1.69629	0.000493589	0.00052635
3	rs79369957	73456764	A,A	G,G	0.972167,0.887897	-0.0023533,-0.0311977	0.0120196,0.0135492	0.0732589,1.67154	0.0004935	0.000525733
3	rs78286822	74449040	NA,C	NA,T	NA,0.935516	NA,-0.0312284	NA,0.0174041	NA,1.13809	0.000490025	0.00110336
3	rs112027719	73456894	G,G	C,C	0.972167,0.887897	-0.0023533,-0.0311498	0.0120196,0.0135492	0.0732589,1.66748	0.000489662	0.000521778
3	rs74090509	73409879	C,C	T,T	0.972167,0.890873	-0.0016978,-0.0319591	0.0120196,0.0137097	0.0517484,1.7045	0.0004867	0.000519324
3	rs74090508	73405095	T,T	C,C	0.971173,0.890873	-0.00186455,-0.0317691	0.0118166,0.0137097	0.0581798,1.68847	0.000483574	0.000516152
3	rs74090526	73414755	T,T	G,G	0.972167,0.890873	-0.00159838,-0.0319591	0.0120196,0.0137097	0.0485615,1.7045	0.000481944	0.000514445
3	rs76210885	74045313	NA,A	NA,C	NA,0.972222	NA,-0.0451006	NA,0.0260119	NA,1.08121	0.000480194	0.000920685
3	rs10493512	73345457	C,C	T,T	0.971173,0.889881	-0.00115029,-0.0325614	0.0118166,0.0136555	0.0350563,1.76694	0.000473999	0.000507275
3	rs74090507	73403684	A,A	G,G	0.972167,0.890873	-0.0016978,-0.0317691	0.0120196,0.0137097	0.0517484,1.68847	0.000471921	0.000504066
3	rs1405062	73317559	A,A	G,G	0.040755,0.126984	0.00466547,0.0282149	0.00999964,0.0128386	0.193269,1.55326	0.000471885	0.000508655
3	rs1917886	73316949	T,T	C,C	0.040755,0.126984	0.00466547,0.0282149	0.00999964,0.0128386	0.193269,1.55326	0.000471885	0.000508655
3	rs74090529	73417543	T,T	C,C	0.972167,0.890873	-0.00154369,-0.0318619	0.0120196,0.0137097	0.0468169,1.69629	0.000471849	0.000504038
3	rs74090527	73415375	G,G	A,A	0.972167,0.890873	-0.000992361,-0.0321794	0.0120196,0.0137097	0.0295603,1.72318	0.000471253	0.000503616
3	rs116400475	73405708	G,G	T,T	0.972167,0.890873	-0.00159838,-0.0318177	0.0120196,0.0137097	0.0485615,1.69256	0.000471004	0.000503148
3	rs1874729	74232457	G,G	C,C	0.065606,0.220238	0.0239561,0.000387579	0.00798551,0.0103152	2.56858,0.0132159	0.00046679	0.0011746
3	rs59074407	73412701	C,C	G,G	0.972167,0.891865	-0.0014878,-0.0319602	0.0120196,0.0137648	0.0450399,1.6938	0.000463892	0.00049602
3	rs9661859	73396025	C,C	G,G	0.037773,0.114087	-0.00028799,0.0307519	0.0103707,0.0134459	0.00972952,1.65383	0.000463658	0.000497877
3	rs75016135	74465846	NA,C	NA,T	NA,0.939484	NA,-0.0317695	NA,0.0179277	NA,1.11702	0.000461085	0.00103685
3	rs61771874	73106674	T,NA	C,NA	0.859841,NA	-0.0192658,NA	0.00569534,NA	3.14406,NA	0.000458773	0.00230065
3	rs76447894	74445005	NA,T	NA,C	NA,0.935516	NA,-0.0304577	NA,0.0174041	NA,1.0963	0.000458092	0.00102879
3	rs10157687	73319457	T,T	G,G	0.040755,0.126984	0.00466547,0.0280184	0.00999964,0.0128386	0.193269,1.53636	0.000457009	0.00049321
3	rs79283414	73347921	G,G	A,A	0.971173,0.889881	-0.00105037,-0.0323752	0.0118166,0.0136555	0.031905,1.75088	0.000455432	0.000488105
3	rs115039576	73842245	T,NA	A,NA	0.967197,NA	-0.0360859,NA	0.0111,NA	2.93927,NA	0.000451832	0.000941353
3	rs17093582	73348762	T,T	C,C	0.971173,0.889881	-0.0010004,-0.0323275	0.0118166,0.0136555	0.0303368,1.74678	0.000449833	0.000482331
3	rs75313313	74068334	G,NA	A,NA	0.965209,NA	-0.0359386,NA	0.0107893,NA	3.06273,NA	0.00044907	0.000926327
3	rs6701688	73401482	T,T	C,C	0.037773,0.114087	-0.000719651,0.0308486	0.0103707,0.0134459	0.0247165,1.66205	0.000447973	0.000481656
3	rs149617802	73317722	NA,A	NA,G	NA,0.974206	NA,0.0440007	NA,0.0269663	NA,0.988244	0.000447564	0.000930089
3	rs116840962	73459516	NA,T	NA,C	NA,0.97123	NA,0.041713	NA,0.0255725	NA,0.987772	0.000446563	0.000825584
3	rs75417251	74461036	NA,A	NA,C	NA,0.935516	NA,-0.0301266	NA,0.0174041	NA,1.07857	0.000445262	0.000998861
3	rs79749494	72818834	NA,A	NA,G	NA,0.975198	NA,-0.0468965	NA,0.0274863	NA,1.05564	0.000444105	0.000978429
3	rs4233089	73319197	G,G	A,A	0.038767,0.126984	0.00528955,0.0280184	0.0102422,0.0128386	0.217855,1.53636	0.00044327	0.000478958
3	rs6702676	73322657	T,T	A,A	0.040755,0.126984	0.00466547,0.0278272	0.00999964,0.0128386	0.193269,1.52	0.00044307	0.000478732
3	rs77625328	73755271	A,NA	G,NA	0.969185,NA	0.046159,NA	0.0114407,NA	4.26207,NA	0.00044191	0.000941447
3	rs4397615	73403164	T,T	A,A	0.037773,0.114087	-0.000719651,0.0307519	0.0103707,0.0134459	0.0247165,1.65383	0.000440956	0.000474382
3	rs6656561	73322792	T,T	A,A	0.040755,0.126984	0.00466547,0.0277755	0.00999964,0.0128386	0.193269,1.51559	0.000439392	0.000474911
3	rs114010904	74434631	G,NA	T,NA	0.960239,NA	0.013088,NA	0.0101186,NA	0.708078,NA	0.000437762	0.000849766
3	rs2692871	73320472	C,C	T,T	0.038767,0.126984	0.00528955,0.0279202	0.0102422,0.0128386	0.217855,1.52795	0.000436263	0.000471677
3	rs4263953	73401078	T,T	C,C	0.037773,0.114087	-0.00105512,0.0308486	0.0103707,0.0134459	0.0367019,1.66205	0.000431342	0.000464454
3	rs4262488	73401018	C,C	A,A	0.037773,0.114087	-0.00105512,0.0308486	0.0103707,0.0134459	0.0367019,1.66205	0.000431342	0.000464454
3	rs4434807	73401801	C,C	T,T	0.037773,0.115079	-0.00062376,0.0304488	0.0103707,0.0133953	0.0213451,1.63789	0.000428203	0.000461373
3	rs7531779	74234712	A,A	T,T	0.065606,0.22619	0.0236805,0.000238789	0.00798551,0.0102176	2.51963,0.00817392	0.000426672	0.00107082
3	rs72683859	74306434	C,NA	T,NA	0.949304,NA	-0.0243861,NA	0.00901262,NA	2.16657,NA	0.000426411	0.00101397
3	rs78192094	72900244	NA,G	NA,A	NA,0.956349	NA,-0.0342968	NA,0.0209218	NA,0.99502	0.000423264	0.000931149
3	rs117926807	72903067	NA,T	NA,G	NA,0.956349	NA,-0.0341559	NA,0.0209218	NA,0.989008	0.000419148	0.0009218
3	rs77229572	72862968	NA,G	NA,A	NA,0.955357	NA,-0.0333106	NA,0.0206987	NA,0.96839	0.000418947	0.000909596
3	rs1917885	73329787	G,G	C,C	0.040755,0.126984	0.00485785,0.02729	0.00999964,0.0128386	0.202658,1.47451	0.000417825	0.000452559
3	rs117561049	73307622	NA,A	NA,G	NA,0.974206	NA,0.0427359	NA,0.0269663	NA,0.946869	0.000417807	0.000867767
3	rs76487684	74439159	NA,T	NA,A	NA,0.934524	NA,-0.0291595	NA,0.0172809	NA,1.03844	0.000416089	0.000933548
3	rs2462730	73336312	A,A	C,C	0.038767,0.126984	0.00432788,0.0283923	0.0102422,0.0128386	0.172229,1.56859	0.000415493	0.00044997
3	rs76047647	74457114	NA,G	NA,T	NA,0.935516	NA,-0.0293037	NA,0.0174041	NA,1.03511	0.000415492	0.000929508
3	rs75742628	74193983	NA,A	NA,G	NA,0.970238	NA,0.0390804	NA,0.0251555	NA,0.919763	0.000414927	0.000830268
3	rs76223155	74193979	NA,T	NA,C	NA,0.970238	NA,0.0390804	NA,0.0251555	NA,0.919763	0.000414927	0.000830268
3	rs80062577	74440915	NA,T	NA,C	NA,0.934524	NA,-0.0291217	NA,0.0172809	NA,1.03645	0.00041478	0.000930488
3	rs1526001	73326991	G,G	A,A	0.040755,0.126984	0.00456931,0.0274811	0.00999964,0.0128386	0.18862,1.49061	0.000413508	0.000447986
3	rs1603652	74126598	NA,T	NA,A	NA,0.997024	NA,-0.127917	NA,0.078473	NA,0.986807	0.000413001	0.000834783
3	rs61771934	73254731	A,NA	G,NA	0.860835,NA	-0.0190118,NA	0.00571235,NA	3.05844,NA	0.000412422	0.00201988
3	rs74912846	74439207	NA,T	NA,C	NA,0.934524	NA,-0.0290054	NA,0.0172809	NA,1.03032	0.000410784	0.00092115
3	rs188825491	72896673	NA,T	NA,A	NA,0.998016	NA,-0.153999	NA,0.0960615	NA,0.96295	0.000409281	0.000810205
3	rs12127723	73141767	A,A	G,G	0.445328,0.832341	0.0192129,0.0104845	0.00397815,0.011443	5.86389,0.444248	0.000404255	0.000941041
3	rs78875937	74433207	NA,G	NA,A	NA,0.934524	NA,-0.0288031	NA,0.0172809	NA,1.01972	0.000403964	0.000905221
3	rs78311598	74429022	NA,T	NA,C	NA,0.934524	NA,-0.0287869	NA,0.0172809	NA,1.01886	0.000403423	0.000903958
3	rs79772494	74430342	NA,G	NA,A	NA,0.934524	NA,-0.0287501	NA,0.0172809	NA,1.01694	0.000402205	0.000901112
3	rs6656174	73328353	C,C	A,A	0.040755,0.126984	0.00452604,0.0273365	0.00999964,0.0128386	0.186538,1.47842	0.000401667	0.000435661
3	rs74745473	74454364	NA,G	NA,A	NA,0.935516	NA,-0.0288903	NA,0.0174041	NA,1.01359	0.000401601	0.000897188
3	rs75785106	74436937	NA,G	NA,A	NA,0.934524	NA,-0.0287019	NA,0.0172809	NA,1.01443	0.000400615	0.000897399
3	rs2841202	73330628	A,A	T,T	0.038767,0.126984	0.00538679,0.02729	0.0102422,0.0128386	0.222624,1.47451	0.000399604	0.000433586
3	rs77673094	74435920	NA,T	NA,C	NA,0.934524	NA,-0.0286489	NA,0.0172809	NA,1.01166	0.000398876	0.00089334
3	rs2841199	73327266	G,G	A,A	0.038767,0.126984	0.00514371,0.0274811	0.0102422,0.0128386	0.210756,1.49061	0.00039862	0.000432503
3	rs2692869	73327954	T,T	C,C	0.038767,0.126984	0.00519232,0.0274346	0.0102422,0.0128386	0.213115,1.48668	0.000398267	0.000432146
3	rs13376548	74452998	NA,T	NA,C	NA,0.935516	NA,-0.0287237	NA,0.0174041	NA,1.00497	0.000396189	0.000884603
3	rs117974171	74087491	NA,G	NA,A	NA,0.945437	NA,-0.0299597	NA,0.0188207	NA,0.953041	0.000393453	0.000750383
3	rs1526000	73329346	C,C	G,G	0.040755,0.126984	0.00442991,0.02729	0.00999964,0.0128386	0.181932,1.47451	0.000393426	0.000427064
3	rs2841200	73328302	T,T	C,C	0.038767,0.126984	0.00514371,0.0273881	0.0102422,0.0128386	0.210756,1.48276	0.000392761	0.000426406
3	rs2692867	73328682	G,G	A,A	0.038767,0.126984	0.00514371,0.0273881	0.0102422,0.0128386	0.210756,1.48276	0.000392761	0.000426406
3	rs79967488	74428697	NA,A	NA,G	NA,0.934524	NA,-0.0283935	NA,0.0172809	NA,0.99839	0.000390647	0.000874133
3	rs74458579	74428295	NA,G	NA,A	NA,0.934524	NA,-0.0282922	NA,0.0172809	NA,0.993151	0.000387453	0.000866682
3	rs17093614	73374005	A,A	C,C	0.970179,0.889881	-0.000689071,-0.031165	0.0116239,0.0136555	0.0210308,1.64829	0.000386995	0.000417146
3	rs75864760	74426149	NA,C	NA,T	NA,0.934524	NA,-0.0281909	NA,0.0172809	NA,0.987924	0.000384297	0.00085932
3	rs61771920	73211920	T,NA	A,NA	0.861829,NA	-0.0190965,NA	0.00572955,NA	3.06592,NA	0.000383161	0.00185437
3	rs75459303	73379312	C,C	T,T	0.970179,0.889881	-0.000541494,-0.031165	0.0116239,0.0136555	0.0164439,1.64829	0.000381698	0.000411702
3	rs76440474	74427244	NA,A	NA,G	NA,0.934524	NA,-0.0280896	NA,0.0172809	NA,0.982708	0.000381177	0.000852045
3	rs79558462	74427252	NA,A	NA,G	NA,0.934524	NA,-0.0280896	NA,0.0172809	NA,0.982708	0.000381177	0.000852045
3	rs716551	74422821	NA,A	NA,C	NA,0.934524	NA,-0.0280179	NA,0.0172809	NA,0.979022	0.00037899	0.000846945
3	rs74973622	74423187	NA,G	NA,A	NA,0.934524	NA,-0.0280179	NA,0.0172809	NA,0.979022	0.00037899	0.000846945
3	rs2841203	73330965	T,T	A,A	0.038767,0.126984	0.00505138,0.0272384	0.0102422,0.0128386	0.206295,1.47017	0.000378841	0.000411897
3	rs74331376	74421500	NA,T	NA,C	NA,0.934524	NA,-0.0279646	NA,0.0172809	NA,0.976291	0.000377379	0.000843189
3	rs75554959	74420912	NA,G	NA,A	NA,0.934524	NA,-0.0279162	NA,0.0172809	NA,0.973811	0.000375923	0.000839794
3	rs77244228	74424617	NA,T	NA,C	NA,0.934524	NA,-0.0278821	NA,0.0172809	NA,0.972066	0.000374903	0.000837416
3	rs78930525	74425789	NA,A	NA,G	NA,0.934524	NA,-0.0278821	NA,0.0172809	NA,0.972066	0.000374903	0.000837416
3	rs17529451	72969682	G,G	A,A	0.99006,0.998016	-0.0431972,0.187168	0.01993,0.0960615	1.51998,1.28933	0.000374398	0.000698311
3	rs77740796	74422464	NA,G	NA,A	NA,0.934524	NA,-0.0278145	NA,0.0172809	NA,0.968611	0.000372892	0.000832729
3	rs80281874	73591184	NA,A	NA,C	NA,0.972222	NA,0.0391366	NA,0.0260119	NA,0.877996	0.000372194	0.000765424
3	rs716550	74422588	NA,A	NA,G	NA,0.934524	NA,-0.0277613	NA,0.0172809	NA,0.965893	0.000371318	0.000829061
3	rs79358014	74421976	NA,G	NA,C	NA,0.934524	NA,-0.0277613	NA,0.0172809	NA,0.965893	0.000371318	0.000829061
3	rs74931420	74421944	NA,A	NA,G	NA,0.934524	NA,-0.0277613	NA,0.0172809	NA,0.965893	0.000371318	0.000829061
3	rs2841204	73331468	A,A	G,G	0.038767,0.126984	0.0049542,0.027192	0.0102422,0.0128386	0.201628,1.46627	0.000371251	0.000403974
3	rs78193698	74423736	NA,C	NA,T	NA,0.934524	NA,-0.0277325	NA,0.0172809	NA,0.964425	0.000370472	0.000827089
3	rs80010565	73627786	NA,A	NA,C	NA,0.973214	NA,0.0398676	NA,0.0264757	NA,0.879053	0.000370405	0.000752281
3	rs77691625	74420814	NA,G	NA,T	NA,0.934524	NA,-0.0277129	NA,0.0172809	NA,0.963424	0.000369896	0.000825747
3	rs115088909	74440575	T,NA	C,NA	0.968191,NA	-0.0245532,NA	0.0112664,NA	1.53303,NA	0.0003672	0.000722026
3	rs79522467	74419539	NA,A	NA,G	NA,0.934524	NA,-0.0276063	NA,0.0172809	NA,0.958002	0.000366795	0.000818521
3	rs76504214	74418181	NA,T	NA,C	NA,0.934524	NA,-0.0275579	NA,0.0172809	NA,0.955542	0.000365398	0.000815267
3	rs1340435	74422071	NA,A	NA,T	NA,0.934524	NA,-0.0275579	NA,0.0172809	NA,0.955542	0.000365398	0.000815267
3	rs11210078	73334126	T,T	C,C	0.038767,0.126984	0.00505138,0.0269959	0.0102422,0.0128386	0.206295,1.44988	0.000364635	0.000397104
3	rs2692847	73332550	T,T	G,G	0.038767,0.126984	0.0049542,0.0270423	0.0102422,0.0128386	0.201628,1.45376	0.000362598	0.000394961
3	rs1340427	74417102	NA,A	NA,G	NA,0.934524	NA,-0.0274561	NA,0.0172809	NA,0.950385	0.000362489	0.000808491
3	rs78126800	74419682	NA,G	NA,A	NA,0.934524	NA,-0.0274561	NA,0.0172809	NA,0.950385	0.000362489	0.000808491
3	rs76726434	74421383	NA,G	NA,A	NA,0.934524	NA,-0.0274561	NA,0.0172809	NA,0.950385	0.000362489	0.000808491
3	rs12117582	73364446	G,G	A,A	0.49503,0.895833	0.0249541,0.0179774	0.00395449,0.0139934	9.55524,0.701376	0.000362098	0.000833086
3	rs111786945	73786291	C,NA	T,NA	0.988072,NA	0.0575617,NA	0.0182119,NA	2.80298,NA	0.000361629	0.000797353
3	rs61771932	73239539	G,NA	A,NA	0.864811,NA	-0.0189653,NA	0.0057824,NA	2.98352,NA	0.000359992	0.00165309
3	rs77997861	74416407	NA,G	NA,A	NA,0.934524	NA,-0.0273544	NA,0.0172809	NA,0.945239	0.000359614	0.000801796
3	rs79688746	72819540	NA,A	NA,G	NA,0.931548	NA,0.0256261	NA,0.016928	NA,0.885822	0.000358697	0.000735008
3	rs117411492	72990525	NA,T	NA,C	NA,0.946429	NA,0.0365469	NA,0.0189842	NA,1.26589	0.00035826	0.001272
3	rs10889992	73264835	C,C	T,T	0.44334,0.827381	0.0181602,0.016681	0.00397994,0.0113111	5.29722,0.852997	0.000357519	0.000786423
3	rs79314721	74359877	NA,C	NA,T	NA,0.935516	NA,-0.0275128	NA,0.0174041	NA,0.943406	0.000357378	0.000794266
3	rs117461927	74248842	NA,G	NA,A	NA,0.965278	NA,-0.0350744	NA,0.0233493	NA,0.875969	0.000357361	0.00064844
3	rs76585094	74418047	NA,T	NA,A	NA,0.934524	NA,-0.0272526	NA,0.0172809	NA,0.940105	0.000356772	0.00079518
3	rs146341841	74048060	NA,A	NA,T	NA,0.977182	NA,-0.0443735	NA,0.0286274	NA,0.916739	0.000355267	0.000783561
3	rs189681731	73521435	NA,G	NA,A	NA,0.988095	NA,-0.0608221	NA,0.0394133	NA,0.910853	0.000354993	0.000788481
3	rs12139274	73263904	A,A	C,C	0.442346,0.827381	0.018212,0.0171321	0.00398085,0.0113111	5.322,0.886501	0.000354772	0.00077865
3	rs181531965	73276173	NA,A	NA,T	NA,0.97619	NA,0.0397979	NA,0.0280389	NA,0.807466	0.000354008	0.000713692
3	rs77962954	74408018	NA,G	NA,T	NA,0.934524	NA,-0.0270823	NA,0.0172809	NA,0.931547	0.000352094	0.000784289
3	rs11210067	73264631	G,G	A,A	0.44334,0.827381	0.0181174,0.0167514	0.00397994,0.0113111	5.27497,0.858185	0.000351823	0.000773038
3	rs61767580	73568531	C,NA	T,NA	0.93837,NA	0.0209326,NA	0.00822159,NA	1.96279,NA	0.000351779	0.000689293
3	rs79537839	74203500	T,NA	C,NA	0.936382,NA	0.00220609,NA	0.00810069,NA	0.104928,NA	0.000351425	0.000778352
3	rs75414410	74358141	NA,C	NA,G	NA,0.935516	NA,-0.0272651	NA,0.0174041	NA,0.931034	0.000350632	0.00077863
3	rs74763318	74415277	NA,A	NA,C	NA,0.934524	NA,-0.0270175	NA,0.0172809	NA,0.928298	0.000350337	0.0007802
3	rs76596284	73063116	NA,G	NA,A	NA,0.944444	NA,0.0353575	NA,0.0186617	NA,1.23554	0.00034899	0.00120434
3	rs77031007	74414502	NA,T	NA,C	NA,0.934524	NA,-0.0269643	NA,0.0172809	NA,0.925636	0.000348905	0.000776869
3	rs147834590	73008727	NA,T	NA,A	NA,0.965278	NA,-0.0361583	NA,0.0233493	NA,0.91549	0.000348679	0.000718557
3	rs12139242	73263793	T,T	C,C	0.44334,0.827381	0.0181174,0.0166575	0.00397994,0.0113111	5.27497,0.851266	0.000348389	0.000765876
3	rs147381456	73874434	NA,G	NA,A	NA,0.962302	NA,-0.0351586	NA,0.0224433	NA,0.931001	0.000348289	0.000772852
3	rs75214981	74400421	C,NA	T,NA	0.957256,NA	-0.0119489,NA	0.00977441,NA	0.654565,NA	0.000348154	0.000744346
3	rs78570950	74358830	NA,G	NA,C	NA,0.935516	NA,-0.0271603	NA,0.0174041	NA,0.925821	0.000347834	0.000772148
3	rs10493535	74468533	T,NA	C,NA	0.916501,NA	-0.0175501,NA	0.00714714,NA	1.85179,NA	0.000347437	0.000749799
3	rs78766678	74359474	NA,A	NA,G	NA,0.935516	NA,-0.0271386	NA,0.0174041	NA,0.924746	0.00034726	0.000770819
3	rs2603539	74381831	NA,A	NA,G	NA,0.064484	NA,0.0270956	NA,0.0174041	NA,0.92261	0.000346124	0.000768187
3	rs138948831	74289019	NA,A	NA,G	NA,0.969246	NA,0.0365641	NA,0.0247591	NA,0.854705	0.000345137	0.000689353
3	rs113837642	72899299	A,NA	G,NA	0.961233,NA	0.0211555,NA	0.0102422,NA	1.41035,NA	0.00034361	0.000794012
3	rs12128393	73263871	G,G	T,T	0.44334,0.827381	0.0180698,0.0167514	0.00397994,0.0113111	5.25031,0.858185	0.000342833	0.000752674
3	rs188322697	73956754	A,NA	G,NA	0.908549,NA	0.000894329,NA	0.00685915,NA	0.047565,NA	0.000342659	0.000854298
3	rs2250012	74383025	NA,T	NA,C	NA,0.064484	NA,0.026887	NA,0.0174041	NA,0.912296	0.000340699	0.000755622
3	rs17093014	73043474	NA,A	NA,G	NA,0.944444	NA,0.035004	NA,0.0186617	NA,1.21685	0.000340365	0.00116687
3	rs76214630	74361254	NA,A	NA,G	NA,0.935516	NA,-0.0268674	NA,0.0174041	NA,0.911328	0.000340194	0.000754454
3	rs117627028	73045317	NA,C	NA,A	NA,0.944444	NA,0.0349557	NA,0.0186617	NA,1.21431	0.000339212	0.00116187
3	rs75250348	74201118	A,NA	G,NA	0.996024,NA	0.0442498,NA	0.0314177,NA	0.798598,NA	0.000338722	0.000693892
3	rs74981055	74367933	NA,C	NA,T	NA,0.935516	NA,-0.0267455	NA,0.0174041	NA,0.905326	0.000337089	0.000747265
3	rs77571835	74362661	NA,A	NA,C	NA,0.935516	NA,-0.0267388	NA,0.0174041	NA,0.904996	0.00033692	0.000746873
3	rs17093022	73050313	NA,G	NA,A	NA,0.943452	NA,0.0345367	NA,0.018507	NA,1.20746	0.000336393	0.00113725
3	rs2792070	74387658	NA,C	NA,A	NA,0.064484	NA,0.0266786	NA,0.0174041	NA,0.90204	0.000335404	0.000743363
3	rs78312155	74370904	NA,T	NA,C	NA,0.935516	NA,-0.0266673	NA,0.0174041	NA,0.901485	0.00033512	0.000742707
3	rs17092982	73034316	NA,T	NA,C	NA,0.944444	NA,0.0347735	NA,0.0186617	NA,1.20473	0.000334913	0.00114327
3	rs116150035	74369922	NA,C	NA,G	NA,0.935516	NA,-0.0266438	NA,0.0174041	NA,0.900332	0.000334532	0.000741344
3	rs35290681	74126749	T,NA	A,NA	0.954274,NA	0.0371706,NA	0.00946506,NA	4.06569,NA	0.000332868	0.000710621
3	rs1418623	73041853	NA,T	NA,G	NA,0.944444	NA,0.0346816	NA,0.0186617	NA,1.19992	0.000332777	0.00113405
3	rs117289408	73035694	NA,C	NA,T	NA,0.944444	NA,0.0346816	NA,0.0186617	NA,1.19992	0.000332777	0.00113405
3	rs142050093	73818602	NA,T	NA,A	NA,0.988095	NA,0.0567595	NA,0.0394133	NA,0.824384	0.000332533	0.000643451
3	rs75064436	74026792	NA,G	NA,T	NA,0.979167	NA,-0.0440179	NA,0.0299292	NA,0.849664	0.000332154	0.000628528
3	rs118049055	73038770	NA,C	NA,T	NA,0.944444	NA,0.0346468	NA,0.0186617	NA,1.19811	0.000331976	0.00113059
3	rs1619291	74381089	NA,C	NA,T	NA,0.064484	NA,0.0264702	NA,0.0174041	NA,0.89184	0.000330235	0.000731402
3	rs114835089	72983651	NA,T	NA,C	NA,0.951389	NA,0.0373147	NA,0.0198773	NA,1.21837	0.000330198	0.00119852
3	rs78401529	72986130	NA,C	NA,T	NA,0.951389	NA,0.0373028	NA,0.0198773	NA,1.21778	0.000329941	0.00119731
3	rs141256142	72982021	NA,T	NA,G	NA,0.951389	NA,0.0372827	NA,0.0198773	NA,1.21678	0.000329511	0.00119528
3	rs76716722	74374641	NA,G	NA,A	NA,0.935516	NA,-0.0264403	NA,0.0174041	NA,0.890379	0.000329503	0.000729707
3	rs118129995	72982194	NA,A	NA,G	NA,0.951389	NA,0.037186	NA,0.0198773	NA,1.21201	0.000327455	0.00118558
3	rs116957213	73053085	NA,A	NA,G	NA,0.944444	NA,0.0344169	NA,0.0186617	NA,1.18611	0.000326742	0.00110804
3	rs376888681	73448496	NA,A	NA,G	NA,0.97619	NA,-0.0422316	NA,0.0280389	NA,0.879357	0.000325829	0.000722998
3	rs78595849	73518754	NA,T	NA,C	NA,0.94246	NA,-0.024315	NA,0.0183564	NA,0.73212	0.000324976	0.000479145
3	rs72680235	74116410	C,NA	A,NA	0.954274,NA	0.0370439,NA	0.00946506,NA	4.04158,NA	0.000324212	0.000691926
3	rs117502931	72980280	NA,C	NA,A	NA,0.951389	NA,0.0370091	NA,0.0198773	NA,1.20329	0.00032374	0.0011681
3	rs78811195	73030316	NA,T	NA,C	NA,0.944444	NA,0.0342369	NA,0.0186617	NA,1.17676	0.000322732	0.0010908
3	rs2803132	74401083	NA,C	NA,T	NA,0.064484	NA,0.0261344	NA,0.0174041	NA,0.875512	0.000322159	0.00071272
3	rs567418843	74337005	NA,G	NA,A	NA,0.982143	NA,-0.042978	NA,0.0322783	NA,0.737479	0.000322015	0.000623689
3	rs76661228	74377510	NA,A	NA,G	NA,0.935516	NA,-0.0261047	NA,0.0174041	NA,0.874079	0.000321462	0.000711107
3	rs61767579	73565301	A,NA	G,NA	0.939364,NA	0.0207321,NA	0.00828432,NA	1.90906,NA	0.000321253	0.00063643
3	rs138571890	73074134	NA,G	NA,A	NA,0.974206	NA,-0.0398723	NA,0.0269663	NA,0.856213	0.00032119	0.000657758
3	rs116879442	73030205	NA,C	NA,A	NA,0.944444	NA,0.034155	NA,0.0186617	NA,1.17252	0.000320933	0.00108308
3	rs2603533	74401399	NA,A	NA,C	NA,0.064484	NA,0.0260797	NA,0.0174041	NA,0.872869	0.000320875	0.000709749
3	rs940919	73338278	C,C	G,G	0.040755,0.127976	0.00447797,0.0258328	0.00999964,0.012796	0.184231,1.36145	0.000319974	0.000350693
3	rs17092971	73033260	NA,G	NA,A	NA,0.944444	NA,0.0340916	NA,0.0186617	NA,1.16924	0.000319553	0.00107716
3	rs17092988	73036923	NA,A	NA,T	NA,0.944444	NA,0.0340481	NA,0.0186617	NA,1.16699	0.000318608	0.00107311
3	rs74710217	74382995	NA,G	NA,A	NA,0.935516	NA,-0.0259768	NA,0.0174041	NA,0.867899	0.000318476	0.000704202
3	rs6665094	73262350	T,T	G,G	0.44334,0.832341	0.0182983,0.0148579	0.00397994,0.011443	5.36925,0.711885	0.000317759	0.000698198
3	rs2603534	74400515	NA,G	NA,C	NA,0.064484	NA,0.0259268	NA,0.0174041	NA,0.86549	0.00031732	0.000701531
3	rs17093009	73042175	NA,A	NA,G	NA,0.944444	NA,0.033961	NA,0.0186617	NA,1.1625	0.000316734	0.00106509
3	rs61767372	73778134	T,NA	C,NA	0.950298,NA	0.00210679,NA	0.00909753,NA	0.0878493,NA	0.000316653	0.000614264
3	rs34843145	74127993	G,NA	A,NA	0.971173,NA	0.0416658,NA	0.0118166,NA	3.37488,NA	0.000314497	0.000640122
3	rs17092991	73037597	NA,T	NA,C	NA,0.944444	NA,0.0338313	NA,0.0186617	NA,1.15582	0.000313973	0.00105328
3	rs1405058	73337418	G,G	A,A	0.038767,0.127976	0.00509511,0.0258841	0.0102422,0.012796	0.208405,1.36561	0.000312806	0.000343202
3	rs140590919	74171552	NA,A	NA,G	NA,0.962302	NA,-0.0317183	NA,0.0224433	NA,0.802506	0.000312627	0.000573039
3	rs10789346	73337687	T,T	C,C	0.040755,0.127976	0.0042377,0.0258841	0.00999964,0.012796	0.17281,1.36561	0.000311973	0.00034227
3	rs78589561	74390358	NA,T	NA,C	NA,0.936508	NA,-0.0258822	NA,0.0175302	NA,0.854406	0.000311242	0.000685505
3	rs1405059	73337198	T,T	C,C	0.038767,0.127976	0.00500279,0.0259303	0.0102422,0.012796	0.203958,1.36937	0.000311161	0.000341459
3	rs76955980	74406437	NA,G	NA,T	NA,0.935516	NA,-0.0256473	NA,0.0174041	NA,0.852077	0.000310981	0.00068688
3	rs61772332	73469698	C,NA	T,NA	0.897614,NA	0.0230156,NA	0.0065219,NA	3.37968,NA	0.000310928	0.000567784
3	rs74764294	74386137	NA,T	NA,G	NA,0.935516	NA,-0.0256204	NA,0.0174041	NA,0.850791	0.000310382	0.000685494
3	rs79495962	74386509	NA,A	NA,T	NA,0.935516	NA,-0.0255666	NA,0.0174041	NA,0.848225	0.00030919	0.00068274
3	rs77912611	72978595	NA,C	NA,T	NA,0.951389	NA,0.0362643	NA,0.0198773	NA,1.16692	0.000308799	0.00109821
3	rs117000802	72978822	NA,A	NA,T	NA,0.951389	NA,0.03621	NA,0.0198773	NA,1.16429	0.000307752	0.00109333
3	rs74355265	74404594	NA,C	NA,G	NA,0.935516	NA,-0.0254914	NA,0.0174041	NA,0.84464	0.000307533	0.000678913
3	rs74732456	74537710	NA,G	NA,A	NA,0.96131	NA,-0.0320571	NA,0.0221651	NA,0.829454	0.000307379	0.000678697
3	rs17092845	72976305	NA,G	NA,A	NA,0.951389	NA,0.0361721	NA,0.0198773	NA,1.16245	0.000307025	0.00108995
3	rs116009627	72917500	T,NA	G,NA	0.962227,NA	0.0206119,NA	0.0103707,NA	1.32915,NA	0.00030615	0.000701971
3	rs76422410	74088799	NA,T	NA,C	NA,0.944444	NA,-0.0261091	NA,0.0186617	NA,0.791048	0.00030603	0.000590154
3	rs36048434	73991227	A,NA	T,NA	0.975149,NA	0.0437239,NA	0.0127009,NA	3.23946,NA	0.000305861	0.000620921
3	rs35990618	74264413	C,NA	A,NA	0.939364,NA	0.00369352,NA	0.00828432,NA	0.183289,NA	0.000304415	0.000630045
3	rs2494761	73336652	A,A	T,T	0.038767,0.126984	0.00461424,0.0261659	0.0102422,0.0128386	0.185525,1.3815	0.000302851	0.000332575
3	rs79366978	74392539	NA,T	NA,G	NA,0.935516	NA,-0.0252588	NA,0.0174041	NA,0.833594	0.000302497	0.000667282
3	rs79186759	74396636	NA,T	NA,A	NA,0.935516	NA,-0.0251845	NA,0.0174041	NA,0.83008	0.000300917	0.000663632
3	rs61773616	73553643	T,NA	G,NA	0.971173,NA	0.00794005,NA	0.0118166,NA	0.299625,NA	0.000299182	0.000553122
3	rs12406365	72874258	A,NA	G,NA	0.971173,NA	0.0300785,NA	0.0118166,NA	1.96203,NA	0.000297828	0.000745234
3	rs72680236	74125022	T,NA	C,NA	0.978131,NA	-0.0120901,NA	0.0135185,NA	0.430459,NA	0.000296913	0.00046587
3	rs76585750	73964673	NA,T	NA,C	NA,0.965278	NA,-0.0324426	NA,0.0233493	NA,0.783317	0.000295297	0.00057456
3	rs115560153	74184546	A,NA	C,NA	0.973161,NA	0.0291579,NA	0.0122339,NA	1.76562,NA	0.000294726	0.000589849
3	rs66562882	74377737	C,C	A,A	0.903579,0.828373	0.0114227,-0.0207153	0.00669838,0.011337	1.05483,1.16964	0.000293089	0.000754671
3	rs59674279	74413766	C,C	T,T	0.903579,0.826389	0.0112393,-0.0213325	0.00669838,0.0112855	1.02983,1.23118	0.00029272	0.000747862
3	rs74906271	74398760	NA,T	NA,C	NA,0.935516	NA,-0.024775	NA,0.0174041	NA,0.81083	0.000292437	0.000644056
3	rs11587164	73262105	T,T	C,C	0.44334,0.832341	0.0181602,0.0147587	0.00397994,0.011443	5.29722,0.70524	0.000291844	0.000640163
3	rs4649955	72888654	T,T	C,C	0.813121,0.980159	-0.0198338,0.0553097	0.00507203,0.0306528	4.03558,1.14771	0.00028983	0.0205994
3	rs76213448	74327987	A,NA	T,NA	0.988072,NA	0.0239114,NA	0.0182119,NA	0.723087,NA	0.000289336	0.000593729
3	rs11588262	73264393	T,T	C,C	0.421471,0.782738	0.0186545,0.0162968	0.00400399,0.0103658	5.49789,0.93587	0.000288918	0.000576165
3	rs4116074	73256388	G,G	A,A	0.444334,0.831349	0.0182037,0.0138235	0.00397904,0.0114161	5.322,0.646005	0.000286459	0.000631165
3	rs114635458	74385347	A,NA	G,NA	0.967197,NA	-0.0124426,NA	0.0111,NA	0.581186,NA	0.000286415	0.000591645
3	rs74980027	73628944	NA,A	NA,T	NA,0.958333	NA,-0.0294065	NA,0.0213919	NA,0.7715	0.000286413	0.000616534
3	rs112026989	73293092	C,NA	T,NA	0.975149,NA	0.00951282,NA	0.0127009,NA	0.343075,NA	0.00028441	0.000543693
3	rs4649967	73254595	C,C	G,G	0.444334,0.832341	0.0182037,0.0137617	0.00397904,0.011443	5.322,0.639939	0.000283441	0.00062549
3	rs2733256	74369577	G,G	A,A	0.097416,0.171627	-0.0114983,0.0203772	0.00666777,0.011337	1.07251,1.14104	0.000283111	0.000730248
3	rs144205006	73324575	NA,G	NA,C	NA,0.981151	NA,0.0391335	NA,0.0314332	NA,0.671332	0.000282333	0.00055255
3	rs117410602	73622466	NA,T	NA,C	NA,0.972222	NA,0.0334917	NA,0.0260119	NA,0.703551	0.000282236	0.000579647
3	rs146211582	74489524	C,NA	G,NA	0.975149,NA	-0.0233458,NA	0.0127009,NA	1.18017,NA	0.000281898	0.000542486
3	rs190648872	73793487	A,NA	G,NA	0.992048,NA	0.0237928,NA	0.0222601,NA	0.544949,NA	0.000279604	0.000576629
3	rs12117265	73251154	A,A	G,G	0.444334,0.832341	0.0181561,0.0139058	0.00397904,0.011443	5.29722,0.649208	0.000279369	0.000615434
3	rs147215034	73056882	NA,G	NA,A	NA,0.944444	NA,0.0320094	NA,0.0186617	NA,1.06399	0.000278928	0.00090505
3	rs782240	72906385	A,A	G,G	0.813121,0.980159	-0.0198815,0.053333	0.00507203,0.0306528	4.0525,1.08685	0.000276799	0.0191607
3	rs79795959	73315310	A,NA	G,NA	0.988072,NA	0.0135696,NA	0.0182119,NA	0.340832,NA	0.000276204	0.000554382
3	rs2733257	74369684	G,G	A,A	0.097416,0.171627	-0.0114042,0.0203772	0.00666777,0.011337	1.05947,1.14104	0.000276175	0.000711419
3	rs76858387	73178930	A,NA	T,NA	0.873757,NA	0.0276573,NA	0.00595306,NA	5.47032,NA	0.000275981	0.000641727
3	rs11210171	73637531	A,NA	C,NA	0.011928,NA	0.0203488,NA	0.0182122,NA	0.578628,NA	0.00027506	0.000565288
3	rs117262105	73054174	NA,C	NA,G	NA,0.944444	NA,0.0317807	NA,0.0186617	NA,1.05272	0.00027498	0.000888546
3	rs4399107	73612591	T,NA	C,NA	0.011928,NA	0.0203344,NA	0.0182122,NA	0.578074,NA	0.000274653	0.000564449
3	rs141406145	73902192	NA,C	NA,A	NA,0.984127	NA,0.0491859	NA,0.0342017	NA,0.822745	0.000274454	0.000862324
3	rs61771778	72926855	G,G	A,A	0.813121,0.980159	-0.0196083,0.0561532	0.00507203,0.0306528	3.95606,1.17415	0.000271484	0.0186079
3	rs11210169	73637421	T,NA	C,NA	0.011928,NA	0.0202164,NA	0.0182122,NA	0.573524,NA	0.000271337	0.000557619
3	rs992956	72901141	G,G	T,T	0.813121,0.980159	-0.0199248,0.0521202	0.00507203,0.0306528	4.06791,1.05029	0.000271236	0.0185345
3	rs782257	72899059	A,A	G,G	0.813121,0.980159	-0.0199248,0.0521202	0.00507203,0.0306528	4.06791,1.05029	0.000271236	0.0185345
3	rs182910360	74431550	C,NA	T,NA	0.988072,NA	-0.027549,NA	0.0182119,NA	0.884866,NA	0.000271046	0.000540804
3	rs34895167	74073141	G,NA	C,NA	0.972167,NA	0.0406542,NA	0.0120196,NA	3.14344,NA	0.000270356	0.000560039
3	rs2603542	74412613	A,A	C,C	0.096421,0.171627	-0.0110109,0.0212259	0.00669839,0.011337	0.999069,1.21346	0.000269822	0.000691004
3	rs11210248	73904661	NA,C	NA,G	NA,0.978175	NA,-0.039165	NA,0.0292559	NA,0.743121	0.000269614	0.000570413
3	rs61765634	73720091	T,NA	C,NA	0.950298,NA	0.0013344,NA	0.00909753,NA	0.0538492,NA	0.000269275	0.00052345
3	rs74910531	74529177	NA,T	NA,C	NA,0.96131	NA,-0.0295134	NA,0.0221651	NA,0.737512	0.00026816	0.000588194
3	rs78959136	73566076	NA,T	NA,G	NA,0.973214	NA,0.0327398	NA,0.0264757	NA,0.665071	0.000267166	0.000542798
3	rs67347745	73661784	T,NA	C,NA	0.95328,NA	0.0351242,NA	0.0093687,NA	3.75087,NA	0.00026683	0.000578337
3	rs113344841	73059361	NA,A	NA,G	NA,0.944444	NA,0.0312604	NA,0.0186617	NA,1.02728	0.000266339	0.000852561
3	rs1373914	72901515	T,T	C,C	0.813121,0.980159	-0.0198815,0.0520743	0.00507203,0.0306528	4.0525,1.04891	0.000265872	0.0179709
3	rs6694593	73259074	C,C	T,T	0.44334,0.832341	0.0180698,0.0142438	0.00397994,0.011443	5.25031,0.671175	0.000265661	0.000583778
3	rs78556157	73982975	NA,C	NA,T	NA,0.920635	NA,0.0189446	NA,0.0158141	NA,0.636514	0.000265007	0.000512292
3	rs116134090	74417873	C,NA	T,NA	0.966203,NA	-0.0117546,NA	0.0109412,NA	0.54872,NA	0.000264776	0.000572514
3	rs7531118	72837239	C,C	T,T	0.446322,0.737103	0.0114798,-0.00114668	0.00397729,0.0097106	2.40922,0.0428716	0.000264102	0.00164018
3	rs1830091	73212593	A,A	C,C	0.44334,0.833333	0.0183888,0.0124475	0.00397994,0.0114701	5.41673,0.556223	0.000262702	0.0005863
3	rs149876192	73506910	NA,G	NA,A	NA,0.970238	NA,0.0293047	NA,0.0251555	NA,0.612534	0.000262505	0.000532492
3	rs77102502	74327988	A,NA	G,NA	0.988072,NA	0.0229373,NA	0.0182119,NA	0.682228,NA	0.000261679	0.000536871
3	rs115352608	73270195	T,NA	C,NA	0.956262,NA	0.0336643,NA	0.00966771,NA	3.30328,NA	0.000261594	0.000576147
3	rs4559447	73609754	C,NA	T,NA	0.011928,NA	0.019827,NA	0.0182122,NA	0.558618,NA	0.000260755	0.000535821
3	rs6690232	73611157	T,NA	C,NA	0.011928,NA	0.019827,NA	0.0182122,NA	0.558618,NA	0.000260755	0.000535821
3	rs12097934	74088839	G,NA	A,NA	0.974155,NA	-0.00857486,NA	0.0124606,NA	0.308607,NA	0.000260167	0.000411252
3	rs145514771	72869631	C,NA	T,NA	0.975149,NA	0.0310153,NA	0.0127009,NA	1.83545,NA	0.000259794	0.000597333
3	rs117158489	73816137	NA,C	NA,T	NA,0.954365	NA,-0.0266902	NA,0.0204832	NA,0.715423	0.00025968	0.000509326
3	rs6424522	73614563	T,NA	C,NA	0.011928,NA	0.0197825,NA	0.0182122,NA	0.556926,NA	0.00025958	0.000533401
3	rs78576364	74520183	NA,T	NA,C	NA,0.96131	NA,-0.0288602	NA,0.0221651	NA,0.714674	0.000259417	0.000568053
3	rs74737352	74503575	T,NA	C,NA	0.863817,NA	0.00908627,NA	0.00576457,NA	0.939401,NA	0.000259285	0.000488675
3	rs10736416	73615308	T,NA	C,NA	0.011928,NA	0.0197425,NA	0.0182122,NA	0.555405,NA	0.000258529	0.000531235
3	rs77961480	72911876	NA,G	NA,A	NA,0.888889	NA,0.0176545	NA,0.0136019	NA,0.711512	0.000258343	0.000506801
3	rs782245	72915844	A,A	G,G	0.813121,0.980159	-0.0197428,0.0529696	0.00507203,0.0306528	4.00338,1.07583	0.000257929	0.0171712
3	rs2841188	73231948	G,G	A,A	0.166004,0.049603	0.01613,-0.00654728	0.00531372,0.0196878	2.6196,0.13108	0.000257507	0.00169777
3	rs1545564	74331182	A,A	G,G	0.646123,0.779762	0.00967733,0.00754737	0.00413481,0.0103152	1.71533,0.33314	0.000257326	0.000567052
3	rs11589504	73247219	A,A	G,G	0.44334,0.832341	0.0181174,0.0135183	0.00397994,0.011443	5.27497,0.624413	0.000257225	0.000568328
3	rs1525991	73246455	T,T	G,G	0.44334,0.832341	0.0181174,0.0135183	0.00397994,0.011443	5.27497,0.624413	0.000257225	0.000568328
3	rs117719751	73008678	NA,C	NA,T	NA,0.941468	NA,0.0217751	NA,0.0182098	NA,0.634929	0.000257085	0.00049039
3	rs34349124	74288156	C,NA	T,NA	0.940358,NA	0.00335638,NA	0.00834865,NA	0.162624,NA	0.000256921	0.00053058
3	rs139579066	72895370	C,C	A,A	0.99006,0.998016	-0.0369303,0.192672	0.01993,0.0960615	1.19462,1.34788	0.00025682	0.000482019
3	rs7549440	73244475	C,C	T,T	0.44334,0.832341	0.0181174,0.0134809	0.00397994,0.011443	5.27497,0.622038	0.000256456	0.000566768
3	rs4649994	74331525	T,T	A,A	0.646123,0.779762	0.00969049,0.00726121	0.00413481,0.0103152	1.71904,0.317428	0.000254968	0.000561336
3	rs782242	72916574	T,T	C,C	0.813121,0.980159	-0.0197428,0.0526065	0.00507203,0.0306528	4.00338,1.06487	0.000254942	0.0168561
3	rs2590942	72885281	G,G	T,T	0.813121,0.980159	-0.0198815,0.0504809	0.00507203,0.0306528	4.0525,1.0018	0.000253205	0.0166061
3	rs77283235	73341495	T,T	G,G	0.966203,0.877976	-0.00231991,-0.0282095	0.0109412,0.0130599	0.0798346,1.51185	0.000252598	0.0002795
3	rs78082399	73710640	G,NA	A,NA	0.950298,NA	0.00101195,NA	0.00909753,NA	0.0402761,NA	0.000252188	0.000490663
3	rs61771936	73266056	A,A	G,G	0.835984,0.993056	-0.0200995,0.0247218	0.00533946,0.0514752	3.77731,0.199945	0.000251275	0.00109612
3	rs2815766	72889878	C,C	T,T	0.813121,0.980159	-0.0198338,0.0508012	0.00507203,0.0306528	4.03558,1.01119	0.000250514	0.016348
3	rs11210059	73250692	A,A	G,G	0.444334,0.832341	0.0181561,0.0124599	0.00397904,0.011443	5.29722,0.55876	0.000249657	0.000555193
3	rs113713923	73906787	C,NA	T,NA	0.976143,NA	0.047619,NA	0.0129561,NA	3.62438,NA	0.000249627	0.000544038
3	rs2492971	72887188	T,T	C,C	0.813121,0.980159	-0.0198338,0.0504809	0.00507203,0.0306528	4.03558,1.0018	0.000248116	0.0160937
3	rs6669598	74331961	T,T	C,C	0.646123,0.779762	0.0096496,0.00716425	0.00413481,0.0103152	1.70754,0.312162	0.000247917	0.000545501
3	rs143635545	74504196	NA,C	NA,A	NA,0.968254	NA,-0.0285313	NA,0.0243817	NA,0.616322	0.000247787	0.000494399
3	rs117771896	73593900	NA,A	NA,T	NA,0.958333	NA,-0.0266322	NA,0.0213919	NA,0.671326	0.000247352	0.000529612
3	rs2797104	72891435	A,A	G,G	0.813121,0.980159	-0.0197904,0.0508928	0.00507203,0.0306528	4.02023,1.01388	0.000246633	0.0159616
3	rs189507512	73543841	NA,C	NA,A	NA,0.973214	NA,0.0296031	NA,0.0264757	NA,0.579195	0.000246405	0.000492217
3	rs61772287	73443714	A,NA	G,NA	0.940358,NA	0.0196485,NA	0.00834865,NA	1.73053,NA	0.000245531	0.000485155
3	rs2590943	72874456	G,G	A,A	0.186879,0.019841	0.0198331,-0.0500084	0.00507203,0.030653	4.03532,0.988014	0.000244586	0.0157208
3	rs116876199	74498376	NA,T	NA,C	NA,0.916667	NA,-0.019118	NA,0.0154664	NA,0.6647	0.000244576	0.000503514
3	rs150211849	73522891	NA,C	NA,G	NA,0.972222	NA,0.0287752	NA,0.0260119	NA,0.570852	0.000244359	0.000492885
3	rs79182822	73830109	NA,T	NA,C	NA,0.928571	NA,0.0183897	NA,0.0165981	NA,0.572046	0.000243962	0.000463136
3	rs2692854	73342454	C,C	T,T	0.038767,0.126984	0.00349219,0.0256309	0.0102422,0.0128386	0.134817,1.33827	0.000243592	0.00027041
3	rs12749479	73278746	T,T	C,C	0.706759,0.87004	0.0183653,0.00978022	0.00434302,0.0127124	4.62884,0.354883	0.000243537	0.00067727
3	rs71655423	74359159	C,NA	G,NA	0.988072,NA	0.0222043,NA	0.0182119,NA	0.652163,NA	0.000243078	0.000498635
3	rs11210056	73242477	G,G	T,T	0.44334,0.832341	0.0180222,0.0133812	0.00397994,0.011443	5.22571,0.615734	0.000241626	0.00053347
3	rs138984338	73896352	NA,G	NA,T	NA,0.968254	NA,-0.0243805	NA,0.0243817	NA,0.498483	0.000240422	0.000401424
3	rs77175117	73435090	NA,G	NA,A	NA,0.985119	NA,0.0396336	NA,0.0353055	NA,0.582343	0.000240137	0.000479372
3	rs11209963	72883303	G,G	A,A	0.186879,0.019841	0.0197432,-0.0506631	0.00507203,0.030653	4.00352,1.00712	0.000240087	0.0153021
3	rs1358042	73241894	C,C	G,G	0.44334,0.832341	0.0180222,0.0132865	0.00397994,0.011443	5.22571,0.609772	0.000239829	0.00052983
3	rs529080861	73604388	NA,T	NA,A	NA,0.947421	NA,-0.023674	NA,0.0191524	NA,0.664689	0.000239218	0.000537523
3	rs12724603	73983726	G,NA	A,NA	0.952286,NA	0.035576,NA	0.00927543,NA	3.90203,NA	0.000238794	0.00051263
3	rs1525988	73241398	T,T	C,C	0.44334,0.832341	0.0180222,0.0131868	0.00397994,0.011443	5.22571,0.603523	0.000237969	0.000526062
3	rs35053768	73669295	C,NA	T,NA	0.976143,NA	0.0435471,NA	0.0129561,NA	3.10998,NA	0.00023731	0.000507152
3	rs77930571	74092349	NA,C	NA,G	NA,0.951389	NA,-0.0171082	NA,0.0198773	NA,0.409594	0.000237263	0.000487807
3	rs71655417	74244751	A,NA	G,NA	0.914513,NA	0.00702765,NA	0.00707122,NA	0.494441,NA	0.000236975	0.000619586
3	rs1525989	73243035	A,A	G,G	0.44334,0.832341	0.0179794,0.0133812	0.00397994,0.011443	5.20362,0.615734	0.000236119	0.000520931
3	rs1460939	72861567	T,T	A,A	0.186879,0.019841	0.0197432,-0.0500728	0.00507203,0.030653	4.00352,0.989885	0.000235905	0.0148686
3	rs146086149	73717130	NA,A	NA,T	NA,0.968254	NA,-0.0234554	NA,0.0243817	NA,0.473603	0.000235137	0.000501006
3	rs782218	72925397	C,C	G,G	0.813121,0.980159	-0.0196083,0.0517841	0.00507203,0.0306528	3.95606,1.04026	0.000234822	0.0148176
3	rs372080387	73448501	NA,G	NA,A	NA,0.97619	NA,-0.0342806	NA,0.0280389	NA,0.654671	0.000234816	0.000512379
3	rs114146439	73309443	C,NA	A,NA	0.982107,NA	0.0167926,NA	0.014915,NA	0.584672,NA	0.000234384	0.000544299
3	rs1358041	73241582	C,C	G,G	0.44334,0.832341	0.0179794,0.0132865	0.00397994,0.011443	5.20362,0.609772	0.000234364	0.000517377
3	rs55736044	73823322	T,NA	G,NA	0.983101,NA	-0.00946234,NA	0.0153396,NA	0.269759,NA	0.000233852	0.000371089
3	rs117567027	73762044	NA,G	NA,A	NA,0.978175	NA,0.0329776	NA,0.0292559	NA,0.585606	0.000233442	0.000457084
3	rs80284744	73599815	G,NA	C,NA	0.900596,NA	0.024568,NA	0.00660805,NA	3.69702,NA	0.000233269	0.000441126
3	rs74561992	73989195	NA,T	NA,C	NA,0.920635	NA,0.0170656	NA,0.0158141	NA,0.552027	0.000233221	0.000453114
3	rs4233102	73579428	A,NA	T,NA	0.011928,NA	0.0186809,NA	0.0182122,NA	0.515678,NA	0.000232552	0.000477731
3	rs1525987	73241105	T,T	C,C	0.44334,0.832341	0.0179794,0.0131868	0.00397994,0.011443	5.20362,0.603523	0.000232546	0.000513696
3	rs12736962	73225265	T,T	C,C	0.44334,0.834325	0.0181174,0.0128689	0.00397994,0.0114976	5.27497,0.580005	0.000232468	0.000515783
3	rs77155663	74356954	NA,T	NA,C	NA,0.917659	NA,-0.0187541	NA,0.0155508	NA,0.642401	0.000232279	0.000509624
3	rs146154743	73902910	NA,T	NA,A	NA,0.982143	NA,-0.0381507	NA,0.0322783	NA,0.624826	0.000231655	0.000494326
3	rs782221	72924057	T,T	C,C	0.813121,0.980159	-0.019565,0.0516974	0.00507203,0.0306528	3.94086,1.03768	0.000230008	0.0143454
3	rs4146851	73240302	A,A	T,T	0.44334,0.832341	0.0179794,0.0129925	0.00397994,0.011443	5.20362,0.591419	0.000229087	0.000506697
3	rs2343093	74332207	C,C	A,A	0.646123,0.77877	0.0096496,0.00705593	0.00413481,0.0102986	1.70754,0.306927	0.000228582	0.000502069
3	rs148624564	74074357	NA,T	NA,A	NA,0.985119	NA,-0.0404392	NA,0.0353055	NA,0.59853	0.000226618	0.000486831
3	rs368180784	74524353	NA,T	NA,C	NA,0.998016	NA,-0.107677	NA,0.0960615	NA,0.581163	0.000226351	0.000473602
3	rs78365878	73070794	A,NA	G,NA	0.978131,NA	0.0115657,NA	0.0135185,NA	0.406438,NA	0.000225954	0.000441259
3	rs1460936	72871640	NA,G	NA,C	NA,0.926587	NA,-0.0188497	NA,0.0163898	NA,0.601873	0.000225924	0.000471646
3	rs79635541	73765185	NA,A	NA,T	NA,0.967262	NA,0.0254942	NA,0.0240217	NA,0.53977	0.000225568	0.000455203
3	rs61765555	73957815	T,T	C,C	0.789264,0.943452	-0.0241028,-0.0385938	0.00484796,0.018507	6.17815,1.43137	0.000225485	0.000684116
3	rs6424520	73614350	C,NA	T,NA	0.011928,NA	0.0182979,NA	0.0182122,NA	0.501637,NA	0.00022402	0.000460159
3	rs12725298	74245644	A,NA	T,NA	0.925447,NA	0.00516524,NA	0.00752717,NA	0.307524,NA	0.000223919	0.000480962
3	rs142966480	74045315	NA,T	NA,C	NA,0.946429	NA,-0.0213503	NA,0.0189842	NA,0.583785	0.000222036	0.000431919
3	rs12145482	73227348	G,G	A,A	0.441352,0.833333	0.0181258,0.0126428	0.00398179,0.0114701	5.27497,0.56806	0.000221811	0.000493349
3	rs112358119	74512144	NA,C	NA,T	NA,0.967262	NA,0.0275076	NA,0.0240217	NA,0.598319	0.000221756	0.000488041
3	rs2692865	73340191	A,A	G,G	0.039761,0.126984	0.00349768,0.025677	0.0101186,0.0128386	0.13692,1.34197	0.000221453	0.000247401
3	rs79008435	74357094	NA,A	NA,T	NA,0.918651	NA,-0.0180922	NA,0.0156369	NA,0.606835	0.000220714	0.00048168
3	rs12730127	74246410	C,NA	T,NA	0.925447,NA	0.00507964,NA	0.00752717,NA	0.301223,NA	0.000219478	0.000471265
3	rs10749814	73615604	T,NA	G,NA	0.011928,NA	0.0180849,NA	0.0182122,NA	0.493895,NA	0.000219452	0.000450752
3	rs12026158	73308055	NA,G	NA,A	NA,0.984127	NA,0.0346964	NA,0.0342017	NA,0.508131	0.000219217	0.000435456
3	rs2255940	74404678	G,G	A,A	0.097416,0.172619	-0.0103488,0.0205719	0.00666777,0.0113111	0.918479,1.16145	0.000219102	0.000552658
3	rs61767582	73586252	T,NA	C,NA	0.971173,NA	0.00593425,NA	0.0118166,NA	0.210751,NA	0.000218991	0.000408245
3	rs118139952	73929011	NA,A	NA,T	NA,0.987103	NA,0.0398953	NA,0.0378862	NA,0.534131	0.000218773	0.000456858
3	rs4449979	73617009	T,NA	A,NA	0.011928,NA	0.0180403,NA	0.0182122,NA	0.49228,NA	0.000218511	0.000448815
3	rs142180406	73813470	NA,C	NA,T	NA,0.983135	NA,-0.0379516	NA,0.0331973	NA,0.596967	0.000217726	0.000466725
3	rs192182811	74116858	NA,T	NA,C	NA,0.982143	NA,0.0351629	NA,0.0322783	NA,0.559105	0.00021749	0.000458903
3	rs78657023	74507450	NA,C	NA,G	NA,0.96131	NA,-0.0250357	NA,0.0221651	NA,0.587232	0.000217021	0.000470546
3	rs76271180	73811592	T,NA	A,NA	0.973161,NA	0.045869,NA	0.0122339,NA	3.7513,NA	0.000216592	0.000466953
3	rs74747844	72914792	NA,C	NA,T	NA,0.977182	NA,-0.0294626	NA,0.0286274	NA,0.517988	0.000216227	0.000429783
3	rs61772333	73506289	G,NA	C,NA	0.871769,NA	-0.0249278,NA	0.00591347,NA	4.60328,NA	0.000216084	0.000775098
3	rs143589624	74268520	NA,G	NA,A	NA,0.947421	NA,-0.0193353	NA,0.0191524	NA,0.504855	0.000215954	0.000460187
3	rs183228866	72932452	A,A	T,T	0.99006,0.998016	-0.0408969,0.166211	0.01993,0.0960615	1.39613,1.07787	0.000215901	0.000405497
3	rs116873983	73945550	NA,T	NA,A	NA,0.987103	NA,-0.0423338	NA,0.0378862	NA,0.578682	0.000215765	0.000460772
3	rs12729247	73239463	A,A	G,G	0.44334,0.829365	0.017889,0.012709	0.00397994,0.0113631	5.15716,0.579422	0.000214636	0.000476805
3	rs61402340	72868517	NA,A	NA,G	NA,0.940476	NA,-0.0189534	NA,0.0180669	NA,0.531435	0.000214549	0.000461679
3	rs142148863	74065892	NA,T	NA,C	NA,0.97619	NA,0.0273263	NA,0.0280389	NA,0.481795	0.000214466	0.000438931
3	rs34336802	73826393	G,NA	A,NA	0.972167,NA	0.0413206,NA	0.0120196,NA	3.23172,NA	0.000214407	0.000441716
3	rs1525986	73237902	T,T	C,C	0.44334,0.832341	0.017889,0.0127535	0.00397994,0.011443	5.15716,0.576669	0.000214377	0.000474166
3	rs76803898	73026239	NA,T	NA,C	NA,0.981151	NA,0.0309456	NA,0.0314332	NA,0.488283	0.000214334	0.00042456
3	rs10399825	73619192	T,NA	C,NA	0.011928,NA	0.017828,NA	0.0182122,NA	0.484622,NA	0.000214106	0.000439744
3	rs75691724	74146980	G,NA	A,NA	0.980119,NA	0.0468615,NA	0.0141639,NA	3.02782,NA	0.00021342	0.000465431
3	rs12123213	74165735	G,G	A,A	0.693837,0.4375	0.00613393,0.00379746	0.00428977,0.00861694	0.816027,0.18083	0.000212768	0.000368164
3	rs183077821	73335567	NA,A	NA,G	NA,0.987103	NA,-0.0397947	NA,0.0378862	NA,0.532324	0.000212125	0.000429123
3	rs7531927	73236487	C,C	G,G	0.44334,0.832341	0.017889,0.0126042	0.00397994,0.011443	5.15716,0.567532	0.000212012	0.00046939
3	rs75267789	73821195	A,NA	T,NA	0.929423,NA	0.0328841,NA	0.00771974,NA	4.68895,NA	0.000211711	0.00046772
3	rs6656118	73616576	C,NA	T,NA	0.011928,NA	0.017697,NA	0.0182122,NA	0.47992,NA	0.000211447	0.000434267
3	rs1546205	74207768	A,A	G,G	0.158052,0.421627	0.00701314,-0.00392531	0.00541997,0.00865635	0.708444,0.186941	0.000211339	0.000479334
3	rs12747828	74238978	C,NA	A,NA	0.925447,NA	0.00491542,NA	0.00752717,NA	0.289255,NA	0.000211281	0.000453369
3	rs4384175	73644577	A,NA	G,NA	0.012922,NA	0.0183027,NA	0.0175065,NA	0.529003,NA	0.000210415	0.000428851
3	rs72684618	72845271	T,NA	C,NA	0.987078,NA	-0.0342022,NA	0.0175062,NA	1.2947,NA	0.000210343	0.00040313
3	rs140836486	73866229	NA,A	NA,T	NA,0.968254	NA,-0.0270602	NA,0.0243817	NA,0.57339	0.000209263	0.000416561
3	rs12743926	74238827	T,NA	C,NA	0.925447,NA	0.00487065,NA	0.00752717,NA	0.28602,NA	0.000209116	0.000448645
3	rs141356028	72887362	T,NA	C,NA	0.983101,NA	-0.035357,NA	0.0153396,NA	1.67428,NA	0.000208974	0.000435847
3	rs144590595	73574563	NA,C	NA,T	NA,0.992063	NA,-0.0495028	NA,0.0481747	NA,0.516909	0.000208944	0.000435955
3	rs2342212	74243388	T,NA	C,NA	0.074553,NA	-0.0048702,NA	0.00752716,NA	0.285988,NA	0.00020889	0.000448217
3	rs11210054	73228715	T,T	C,C	0.835984,0.951389	-0.016158,0.00756211	0.00533946,0.0198773	2.60608,0.152663	0.000208795	0.00125226
3	rs80151537	74357443	NA,C	NA,G	NA,0.918651	NA,-0.017136	NA,0.0156369	NA,0.563618	0.000208321	0.000452917
3	rs1405052	73235279	A,A	C,C	0.44334,0.829365	0.017889,0.0122791	0.00397994,0.0113631	5.15716,0.553044	0.000207917	0.000463095
3	rs17094289	74208967	NA,C	NA,A	NA,0.947421	NA,0.0184471	NA,0.0191524	NA,0.474357	0.000207109	0.000417664
3	rs189746187	73072509	NA,C	NA,T	NA,0.979167	NA,0.0281579	NA,0.0299292	NA,0.459921	0.000205699	0.000425526
3	rs4650152	73238360	G,G	A,A	0.44334,0.832341	0.0177939,0.0128481	0.00397994,0.011443	5.1085,0.582488	0.000205323	0.00045312
3	rs10890073	74201562	G,G	A,A	0.157058,0.421627	0.00698478,-0.00372552	0.00543389,0.00865635	0.701915,0.175927	0.000205112	0.000466525
3	rs2815775	72853409	T,T	C,C	0.186879,0.019841	0.0193013,-0.0511942	0.00507203,0.030653	3.84908,1.02275	0.000203288	0.0118158
3	rs10399643	73619210	G,NA	A,NA	0.011928,NA	0.01727,NA	0.0182122,NA	0.464713,NA	0.000203074	0.000417027
3	rs75559112	73830674	NA,G	NA,A	NA,0.991071	NA,-0.0460973	NA,0.0454422	NA,0.5081	0.00020287	0.000423709
3	rs72678457	74039453	T,NA	C,NA	0.976143,NA	-0.0080032,NA	0.0129561,NA	0.270217,NA	0.000202628	0.000326836
3	rs61772331	73469374	C,NA	T,NA	0.865805,NA	-0.0240034,NA	0.00580045,NA	4.45589,NA	0.000202475	0.000713476
3	rs4353042	73618140	T,NA	C,NA	0.011928,NA	0.0172257,NA	0.0182122,NA	0.463149,NA	0.000202233	0.000415294
3	rs116761550	73618447	T,NA	C,NA	0.963221,NA	-0.0284692,NA	0.0105045,NA	2.17234,NA	0.000201772	0.000417016
3	rs1874730	74201224	C,C	G,G	0.157058,0.421627	0.00694305,-0.00372552	0.00543389,0.00865635	0.696062,0.175927	0.000201596	0.000458369
3	rs12731999	74206692	A,A	T,T	0.157058,0.421627	0.00694305,-0.00367556	0.00543389,0.00865635	0.696062,0.173198	0.000201239	0.000457488
3	rs61765605	73664277	C,NA	T,NA	0.952286,NA	0.000685891,NA	0.00927543,NA	0.0263862,NA	0.000200197	0.000387981
3	rs72684616	72843433	G,NA	A,NA	0.987078,NA	-0.0336909,NA	0.0175062,NA	1.26528,NA	0.000200054	0.000383797
3	rs77045344	74308213	NA,G	NA,A	NA,0.996032	NA,0.0664559	NA,0.0679934	NA,0.483626	0.000199758	0.000395747
3	rs148688922	72858507	NA,G	NA,A	NA,0.964286	NA,-0.0242561	NA,0.0230345	NA,0.534134	0.000199585	0.000423152
3	rs1525994	73230334	C,C	A,A	0.444334,0.833333	0.0178374,0.0122022	0.00397904,0.0114701	5.1328,0.541502	0.000198374	0.000442206
3	rs78598056	73156750	NA,T	NA,A	NA,0.982143	NA,0.0297316	NA,0.0322783	NA,0.447336	0.000197901	0.000394136
3	rs12410574	74206576	G,G	A,A	0.157058,0.421627	0.00689669,-0.00372552	0.00543389,0.00865635	0.689584,0.175927	0.000197774	0.000449505
3	rs61352371	73648952	C,C	A,A	0.973161,0.901786	-0.00210459,-0.0247955	0.0122339,0.0143636	0.0637808,1.07418	0.000197662	0.000221717
3	rs72678422	73932267	T,NA	C,NA	0.971173,NA	0.0386806,NA	0.0118166,NA	2.97365,NA	0.000197376	0.000402025
3	rs1589905	73276502	NA,T	NA,A	NA,0.943452	NA,-0.0165824	NA,0.018507	NA,0.431505	0.000196764	0.000333978
3	rs17093606	73357018	NA,C	NA,G	NA,0.943452	NA,-0.0163134	NA,0.018507	NA,0.422435	0.00019669	0.00033262
3	rs1664410	72932316	T,T	G,G	0.814115,0.980159	-0.0195574,0.050327	0.00508247,0.0306528	3.92417,0.997303	0.000196405	0.0110645
3	rs10890010	73620662	G,NA	A,NA	0.011928,NA	0.0168816,NA	0.0182122,NA	0.45105,NA	0.000195841	0.000402133
3	rs59612672	73649863	T,T	C,C	0.973161,0.901786	-0.00244555,-0.0243891	0.0122339,0.0143636	0.0749154,1.04812	0.000195586	0.000219608
3	rs116919720	73675653	NA,T	NA,C	NA,0.96131	NA,0.0202827	NA,0.0221651	NA,0.443512	0.000195584	0.000375361
3	rs6667201	73230678	C,C	T,T	0.442346,0.833333	0.0178931,0.0122022	0.00398085,0.0114701	5.15716,0.541502	0.000195213	0.000433465
3	rs6700560	73230620	T,T	C,C	0.442346,0.833333	0.0178931,0.0121522	0.00398085,0.0114701	5.15716,0.538518	0.000194528	0.000432084
3	rs7520933	73619080	C,NA	T,NA	0.011928,NA	0.0167917,NA	0.0182122,NA	0.447908,NA	0.000194215	0.000398786
3	rs2692864	73232212	C,C	T,T	0.163022,0.049603	0.0161057,-0.00694355	0.00535253,0.0196878	2.5815,0.140066	0.000193978	0.00115549
3	rs79633859	73648729	A,A	G,G	0.974155,0.901786	-0.00218174,-0.0246629	0.0124606,0.0143636	0.0649931,1.06564	0.000193971	0.000217823
3	rs2692863	73231563	T,T	C,C	0.163022,0.049603	0.0161057,-0.00684573	0.00535253,0.0196878	2.5815,0.137836	0.000193765	0.00115423
3	rs11576660	74163442	C,C	T,T	0.67992,0.406746	0.00640157,0.00597732	0.0042382,0.00870204	0.882962,0.307899	0.000193371	0.000337958
3	rs113614010	73694813	C,NA	T,NA	0.969185,NA	0.0390696,NA	0.0114407,NA	3.19523,NA	0.000193369	0.000406775
3	rs12737602	74237289	T,NA	C,NA	0.925447,NA	0.00451713,NA	0.00752717,NA	0.260876,NA	0.000193024	0.000413542
3	rs77970177	72962190	NA,A	NA,G	NA,0.972222	NA,0.0213061	NA,0.0260119	NA,0.38433	0.000190767	0.000371036
3	rs56922723	73649341	A,A	G,G	0.974155,0.901786	-0.00185096,-0.0247527	0.0124606,0.0143636	0.0545745,1.07142	0.000189245	0.000212821
3	rs6692022	74179179	C,C	T,T	0.575547,0.433532	0.00168047,0.00057862	0.00400022,0.00862591	0.171072,0.0238709	0.000188417	0.000348467
3	rs140124882	73223366	NA,A	NA,T	NA,0.957341	NA,-0.0184998	NA,0.0211527	NA,0.418163	0.000187764	0.000329019
3	rs17094735	74484500	NA,C	NA,T	NA,0.826389	NA,0.0106024	NA,0.0112855	NA,0.459058	0.000187727	0.00038547
3	rs7512761	73596445	G,NA	C,NA	0.011928,NA	0.0164132,NA	0.0182122,NA	0.434779,NA	0.000187571	0.000385107
3	rs11210149	73624505	A,NA	G,NA	0.011928,NA	0.0163637,NA	0.0182122,NA	0.433071,NA	0.000186724	0.000383364
3	rs75381691	73208216	NA,A	NA,G	NA,0.917659	NA,-0.0138691	NA,0.0155508	NA,0.42891	0.000186374	0.000328347
3	rs144326826	72856106	NA,T	NA,C	NA,0.952381	NA,0.0166069	NA,0.0200728	NA,0.38929	0.000186343	0.000371494
3	rs12409327	72863137	T,NA	C,NA	0.950298,NA	0.0225112,NA	0.00909753,NA	1.87469,NA	0.000186247	0.00044329
3	rs4145626	72962078	NA,T	NA,C	NA,0.929563	NA,0.0140191	NA,0.0167057	NA,0.396457	0.000186083	0.000372812
3	rs12743187	74268285	A,NA	G,NA	0.926441,NA	0.00423466,NA	0.0075738,NA	0.239517,NA	0.000186038	0.000397222
3	rs191226442	74030571	NA,G	NA,T	NA,0.983135	NA,0.0270041	NA,0.0331973	NA,0.380944	0.000185871	0.000366775
3	rs148443121	73828418	NA,A	NA,G	NA,0.988095	NA,-0.0359038	NA,0.0394133	NA,0.44091	0.000185784	0.000390125
3	rs114103105	74454498	G,NA	A,NA	0.971173,NA	-0.0244354,NA	0.0118166,NA	1.41285,NA	0.000185724	0.000366423
3	rs10789357	73635188	G,NA	T,NA	0.011928,NA	0.0163034,NA	0.0182122,NA	0.430995,NA	0.0001857	0.000381255
3	rs61765638	73752177	A,NA	G,NA	0.952286,NA	0.000270239,NA	0.00927543,NA	0.0102135,NA	0.00018567	0.000360293
3	rs12734319	73654035	G,NA	A,NA	0.973161,NA	0.0391698,NA	0.0122339,NA	2.86457,NA	0.000185655	0.000382038
3	rs7412683	74175798	G,G	C,C	0.590457,0.436508	0.00109786,0.0016443	0.00402064,0.00861912	0.105235,0.071244	0.000185427	0.000343941
3	rs10493521	74244396	A,A	C,C	0.728628,0.960318	0.0107987,-0.0430576	0.00444635,0.0218976	1.81947,1.30749	0.000185069	0.000467478
3	rs12039447	74266781	NA,C	NA,T	NA,0.950397	NA,-0.0157495	NA,0.0196877	NA,0.372909	0.000185068	0.000368882
3	rs12238969	73620915	G,NA	T,NA	0.011928,NA	0.0162343,NA	0.0182122,NA	0.428623,NA	0.000184537	0.00037886
3	rs150101223	73837252	NA,A	NA,G	NA,0.988095	NA,-0.0355568	NA,0.0394133	NA,0.435363	0.00018449	0.000387294
3	rs4342806	73636110	G,NA	A,NA	0.011928,NA	0.0162114,NA	0.0182122,NA	0.427838,NA	0.000184154	0.000378071
3	rs111362931	74259172	A,NA	C,NA	0.977137,NA	0.0266783,NA	0.0132281,NA	1.35934,NA	0.000184044	0.000393017
3	rs10789356	73630037	G,NA	A,NA	0.011928,NA	0.0161942,NA	0.0182122,NA	0.427247,NA	0.000183865	0.000377478
3	rs112241170	73418133	NA,T	NA,C	NA,0.969246	NA,0.0208194	NA,0.0247591	NA,0.397488	0.000183433	0.000351796
3	rs182685729	73056890	NA,G	NA,A	NA,0.979167	NA,-0.0278378	NA,0.0299292	NA,0.453076	0.000183431	0.000386594
3	rs146336311	73383994	NA,G	NA,A	NA,0.975198	NA,-0.0254778	NA,0.0274863	NA,0.451041	0.000183098	0.000388595
3	rs1599339	72846190	G,G	A,A	0.186879,0.019841	0.0193435,-0.0469088	0.00507203,0.030653	3.86368,0.899842	0.000183009	0.00990644
3	rs12033999	73893777	NA,T	NA,C	NA,0.907738	NA,0.0112061	NA,0.0147711	NA,0.348663	0.000182604	0.000350147
3	rs372375969	73916356	NA,C	NA,G	NA,0.97619	NA,0.0220277	NA,0.0280389	NA,0.364422	0.000182554	0.000377199
3	rs78565215	72994849	NA,C	NA,G	NA,0.969246	NA,0.0188721	NA,0.0247591	NA,0.35074	0.000182135	0.00035117
3	rs61771933	73239846	T,T	C,C	0.83996,0.950397	-0.0165074,0.00875062	0.00539257,0.0196877	2.65659,0.182631	0.000181789	0.00108932
3	rs117739778	73146941	NA,T	NA,C	NA,0.987103	NA,0.032168	NA,0.0378862	NA,0.402478	0.000181775	0.00036395
3	rs117895762	74217368	NA,G	NA,A	NA,0.910714	NA,-0.0122049	NA,0.0149907	NA,0.381377	0.000181608	0.000356585
3	rs79453422	73048522	C,NA	T,NA	0.90159,NA	0.0256752,NA	0.00663768,NA	3.95985,NA	0.000181599	0.000427084
3	rs1948614	74298156	C,NA	T,NA	0.883698,NA	-0.000551963,NA	0.00616728,NA	0.0321312,NA	0.000181597	0.000372088
3	rs1405055	73232547	T,T	A,A	0.442346,0.832341	0.0177076,0.0124599	0.00398085,0.011443	5.0625,0.55876	0.00018149	0.000400575
3	rs796698	72938495	T,T	C,C	0.814115,0.980159	-0.019514,0.0481449	0.00508247,0.0306528	3.90903,0.934558	0.000181291	0.00970365
3	rs189611571	73205742	G,NA	A,NA	0.987078,NA	0.0398096,NA	0.0175062,NA	1.63896,NA	0.000181272	0.000367927
3	rs78341209	73672870	NA,A	NA,G	NA,0.965278	NA,0.0192313	NA,0.0233493	NA,0.38706	0.000181245	0.000361175
3	rs4345765	73627872	G,NA	C,NA	0.011928,NA	0.0160179,NA	0.0182122,NA	0.421222,NA	0.000180955	0.000371487
3	rs61765515	73897766	T,T	C,C	0.861829,0.945437	-0.025483,-0.0327966	0.00572955,0.0188207	5.06139,1.08934	0.000180894	0.000526146
3	rs114853592	74302443	A,NA	G,NA	0.884692,NA	-0.000277096,NA	0.00619033,NA	0.0157894,NA	0.000180889	0.00037323
3	rs12129026	73315916	G,G	A,A	0.480119,0.84127	0.024986,0.00872234	0.00395743,0.0116978	9.56472,0.341143	0.00018082	0.000418459
3	rs34547523	73536981	T,NA	G,NA	0.965209,NA	0.0343899,NA	0.0107893,NA	2.84298,NA	0.000180314	0.000371515
3	rs34151844	73350244	T,NA	C,NA	0.968191,NA	0.0336734,NA	0.0112664,NA	2.55279,NA	0.000180276	0.000353855
3	rs117881120	73925189	NA,T	NA,C	NA,0.943452	NA,-0.0100943	NA,0.018507	NA,0.232505	0.000179984	0.000374479
3	rs707444	72949290	A,A	G,G	0.814115,0.980159	-0.0198746,0.0418797	0.00508247,0.0306528	4.03558,0.764832	0.000179971	0.0092987
3	rs4512592	73633077	T,NA	C,NA	0.011928,NA	0.0159498,NA	0.0182122,NA	0.418903,NA	0.000179848	0.000369208
3	rs58253753	73835931	NA,A	NA,G	NA,0.964286	NA,-0.015105	NA,0.0230345	NA,0.290745	0.000179715	0.000317345
3	rs76412904	73137807	NA,C	NA,A	NA,0.982143	NA,0.0262407	NA,0.0322783	NA,0.38065	0.000179692	0.000359049
3	rs147588303	73063530	NA,T	NA,A	NA,0.982143	NA,0.0259346	NA,0.0322783	NA,0.374993	0.000179569	0.000358603
3	rs6669872	73230928	C,C	T,T	0.442346,0.833333	0.0177552,0.0120071	0.00398085,0.0114701	5.08668,0.529905	0.000179213	0.000397489
3	rs192943493	73628689	NA,A	NA,T	NA,0.998016	NA,0.0776157	NA,0.0960615	NA,0.37768	0.000178836	0.000357553
3	rs12725208	74307781	G,NA	A,NA	0.884692,NA	-0.000320868,NA	0.00619033,NA	0.0183349,NA	0.000178804	0.000368908
3	rs71655420	74308888	C,NA	A,NA	0.884692,NA	-0.000320868,NA	0.00619033,NA	0.0183349,NA	0.000178804	0.000368908
3	rs79096893	72928269	NA,T	NA,C	NA,0.938492	NA,-0.0148183	NA,0.0177919	NA,0.392632	0.000178485	0.000377775
3	rs67027234	73904881	G,NA	A,NA	0.952286,NA	0.0332681,NA	0.00927543,NA	3.47507,NA	0.000178329	0.000380797
3	rs148620276	74179254	NA,C	NA,T	NA,0.983135	NA,-0.0224206	NA,0.0331973	NA,0.301519	0.000178137	0.000325155
3	rs77916578	74419463	NA,C	NA,G	NA,0.96131	NA,-0.0187238	NA,0.0221651	NA,0.39984	0.000178062	0.000363194
3	rs149702607	74243628	NA,A	NA,G	NA,0.981151	NA,0.0281713	NA,0.0314332	NA,0.431645	0.000177539	0.000357648
3	rs72641162	74086612	NA,G	NA,C	NA,0.791667	NA,0.00685726	NA,0.0105257	NA,0.288412	0.000176432	0.000352558
3	rs76391551	74077667	C,NA	A,NA	0.986084,NA	0.0108591,NA	0.0168779,NA	0.284023,NA	0.00017615	0.000360112
3	rs79702994	73587159	NA,G	NA,A	NA,0.985119	NA,-0.0310149	NA,0.0353055	NA,0.420572	0.000175915	0.000372833
3	rs12044362	73282801	C,C	A,A	0.519881,0.342262	-0.0261575,0.0104194	0.00395743,0.00900943	10.4145,0.606462	0.00017571	0.000387728
3	rs149277629	73957303	T,NA	C,NA	0.989066,NA	0.0451293,NA	0.0190121,NA	1.75424,NA	0.00017546	0.000384966
3	rs1483793	74535130	G,G	A,A	0.524851,0.196429	-0.008418,-0.00535179	0.00395919,0.0107594	1.47512,0.208377	0.000174856	0.000326165
3	rs148114561	73313808	NA,C	NA,T	NA,0.977182	NA,-0.0248123	NA,0.0286274	NA,0.413314	0.000174402	0.000371136
3	rs699820	74266981	A,NA	G,NA	0.074553,NA	-0.00405241,NA	0.00752716,NA	0.228912,NA	0.000174315	0.000372775
3	rs6670128	73328776	C,C	G,G	0.481113,0.84127	0.0249841,0.00902511	0.00395712,0.0116978	9.56472,0.356153	0.000173857	0.000396324
3	rs76247396	74476374	NA,A	NA,G	NA,0.923611	NA,0.0126748	NA,0.0160932	NA,0.365584	0.000172705	0.000346637
3	rs12756108	74265818	G,NA	A,NA	0.925447,NA	0.00400872,NA	0.00752717,NA	0.22597,NA	0.000172686	0.000369227
3	rs181382095	73227364	G,NA	A,NA	0.994036,NA	0.0417985,NA	0.0256781,NA	0.984768,NA	0.000172571	0.000346584
3	rs117979679	74475469	NA,C	NA,A	NA,0.919643	NA,0.0122904	NA,0.0157247	NA,0.362061	0.000172566	0.000344693
3	rs139878888	73521580	NA,G	NA,A	NA,0.998016	NA,0.0725356	NA,0.0960615	NA,0.346602	0.000172062	0.000344422
3	rs12566027	73281986	A,A	G,G	0.519881,0.342262	-0.0261102,0.0104194	0.00395743,0.00900943	10.3795,0.606462	0.000172057	0.000378812
3	rs139819792	73797097	NA,A	NA,G	NA,0.988095	NA,-0.0318121	NA,0.0394133	NA,0.377181	0.000171843	0.000359604
3	rs6683662	73630629	G,NA	A,NA	0.011928,NA	0.0154316,NA	0.0182122,NA	0.401412,NA	0.000171718	0.000352471
3	rs6686352	73630911	G,NA	A,NA	0.011928,NA	0.0154234,NA	0.0182122,NA	0.401136,NA	0.000171593	0.000352214
3	rs138555427	74111687	NA,T	NA,A	NA,0.973214	NA,-0.0220312	NA,0.0264757	NA,0.392185	0.000171514	0.000356831
3	rs117485645	73775312	NA,C	NA,T	NA,0.978175	NA,-0.0245803	NA,0.0292559	NA,0.397066	0.000170943	0.000352813
3	rs148265030	74006750	G,NA	T,NA	0.985089,NA	0.00904185,NA	0.0163138,NA	0.237013,NA	0.000170651	0.000351342
3	rs4630083	74175290	G,G	A,A	0.409543,0.176587	0.0047073,-0.00193986	0.00402064,0.0112102	0.616749,0.0641819	0.000170633	0.000329944
3	rs72684617	72843790	C,NA	T,NA	0.987078,NA	-0.0320024,NA	0.0175062,NA	1.17044,NA	0.000170537	0.000328262
3	rs118077881	73968430	NA,A	NA,G	NA,0.978175	NA,-0.0242028	NA,0.0292559	NA,0.389256	0.000169903	0.000359961
3	rs10889993	73288601	T,T	A,A	0.519881,0.342262	-0.0261102,0.0103234	0.00395743,0.00900943	10.3795,0.598843	0.000169759	0.000374746
3	rs12734465	74261602	A,NA	G,NA	0.925447,NA	0.00391885,NA	0.00752717,NA	0.219952,NA	0.000169399	0.000362072
3	rs1599337	72846460	G,G	C,C	0.188867,0.019841	0.0188534,-0.0461833	0.00505144,0.030653	3.72182,0.879753	0.000169297	0.0085869
3	rs150289288	73973298	NA,C	NA,T	NA,0.977182	NA,-0.0233366	NA,0.0286274	NA,0.381986	0.000169243	0.000359024
3	rs146130530	73266196	T,NA	C,NA	0.961233,NA	-0.0233506,NA	0.0102422,NA	1.64557,NA	0.000169233	0.00034824
3	rs7542932	73227032	A,A	C,C	0.840954,0.951389	-0.0165981,0.0080105	0.0054062,0.0198773	2.66976,0.163075	0.000168577	0.00100116
3	rs117428607	73444042	NA,C	NA,T	NA,0.959325	NA,-0.0154198	NA,0.0216401	NA,0.322285	0.000168564	0.000303924
3	rs1852233	73283837	T,T	C,C	0.519881,0.344246	-0.0261102,0.0102613	0.00395743,0.00899701	10.3795,0.595048	0.000168491	0.00036978
3	rs9425129	74175497	G,G	C,C	0.408549,0.176587	0.00457055,-0.00167884	0.00402215,0.0112102	0.592078,0.0550467	0.000168327	0.000325692
3	rs614863	73242012	A,A	C,C	0.978131,0.900794	0.0125778,-0.0326502	0.0135185,0.0142995	0.453262,1.64952	0.000168273	0.000303605
3	rs185543697	74063184	NA,A	NA,G	NA,0.97619	NA,0.0189266	NA,0.0280389	NA,0.301319	0.000168194	0.000343764
3	rs146044591	73293911	NA,A	NA,G	NA,0.948413	NA,-0.0155828	NA,0.0193256	NA,0.376696	0.000168172	0.00035423
3	rs147332199	73558906	NA,A	NA,G	NA,0.991071	NA,-0.0346343	NA,0.0454422	NA,0.3507	0.000168012	0.000349549
3	rs12727693	74260070	G,NA	A,NA	0.925447,NA	0.00387392,NA	0.00752717,NA	0.21696,NA	0.000167789	0.000358566
3	rs75585778	73814198	NA,G	NA,A	NA,0.972222	NA,0.0176308	NA,0.0260119	NA,0.302859	0.000167508	0.000334247
3	rs61098566	74160847	NA,T	NA,G	NA,0.96627	NA,-0.0189536	NA,0.023678	NA,0.373213	0.000167161	0.0003569
3	rs782214	72945128	G,G	A,A	0.814115,0.980159	-0.019514,0.0450402	0.00508247,0.0306528	3.90903,0.848529	0.000167146	0.00843791
3	rs115045218	73879865	T,NA	C,NA	0.985089,NA	0.00881666,NA	0.0163138,NA	0.229964,NA	0.000166921	0.000343632
3	rs17615698	73251013	C,C	T,T	0.838966,0.950397	-0.016186,0.0081268	0.00537909,0.0196877	2.58162,0.167642	0.000166617	0.000964041
3	rs145826473	74223383	NA,C	NA,T	NA,0.978175	NA,0.0229542	NA,0.0292559	NA,0.363825	0.000166569	0.000346194
3	rs138600259	73681536	NA,G	NA,A	NA,0.977182	NA,0.0188873	NA,0.0286274	NA,0.292937	0.000166405	0.000344148
3	rs79334904	72930595	C,NA	T,NA	0.949304,NA	0.0224376,NA	0.00901262,NA	1.89315,NA	0.000166185	0.000394104
3	rs56264975	73994839	A,NA	C,NA	0.977137,NA	-0.00776962,NA	0.0132281,NA	0.254173,NA	0.000165922	0.000269569
3	rs140614241	74087827	NA,C	NA,A	NA,0.993056	NA,-0.0381973	NA,0.0514752	NA,0.339083	0.000165899	0.000342056
3	rs148044993	73391052	NA,C	NA,T	NA,0.969246	NA,0.0211215	NA,0.0247591	NA,0.404929	0.000165121	0.000350273
3	rs192683824	72861712	NA,C	NA,T	NA,0.979167	NA,-0.0212452	NA,0.0299292	NA,0.320755	0.000164826	0.000331441
3	rs7340110	74255617	A,NA	G,NA	0.925447,NA	0.00378407,NA	0.00752717,NA	0.211012,NA	0.000164631	0.000351694
3	rs17615203	73239860	C,C	G,G	0.83996,0.950397	-0.0162719,0.00833088	0.00539257,0.0196877	2.59364,0.172511	0.000164238	0.000962354
3	rs74534600	74049063	NA,T	NA,C	NA,0.97619	NA,0.0176564	NA,0.0280389	NA,0.276639	0.000163264	0.00033362
3	rs34029303	74255014	T,NA	C,NA	0.925447,NA	0.00373915,NA	0.00752717,NA	0.208055,NA	0.000163084	0.000348326
3	rs146010677	73500743	NA,G	NA,A	NA,0.982143	NA,-0.0241515	NA,0.0322783	NA,0.342635	0.000161655	0.000340825
3	rs111643139	72867572	A,NA	G,NA	0.985089,NA	-0.0117269,NA	0.0163138,NA	0.325835,NA	0.000161547	0.00030274
3	rs117213348	72924475	NA,G	NA,A	NA,0.978175	NA,-0.0193042	NA,0.0292559	NA,0.292977	0.000161116	0.00032228
3	rs6674768	73242492	T,T	C,C	0.83996,0.950397	-0.0162273,0.00821637	0.00539257,0.0196877	2.58179,0.169775	0.000161068	0.000939798
3	rs782211	72946328	A,A	G,G	0.814115,0.980159	-0.0194661,0.0442192	0.00508247,0.0306528	3.89241,0.826411	0.00016074	0.00790278
3	rs974091	74380784	NA,A	NA,G	NA,0.818452	NA,0.0071672	NA,0.0110895	NA,0.285603	0.000160051	0.000326354
3	rs117982063	73989879	NA,T	NA,C	NA,0.96627	NA,-0.0133997	NA,0.023678	NA,0.243021	0.000160024	0.000339435
3	rs140088747	74162840	NA,A	NA,G	NA,0.968254	NA,0.0161676	NA,0.0243817	NA,0.294765	0.000159441	0.000315465
3	rs12731489	73194191	G,NA	C,NA	0.947316,NA	0.0196218,NA	0.0088502,NA	1.57485,NA	0.000159393	0.000345297
3	rs59859583	73795387	NA,A	NA,C	NA,0.965278	NA,-0.0108897	NA,0.0233493	NA,0.193182	0.000158984	0.000294058
3	rs12038415	74003787	NA,A	NA,G	NA,0.872024	NA,0.00715392	NA,0.012796	NA,0.239494	0.000158559	0.000304793
3	rs74794629	74537434	NA,G	NA,C	NA,0.975198	NA,0.0173629	NA,0.0274863	NA,0.277705	0.000158238	0.000318606
3	rs140075591	72863759	NA,T	NA,G	NA,0.978175	NA,-0.021034	NA,0.0292559	NA,0.325909	0.000157654	0.000326604
3	rs4650154	73246413	G,G	A,A	0.83996,0.950397	-0.0161768,0.0080975	0.00539257,0.0196877	2.56843,0.166945	0.000157598	0.000915162
3	rs6662778	74174808	T,T	C,C	0.410537,0.176587	0.00452102,-0.00183547	0.00401916,0.0112102	0.58395,0.0605094	0.000157193	0.000303623
3	rs4307519	73612311	A,NA	G,NA	0.011928,NA	0.0144044,NA	0.0182122,NA	0.367554,NA	0.000157044	0.000322267
3	rs114479776	72858027	T,NA	G,NA	0.949304,NA	0.022111,NA	0.00901262,NA	1.84914,NA	0.000156975	0.000370981
3	rs78938527	74090296	NA,T	NA,C	NA,0.981151	NA,0.0184898	NA,0.0314332	NA,0.254627	0.000156588	0.000311326
3	rs150389617	73558009	NA,G	NA,T	NA,0.946429	NA,-0.00817845	NA,0.0189842	NA,0.176127	0.000155977	0.00033202
3	rs77917978	74252178	NA,C	NA,T	NA,0.994048	NA,0.0361361	NA,0.0555718	NA,0.287751	0.000155931	0.00031074
3	rs12139604	73996430	C,NA	A,NA	0.919483,NA	0.0293256,NA	0.00726648,NA	4.26415,NA	0.000155582	0.000346404
3	rs77363129	73262307	NA,G	NA,A	NA,0.91369	NA,0.00792341	NA,0.0152221	NA,0.219898	0.000155191	0.000301154
3	rs147323073	74513209	A,NA	G,NA	0.908549,NA	-0.010218,NA	0.00685915,NA	0.865487,NA	0.000155149	0.000313937
3	rs59076272	74493705	NA,C	NA,T	NA,0.938492	NA,-0.010612	NA,0.0177919	NA,0.258948	0.000155104	0.000312727
3	rs117969060	73193261	NA,A	NA,G	NA,0.956349	NA,-0.0126481	NA,0.0209218	NA,0.263219	0.000154617	0.000289825
```
