## Supplementary material for "Characterization of shared and ancestry-specific signals driving complex traits using multi-ancestry fine-mapping": susiex_nc3.cs80.snp

```
BP	SNP	PIP(CS1)	LogBF(CS1,Pop1)	LogBF(CS1,Pop2)	PIP(CS2)	LogBF(CS2,Pop1)	LogBF(CS2,Pop2)	PIP(CS3)	LogBF(CS3,Pop1)	LogBF(CS3,Pop2)
72807030	rs34074382	9.58245e-18	-1.63566	-1.11503	0.00011488	-0.391112	-0.906807	2.15527e-05	-1.81317	-1.12187
72811460	rs12735295	1.22488e-17	-1.76673	-0.738465	0.000181173	-0.636977	-0.20538	2.75515e-05	-1.91887	-0.770615
72811904	rs11209948	2.06756e-17	-0.967988	-1.01368	0.000142263	-0.183785	-0.900347	4.00338e-05	-1.31098	-1.00484
72811957	rs78095791	6.10407e-18	-2.17272	-1.02894	1.81019e-05	-2.10457	-1.04122	1.68452e-05	-2.17069	-1.01079
72812249	rs2568960	1.95927e-17	-1.03617	-0.999292	0.000132905	-0.271642	-0.880533	3.83623e-05	-1.36851	-0.98996
72812324	rs2815753	1.92286e-17	-1.05333	-1.00089	0.000129702	-0.293844	-0.882724	3.77502e-05	-1.38294	-0.991616
72812440	rs2815752	2.08391e-17	-0.967988	-1.0058	0.00014382	-0.183785	-0.88946	4.03615e-05	-1.31098	-0.996689
72812657	rs2613494	1.95927e-17	-1.03617	-0.999292	0.000132905	-0.271642	-0.880533	3.83623e-05	-1.36851	-0.98996
72812747	rs2568961	1.99666e-17	-1.01888	-0.997681	0.000136206	-0.249307	-0.878332	3.89898e-05	-1.35395	-0.988295
72813057	rs6682389	6.16751e-18	-2.17328	-1.01804	1.83535e-05	-2.10103	-1.03095	1.70597e-05	-2.16979	-0.999028
72813129	rs1460943	2.0905e-17	-0.967988	-1.00264	0.000144445	-0.183785	-0.885125	4.04934e-05	-1.31098	-0.993426
72813218	rs1432639	2.02593e-17	-0.985662	-1.01634	0.000138553	-0.206505	-0.904053	3.93313e-05	-1.32592	-1.0076
72813256	rs1460942	1.96655e-17	-1.03617	-0.995585	0.000133579	-0.271642	-0.875473	3.85095e-05	-1.36851	-0.986129
72813344	rs75078907	5.28709e-17	-2.98711e-10	-1.04277	0.000147989	-2.98711e-10	-1.04467	0.000142984	-2.98711e-10	-1.04281
72814617	rs1460940	3.52891e-17	-0.345382	-1.10166	0.00161169	2.16623	-0.822997	8.63671e-05	-0.443644	-1.10329
72814681	rs141020691	1.77603e-17	-2.13366	-1.58906e-10	5.4727e-05	-2.03945	-1.58906e-10	4.71858e-05	-2.15145	-1.58906e-10
72814783	rs2815749	3.5008e-17	-0.354149	-1.10089	0.00158036	2.14427	-0.820669	8.48e-05	-0.46271	-1.10254
72816147	rs2815748	3.14791e-17	-0.464672	-1.09662	0.00134098	1.96745	-0.808099	7.57662e-05	-0.579525	-1.09837
72817062	rs111519543	7.62003e-17	-0.677253	-1.58906e-10	0.000106663	-1.37214	-1.58906e-10	8.79394e-05	-1.5289	-1.58906e-10
72817099	rs6690399	6.12992e-18	-2.1621	-1.03534	1.73785e-05	-2.13781	-1.04876	1.66631e-05	-2.1748	-1.01754
72817341	rs115782507	1.94758e-17	-2.04145	-1.58906e-10	4.79522e-05	-2.1716	-1.58906e-10	4.61073e-05	-2.17457	-1.58906e-10
72817454	rs17092555	5.25971e-17	-2.98711e-10	-1.04796	0.000147003	-2.98711e-10	-1.05136	0.000131343	-2.98711e-10	-1.12773
72818226	rs17526561	6.17703e-18	-2.16348	-1.0263	1.74837e-05	-2.1402	-1.04034	1.68274e-05	-2.17479	-1.00775
72818834	rs79749494	1.96664e-16	-2.98711e-10	0.27088	0.000534562	-2.98711e-10	0.23964	0.000444105	-2.98711e-10	0.0905164
72818872	rs146822750	1.95433e-17	-2.03799	-1.58906e-10	4.79277e-05	-2.17212	-1.58906e-10	4.61017e-05	-2.17469	-1.58906e-10
72819077	rs140419987	1.95433e-17	-2.03799	-1.58906e-10	4.79277e-05	-2.17212	-1.58906e-10	4.61017e-05	-2.17469	-1.58906e-10
72819360	rs6697541	6.22893e-18	-2.1662	-1.01522	1.73392e-05	-2.15887	-1.02997	1.71181e-05	-2.16962	-0.995785
72819540	rs79688746	1.50159e-16	-2.98711e-10	0.00107493	0.000376446	-2.98711e-10	-0.111033	0.000358697	-2.98711e-10	-0.123065
72819612	rs2012697	2.60342e-17	-0.80145	-0.949757	0.000292031	0.414108	-0.779055	6.37848e-05	-0.919757	-0.930272
72819884	rs2613500	3.8459e-17	-0.287061	-1.07396	0.00204479	2.32873	-0.747486	9.83466e-05	-0.340885	-1.07616
72819888	rs74967575	5.77686e-18	-2.16871	-1.08805	1.64675e-05	-2.14367	-1.09675	1.58035e-05	-2.17473	-1.07059
72820444	rs114096332	1.95775e-17	-2.03624	-1.58906e-10	4.79162e-05	-2.17235	-1.58906e-10	4.60996e-05	-2.17474	-1.58906e-10
72820557	rs115137136	1.95433e-17	-2.03799	-1.58906e-10	4.79277e-05	-2.17212	-1.58906e-10	4.61017e-05	-2.17469	-1.58906e-10
72820709	rs12137749	6.236e-18	-2.16506	-1.01522	1.73139e-05	-2.16033	-1.02997	1.71334e-05	-2.16873	-0.995785
72821126	rs2815747	3.34635e-17	-0.415297	-1.08487	0.00149565	2.0441	-0.77559	8.03876e-05	-0.531824	-1.08686
72821310	rs116155482	1.95775e-17	-2.03624	-1.58906e-10	4.79162e-05	-2.17235	-1.58906e-10	4.60996e-05	-2.17474	-1.58906e-10
72822096	rs12143571	6.14979e-18	-2.16601	-1.02819	1.73739e-05	-2.14474	-1.0421	1.67975e-05	-2.17452	-1.00979
72822479	rs12117438	6.16536e-18	-2.16348	-1.02819	1.74529e-05	-2.1402	-1.0421	1.6793e-05	-2.17479	-1.00979
72822916	rs114340685	1.9792e-17	-2.02534	-1.58906e-10	4.7858e-05	-2.17357	-1.58906e-10	4.60981e-05	-2.17477	-1.58906e-10
72822917	rs137935824	1.9792e-17	-2.02534	-1.58906e-10	4.7858e-05	-2.17357	-1.58906e-10	4.60981e-05	-2.17477	-1.58906e-10
72823570	rs115381238	1.98281e-17	-2.02352	-1.58906e-10	4.78503e-05	-2.17373	-1.58906e-10	4.60997e-05	-2.17474	-1.58906e-10
72823713	rs990871	2.73616e-17	-0.745962	-0.955518	0.000312576	0.490087	-0.787049	6.68549e-05	-0.866689	-0.936329
72824855	rs6661921	2.55955e-17	-0.820325	-0.94788	0.000285294	0.388168	-0.776457	6.27681e-05	-0.937798	-0.928299
72824860	rs6687024	2.60832e-17	-0.80145	-0.94788	0.000292791	0.414108	-0.776457	6.39107e-05	-0.919757	-0.928299
72825872	rs145375378	1.98281e-17	-2.02352	-1.58906e-10	4.78503e-05	-2.17373	-1.58906e-10	4.60997e-05	-2.17474	-1.58906e-10
72826172	rs12143898	6.23369e-18	-2.1662	-1.01445	1.73516e-05	-2.15887	-1.02925	1.71322e-05	-2.16962	-0.994962
72826945	rs78120369	2.83828e-17	-1.66484	-1.58906e-10	5.08628e-05	-2.11268	-1.58906e-10	4.74568e-05	-2.14572	-1.58906e-10
72826949	rs6660464	6.20938e-18	-2.16738	-1.01718	1.73369e-05	-2.15716	-1.03181	1.70665e-05	-2.17053	-0.997902
72827037	rs76611872	1.40474e-16	-0.0655942	-1.58906e-10	0.00623968	2.69688	-1.58906e-10	0.00464993	2.43906	-1.58906e-10
72827496	rs138762872	1.9792e-17	-2.02534	-1.58906e-10	4.7858e-05	-2.17357	-1.58906e-10	4.60981e-05	-2.17477	-1.58906e-10
72827501	rs76455638	1.5427e-16	0.028088	-1.58906e-10	0.000180704	-0.844947	-1.58906e-10	0.000149796	-0.996267	-1.58906e-10
72827776	rs12139531	6.18038e-18	-2.16782	-1.02143	1.72765e-05	-2.15668	-1.03578	1.69818e-05	-2.17092	-1.00248
72827932	rs149585098	1.9792e-17	-2.02534	-1.58906e-10	4.7858e-05	-2.17357	-1.58906e-10	4.60981e-05	-2.17477	-1.58906e-10
72828097	rs144295335	1.9792e-17	-2.02534	-1.58906e-10	4.7858e-05	-2.17357	-1.58906e-10	4.60981e-05	-2.17477	-1.58906e-10
72828183	rs12144335	6.1428e-18	-2.16063	-1.03471	1.74318e-05	-2.13534	-1.04817	1.66757e-05	-2.17474	-1.01685
72828221	rs10889947	3.05563e-17	-0.626246	-0.964802	0.000277188	0.382896	-0.800008	6.15513e-05	-0.939572	-0.946101
72828646	rs148710178	1.9792e-17	-2.02534	-1.58906e-10	4.7858e-05	-2.17357	-1.58906e-10	4.60981e-05	-2.17477	-1.58906e-10
72829015	rs115720372	2.39517e-17	-1.83458	-1.58906e-10	4.80421e-05	-2.16973	-1.58906e-10	4.62623e-05	-2.17122	-1.58906e-10
72829177	rs182591762	4.87424e-17	-2.98711e-10	-1.12407	0.000136555	-2.98711e-10	-1.12508	0.000132162	-2.98711e-10	-1.12151
72829181	rs144622218	1.80016e-17	-2.12016	-1.58906e-10	7.11503e-05	-1.77701	-1.58906e-10	6.61963e-05	-1.81292	-1.58906e-10
72829347	rs11581382	6.13221e-18	-2.15909	-1.03798	1.74232e-05	-2.13279	-1.05122	1.6619e-05	-2.1746	-1.0204
72829530	rs11581403	6.13221e-18	-2.15909	-1.03798	1.74232e-05	-2.13279	-1.05122	1.6619e-05	-2.1746	-1.0204
72829623	rs11588959	6.12275e-18	-2.16063	-1.03798	1.73788e-05	-2.13534	-1.05122	1.66166e-05	-2.17474	-1.0204
72829673	rs114362098	1.97561e-17	-2.02716	-1.58906e-10	4.78661e-05	-2.1734	-1.58906e-10	4.6097e-05	-2.17479	-1.58906e-10
72829680	rs11209950	2.74683e-17	-0.745962	-0.951625	0.00031427	0.490087	-0.781643	6.71292e-05	-0.866689	-0.932236
72829683	rs11581447	6.24078e-18	-2.15669	-1.02282	1.70587e-05	-2.16806	-1.03709	1.71262e-05	-2.16094	-1.00399
72829955	rs151085496	5.09617e-17	-2.98711e-10	-1.07954	0.000143511	-2.98711e-10	-1.0754	0.00013546	-2.98711e-10	-1.09687
72830413	rs141051622	1.72648e-17	-2.16195	-1.58906e-10	6.53366e-05	-1.86226	-1.58906e-10	6.08036e-05	-1.89789	-1.58906e-10
72831388	rs72943001	6.11789e-18	-2.1621	-1.03731	1.73467e-05	-2.13781	-1.05059	1.66277e-05	-2.1748	-1.01967
72833201	rs12123328	6.12438e-18	-2.16948	-1.02887	1.72117e-05	-2.15349	-1.04273	1.68263e-05	-2.17208	-1.01052
72833505	rs74820801	1.93084e-17	-2.05008	-1.58906e-10	4.80244e-05	-2.1701	-1.58906e-10	4.61311e-05	-2.17406	-1.58906e-10
72833582	rs2613508	4.39017e-17	-0.171692	-1.05697	0.00255789	2.51161	-0.706483	0.000112268	-0.2252	-1.05946
72834023	rs60012417	6.13361e-18	-2.16932	-1.02751	1.73359e-05	-2.14756	-1.04147	1.68175e-05	-2.17407	-1.00906
72834503	rs2613507	3.76933e-17	-0.316155	-1.06498	0.00183212	2.19687	-0.72545	9.02184e-05	-0.435975	-1.06734
72834799	rs12117250	6.14557e-18	-2.16738	-1.02751	1.71703e-05	-2.15716	-1.04147	1.68771e-05	-2.17053	-1.00906
72835410	rs2613505	4.33945e-17	-0.194245	-1.04604	0.00230575	2.3828	-0.68145	0.000103426	-0.317997	-1.04869
72835740	rs2613504	3.70816e-17	-0.331993	-1.06551	0.00178587	2.17256	-0.726709	8.88013e-05	-0.451294	-1.06785
72835838	rs78093366	3.62551e-17	-1.42004	-1.58906e-10	4.86917e-05	-2.1563	-1.58906e-10	4.62896e-05	-2.17063	-1.58906e-10
72836456	rs1841499	2.86118e-17	-0.707044	-0.949757	0.000332252	0.54314	-0.779055	6.98137e-05	-0.829441	-0.930272
72836935	rs76564193	1.91479e-17	-2.05843	-1.58906e-10	4.81106e-05	-2.16831	-1.58906e-10	4.61681e-05	-2.17325	-1.58906e-10
72837239	rs7531118	4.41058e-17	-0.0948238	-1.1292	0.00137645	2.31286	-1.12741	0.000264102	0.699771	-1.12898
72837490	rs11209951	2.80062e-17	-0.72657	-0.951625	0.000322696	0.516547	-0.781643	6.83866e-05	-0.848131	-0.932236
72837500	rs11209952	3.11578e-17	-0.602998	-0.968555	0.000382502	0.7102	-0.805275	7.77379e-05	-0.702146	-0.950055
72837777	rs72684612	2.18854e-17	-1.9248	-1.58906e-10	4.91171e-05	-2.1476	-1.58906e-10	4.93805e-05	-2.10599	-1.58906e-10
72838186	rs72945107	6.1681e-18	-2.16372	-1.02751	1.70896e-05	-2.16187	-1.04147	1.69256e-05	-2.16766	-1.00906
72838345	rs112657490	6.17693e-18	-2.16229	-1.02751	1.70647e-05	-2.16333	-1.04147	1.69452e-05	-2.1665	-1.00906
72838406	rs10789336	2.87197e-17	-0.707044	-0.945993	0.000333985	0.54314	-0.773851	7.00904e-05	-0.829441	-0.926317
72838529	rs1993709	3.8907e-17	-0.306543	-1.0429	0.00195665	2.21161	-0.674423	9.30622e-05	-0.426678	-1.0456
72838561	rs4322186	6.18535e-18	-2.16229	-1.02615	1.70865e-05	-2.16333	-1.04019	1.69702e-05	-2.1665	-1.00758
72839774	rs2613503	4.02312e-17	-0.273075	-1.0429	0.00205945	2.26281	-0.674423	9.61247e-05	-0.3943	-1.0456
72839905	rs1903376	6.19299e-18	-2.16229	-1.02491	1.71062e-05	-2.16333	-1.03904	1.69928e-05	-2.1665	-1.00625
72840051	rs1903374	6.19299e-18	-2.16229	-1.02491	1.71062e-05	-2.16333	-1.03904	1.69928e-05	-2.1665	-1.00625
72841201	rs79547900	6.20154e-18	-2.16229	-1.02353	1.71283e-05	-2.16333	-1.03775	1.70182e-05	-2.1665	-1.00476
72841527	rs75611805	2.80311e-16	-2.98711e-10	0.62528	0.000788817	-2.98711e-10	0.628726	0.000699485	-2.98711e-10	0.5448
72842570	rs150174526	1.92447e-17	-2.05339	-1.58906e-10	4.80565e-05	-2.16943	-1.58906e-10	4.6144e-05	-2.17378	-1.58906e-10
72842892	rs72684614	8.95859e-18	-2.1256	-0.692405	5.99713e-05	-1.25173	-0.696213	4.49127e-05	-1.42776	-0.773061
72843433	rs72684616	1.37008e-16	-0.0905769	-1.58906e-10	0.00018378	-0.828067	-1.58906e-10	0.000200054	-0.706958	-1.58906e-10
72843790	rs72684617	1.13176e-16	-0.281678	-1.58906e-10	0.000157752	-0.980781	-1.58906e-10	0.000170537	-0.866593	-1.58906e-10
72843946	rs12120564	6.10108e-18	-2.1649	-1.03726	1.74027e-05	-2.13464	-1.05055	1.66324e-05	-2.17457	-1.01962
72844293	rs12131707	5.84358e-18	-2.14256	-1.10271	1.73972e-05	-2.07528	-1.11022	1.54832e-05	-2.17361	-1.09218
72844514	rs2999987	6.22888e-18	-2.14922	-1.03221	1.69051e-05	-2.16835	-1.04584	1.69365e-05	-2.16193	-1.01414
72844557	rs115714540	1.66646e-16	0.105254	-1.58906e-10	5.31936e-05	-2.06787	-1.58906e-10	5.65986e-05	-1.96956	-1.58906e-10
72844743	rs111811461	1.74207e-17	-2.15296	-1.58906e-10	5.47419e-05	-2.03918	-1.58906e-10	4.7902e-05	-2.13639	-1.58906e-10
72845176	rs72945111	5.90913e-18	-2.16984	-1.06428	1.71059e-05	-2.12632	-1.07606	1.61506e-05	-2.17251	-1.05107
72845264	rs72945113	5.90722e-18	-2.1715	-1.06295	1.71975e-05	-2.12045	-1.07659	1.60822e-05	-2.17111	-1.05672
72845271	rs72684618	1.45434e-16	-0.0308967	-1.58906e-10	0.000192828	-0.780012	-1.58906e-10	0.000210343	-0.656806	-1.58906e-10
72845658	rs2815783	1.70705e-17	-2.17327	-1.58906e-10	5.63838e-05	-2.00963	-1.58906e-10	5.30006e-05	-2.03524	-1.58906e-10
72845917	rs1841496	1.70713e-17	-2.17322	-1.58906e-10	5.36793e-05	-2.05878	-1.58906e-10	5.05539e-05	-2.0825	-1.58906e-10
72846190	rs1599339	8.2583e-17	0.141558	-0.738373	0.00972521	3.18289	-0.042224	0.000183009	-0.0270413	-0.768969
72846235	rs1599338	1.7152e-17	-2.16851	-1.58906e-10	5.23336e-05	-2.08417	-1.58906e-10	4.94304e-05	-2.10498	-1.58906e-10
72846382	rs12122822	1.71214e-17	-1.0904	-1.07989	2.03895e-05	-1.93705	-1.08974	1.7492e-05	-2.0692	-1.0746
72846460	rs1599337	7.00637e-17	-0.00310629	-0.758107	0.00841903	3.07156	-0.0751226	0.000169297	-0.0859678	-0.787918
72846483	rs1599336	1.71005e-17	-2.17151	-1.58906e-10	5.30557e-05	-2.07047	-1.58906e-10	5.00314e-05	-2.09289	-1.58906e-10
72846614	rs114030522	3.1922e-17	-1.54733	-1.58906e-10	4.79083e-05	-2.17252	-1.58906e-10	5.10186e-05	-2.07335	-1.58906e-10
72847258	rs114668802	1.71005e-17	-2.17151	-1.58906e-10	5.30557e-05	-2.07047	-1.58906e-10	5.00314e-05	-2.09289	-1.58906e-10
72847620	rs1599335	6.71706e-18	-2.17001	-0.93596	8.53415e-05	-0.881517	-0.71363	2.61404e-05	-1.80293	-0.939133
72848682	rs2815781	6.91143e-18	-2.17449	-0.902951	9.8932e-05	-0.781146	-0.66623	2.80886e-05	-1.7638	-0.906377
72849014	rs146122624	1.70796e-17	-2.17274	-1.58906e-10	5.34727e-05	-2.06264	-1.58906e-10	5.03806e-05	-2.08594	-1.58906e-10
72849025	rs2815780	1.70768e-17	-2.1729	-1.58906e-10	5.35372e-05	-2.06143	-1.58906e-10	5.04346e-05	-2.08487	-1.58906e-10
72849074	rs1841494	1.70801e-17	-2.17271	-1.58906e-10	5.3461e-05	-2.06286	-1.58906e-10	5.03707e-05	-2.08613	-1.58906e-10
72849078	rs113348402	6.14788e-18	-2.11228	-1.08224	2.32826e-05	-1.80254	-1.09156	1.96853e-05	-1.91913	-1.10654
72849086	rs1841493	7.07789e-18	-2.13605	-0.917596	0.000119064	-0.575018	-0.687126	3.16142e-05	-1.63102	-0.920913
72849531	rs72945117	1.74875e-17	-1.07939	-1.06974	2.1751e-05	-1.88167	-1.08048	1.82502e-05	-2.03737	-1.064
72849858	rs2613481	1.70477e-17	-2.1746	-1.58906e-10	5.46541e-05	-2.04078	-1.58906e-10	5.13756e-05	-2.06638	-1.58906e-10
72850392	rs2613480	6.94732e-18	-2.17382	-0.898442	0.00010392	-0.738354	-0.659836	2.89644e-05	-1.73758	-0.901901
72850425	rs2815778	6.93523e-18	-2.17326	-0.900749	0.000105587	-0.719172	-0.663105	2.92064e-05	-1.72696	-0.904191
72850661	rs2815777	1.70443e-17	-2.17481	-1.58906e-10	5.80234e-05	-1.98096	-1.58906e-10	5.49107e-05	-1.99984	-1.58906e-10
72850986	rs113742654	1.70454e-17	-2.17474	-1.58906e-10	5.48919e-05	-2.03644	-1.58906e-10	5.15767e-05	-2.06247	-1.58906e-10
72851003	rs2613479	1.70576e-17	-2.17402	-1.58906e-10	5.41182e-05	-2.05064	-1.58906e-10	5.09232e-05	-2.07523	-1.58906e-10
72851105	rs116371221	1.70454e-17	-2.17474	-1.58906e-10	5.48919e-05	-2.03644	-1.58906e-10	5.15767e-05	-2.06247	-1.58906e-10
72851178	rs145181282	1.70449e-17	-2.17477	-1.58906e-10	5.49722e-05	-2.03498	-1.58906e-10	5.16447e-05	-2.06116	-1.58906e-10
72852383	rs12562576	5.62961e-18	-2.14756	-1.13502	1.63525e-05	-2.11575	-1.13168	1.5178e-05	-2.14985	-1.13585
72852773	rs1961767	6.79918e-18	-2.16175	-0.932068	9.62569e-05	-0.766805	-0.707983	2.80139e-05	-1.73757	-0.935272
72852824	rs116011317	1.7046e-17	-2.1747	-1.58906e-10	5.48147e-05	-2.03785	-1.58906e-10	5.15114e-05	-2.06374	-1.58906e-10
72852995	rs1072882	6.78592e-18	-2.16175	-0.934021	9.59847e-05	-0.766805	-0.710814	2.79596e-05	-1.73757	-0.937209
72853409	rs2815775	9.20994e-17	0.123807	-0.611557	0.0116148	3.15588	0.162352	0.000203288	-0.0441328	-0.646787
72856106	rs144326826	6.65826e-17	-2.98711e-10	-0.812176	0.000185185	-2.98711e-10	-0.820452	0.000186343	-2.98711e-10	-0.777954
72856559	rs145137300	2.41106e-17	-1.82797	-1.58906e-10	4.93869e-05	-2.14212	-1.58906e-10	4.71806e-05	-2.15156	-1.58906e-10
72856585	rs9724659	5.87325e-17	-0.937626	-1.58906e-10	7.76031e-05	-1.6902	-1.58906e-10	6.72639e-05	-1.79692	-1.58906e-10
72856867	rs140643319	1.70457e-17	-2.17472	-1.58906e-10	5.56349e-05	-2.023	-1.58906e-10	5.2207e-05	-2.05033	-1.58906e-10
72857628	rs112424847	1.71104e-17	-1.08879	-1.08214	2.13737e-05	-1.88787	-1.09178	1.78885e-05	-2.04443	-1.07695
72857649	rs147382140	3.93823e-16	-2.98711e-10	0.965282	0.0012197	-2.98711e-10	1.06456	0.00126914	-2.98711e-10	1.14055
72858027	rs114479776	2.86837e-16	0.648297	-1.58906e-10	0.00021404	-0.675645	-1.58906e-10	0.000156975	-0.949458	-1.58906e-10
72858214	rs113658001	6.20106e-17	-0.883314	-1.58906e-10	8.03039e-05	-1.65599	-1.58906e-10	6.93316e-05	-1.76664	-1.58906e-10
72858467	rs974250	1.71352e-17	-2.16948	-1.58906e-10	5.76592e-05	-1.98726	-1.58906e-10	5.31931e-05	-2.03161	-1.58906e-10
72858507	rs148688922	8.01392e-17	-2.98711e-10	-0.626855	0.000223611	-2.98711e-10	-0.631901	0.000199585	-2.98711e-10	-0.709302
72859306	rs115867144	6.09602e-17	-0.900398	-1.58906e-10	7.94407e-05	-1.6668	-1.58906e-10	6.86707e-05	-1.77622	-1.58906e-10
72859347	rs12128877	1.73616e-17	-1.04976	-1.1066	2.13278e-05	-1.86764	-1.11416	1.77002e-05	-2.03068	-1.10129
72859448	rs114116549	1.70492e-17	-2.17452	-1.58906e-10	5.59793e-05	-2.01683	-1.58906e-10	5.24998e-05	-2.04473	-1.58906e-10
72859940	rs79073735	2.75214e-17	-1.69565	-1.58906e-10	0.0001285	-1.18588	-1.58906e-10	0.000118652	-1.22935	-1.58906e-10
72860566	rs115373964	1.70492e-17	-2.17452	-1.58906e-10	5.59793e-05	-2.01683	-1.58906e-10	5.24998e-05	-2.04473	-1.58906e-10
72860688	rs1350765	1.70532e-17	-2.17428	-1.58906e-10	5.62444e-05	-2.0121	-1.58906e-10	5.27256e-05	-2.04044	-1.58906e-10
72861361	rs143835771	6.10432e-17	-0.899038	-1.58906e-10	7.9509e-05	-1.66594	-1.58906e-10	6.87229e-05	-1.77546	-1.58906e-10
72861567	rs1460939	1.07487e-16	0.313187	-0.646436	0.0146362	3.44232	0.107125	0.000235905	0.138337	-0.680453
72861712	rs192683824	5.87868e-17	-2.98711e-10	-0.936703	0.000166643	-2.98711e-10	-0.925957	0.000164826	-2.98711e-10	-0.900655
72861847	rs12123766	1.64677e-17	-1.10208	-1.10714	2.07491e-05	-1.89468	-1.11462	1.73686e-05	-2.04901	-1.10187
72862035	rs1460938	1.70625e-17	-2.17374	-1.58906e-10	5.66973e-05	-2.00408	-1.58906e-10	5.31117e-05	-2.03315	-1.58906e-10
72862279	rs114840868	5.34209e-17	-1.03242	-1.58906e-10	5.19152e-05	-2.0922	-1.58906e-10	5.20578e-05	-2.05319	-1.58906e-10
72862968	rs77229572	1.79864e-16	-2.98711e-10	0.181581	0.000490854	-2.98711e-10	0.154339	0.000418947	-2.98711e-10	0.0322005
72863102	rs1824530	6.68242e-18	-2.15563	-0.955513	9.85735e-05	-0.708731	-0.742275	2.82775e-05	-1.70495	-0.958526
72863137	rs12409327	3.07702e-16	0.718513	-1.58906e-10	0.00025709	-0.492381	-1.58906e-10	0.000186247	-0.778468	-1.58906e-10
72863759	rs140075591	6.04757e-17	-2.98711e-10	-0.908378	0.000168977	-2.98711e-10	-0.912046	0.000157654	-2.98711e-10	-0.945142
72863898	rs116110330	6.66983e-17	-0.810439	-1.58906e-10	0.000102661	-1.41038	-1.58906e-10	8.44717e-05	-1.56913	-1.58906e-10
72863906	rs4650133	6.7042e-18	-2.14859	-0.959297	0.000103801	-0.651459	-0.747874	2.91069e-05	-1.67229	-0.962278
72865045	rs1903372	6.63911e-18	-2.1622	-0.955445	0.000116945	-0.537931	-0.742175	3.06618e-05	-1.62407	-0.958459
72865128	rs7551291	6.04649e-17	-0.908556	-1.58906e-10	9.54351e-05	-1.48336	-1.58906e-10	7.91745e-05	-1.63389	-1.58906e-10
72866574	rs1599334	6.6494e-18	-2.14584	-0.970254	9.78468e-05	-0.694205	-0.764201	2.81031e-05	-1.69652	-0.973141
72866847	rs2815767	6.68213e-18	-2.1539	-0.957285	0.000126808	-0.454238	-0.744894	3.21424e-05	-1.57508	-0.960283
72866971	rs2613473	6.62751e-18	-2.16394	-0.955445	0.000114561	-0.558523	-0.742175	3.02985e-05	-1.63598	-0.958459
72867109	rs112188545	6.57834e-17	-0.824251	-1.58906e-10	0.000101606	-1.42071	-1.58906e-10	8.36989e-05	-1.57832	-1.58906e-10
72867555	rs78086129	1.70444e-17	-2.1748	-1.58906e-10	5.53822e-05	-2.02755	-1.58906e-10	5.19924e-05	-2.05445	-1.58906e-10
72867572	rs111643139	2.35221e-17	-1.85268	-1.58906e-10	0.000141216	-1.09152	-1.58906e-10	0.000161547	-0.920748	-1.58906e-10
72868517	rs61402340	8.97899e-17	-2.98711e-10	-0.513147	0.000247182	-2.98711e-10	-0.531681	0.000214549	-2.98711e-10	-0.637005
72868973	rs141022099	1.70442e-17	-2.17481	-1.58906e-10	5.53005e-05	-2.02903	-1.58906e-10	5.1923e-05	-2.05578	-1.58906e-10
72869183	rs140559059	1.70444e-17	-2.1748	-1.58906e-10	5.53833e-05	-2.02753	-1.58906e-10	5.19933e-05	-2.05443	-1.58906e-10
72869631	rs145514771	2.69567e-16	0.586197	-1.58906e-10	0.000337627	-0.219866	-1.58906e-10	0.000259794	-0.445656	-1.58906e-10
72869695	rs1460937	6.02345e-17	-0.912374	-1.58906e-10	7.88431e-05	-1.67435	-1.58906e-10	6.82131e-05	-1.78291	-1.58906e-10
72870451	rs145238898	1.70451e-17	-2.17476	-1.58906e-10	5.55501e-05	-2.02452	-1.58906e-10	5.21349e-05	-2.05171	-1.58906e-10
72870881	rs290697	8.44918e-18	-1.94072	-0.935832	0.000274077	0.285785	-0.714184	4.67957e-05	-1.21715	-0.942602
72871144	rs111993682	1.81098e-15	2.491	-1.58906e-10	0.00298696	1.9602	-1.58906e-10	0.000803732	0.683722	-1.58906e-10
72871160	rs11209960	6.66669e-18	-2.14859	-0.964908	0.000102939	-0.651459	-0.756214	2.89454e-05	-1.67229	-0.967842
72871640	rs1460936	8.10017e-17	-2.98711e-10	-0.616149	0.000245778	-2.98711e-10	-0.537381	0.000225924	-2.98711e-10	-0.585346
72871716	rs115781967	1.70471e-17	-2.17464	-1.58906e-10	5.58062e-05	-2.01992	-1.58906e-10	5.23526e-05	-2.04754	-1.58906e-10
72872404	rs77447766	6.20919e-17	-0.882004	-1.58906e-10	8.03706e-05	-1.65516	-1.58906e-10	6.93827e-05	-1.76591	-1.58906e-10
72872889	rs76827956	5.50213e-17	-1.0029	-1.58906e-10	7.45215e-05	-1.73072	-1.58906e-10	6.49063e-05	-1.8326	-1.58906e-10
72874073	rs138648158	1.70471e-17	-2.17464	-1.58906e-10	5.58062e-05	-2.01992	-1.58906e-10	5.23526e-05	-2.04754	-1.58906e-10
72874257	rs1838662	6.64363e-18	-2.14859	-0.968373	0.000102408	-0.651459	-0.761385	2.88462e-05	-1.67229	-0.971276
72874258	rs12406365	4.01509e-16	0.98461	-1.58906e-10	0.000447539	0.0619553	-1.58906e-10	0.000297828	-0.309027	-1.58906e-10
72874380	rs143550351	1.70481e-17	-2.17458	-1.58906e-10	5.58927e-05	-2.01837	-1.58906e-10	5.24261e-05	-2.04614	-1.58906e-10
72874456	rs2590943	1.11592e-16	0.352627	-0.648401	0.01548	3.5015	0.103993	0.000244586	0.176372	-0.682348
72875061	rs12139940	1.65446e-17	-1.10208	-1.10247	2.08459e-05	-1.89468	-1.10997	1.74297e-05	-2.04901	-1.09836
72875201	rs10789338	6.49917e-18	-2.15114	-0.987805	9.74887e-05	-0.671334	-0.790738	2.79756e-05	-1.68368	-0.990535
72875646	rs11209961	6.48246e-18	-2.14859	-0.992931	9.86682e-05	-0.651459	-0.798586	2.81527e-05	-1.67229	-0.995612
72875837	rs17092643	6.05767e-17	-0.906708	-1.58906e-10	7.91251e-05	-1.67078	-1.58906e-10	6.8429e-05	-1.77975	-1.58906e-10
72876286	rs290703	8.1714e-18	-1.97019	-0.939793	0.000220503	0.0733112	-0.719209	4.25023e-05	-1.31305	-0.942935
72876346	rs290702	8.05087e-18	-1.9773	-0.947537	0.000212907	0.0495798	-0.730534	4.15629e-05	-1.32772	-0.950617
72876572	rs144329453	4.1922e-17	-1.27481	-1.58906e-10	6.92251e-05	-1.80444	-1.58906e-10	4.84126e-05	-2.12578	-1.58906e-10
72877798	rs115771589	1.70841e-17	-2.17247	-1.58906e-10	5.74482e-05	-1.99092	-1.58906e-10	5.37533e-05	-2.02114	-1.58906e-10
72877899	rs17092655	6.29168e-17	-0.868806	-1.58906e-10	9.82879e-05	-1.45391	-1.58906e-10	8.12671e-05	-1.6078	-1.58906e-10
72878330	rs185261849	1.70672e-17	-2.17346	-1.58906e-10	5.68858e-05	-2.00076	-1.58906e-10	5.32726e-05	-2.03012	-1.58906e-10
72878664	rs72684636	1.77467e-17	-2.13442	-1.58906e-10	5.04614e-05	-2.1206	-1.58906e-10	4.78692e-05	-2.13707	-1.58906e-10
72879614	rs17092663	1.70911e-17	-2.17206	-1.58906e-10	5.76482e-05	-1.98745	-1.58906e-10	5.39243e-05	-2.01796	-1.58906e-10
72879781	rs77052064	1.70492e-17	-2.17452	-1.58906e-10	5.59797e-05	-2.01682	-1.58906e-10	5.25002e-05	-2.04473	-1.58906e-10
72880148	rs115781252	1.70875e-17	-2.17227	-1.58906e-10	5.75452e-05	-1.98924	-1.58906e-10	5.38362e-05	-2.0196	-1.58906e-10
72880428	rs17092672	1.70911e-17	-2.17206	-1.58906e-10	5.76482e-05	-1.98745	-1.58906e-10	5.39243e-05	-2.01796	-1.58906e-10
72881705	rs114944569	1.70442e-17	-2.17481	-1.58906e-10	5.52197e-05	-2.03049	-1.58906e-10	5.18545e-05	-2.0571	-1.58906e-10
72881721	rs112840433	5.95209e-17	-0.924292	-1.58906e-10	7.82545e-05	-1.68184	-1.58906e-10	6.77625e-05	-1.78953	-1.58906e-10
72881724	rs142150714	1.7102e-17	-2.17142	-1.58906e-10	5.7939e-05	-1.98242	-1.58906e-10	5.41734e-05	-2.01335	-1.58906e-10
72882343	rs7532281	6.62999e-18	-2.15114	-0.967877	0.000100467	-0.671334	-0.760644	2.85336e-05	-1.68368	-0.970785
72882463	rs115335794	3.08831e-17	-1.58041	-1.58906e-10	5.45615e-05	-2.04248	-1.58906e-10	5.08036e-05	-2.07758	-1.58906e-10
72883303	rs11209963	1.09462e-16	0.313187	-0.628225	0.0150657	3.44232	0.136047	0.000240087	0.138337	-0.66288
72884606	rs76696481	1.70984e-17	-2.17163	-1.58906e-10	5.78457e-05	-1.98403	-1.58906e-10	5.40935e-05	-2.01483	-1.58906e-10
72884712	rs10789339	6.81089e-18	-2.14859	-0.943508	0.000106242	-0.651459	-0.724633	2.95663e-05	-1.67229	-0.94662
72885087	rs11209964	6.88227e-18	-2.14591	-0.935764	0.000109619	-0.631452	-0.713345	3.01394e-05	-1.66077	-0.938938
72885098	rs2797110	1.7102e-17	-2.17142	-1.58906e-10	5.79402e-05	-1.9824	-1.58906e-10	5.41744e-05	-2.01334	-1.58906e-10
72885281	rs2590942	1.15671e-16	0.373994	-0.633868	0.0163571	3.5335	0.127107	0.000253205	0.196982	-0.668326
72885969	rs7549534	6.83793e-18	-2.14859	-0.939547	0.000106858	-0.651459	-0.71885	2.96827e-05	-1.67229	-0.942691
72886559	rs6673910	6.84355e-18	-2.14591	-0.941406	0.000108722	-0.631452	-0.721562	2.99712e-05	-1.66077	-0.944535
72887188	rs2492971	1.13261e-16	0.352947	-0.633868	0.0158495	3.50198	0.127107	0.000248116	0.176681	-0.668326
72887362	rs141356028	2.33411e-16	0.442183	-1.58906e-10	0.000226921	-0.617207	-1.58906e-10	0.000208974	-0.663334	-1.58906e-10
72887660	rs112265677	1.70603e-17	-2.17386	-1.58906e-10	5.66033e-05	-2.00574	-1.58906e-10	5.30315e-05	-2.03466	-1.58906e-10
72887750	rs10889950	6.79743e-18	-2.14692	-0.947154	0.000106457	-0.644095	-0.729972	2.95448e-05	-1.6694	-0.950237
72887886	rs10889951	6.80458e-18	-2.14591	-0.947116	0.000107817	-0.631452	-0.729917	2.98019e-05	-1.66077	-0.950199
72888220	rs118003659	5.27831e-17	-2.98711e-10	-1.04443	0.000146959	-2.98711e-10	-1.05165	0.000136336	-2.98711e-10	-1.09042
72888225	rs113554795	1.70696e-17	-2.17332	-1.58906e-10	5.69728e-05	-1.99923	-1.58906e-10	5.33469e-05	-2.02873	-1.58906e-10
72888380	rs2590938	1.70532e-17	-2.17428	-1.58906e-10	5.62455e-05	-2.01208	-1.58906e-10	5.27265e-05	-2.04043	-1.58906e-10
72888654	rs4649955	1.32996e-16	0.352947	-0.47325	0.0203154	3.50198	0.375346	0.00028983	0.176681	-0.51293
72889713	rs7551803	8.75455e-17	-0.538461	-1.58906e-10	0.000126056	-1.20508	-1.58906e-10	0.000101129	-1.38914	-1.58906e-10
72889878	rs2815766	1.14396e-16	0.352947	-0.623904	0.0161016	3.50198	0.142882	0.000250514	0.176681	-0.658709
72890063	rs144474339	2.8904e-17	-1.64664	-1.58906e-10	6.69194e-05	-1.83832	-1.58906e-10	6.00391e-05	-1.91055	-1.58906e-10
72890466	rs112656716	1.70532e-17	-2.17428	-1.58906e-10	5.62444e-05	-2.0121	-1.58906e-10	5.27256e-05	-2.04044	-1.58906e-10
72890548	rs10889952	7.10092e-18	-2.15114	-0.899256	0.000124592	-0.671334	-0.545426	3.13923e-05	-1.68368	-0.875303
72890956	rs111644709	6.015e-17	-0.913778	-1.58906e-10	7.87735e-05	-1.67523	-1.58906e-10	6.81598e-05	-1.78369	-1.58906e-10
72891435	rs2797104	1.12558e-16	0.333887	-0.621038	0.0157189	3.4734	0.147409	0.000246633	0.158299	-0.655942
72891446	rs111260506	5.6256e-17	-0.980706	-1.58906e-10	7.55496e-05	-1.71702	-1.58906e-10	6.56926e-05	-1.82056	-1.58906e-10
72891703	rs75694800	7.21138e-18	-2.14859	-0.88637	0.000129694	-0.651459	-0.525171	3.21838e-05	-1.67229	-0.86179
72892208	rs145854761	2.63835e-16	0.564704	-1.58906e-10	0.000201425	-0.73639	-1.58906e-10	0.000148596	-1.00432	-1.58906e-10
72893387	rs116640468	3.50786e-17	-1.45303	-1.58906e-10	4.81144e-05	-2.16823	-1.58906e-10	4.6098e-05	-2.17477	-1.58906e-10
72893648	rs6424469	6.98927e-18	-2.14859	-0.917655	0.000123426	-0.651459	-0.574706	3.11441e-05	-1.67229	-0.89463
72893683	rs6424470	6.98927e-18	-2.14859	-0.917655	0.000123426	-0.651459	-0.574706	3.11441e-05	-1.67229	-0.89463
72893883	rs12140682	1.54764e-17	-1.16341	-1.10789	1.93263e-05	-1.97143	-1.10891	1.68542e-05	-2.09395	-1.08699
72893885	rs12125828	1.54764e-17	-1.16341	-1.10789	1.93263e-05	-1.97143	-1.10891	1.68542e-05	-2.09395	-1.08699
72895370	rs139579066	2.06019e-16	-0.304903	0.622252	0.000225257	-1.26787	0.643299	0.00025682	-1.19145	0.734282
72895551	rs2166314	7.04769e-18	-2.15563	-0.902294	0.000119444	-0.708731	-0.550231	3.06337e-05	-1.70495	-0.878492
72895625	rs118172761	2.60738e-16	-2.98711e-10	0.552896	0.000711992	-2.98711e-10	0.526259	0.000842398	-2.98711e-10	0.730709
72895762	rs12405127	1.58785e-17	-1.13797	-1.10769	1.95537e-05	-1.95993	-1.10871	1.69824e-05	-2.08665	-1.08672
72896151	rs116152102	2.83818e-17	-1.66487	-1.58906e-10	5.29526e-05	-2.07241	-1.58906e-10	4.88637e-05	-2.11651	-1.58906e-10
72896317	rs79499349	3.81651e-17	-0.233134	-1.13556	4.66523e-05	-1.06472	-1.13437	4.75942e-05	-1.00709	-1.13574
72896381	rs72945146	1.60673e-17	-1.12512	-1.10871	1.96491e-05	-1.95407	-1.10971	1.70235e-05	-2.08287	-1.08807
72896519	rs111910691	6.48858e-17	-0.83799	-1.58906e-10	0.000100569	-1.43097	-1.58906e-10	8.29391e-05	-1.58744	-1.58906e-10
72896654	rs2422221	6.93501e-18	-2.15563	-0.918411	0.000116415	-0.708731	-0.57592	3.01194e-05	-1.70495	-0.895425
72896673	rs188825491	1.40273e-16	-2.98711e-10	-0.0670254	0.000401089	-2.98711e-10	-0.0476255	0.000409281	-2.98711e-10	0.00885755
72897106	rs980243	6.98789e-18	-2.15114	-0.915301	0.000121454	-0.671334	-0.570936	3.08677e-05	-1.68368	-0.892155
72897445	rs117159659	5.72204e-17	-2.98711e-10	-0.96371	0.000159248	-2.98711e-10	-0.971346	0.000153196	-2.98711e-10	-0.973826
72897477	rs112590630	6.015e-17	-0.913778	-1.58906e-10	7.87735e-05	-1.67523	-1.58906e-10	6.81598e-05	-1.78369	-1.58906e-10
72897687	rs12143162	3.99789e-17	-0.203862	-1.1184	2.78527e-05	-1.59567	-1.11921	2.10683e-05	-1.85649	-1.10128
72897742	rs112698639	4.24102e-17	-1.26323	-1.58906e-10	5.66309e-05	-2.00525	-1.58906e-10	4.61438e-05	-2.17378	-1.58906e-10
72897958	rs78199870	5.94353e-17	-0.925731	-1.58906e-10	7.81838e-05	-1.68275	-1.58906e-10	6.77084e-05	-1.79033	-1.58906e-10
72897985	rs1445582	6.96583e-18	-2.15563	-0.913978	0.000117244	-0.708731	-0.568819	3.02601e-05	-1.70495	-0.890765
72899059	rs782257	1.24211e-16	0.393202	-0.581836	0.0182682	3.56223	0.208884	0.000271236	0.215512	-0.618068
72899299	rs113837642	8.31635e-17	-0.589811	-1.58906e-10	0.000450557	0.0686761	-1.58906e-10	0.00034361	-0.166035	-1.58906e-10
72899359	rs1445581	7.0623e-18	-2.15114	-0.904709	0.000123522	-0.671334	-0.554059	3.12131e-05	-1.68368	-0.881028
72899477	rs12404629	1.56968e-17	-1.13797	-1.11919	1.93346e-05	-1.95993	-1.11998	1.67183e-05	-2.08665	-1.1024
72900244	rs78192094	1.81772e-16	-2.98711e-10	0.192136	0.000508101	-2.98711e-10	0.188871	0.000423264	-2.98711e-10	0.042452
72900479	rs112054323	1.70565e-17	-2.17409	-1.58906e-10	5.64221e-05	-2.00895	-1.58906e-10	5.2877e-05	-2.03758	-1.58906e-10
72900965	rs111912888	1.70583e-17	-2.17398	-1.58906e-10	5.65124e-05	-2.00735	-1.58906e-10	5.2954e-05	-2.03612	-1.58906e-10
72901141	rs992956	1.24211e-16	0.393202	-0.581836	0.0182682	3.56223	0.208884	0.000271236	0.215512	-0.618068
72901383	rs114086144	4.59362e-17	-1.18337	-1.58906e-10	8.08528e-05	-1.64918	-1.58906e-10	8.04962e-05	-1.61733	-1.58906e-10
72901515	rs1373914	1.21667e-16	0.373994	-0.583328	0.0177097	3.5335	0.20656	0.000265872	0.196982	-0.61951
72901573	rs1373913	7.21125e-18	-2.14773	-0.887243	0.000131064	-0.639586	-0.526536	3.22372e-05	-1.66972	-0.862705
72901576	rs112008066	1.70565e-17	-2.17409	-1.58906e-10	5.64221e-05	-2.00895	-1.58906e-10	5.2877e-05	-2.03758	-1.58906e-10
72901752	rs6424471	7.23503e-18	-2.14773	-0.88395	0.000131741	-0.639586	-0.521388	3.23486e-05	-1.66972	-0.859254
72902623	rs1084441	7.10093e-18	-2.15783	-0.892565	0.000151751	-0.484681	-0.534884	3.44502e-05	-1.59774	-0.868285
72902776	rs1084440	7.11755e-18	-2.15549	-0.892565	0.000155229	-0.462025	-0.534884	3.49104e-05	-1.58447	-0.868285
72902919	rs1084439	7.22081e-18	-2.15549	-0.878162	0.000158764	-0.462025	-0.512367	3.54414e-05	-1.58447	-0.85319
72902925	rs141631092	2.70225e-16	0.588634	-1.58906e-10	0.000204951	-0.719036	-1.58906e-10	0.000150941	-0.988656	-1.58906e-10
72902974	rs1596762	7.14311e-18	-2.15033	-0.894143	0.000127091	-0.65954	-0.537365	3.16415e-05	-1.68114	-0.869939
72903039	rs7531708	6.49725e-18	-2.06396	-1.07528	2.11963e-05	-1.89899	-1.08899	1.82555e-05	-1.99585	-1.10523
72903067	rs117926807	1.79896e-16	-2.98711e-10	0.18176	0.000502863	-2.98711e-10	0.178509	0.000419148	-2.98711e-10	0.0326798
72903118	rs7531797	7.16166e-18	-2.14773	-0.894143	0.000129652	-0.639586	-0.537365	3.20048e-05	-1.66972	-0.869939
72904013	rs113468304	1.70446e-17	-2.17479	-1.58906e-10	5.50531e-05	-2.03351	-1.58906e-10	5.17133e-05	-2.05983	-1.58906e-10
72904244	rs12035943	7.13763e-18	-2.15279	-0.892448	0.000124929	-0.679362	-0.534701	3.1342e-05	-1.69242	-0.868162
72904288	rs12724444	1.79798e-17	-2.12137	-1.58906e-10	0.000119074	-1.26206	-1.58906e-10	9.01707e-05	-1.50384	-1.58906e-10
72905881	rs7524249	3.59073e-17	-0.308505	-1.12117	2.61337e-05	-1.65667	-1.12191	2.00728e-05	-1.90095	-1.10523
72906385	rs782240	1.26839e-16	0.373994	-0.541692	0.0188892	3.5335	0.271035	0.000276799	0.196982	-0.579234
72906443	rs1822977	6.99835e-18	-2.15033	-0.914617	0.00012303	-0.65954	-0.56984	3.09686e-05	-1.68114	-0.891436
72906742	rs12133881	1.56428e-17	-1.14166	-1.11895	1.9239e-05	-1.96513	-1.11974	1.66722e-05	-2.08975	-1.10205
72906786	rs2121056	7.0469e-18	-2.15279	-0.905242	0.00012243	-0.679362	-0.554904	3.09241e-05	-1.69242	-0.881587
72908137	rs782239	7.22783e-18	-2.16344	-0.869239	0.000148052	-0.545715	-0.49853	3.40735e-05	-1.63317	-0.843849
72908144	rs111616364	1.70517e-17	-2.17437	-1.58906e-10	5.61546e-05	-2.0137	-1.58906e-10	5.26491e-05	-2.04189	-1.58906e-10
72908616	rs112397929	1.70454e-17	-2.17474	-1.58906e-10	5.48919e-05	-2.03644	-1.58906e-10	5.15767e-05	-2.06247	-1.58906e-10
72909011	rs7534013	7.10705e-18	-2.15407	-0.895459	0.00011415	-0.764857	-0.539438	2.99308e-05	-1.73534	-0.87132
72909435	rs4649956	7.04804e-18	-2.15919	-0.898678	0.000116886	-0.736095	-0.544513	3.01577e-05	-1.72441	-0.874697
72909893	rs17092708	6.47535e-17	-0.840032	-1.58906e-10	0.000100416	-1.43249	-1.58906e-10	8.2827e-05	-1.58879	-1.58906e-10
72910012	rs150572455	5.30929e-17	-2.98711e-10	-1.03858	0.000151446	-2.98711e-10	-1.02158	0.000146781	-2.98711e-10	-1.0166
72910098	rs12026130	6.99907e-18	-2.16297	-0.901875	0.000111907	-0.774574	-0.549568	2.94199e-05	-1.74582	-0.878053
72910182	rs10889955	7.04385e-18	-2.15659	-0.901875	0.000125853	-0.657123	-0.549568	3.14496e-05	-1.67911	-0.878053
72911063	rs17092723	6.33254e-17	-0.862333	-1.58906e-10	9.87619e-05	-1.4491	-1.58906e-10	8.16147e-05	-1.60353	-1.58906e-10
72911317	rs11209968	6.93772e-18	-2.15919	-0.914454	0.000113992	-0.736095	-0.56958	2.96622e-05	-1.72441	-0.891265
72911391	rs116354540	5.56675e-17	-2.98711e-10	-0.991222	0.000156792	-2.98711e-10	-0.986885	0.000151583	-2.98711e-10	-0.984409
72911829	rs782252	6.96029e-18	-2.16344	-0.906957	0.000139556	-0.545715	-0.557628	3.27526e-05	-1.63317	-0.883388
72911876	rs77961480	9.70858e-17	-2.98711e-10	-0.435024	0.000248522	-2.98711e-10	-0.526277	0.000258343	-2.98711e-10	-0.451255
72912656	rs12119736	1.67931e-17	-1.06685	-1.1228	1.98381e-05	-1.93071	-1.12349	1.69555e-05	-2.06735	-1.1076
72912745	rs2422222	6.93546e-18	-2.16115	-0.912826	0.000112104	-0.755401	-0.566978	2.93946e-05	-1.73518	-0.889554
72912952	rs113049633	1.70583e-17	-2.17398	-1.58906e-10	5.65124e-05	-2.00735	-1.58906e-10	5.2954e-05	-2.03612	-1.58906e-10
72913499	rs7535539	6.88164e-18	-2.16115	-0.920617	0.000110713	-0.755401	-0.579462	2.91548e-05	-1.73518	-0.897744
72913603	rs7547113	1.88582e-17	-0.962632	-1.11104	2.2307e-05	-1.82491	-1.112	1.84245e-05	-2.00068	-1.09118
72914129	rs80210263	5.59114e-17	-0.98685	-1.58906e-10	7.52629e-05	-1.72082	-1.58906e-10	6.54733e-05	-1.8239	-1.58906e-10
72914792	rs74747844	7.73895e-17	-2.98711e-10	-0.661768	0.000213602	-2.98711e-10	-0.677694	0.000216227	-2.98711e-10	-0.629214
72915131	rs111760100	1.70449e-17	-2.17477	-1.58906e-10	5.49744e-05	-2.03494	-1.58906e-10	5.16467e-05	-2.06112	-1.58906e-10
72915699	rs112914908	1.70454e-17	-2.17474	-1.58906e-10	5.48943e-05	-2.0364	-1.58906e-10	5.15788e-05	-2.06243	-1.58906e-10
72915720	rs113421220	1.70481e-17	-2.17458	-1.58906e-10	5.58924e-05	-2.01838	-1.58906e-10	5.24259e-05	-2.04614	-1.58906e-10
72915804	rs782246	9.1031e-18	-1.95421	-0.847792	0.000339262	0.250561	-0.465597	5.13192e-05	-1.24606	-0.821423
72915844	rs782245	1.1789e-16	0.313003	-0.553868	0.0169177	3.44204	0.252265	0.000257929	0.13816	-0.591018
72916124	rs11209969	6.77989e-18	-2.16115	-0.935513	0.000108076	-0.755401	-0.603573	2.87012e-05	-1.73518	-0.913426
72916451	rs782244	8.90639e-18	-1.95421	-0.869638	0.000328069	0.250561	-0.499146	5.01602e-05	-1.24606	-0.844266
72916538	rs782243	6.75191e-18	-2.16656	-0.934233	0.00012832	-0.585791	-0.601489	3.11026e-05	-1.65618	-0.912078
72916574	rs782242	1.16479e-16	0.313003	-0.565909	0.0166054	3.44204	0.233634	0.000254942	0.13816	-0.602666
72916577	rs78931181	1.70477e-17	-2.1746	-1.58906e-10	5.46572e-05	-2.04073	-1.58906e-10	5.13782e-05	-2.06633	-1.58906e-10
72916914	rs12408774	1.66854e-17	-1.06857	-1.12752	1.89698e-05	-1.97089	-1.12807	1.64524e-05	-2.09029	-1.11478
72917017	rs12404691	1.67141e-17	-1.06685	-1.12752	1.97475e-05	-1.93071	-1.12807	1.68341e-05	-2.06735	-1.11478
72917500	rs116009627	7.3359e-17	-0.715254	-1.58906e-10	0.000395942	-0.0605408	-1.58906e-10	0.00030615	-0.281467	-1.58906e-10
72918274	rs77959080	5.59114e-17	-0.98685	-1.58906e-10	7.52629e-05	-1.72082	-1.58906e-10	6.54733e-05	-1.8239	-1.58906e-10
72918277	rs112609295	1.72251e-17	-2.16425	-1.58906e-10	5.16307e-05	-2.09769	-1.58906e-10	4.88504e-05	-2.11678	-1.58906e-10
72918307	rs1084443	1.71989e-17	-2.16577	-1.58906e-10	5.18549e-05	-2.09336	-1.58906e-10	4.90347e-05	-2.11301	-1.58906e-10
72919499	rs75593079	1.70452e-17	-2.17475	-1.58906e-10	0.000157168	-0.984491	-1.58906e-10	0.000124279	-1.18301	-1.58906e-10
72920283	rs2121055	6.62359e-18	-2.16297	-0.957015	0.000102333	-0.774574	-0.639004	2.77603e-05	-1.74582	-0.936115
72921381	rs12759396	7.04139e-18	-2.14157	-0.917244	0.000131604	-0.58796	-0.574048	3.22197e-05	-1.63877	-0.894198
72921464	rs75365549	6.38717e-17	-0.853743	-1.58906e-10	9.93951e-05	-1.4427	-1.58906e-10	8.20789e-05	-1.59786	-1.58906e-10
72922684	rs139336538	6.61322e-17	-0.818963	-1.58906e-10	0.000102008	-1.41676	-1.58906e-10	8.39937e-05	-1.5748	-1.58906e-10
72922756	rs74814377	6.43337e-17	-0.846536	-1.58906e-10	9.99301e-05	-1.43734	-1.58906e-10	8.2471e-05	-1.5931	-1.58906e-10
72923408	rs77328742	6.42468e-17	-0.847887	-1.58906e-10	9.98295e-05	-1.43834	-1.58906e-10	8.23973e-05	-1.59399	-1.58906e-10
72924057	rs782221	1.04692e-16	0.23591	-0.595503	0.0141186	3.3259	0.187545	0.000230008	0.0638471	-0.631277
72924475	rs117213348	5.82784e-17	-2.98711e-10	-0.945389	0.00016119	-2.98711e-10	-0.959227	0.000161116	-2.98711e-10	-0.923417
72924558	rs78568434	5.21585e-17	-1.05633	-1.58906e-10	7.21275e-05	-1.76337	-1.58906e-10	6.30771e-05	-1.86119	-1.58906e-10
72924689	rs4650138	6.60273e-18	-2.16466	-0.958477	0.000100158	-0.793614	-0.641442	2.74277e-05	-1.75633	-0.93766
72924810	rs782219	8.52839e-18	-2.0043	-0.862914	0.00024893	-0.0358636	-0.488771	4.39083e-05	-1.38621	-0.837231
72924848	rs4650139	6.61089e-18	-2.16622	-0.955681	9.87413e-05	-0.812523	-0.636782	2.72248e-05	-1.76671	-0.934705
72925024	rs6698502	5.48675e-18	-2.17257	-1.13571	1.65883e-05	-2.09737	-1.13574	1.73159e-05	-2.02481	-1.12911
72925397	rs782218	1.06966e-16	0.254604	-0.592713	0.0145863	3.35412	0.191909	0.000234822	0.081863	-0.628581
72925469	rs111558538	1.70468e-17	-2.17466	-1.58906e-10	5.47357e-05	-2.03929	-1.58906e-10	5.14445e-05	-2.06504	-1.58906e-10
72926855	rs61771778	1.24252e-16	0.254604	-0.442911	0.0183414	3.35412	0.420991	0.000271484	0.081863	-0.483503
72927340	rs113364618	4.12342e-17	-1.29135	-1.58906e-10	5.52922e-05	-2.02918	-1.58906e-10	4.61007e-05	-2.17472	-1.58906e-10
72927346	rs7523080	6.50486e-18	-2.16466	-0.97341	9.76707e-05	-0.793614	-0.666593	2.69976e-05	-1.75633	-0.953464
72928269	rs79096893	7.20013e-17	-2.98711e-10	-0.733934	0.000199325	-2.98711e-10	-0.746869	0.000178485	-2.98711e-10	-0.821038
72928467	rs1838658	8.18204e-18	-1.9828	-0.925879	0.00027242	0.153478	-0.587942	4.45454e-05	-1.30575	-0.903281
72929062	rs150536739	1.70711e-17	-2.17323	-1.58906e-10	5.36847e-05	-2.05868	-1.58906e-10	5.05585e-05	-2.08241	-1.58906e-10
72930595	rs79334904	3.12661e-16	0.734501	-1.58906e-10	0.000227957	-0.61265	-1.58906e-10	0.000166185	-0.892443	-1.58906e-10
72930635	rs12035763	6.66733e-18	-2.15919	-0.954208	0.000106845	-0.736095	-0.634332	2.84455e-05	-1.72441	-0.933148
72932316	rs1664410	9.80531e-17	0.213512	-0.638623	0.0108703	3.13242	0.119558	0.000196405	-0.0524508	-0.672915
72932452	rs183228866	1.95365e-16	0.0971438	0.167109	0.000189637	-0.981931	0.185237	0.000215901	-0.894519	0.263794
72932974	rs12134405	2.24434e-17	-1.89962	-1.58906e-10	4.78127e-05	-2.17452	-1.58906e-10	4.68629e-05	-2.15832	-1.58906e-10
72934011	rs7534853	1.60218e-17	-1.11173	-1.12494	1.96332e-05	-1.93902	-1.12557	1.67781e-05	-2.07469	-1.11079
72934077	rs782237	8.06253e-18	-1.98449	-0.938906	0.000263095	0.139821	-0.609113	4.34932e-05	-1.31594	-0.917002
72934239	rs75779248	2.08948e-16	-2.98711e-10	0.331465	0.000557216	-2.98711e-10	0.281145	0.000693641	-2.98711e-10	0.536412
72934320	rs6692258	5.59114e-17	-0.98685	-1.58906e-10	7.52629e-05	-1.72082	-1.58906e-10	6.54733e-05	-1.8239	-1.58906e-10
72934826	rs782236	6.48491e-18	-2.17159	-0.969549	0.000110402	-0.677631	-0.660047	2.84155e-05	-1.70924	-0.949374
72935414	rs145579236	5.47218e-17	-1.00836	-1.58906e-10	7.42717e-05	-1.73408	-1.58906e-10	6.47154e-05	-1.83554	-1.58906e-10
72936229	rs75188794	1.74989e-17	-2.14848	-1.58906e-10	6.41695e-05	-1.88028	-1.58906e-10	5.95409e-05	-1.91888	-1.58906e-10
72936345	rs10889956	7.7868e-18	-1.98022	-0.977972	0.000185407	-0.144886	-0.674368	3.61278e-05	-1.46018	-0.958299
72936795	rs1822981	7.67599e-18	-2.02095	-0.951572	0.000153642	-0.377225	-0.62996	3.33795e-05	-1.56724	-0.930365
72936801	rs1822980	1.73612e-17	-1.03315	-1.12323	2.04223e-05	-1.90127	-1.12391	1.72483e-05	-2.0496	-1.10823
72937078	rs949773	7.62248e-18	-2.03037	-0.949152	0.000196308	-0.138214	-0.62391	3.74849e-05	-1.4495	-0.932111
72937523	rs1807758	7.66795e-18	-2.03037	-0.943205	0.000197836	-0.138214	-0.616157	3.78834e-05	-1.4495	-0.921534
72937758	rs11582111	4.25164e-15	3.34444	-1.58906e-10	0.00453627	2.37805	-1.58906e-10	0.00112223	1.01753	-1.58906e-10
72937842	rs7530496	6.24737e-18	-2.17126	-1.0072	8.32009e-05	-0.895157	-0.725393	2.46266e-05	-1.81233	-0.989383
72938027	rs10889957	7.64594e-18	-2.03037	-0.946079	0.000196903	-0.138214	-0.620885	3.77687e-05	-1.4495	-0.924567
72938041	rs77399366	6.25578e-17	-0.874528	-1.58906e-10	9.78711e-05	-1.45816	-1.58906e-10	8.09614e-05	-1.61157	-1.58906e-10
72938159	rs55868164	8.43688e-17	-0.575422	-1.58906e-10	0.000131092	-1.16591	-1.58906e-10	0.000137458	-1.08222	-1.58906e-10
72938249	rs10493498	7.72872e-18	-1.98022	-0.985459	0.000183037	-0.144886	-0.687232	3.58419e-05	-1.46018	-0.966244
72938495	rs796698	9.01983e-17	0.194974	-0.703582	0.00952408	3.10477	0.0150034	0.000181291	-0.0699247	-0.735515
72938558	rs150761908	5.0369e-17	-2.98711e-10	-1.09124	0.000140728	-2.98711e-10	-1.09498	0.000134209	-2.98711e-10	-1.10614
72938679	rs1418621	5.4929e-17	-1.00458	-1.58906e-10	7.44445e-05	-1.73175	-1.58906e-10	6.48475e-05	-1.8335	-1.58906e-10
72938965	rs149997320	4.82949e-17	-2.98711e-10	-1.13329	0.000135618	-2.98711e-10	-1.13197	0.000131767	-2.98711e-10	-1.12451
72939759	rs143587003	1.71953e-17	-2.16598	-1.58906e-10	5.68715e-05	-2.00101	-1.58906e-10	5.30414e-05	-2.03447	-1.58906e-10
72939804	rs183500063	5.48804e-17	-2.98711e-10	-1.00546	0.00015424	-2.98711e-10	-1.0033	0.000145927	-2.98711e-10	-1.02244
72939855	rs7536869	7.74175e-18	-1.99771	-0.966283	0.000239941	0.093117	-0.654533	4.10723e-05	-1.34429	-0.945916
72940273	rs10789340	1.40347e-17	-1.49384	-0.875248	0.000561652	0.796913	-0.507838	6.83366e-05	-0.930959	-0.850138
72940536	rs61771792	7.30364e-18	-1.97801	-1.04424	1.84191e-05	-2.08258	-1.04584	1.73664e-05	-2.12389	-1.02711
72941110	rs186634806	1.72424e-17	-2.16325	-1.58906e-10	4.82409e-05	-2.1656	-1.58906e-10	4.67319e-05	-2.16112	-1.58906e-10
72941473	rs143551908	5.77396e-17	-0.954676	-1.58906e-10	5.74766e-05	-1.99043	-1.58906e-10	4.7028e-05	-2.1548	-1.58906e-10
72941784	rs80022132	6.32966e-17	-0.862787	-1.58906e-10	9.87937e-05	-1.44877	-1.58906e-10	8.19606e-05	-1.5993	-1.58906e-10
72941970	rs74089203	5.47372e-18	-2.17478	-1.13588	1.76795e-05	-2.03352	-1.13588	1.87073e-05	-1.94581	-1.13082
72942104	rs77545858	2.16029e-16	-2.98711e-10	0.364793	0.000599856	-2.98711e-10	0.354881	0.000502388	-2.98711e-10	0.21383
72942362	rs112552181	1.73385e-17	-2.15769	-1.58906e-10	6.20791e-05	-1.9134	-1.58906e-10	5.77347e-05	-1.94968	-1.58906e-10
72942781	rs80214517	1.73475e-17	-2.15717	-1.58906e-10	6.22048e-05	-1.91138	-1.58906e-10	5.78432e-05	-1.94781	-1.58906e-10
72942878	rs12408088	1.68613e-17	-1.06011	-1.12549	2.01121e-05	-1.91438	-1.12611	1.70389e-05	-2.05842	-1.11162
72943785	rs111578194	1.74878e-17	-2.14912	-1.58906e-10	6.40321e-05	-1.88242	-1.58906e-10	5.94221e-05	-1.92088	-1.58906e-10
72944025	rs79197341	5.66939e-17	-0.972953	-1.58906e-10	7.56167e-05	-1.71613	-1.58906e-10	6.59824e-05	-1.81616	-1.58906e-10
72944617	rs7550173	7.33285e-18	-2.0146	-1.00366	0.000143603	-0.355663	-0.719092	3.19848e-05	-1.55467	-0.985609
72944714	rs11209972	6.0259e-18	-2.16822	-1.04634	8.07713e-05	-0.852109	-0.798077	2.41401e-05	-1.79029	-1.03138
72945064	rs146776326	1.80747e-17	-2.11611	-1.58906e-10	5.38e-05	-2.05653	-1.58906e-10	5.01958e-05	-2.08961	-1.58906e-10
72945128	rs782214	8.28821e-17	0.194974	-0.788174	0.00827215	3.10477	-0.125926	0.000167146	-0.0699247	-0.816749
72945666	rs782212	7.09672e-18	-1.9839	-1.06709	0.000247397	0.310131	-0.840944	4.24149e-05	-1.207	-1.05105
72945697	rs149229982	1.76528e-17	-2.13973	-1.58906e-10	6.5979e-05	-1.85247	-1.58906e-10	6.11072e-05	-1.89291	-1.58906e-10
72945762	rs61491549	5.47423e-18	-2.1747	-1.13587	1.77496e-05	-2.02959	-1.13585	1.87856e-05	-1.94082	-1.13164
72946328	rs782211	7.95413e-17	0.174663	-0.809006	0.00774329	3.07443	-0.161656	0.00016074	-0.0890645	-0.836693
72947342	rs12033462	7.16737e-18	-2.03267	-1.00841	0.000133808	-0.417835	-0.727567	3.06955e-05	-1.59075	-0.99068
72947430	rs782210	7.05708e-18	-2.04818	-1.00841	0.000165263	-0.206708	-0.727563	3.39446e-05	-1.49013	-0.990678
72947999	rs75587440	6.47272e-17	-0.840438	-1.58906e-10	0.000100452	-1.43212	-1.58906e-10	8.31854e-05	-1.58447	-1.58906e-10
72948540	rs1031188	4.18431e-17	-1.27669	-1.58906e-10	6.12995e-05	-1.92604	-1.58906e-10	5.63753e-05	-1.97351	-1.58906e-10
72948800	rs17092792	5.50493e-17	-1.00239	-1.58906e-10	7.42592e-05	-1.73425	-1.58906e-10	6.49352e-05	-1.83215	-1.58906e-10
72948852	rs190279265	4.92141e-17	-2.98711e-10	-1.11444	0.000138357	-2.98711e-10	-1.11197	0.000134315	-2.98711e-10	-1.10536
72949290	rs707444	8.9726e-17	0.350978	-0.864836	0.00912037	3.3364	-0.259938	0.000179971	0.0772448	-0.889993
72949727	rs78506678	3.89488e-17	-1.34837	-1.58906e-10	5.25734e-05	-2.0796	-1.58906e-10	4.63527e-05	-2.16926	-1.58906e-10
72949748	rs4649957	6.14184e-18	-2.16533	-1.03016	7.98788e-05	-0.814716	-0.846582	2.37219e-05	-1.77001	-1.06914
72950671	rs140865791	5.07379e-17	-1.08395	-1.58906e-10	5.74358e-05	-1.99114	-1.58906e-10	5.28719e-05	-2.03767	-1.58906e-10
72951344	rs1822979	6.09513e-18	-2.17234	-1.03079	7.15544e-05	-0.923507	-0.847843	2.24123e-05	-1.82833	-1.0676
72951777	rs17097721	6.17725e-17	-0.887161	-1.58906e-10	9.85475e-05	-1.45127	-1.58906e-10	8.17284e-05	-1.60214	-1.58906e-10
72952053	rs78765738	1.7337e-17	-2.15778	-1.58906e-10	6.20583e-05	-1.91373	-1.58906e-10	5.77168e-05	-1.95	-1.58906e-10
72952117	rs17092800	3.97378e-17	-1.32832	-1.58906e-10	7.67754e-05	-1.70092	-1.58906e-10	6.54649e-05	-1.82403	-1.58906e-10
72952372	rs17092801	6.37546e-17	-0.855578	-1.58906e-10	9.93253e-05	-1.44341	-1.58906e-10	8.23532e-05	-1.59453	-1.58906e-10
72953022	rs782208	7.47681e-18	-1.99127	-1.00755	0.000191363	0.0222487	-0.809887	3.6708e-05	-1.35161	-1.05094
72953251	rs782207	7.44835e-18	-1.99215	-1.01048	0.000186112	-0.00089165	-0.814566	3.60743e-05	-1.36664	-1.05332
72953323	rs76179389	1.72248e-17	-2.16427	-1.58906e-10	6.03638e-05	-1.94142	-1.58906e-10	5.6256e-05	-1.97563	-1.58906e-10
72953435	rs74546891	5.35693e-17	-1.02964	-1.58906e-10	7.30334e-05	-1.75089	-1.58906e-10	6.39902e-05	-1.84681	-1.58906e-10
72954611	rs813004	7.12487e-18	-2.01407	-1.03296	0.000172863	-0.0380887	-0.851218	3.48898e-05	-1.382	-1.07135
72954641	rs2218500	1.58565e-17	-1.12891	-1.11813	1.94638e-05	-1.95371	-1.11955	1.62835e-05	-2.08482	-1.13057
72954883	rs6692386	3.80264e-16	0.930247	-1.58906e-10	0.000116222	-1.2863	-1.58906e-10	8.41947e-05	-1.57241	-1.58906e-10
72955823	rs4545290	8.44924e-18	-2.10856	-0.767981	0.000166387	-0.812413	-0.115078	2.56913e-05	-1.94506	-0.814327
72955990	rs10493499	8.4215e-18	-2.10531	-0.774518	0.000176261	-0.743856	-0.125986	2.62572e-05	-1.91717	-0.820436
72956037	rs812462	1.48019e-17	-1.1824	-1.13347	1.72985e-05	-2.05817	-1.13302	1.55862e-05	-2.13341	-1.12575
72956078	rs782205	5.1697e-17	-1.06522	-1.58906e-10	7.04544e-05	-1.78684	-1.58906e-10	6.27625e-05	-1.86619	-1.58906e-10
72956259	rs61771794	8.54262e-18	-2.08976	-0.775789	0.000188224	-0.676064	-0.128113	2.70036e-05	-1.88795	-0.821624
72956535	rs10889958	7.90188e-18	-2.08389	-0.85963	5.8848e-05	-1.31245	-0.654399	1.89857e-05	-2.01779	-1.04407
72956912	rs61771795	9.48237e-18	-2.0864	-0.674782	0.000232058	-0.605562	0.0107416	3.12825e-05	-1.85556	-0.706928
72957054	rs11586991	9.51165e-18	-2.08188	-0.676222	0.000235944	-0.586686	0.00847026	3.15071e-05	-1.84701	-0.708317
72957365	rs146553742	1.89035e-17	-2.07127	-1.58906e-10	5.83788e-05	-1.97485	-1.58906e-10	5.20399e-05	-2.05353	-1.58906e-10
72957909	rs11588862	9.648e-18	-2.07337	-0.670502	0.000242921	-0.552082	0.00301054	3.15993e-05	-1.83119	-0.721218
72958148	rs782202	8.95265e-18	-2.06426	-0.754406	0.000220292	-0.516256	-0.130598	2.96885e-05	-1.8146	-0.800185
72958533	rs61771796	9.63092e-18	-2.07724	-0.668405	0.00023995	-0.567667	0.00628967	3.14363e-05	-1.83834	-0.719239
72958702	rs61771798	9.59208e-18	-2.06817	-0.681515	0.000243733	-0.531478	-0.0142547	3.15716e-05	-1.82167	-0.73161
72958905	rs72684685	1.00519e-17	-2.06876	-0.634092	0.000249583	-0.581598	0.0595824	3.21729e-05	-1.84761	-0.686811
72959039	rs61771799	9.65828e-18	-2.04978	-0.693019	0.000256719	-0.461455	-0.032372	3.22741e-05	-1.78882	-0.742458
72960011	rs1445591	7.03484e-18	-2.05731	-1.00243	1.71763e-05	-2.1748	-1.02348	1.72628e-05	-2.17299	-0.984004
72960531	rs7551627	2.49402e-17	-1.36945	-0.424684	9.36342e-05	-1.05915	-0.443265	4.7851e-05	-1.79255	-0.3449
72962078	rs4145626	6.71401e-17	-2.98711e-10	-0.803838	0.000186763	-2.98711e-10	-0.811966	0.000186083	-2.98711e-10	-0.77935
72962190	rs77970177	6.32876e-17	-2.98711e-10	-0.86293	0.000180303	-2.98711e-10	-0.847171	0.000190767	-2.98711e-10	-0.754489
72963345	rs75638902	1.63531e-16	0.0863855	-1.58906e-10	8.15078e-05	-1.64111	-1.58906e-10	7.33849e-05	-1.70982	-1.58906e-10
72964112	rs782224	1.42341e-17	-2.1026	-0.25238	7.88478e-05	-1.86366	0.18937	3.14858e-05	-2.12195	-0.434051
72964317	rs10493500	1.80168e-17	-1.53421	-0.585105	7.72425e-05	-1.09342	-0.601441	3.8623e-05	-1.83706	-0.514639
72964551	rs17529262	1.83483e-17	-1.52407	-0.577011	7.88924e-05	-1.08026	-0.593468	3.92446e-05	-1.82968	-0.506045
72964639	rs61771801	1.72818e-17	-1.55425	-0.606715	7.36687e-05	-1.11951	-0.622725	3.72024e-05	-1.85157	-0.537603
72964863	rs17601288	1.89925e-17	-1.52407	-0.542506	8.1621e-05	-1.08026	-0.559467	4.07075e-05	-1.82968	-0.469446
72965259	rs17529367	1.3267e-17	-1.54427	-0.881069	5.71093e-05	-1.1065	-0.890341	2.80776e-05	-1.84435	-0.82622
72966262	rs782222	2.73591e-17	-1.70157	-1.58906e-10	4.91981e-05	-2.14595	-1.58906e-10	4.66789e-05	-2.16225	-1.58906e-10
72966826	rs17092826	1.21136e-16	-0.0792338	-0.134471	0.000113529	-1.10311	-0.206644	0.000145888	-1.02131	-0.00139916
72968000	rs61771802	1.87516e-17	-1.50252	-0.576821	8.11393e-05	-1.05236	-0.593281	3.98753e-05	-1.81394	-0.505843
72968438	rs61771803	1.88429e-17	-1.50252	-0.571961	8.15287e-05	-1.05236	-0.588493	4.00815e-05	-1.81394	-0.500684
72969667	rs141699997	1.43312e-16	-0.0455941	-1.58906e-10	7.67812e-05	-1.70085	-1.58906e-10	6.91947e-05	-1.76862	-1.58906e-10
72969682	rs17529451	3.5253e-16	0.332534	0.521983	0.000324034	-0.803383	0.542423	0.000374398	-0.711044	0.630821
72970529	rs17529499	1.92385e-17	-1.49214	-0.561565	8.34796e-05	-1.03896	-0.57825	4.0836e-05	-1.80633	-0.489654
72971306	rs61771804	4.15487e-17	-1.61497	0.33122	0.000309835	-1.19917	0.8934	6.75208e-05	-1.89496	0.10185
72971625	rs184893691	4.99192e-17	-2.98711e-10	-1.10021	0.000138923	-2.98711e-10	-1.10789	0.000136632	-2.98711e-10	-1.08825
72972799	rs61771805	4.53751e-17	-1.49158	0.295923	0.000349123	-1.03823	0.851848	7.14555e-05	-1.80591	0.0694459
72973344	rs7519366	1.9323e-17	-1.49214	-0.557184	8.38408e-05	-1.03896	-0.573933	4.10262e-05	-1.80633	-0.485007
72973415	rs782195	1.74249e-17	-2.12656	-0.0261599	0.000117666	-1.73749	0.463537	4.09567e-05	-2.062	-0.231027
72974235	rs7534258	1.82456e-17	-1.52407	-0.582627	7.84571e-05	-1.08026	-0.599001	3.90113e-05	-1.82968	-0.512008
72974933	rs10493501	4.28399e-17	-1.63389	0.380741	0.000320277	-1.22419	0.951568	6.97298e-05	-1.90828	0.147368
72975089	rs1342688	2.66567e-17	-1.72758	-1.58906e-10	5.77604e-05	-1.9855	-1.58906e-10	5.43379e-05	-2.01032	-1.58906e-10
72975584	rs55770461	2.00787e-16	0.291625	-1.58906e-10	5.8967e-05	-1.96483	-1.58906e-10	5.23097e-05	-2.04836	-1.58906e-10
72975877	rs782228	1.10584e-17	-1.78566	-0.82177	5.82294e-05	-1.14334	-0.834077	3.04112e-05	-1.82269	-0.768036
72976305	rs17092845	1.51623e-16	-2.98711e-10	0.0107785	0.000783167	-2.98711e-10	0.621538	0.000307025	-2.98711e-10	-0.278615
72976852	rs782227	1.72011e-17	-2.13466	-0.0309832	0.000112129	-1.77991	0.457745	3.97994e-05	-2.08631	-0.235382
72976932	rs782226	1.1029e-17	-1.77733	-0.832763	5.83904e-05	-1.12981	-0.84485	3.02905e-05	-1.81477	-0.77994
72978595	rs77912611	1.52637e-16	-2.98711e-10	0.0174425	0.000789653	-2.98711e-10	0.629786	0.000308799	-2.98711e-10	-0.272852
72978708	rs78153999	4.81805e-17	-2.98711e-10	-1.13566	0.000135148	-2.98711e-10	-1.13544	0.000130645	-2.98711e-10	-1.13306
72978822	rs117000802	1.52038e-16	-2.98711e-10	0.0135128	0.000785822	-2.98711e-10	0.624923	0.000307752	-2.98711e-10	-0.276251
72980280	rs117502931	1.6119e-16	-2.98711e-10	0.0719649	0.000844636	-2.98711e-10	0.697097	0.00032374	-2.98711e-10	-0.225603
72980430	rs17601834	1.95222e-17	-1.45349	-0.585576	8.51865e-05	-0.99506	-0.601905	4.07494e-05	-1.78296	-0.515139
72980520	rs1445590	1.42515e-16	-0.0511689	-1.58906e-10	7.15295e-05	-1.7717	-1.58906e-10	6.38803e-05	-1.84853	-1.58906e-10
72980804	rs17529888	2.01642e-17	-1.42601	-0.580698	8.91754e-05	-0.954103	-0.5971	4.20242e-05	-1.75734	-0.509959
72980953	rs982910	1.44202e-16	-0.0394012	-1.58906e-10	7.18978e-05	-1.76656	-1.58906e-10	6.41763e-05	-1.84391	-1.58906e-10
72980989	rs61771829	2.26981e-17	-1.88834	-1.58906e-10	6.46027e-05	-1.87355	-1.58906e-10	9.11715e-05	-1.4928	-1.58906e-10
72981983	rs17529967	2.03457e-17	-1.40404	-0.593711	9.05407e-05	-0.92609	-0.609918	4.21347e-05	-1.74089	-0.523781
72982021	rs141256142	1.64502e-16	-2.98711e-10	0.0923046	0.00086605	-2.98711e-10	0.722134	0.000329511	-2.98711e-10	-0.207934
72982194	rs118129995	1.63321e-16	-2.98711e-10	0.0851012	0.000858408	-2.98711e-10	0.713272	0.000327455	-2.98711e-10	-0.214194
72983316	rs61771830	2.01805e-17	-1.39293	-0.612972	9.01032e-05	-0.911966	-0.628886	4.16265e-05	-1.73255	-0.544257
72983651	rs114835089	1.64897e-16	-2.98711e-10	0.0947	0.000868605	-2.98711e-10	0.72508	0.000330198	-2.98711e-10	-0.205852
72984094	rs782233	1.76927e-17	-2.10461	-0.0328636	0.000105345	-1.83174	0.447166	3.88478e-05	-2.11131	-0.234579
72984162	rs61771831	2.88172e-17	-1.64965	-1.58906e-10	4.95043e-05	-2.13975	-1.58906e-10	4.68192e-05	-2.15925	-1.58906e-10
72984687	rs137861162	1.2233e-16	-0.203897	-1.58906e-10	7.58264e-05	-1.71336	-1.58906e-10	6.83515e-05	-1.78088	-1.58906e-10
72986130	rs78401529	1.6475e-16	-2.98711e-10	0.0938071	0.000867651	-2.98711e-10	0.723982	0.000329941	-2.98711e-10	-0.206628
72986136	rs12028229	4.68775e-17	-0.974486	-0.188595	6.71885e-05	-1.66157	-0.172737	4.53705e-05	-1.86093	-0.329757
72987229	rs12060746	6.22186e-17	-1.02191	0.141945	0.000178249	-1.66549	0.806869	6.18911e-05	-1.74563	-0.134543
72987442	rs782231	2.59033e-17	-2.0812	0.324951	0.000224808	-1.40745	0.780889	7.07561e-05	-1.87504	0.128737
72987960	rs782230	2.37756e-17	-2.15922	0.317258	0.000220286	-1.55205	0.905171	6.46867e-05	-1.97095	0.134959
72988082	rs782229	2.34841e-17	-2.15725	0.30296	0.000212143	-1.57277	0.888219	6.28897e-05	-1.98575	0.12159
72988291	rs707443	2.94099e-17	-2.01365	0.384359	0.00028809	-1.36309	0.984555	7.4261e-05	-1.89572	0.197759
72988992	rs2590944	3.07488e-17	-2.00809	0.423321	0.00030541	-1.35068	1.03052	7.75864e-05	-1.88842	0.234267
72989151	rs117140566	6.97739e-17	-1.43458	0.669224	0.000426866	-1.43197	1.44663	0.000130958	-1.50783	0.37716
72989390	rs1542161	3.05556e-17	-2.02448	0.433409	0.000297848	-1.38764	1.04241	7.66489e-05	-1.91003	0.243725
72989439	rs1445589	8.20498e-18	-1.98966	-0.916221	3.85172e-05	-1.46421	-0.926492	2.36125e-05	-1.97283	-0.870939
72989781	rs1445588	3.23769e-17	-2.00187	0.468692	0.000326635	-1.33691	1.08395	8.16206e-05	-1.88028	0.276819
72990070	rs1664393	3.13713e-17	-2.02372	0.458994	0.00031832	-1.35129	1.07254	8.04237e-05	-1.88595	0.26772
72990411	rs1664392	3.16537e-17	-2.01911	0.463344	0.000312328	-1.37541	1.07766	7.93941e-05	-1.90292	0.271801
72990525	rs117411492	1.68594e-16	-2.98711e-10	0.116875	0.000914068	-2.98711e-10	0.776096	0.00035826	-2.98711e-10	-0.124286
72990691	rs1664391	3.24862e-17	-2.01365	0.483841	0.000323914	-1.36309	1.10176	8.15212e-05	-1.89572	0.291036
72990787	rs17602241	8.13407e-18	-2.007	-0.907562	3.75317e-05	-1.49859	-0.918036	2.34097e-05	-1.99096	-0.861437
72990825	rs1775363	3.22752e-17	-2.02448	0.488159	0.000317667	-1.38764	1.10683	8.06888e-05	-1.91003	0.295089
72990826	rs1775364	3.29866e-17	-2.03931	0.524792	0.000331427	-1.38825	1.14985	8.37102e-05	-1.90767	0.329488
72991089	rs1775365	3.34794e-17	-2.02448	0.524792	0.000331629	-1.38764	1.14985	8.35127e-05	-1.91003	0.329488
72991193	rs1775366	3.36588e-17	-2.01365	0.5193	0.000337688	-1.36309	1.1434	8.4281e-05	-1.89572	0.324329
72991433	rs1775367	3.42016e-17	-2.00809	0.529742	0.00034612	-1.35068	1.15565	8.57352e-05	-1.88842	0.334138
72991689	rs1664389	3.45618e-17	-2.00809	0.540219	0.000350399	-1.35068	1.16794	8.65834e-05	-1.88842	0.343982
72991809	rs989753	3.40327e-17	-2.00809	0.524792	0.000344116	-1.35068	1.14985	8.53374e-05	-1.88842	0.329488
72992393	rs17543124	2.84782e-17	-1.66148	-1.58906e-10	0.00019077	-0.79074	-1.58906e-10	8.47054e-05	-1.56636	-1.58906e-10
72992450	rs117562047	7.65114e-17	-1.4484	0.775218	0.000477764	-1.4458	1.57311	0.000142442	-1.52094	0.474329
72992580	rs1775368	6.18351e-18	-2.09945	-1.08928	2.39126e-05	-1.76853	-1.09888	1.95691e-05	-1.94103	-1.09056
72992714	rs10493503	7.29609e-17	-1.49152	0.770829	0.000455176	-1.48901	1.56789	0.000136186	-1.56182	0.4703
72992758	rs1775369	3.18242e-17	-2.01909	0.468692	0.000305606	-1.40346	1.08395	7.90085e-05	-1.91281	0.276819
72992761	rs1664387	3.18252e-17	-2.02445	0.474094	0.000303883	-1.41547	1.0903	7.88578e-05	-1.91979	0.281888
72992856	rs1775370	3.20924e-17	-2.02584	0.483841	0.000319821	-1.37581	1.10176	8.13599e-05	-1.8977	0.291036
72994090	rs17543217	2.30946e-17	-1.87102	-1.58906e-10	9.69396e-05	-1.46772	-1.58906e-10	7.13884e-05	-1.73741	-1.58906e-10
72994246	rs7412745	6.19062e-17	-1.60011	0.715116	0.000382017	-1.59781	1.50146	0.000116783	-1.66443	0.4192
72994525	rs17092896	6.31684e-17	-1.59728	0.732463	0.000391116	-1.59497	1.52216	0.000118973	-1.66175	0.435104
72994849	rs78565215	5.95098e-17	-2.98711e-10	-0.924479	0.000169066	-2.98711e-10	-0.91152	0.000182135	-2.98711e-10	-0.800797
72994894	rs141014181	7.40013e-17	-1.47736	0.770829	0.000461679	-1.47482	1.56789	0.000138025	-1.54841	0.4703
72995365	rs118019752	7.39101e-17	-1.48299	0.775218	0.000461491	-1.48046	1.57311	0.000137846	-1.55374	0.474329
72995398	rs782268	2.80495e-17	-2.15561	0.478964	0.000267094	-1.55023	1.09603	7.54519e-05	-1.96851	0.286458
72996004	rs80021716	6.10007e-17	-1.64575	0.746017	0.000378643	-1.64354	1.53832	0.000115088	-1.70738	0.447534
72996189	rs782267	2.79132e-17	-2.15561	0.474094	0.000265569	-1.55023	1.0903	7.51078e-05	-1.96851	0.281888
72996462	rs144884896	5.38434e-17	-2.98711e-10	-1.02454	0.000148843	-2.98711e-10	-1.03892	0.000146477	-2.98711e-10	-1.01867
72996521	rs1084445	9.47099e-18	-1.86079	-0.901597	6.14334e-05	-1.0127	-0.911154	3.13742e-05	-1.69436	-0.865202
72997448	rs77042349	6.08582e-17	-1.64809	0.746017	0.000377757	-1.64588	1.53832	0.000114835	-1.70958	0.447534
72997785	rs143288283	5.30374e-17	-2.98711e-10	-1.03962	0.00014938	-2.98711e-10	-1.03531	0.000149576	-2.98711e-10	-0.997736
72997916	rs113564906	6.04363e-17	-1.65068	0.741655	0.000374822	-1.64848	1.53312	0.000114098	-1.71201	0.443533
72998811	rs1084444	9.57902e-18	-1.85322	-0.89782	6.25624e-05	-0.99819	-0.907455	3.17976e-05	-1.68501	-0.861143
73000020	rs79520244	3.36497e-17	-1.74502	0.250406	0.00018849	-1.74303	0.940265	6.67673e-05	-1.80038	-0.00395073
73000063	rs72951119	4.21488e-17	-1.53487	0.26546	0.000236997	-1.53244	0.958679	8.24636e-05	-1.60284	0.00965603
73000451	rs77822965	3.58618e-17	-1.73827	0.307323	0.000203434	-1.73626	1.00979	7.07394e-05	-1.79408	0.0475356
73000813	rs72951120	4.34145e-17	-1.47503	0.235201	0.000213383	-1.60037	0.921649	7.43603e-05	-1.67894	-0.0176859
73001048	rs113815992	1.65557e-16	0.0986974	-1.58906e-10	8.81041e-05	-1.56329	-1.58906e-10	5.9194e-05	-1.92472	-1.58906e-10
73001526	rs11585938	7.10722e-16	1.55566	-1.58906e-10	6.81094e-05	-1.82069	-1.58906e-10	5.91803e-05	-1.92496	-1.58906e-10
73001778	rs77714794	3.63756e-17	-1.75175	0.33503	0.000207593	-1.74977	1.04355	7.16306e-05	-1.80666	0.0726375
73002114	rs142029530	2.32016e-17	-1.8664	-1.58906e-10	4.91999e-05	-2.14592	-1.58906e-10	4.61946e-05	-2.17268	-1.58906e-10
73002167	rs150656307	2.81828e-17	-1.67191	-1.58906e-10	6.50713e-05	-1.86632	-1.58906e-10	6.59646e-05	-1.81642	-1.58906e-10
73002184	rs76526590	3.79087e-17	-1.71771	0.342275	0.0002167	-1.71566	1.05236	7.4432e-05	-1.77486	0.079206
73002288	rs12750136	8.51002e-17	-0.56679	-1.58906e-10	0.0001334	-1.14845	-1.58906e-10	0.000111533	-1.29123	-1.58906e-10
73002750	rs1445585	8.7824e-18	-1.88367	-0.954199	5.58173e-05	-1.05712	-0.962603	2.88119e-05	-1.72276	-0.921991
73002985	rs145973864	1.87911e-17	-2.07724	-1.58906e-10	5.49954e-05	-2.03456	-1.58906e-10	4.78417e-05	-2.13765	-1.58906e-10
73003235	rs112996720	3.6946e-17	-1.71987	0.318707	0.000210116	-1.71782	1.02367	7.27124e-05	-1.77688	0.0578459
73003332	rs74090008	2.48449e-17	-1.79797	-1.58906e-10	4.93973e-05	-2.14191	-1.58906e-10	4.6717e-05	-2.16144	-1.58906e-10
73003410	rs17092900	2.51983e-17	-1.78384	-1.58906e-10	4.96085e-05	-2.13765	-1.58906e-10	4.68464e-05	-2.15867	-1.58906e-10
73003684	rs113250741	1.52566e-16	0.0169764	-1.58906e-10	0.00018272	-0.833853	-1.58906e-10	0.000110447	-1.301	-1.58906e-10
73004028	rs12077714	2.60287e-17	-1.75142	-1.58906e-10	5.01292e-05	-2.1272	-1.58906e-10	4.71803e-05	-2.15157	-1.58906e-10
73005277	rs12748090	2.42061e-16	1.52119	-1.04262	8.3567e-05	-0.586544	-1.02962	3.82435e-05	-1.26896	-1.09261
73005496	rs76086113	2.64966e-17	-1.95017	0.216571	0.000147215	-1.94873	0.898812	5.35906e-05	-1.98967	-0.0345044
73005559	rs75290324	2.66387e-17	-1.94847	0.220218	0.000148127	-1.94703	0.903285	5.38503e-05	-1.98812	-0.0312129
73005780	rs72951126	2.8949e-17	-1.83924	0.194153	0.000160073	-1.83747	0.871294	5.8142e-05	-1.88793	-0.0547254
73006071	rs115704284	2.84811e-17	-1.87795	0.216571	0.000158274	-1.87629	0.898812	5.72486e-05	-1.92364	-0.0345044
73006137	rs61771832	2.60675e-17	-1.74993	-1.58906e-10	7.54921e-05	-1.71778	-1.58906e-10	6.60217e-05	-1.81556	-1.58906e-10
73007218	rs17152	1.02082e-17	-1.83452	-0.852903	6.33767e-05	-1.0293	-0.863416	3.30349e-05	-1.69495	-0.813033
73008167	rs782263	1.78313e-17	-2.10086	-0.0287969	0.000166975	-1.41466	0.490693	5.12944e-05	-1.88082	-0.187139
73008322	rs72951136	2.80234e-17	-1.86087	0.183293	0.000154561	-1.85917	0.857948	5.64368e-05	-1.90791	-0.0645146
73008678	rs117719751	8.38407e-17	-2.98711e-10	-0.581701	0.000233365	-2.98711e-10	-0.589204	0.000257085	-2.98711e-10	-0.456136
73008701	rs17492034	2.83638e-17	-1.94257	0.277067	0.000159743	-1.94111	0.972865	5.69935e-05	-1.98276	0.0201533
73008727	rs147834590	1.2863e-16	-2.98711e-10	-0.153677	0.000370008	-2.98711e-10	-0.128285	0.000348679	-2.98711e-10	-0.151392
73008966	rs80053326	1.76509e-17	-2.13983	-1.58906e-10	7.48139e-05	-1.7268	-1.58906e-10	6.88266e-05	-1.77395	-1.58906e-10
73009197	rs75277237	2.55472e-17	-1.84241	0.0723128	0.000137292	-1.84065	0.72095	5.19559e-05	-1.89086	-0.164288
73009278	rs782262	8.0701e-18	-2.13319	-0.78926	2.95622e-05	-1.8814	-0.773916	2.39092e-05	-2.11689	-0.714397
73009445	rs79852272	3.56789e-16	0.866524	-1.58906e-10	0.00569234	2.60507	-1.58906e-10	0.00152039	1.32118	-1.58906e-10
73010063	rs782261	3.09327e-17	-1.92614	0.347331	0.000164344	-1.99836	1.05851	5.73239e-05	-2.04062	0.0837902
73010294	rs782259	2.735e-17	-2.01765	0.315751	0.000146653	-2.0738	1.02006	5.22292e-05	-2.10507	0.0551686
73010430	rs146871065	2.70195e-17	-1.96056	0.246501	0.00015113	-1.95915	0.935486	5.45424e-05	-1.99909	-0.00747872
73011443	rs2797092	1.00479e-17	-1.69698	-1.00628	5.36417e-05	-1.04048	-1.019	2.7401e-05	-1.69991	-0.995056
73011745	rs117176920	2.60888e-17	-1.96204	0.212929	0.000144824	-1.96064	0.894344	5.28431e-05	-2.00043	-0.0377907
73012228	rs1445583	1.0071e-17	-1.71569	-0.985271	5.31643e-05	-1.06941	-0.999012	2.74891e-05	-1.71856	-0.973194
73012769	rs74602832	4.30557e-17	-1.24813	-1.58906e-10	5.50651e-05	-2.03329	-1.58906e-10	4.61678e-05	-2.17326	-1.58906e-10
73012910	rs17092934	2.51276e-17	-1.98838	0.201727	0.00013912	-1.98707	0.880596	5.10834e-05	-2.02419	-0.0478956
73013282	rs1664376	2.59181e-17	-2.01765	0.261975	0.000136573	-2.0738	0.94885	5.08345e-05	-2.10507	0.0281013
73014017	rs1418624	2.65904e-17	-2.02263	0.292561	0.000141998	-2.07778	0.991783	5.09755e-05	-2.10837	0.0341713
73014215	rs141036136	6.01141e-17	-0.914374	-1.58906e-10	7.50778e-05	-1.72328	-1.58906e-10	6.77942e-05	-1.78907	-1.58906e-10
73014640	rs74363665	2.52051e-17	-1.9853	0.201727	0.000139551	-1.98398	0.880596	5.1225e-05	-2.02142	-0.0478956
73014642	rs1664373	2.59902e-17	-2.00333	0.250432	0.000136982	-2.06226	0.940297	4.97093e-05	-2.09542	-0.00392709
73015588	rs1418625	2.73375e-17	-2.00279	0.300434	0.000145675	-2.06182	1.00139	5.20281e-05	-2.09506	0.0412983
73015715	rs75335411	2.14405e-16	0.357248	-1.58906e-10	0.00172	1.40827	-1.58906e-10	0.000588597	0.372197	-1.58906e-10
73015936	rs72686612	3.02093e-17	-1.60247	-1.58906e-10	8.024e-05	-1.65679	-1.58906e-10	8.37555e-05	-1.57764	-1.58906e-10
73016284	rs1613435	1.06632e-17	-1.70152	-0.942295	5.36292e-05	-1.1018	-0.957918	2.82194e-05	-1.7369	-0.928635
73016344	rs79418011	6.21381e-17	-0.881259	-1.58906e-10	7.65873e-05	-1.70338	-1.58906e-10	6.90542e-05	-1.77065	-1.58906e-10
73016775	rs1664371	2.5429e-17	-2.0063	0.231572	0.000133533	-2.06466	0.917203	4.87712e-05	-2.09744	-0.0209628
73017035	rs1775380	2.58089e-17	-2.02184	0.261945	0.00013687	-2.07715	0.954381	4.96089e-05	-2.10785	0.00647854
73017140	rs1664368	2.60972e-17	-2.01846	0.269668	0.000138544	-2.07445	0.963823	5.00689e-05	-2.10561	0.0134616
73017243	rs1775381	2.59968e-17	-2.01846	0.265811	0.000137892	-2.07445	0.959109	4.98946e-05	-2.10561	0.00997398
73017338	rs1775382	2.6062e-17	-2.01981	0.269668	0.000138394	-2.07553	0.963823	5.00239e-05	-2.1065	0.0134616
73017560	rs12408431	8.92161e-18	-1.80534	-1.0168	4.49823e-05	-1.21121	-1.02433	2.48964e-05	-1.80792	-0.982902
73017820	rs1775383	2.56292e-17	-2.02115	0.254269	0.000135666	-2.0766	0.944993	4.92884e-05	-2.1074	-0.000459253
73017861	rs1664362	2.57974e-17	-2.01846	0.258112	0.0001366	-2.07445	0.949693	4.95485e-05	-2.10561	0.00301354
73017979	rs1775384	2.54802e-17	-2.03468	0.261959	0.000135484	-2.08735	0.954398	4.91947e-05	-2.11625	0.00649129
73018112	rs1775385	2.54802e-17	-2.03468	0.261959	0.000135484	-2.08735	0.954398	4.91947e-05	-2.11625	0.00649129
73018312	rs1418626	2.53823e-17	-2.03468	0.258112	0.000134848	-2.08735	0.949693	4.90239e-05	-2.11625	0.00301354
73018523	rs1373912	1.06664e-17	-1.69698	-0.946547	5.67884e-05	-1.04048	-0.961994	2.91542e-05	-1.69991	-0.933035
73018606	rs1418627	2.54842e-17	-2.03067	0.258112	0.000135276	-2.08418	0.949693	4.91516e-05	-2.11365	0.00301354
73018891	rs146937791	3.70353e-17	-1.39875	-1.58906e-10	5.00047e-05	-2.12969	-1.58906e-10	4.75913e-05	-2.14289	-1.58906e-10
73018969	rs138085054	2.49292e-17	-1.98176	0.187183	0.000137567	-1.98042	0.862729	5.07191e-05	-2.01823	-0.0610091
73019233	rs1822976	2.49609e-17	-1.98778	0.194476	0.000137969	-1.98647	0.87169	5.07777e-05	-2.02365	-0.0544346
73019310	rs2590936	2.48143e-17	-2.03468	0.235478	0.000131163	-2.08735	0.921988	4.80316e-05	-2.11625	-0.0174357
73019586	rs1822973	2.45003e-17	-2.03989	0.227957	0.000129427	-2.09146	0.912772	4.75468e-05	-2.1196	-0.024227
73019614	rs1822972	1.08832e-17	-1.68748	-0.935918	5.8214e-05	-1.02588	-0.951801	2.97569e-05	-1.69044	-0.922038
73019883	rs1418628	2.43742e-17	-2.04115	0.224053	0.000128682	-2.09245	0.907987	4.73415e-05	-2.1204	-0.0277513
73019985	rs143991462	2.46867e-17	-1.98036	0.176002	0.000135881	-1.97901	0.848982	5.02742e-05	-2.01697	-0.0710841
73020016	rs1418629	2.56807e-17	-2.01148	0.246599	0.000135447	-2.06884	0.935606	4.92652e-05	-2.10094	-0.00738998
73020190	rs1361769	2.48746e-17	-2.03989	0.24312	0.000131854	-2.09146	0.931346	4.82024e-05	-2.1196	-0.0105338
73020329	rs77244810	5.18281e-17	-2.98711e-10	-1.06269	0.000145498	-2.98711e-10	-1.06165	0.000145488	-2.98711e-10	-1.02545
73020638	rs142006611	3.22087e-17	-1.53838	-1.58906e-10	5.03443e-05	-2.12292	-1.58906e-10	4.87868e-05	-2.11808	-1.58906e-10
73020943	rs1373919	9.32096e-18	-1.68748	-1.09087	5.02844e-05	-1.02588	-1.09823	2.53034e-05	-1.69044	-1.08416
73021139	rs76619618	2.44196e-17	-1.96942	0.154189	0.00013374	-1.96804	0.82213	4.97851e-05	-2.0071	-0.0907273
73021243	rs895281	2.61207e-17	-1.77467	0.0267749	0.000232869	-1.13731	0.545982	6.09768e-05	-1.73592	-0.159134
73021335	rs2797096	2.42202e-17	-2.03989	0.216461	0.000127616	-2.09146	0.898677	4.7056e-05	-2.1196	-0.0346036
73021456	rs2797097	2.42202e-17	-2.03989	0.216461	0.000127616	-2.09146	0.898677	4.7056e-05	-2.1196	-0.0346036
73021609	rs144201423	1.78602e-17	-2.12804	-1.58906e-10	0.00012027	-1.25207	-1.58906e-10	0.000101478	-1.38571	-1.58906e-10
73021808	rs1775378	2.45148e-17	-2.0392	0.227857	0.000129482	-2.09092	0.912649	4.75636e-05	-2.11916	-0.0243177
73021933	rs1775377	2.42012e-17	-2.03723	0.213016	0.000127344	-2.08937	0.894452	4.69901e-05	-2.1179	-0.0377117
73022390	rs895279	2.30982e-17	-2.05945	0.188585	0.000226997	-1.34997	0.733098	6.44472e-05	-1.82984	-0.00985768
73022530	rs182950556	2.72451e-17	-1.70574	-1.58906e-10	4.82688e-05	-2.16502	-1.58906e-10	5.07348e-05	-2.07893	-1.58906e-10
73022785	rs2002213	2.41405e-17	-2.03596	0.209232	0.000126881	-2.08836	0.889808	4.68684e-05	-2.11708	-0.0411258
73024874	rs2797098	2.33256e-17	-2.01846	0.157389	0.000120715	-2.07445	0.826072	4.5245e-05	-2.10561	-0.0878463
73024989	rs115943544	2.54996e-17	-1.95519	0.183238	0.0001406	-1.95377	0.85788	5.17673e-05	-1.99422	-0.0645646
73025079	rs12142193	2.53915e-17	-1.7762	-1.58906e-10	6.97764e-05	-1.79651	-1.58906e-10	6.02143e-05	-1.90763	-1.58906e-10
73025216	rs1664397	2.34961e-17	-2.03326	0.179477	0.000122588	-2.08623	0.853255	4.57073e-05	-2.11533	-0.0679536
73025750	rs1342689	2.42821e-17	-2.03011	0.209232	0.00012747	-2.08374	0.889808	4.70464e-05	-2.11328	-0.0411258
73025976	rs1445587	1.07562e-17	-1.53141	-1.10373	6.65333e-05	-0.734207	-1.1099	3.02847e-05	-1.49688	-1.09802
73026239	rs76803898	7.35484e-17	-2.98711e-10	-0.712675	0.000210271	-2.98711e-10	-0.693409	0.000214334	-2.98711e-10	-0.63801
73026284	rs12063425	3.84247e-17	-1.36192	-1.58906e-10	5.26961e-05	-2.07727	-1.58906e-10	4.90993e-05	-2.1117	-1.58906e-10
73026363	rs1445586	2.39776e-17	-2.03141	0.197909	0.000125581	-2.08477	0.875908	4.6529e-05	-2.11413	-0.0513385
73026545	rs6663946	1.74034e-17	-2.15396	-1.58906e-10	5.35595e-05	-2.06101	-1.58906e-10	5.04047e-05	-2.08546	-1.58906e-10
73027086	rs2797099	2.50368e-17	-1.97724	0.186972	0.000129455	-2.04095	0.86247	4.7797e-05	-2.07738	-0.0611989
73027281	rs80199239	4.94205e-17	-2.98711e-10	-1.11025	0.000137912	-2.98711e-10	-1.11519	0.000130289	-2.98711e-10	-1.13579
73027354	rs79029848	2.46233e-17	-1.9281	0.121169	0.000133837	-1.92658	0.7814	5.01762e-05	-1.96958	-0.120427
73028045	rs144876164	3.57385e-17	-1.43439	-1.58906e-10	5.79856e-05	-1.98161	-1.58906e-10	4.62433e-05	-2.17163	-1.58906e-10
73028086	rs7524990	3.69799e-17	-1.40024	-1.58906e-10	5.20169e-05	-2.09024	-1.58906e-10	4.8594e-05	-2.12204	-1.58906e-10
73029204	rs986380	4.05332e-17	-1.77077	0.462272	0.000431574	-1.0129	1.03854	0.000101691	-1.62269	0.239085
73029613	rs11209979	1.47663e-17	-1.609	-0.709269	0.000101026	-0.718877	-0.707551	4.96385e-05	-1.44093	-0.659852
73030205	rs116879442	1.4593e-16	-2.98711e-10	-0.0274917	0.000762391	-2.98711e-10	0.594651	0.000320933	-2.98711e-10	-0.234311
73030316	rs78811195	1.46837e-16	-2.98711e-10	-0.0212944	0.000768316	-2.98711e-10	0.602393	0.000322732	-2.98711e-10	-0.22872
73030840	rs12092712	1.42507e-17	-1.69762	-0.656193	8.86584e-05	-0.87303	-0.683988	4.6492e-05	-1.5531	-0.613161
73031928	rs17544161	1.06532e-17	-1.70834	-0.936419	5.6051e-05	-1.05887	-0.956675	2.98532e-05	-1.70474	-0.90451
73033260	rs17092971	1.45234e-16	-2.98711e-10	-0.0322724	0.000757849	-2.98711e-10	0.588676	0.000319553	-2.98711e-10	-0.238622
73034316	rs17092982	1.52987e-16	-2.98711e-10	0.0197313	0.000808631	-2.98711e-10	0.653535	0.000334913	-2.98711e-10	-0.191672
73034947	rs77268595	1.70919e-17	-2.17201	-1.58906e-10	7.04309e-05	-1.78718	-1.58906e-10	6.70197e-05	-1.80056	-1.58906e-10
73034948	rs17603673	2.8903e-17	-1.64667	-1.58906e-10	5.38755e-05	-2.05513	-1.58906e-10	4.97472e-05	-2.09859	-1.58906e-10
73034991	rs147322213	1.75411e-17	-2.14607	-1.58906e-10	6.48956e-05	-1.86903	-1.58906e-10	6.53932e-05	-1.82513	-1.58906e-10
73035694	rs117289408	1.51908e-16	-2.98711e-10	0.0126528	0.000801538	-2.98711e-10	0.644724	0.000332777	-2.98711e-10	-0.19807
73035775	rs2244695	4.34226e-17	-1.74086	0.501224	0.000494367	-0.914411	1.07588	0.0001139	-1.5579	0.287669
73036840	rs1342686	3.47977e-17	-1.46107	-1.58906e-10	5.03841e-05	-2.12213	-1.58906e-10	4.84156e-05	-2.12572	-1.58906e-10
73036855	rs142116474	3.23806e-17	-1.53306	-1.58906e-10	6.05082e-05	-1.93903	-1.58906e-10	5.50116e-05	-1.998	-1.58906e-10
73036923	rs17092988	1.44758e-16	-2.98711e-10	-0.0355541	0.000754746	-2.98711e-10	0.584574	0.000318608	-2.98711e-10	-0.241581
73037498	rs61771846	1.09973e-17	-1.70834	-0.904629	5.77692e-05	-1.05887	-0.926481	3.08903e-05	-1.70474	-0.870361
73037597	rs17092991	1.42423e-16	-2.98711e-10	-0.0518161	0.000739543	-2.98711e-10	0.564224	0.000313973	-2.98711e-10	-0.256235
73038129	rs12029296	5.16044e-17	-1.64939	0.582375	0.000667339	-0.708558	1.17005	0.000143093	-1.40546	0.363409
73038770	rs118049055	1.51503e-16	-2.98711e-10	0.00998352	0.000798878	-2.98711e-10	0.6414	0.000331976	-2.98711e-10	-0.200482
73038853	rs61771848	1.1131e-17	-1.70834	-0.892544	5.84378e-05	-1.05887	-0.914974	3.12925e-05	-1.70474	-0.857423
73040590	rs6424477	1.5733e-17	-1.66544	-0.589419	9.99877e-05	-0.813723	-0.623038	5.20946e-05	-1.51043	-0.542047
73040690	rs114665781	3.68107e-17	-1.40483	-1.58906e-10	5.44367e-05	-2.04477	-1.58906e-10	5.08569e-05	-2.07653	-1.58906e-10
73041544	rs2245342	4.36359e-17	-1.74543	0.510695	0.000503184	-0.915937	1.09508	0.000114591	-1.55759	0.293413
73041853	rs1418623	1.51908e-16	-2.98711e-10	0.0126528	0.000801538	-2.98711e-10	0.644724	0.000332777	-2.98711e-10	-0.19807
73042175	rs17093009	1.43814e-16	-2.98711e-10	-0.0421019	0.00074859	-2.98711e-10	0.576383	0.000316734	-2.98711e-10	-0.247483
73042517	rs17604217	1.16326e-17	-1.70063	-0.856176	6.27754e-05	-1.02007	-0.882174	3.3857e-05	-1.66328	-0.820117
73042925	rs61771849	1.19516e-17	-1.66617	-0.863583	6.4414e-05	-0.989135	-0.887342	3.38446e-05	-1.65726	-0.826499
73042945	rs7545455	4.93297e-17	-1.66764	0.555552	0.00062741	-0.739164	1.13896	0.000136499	-1.42759	0.33836
73043254	rs191295611	5.32876e-17	-2.98711e-10	-1.03492	0.000148651	-2.98711e-10	-1.04021	0.0001331	-2.98711e-10	-1.11444
73043474	rs17093014	1.55743e-16	-2.98711e-10	0.0375878	0.000826786	-2.98711e-10	0.675738	0.000340365	-2.98711e-10	-0.175525
73043490	rs17604284	1.17274e-17	-1.68873	-0.859961	6.21329e-05	-1.02865	-0.88388	3.30442e-05	-1.68506	-0.822639
73045317	rs117627028	1.5516e-16	-2.98711e-10	0.033837	0.000822941	-2.98711e-10	0.671077	0.000339212	-2.98711e-10	-0.178918
73045464	rs12058373	1.63942e-17	-1.64575	-0.567938	0.00010584	-0.781658	-0.598219	5.44003e-05	-1.48798	-0.521197
73045577	rs4587520	5.282e-17	-1.67778	0.634053	0.000681204	-0.756255	1.23831	0.000144624	-1.4399	0.408496
73047389	rs6424478	4.89546e-17	-1.73672	0.616997	0.000577844	-0.901053	1.21855	0.000127863	-1.54715	0.392567
73047487	rs140872522	3.67624e-17	-1.40614	-1.58906e-10	5.40422e-05	-2.05204	-1.58906e-10	5.09308e-05	-2.07508	-1.58906e-10
73047879	rs4649958	4.79802e-17	-1.74613	0.606303	0.000561618	-0.917137	1.20615	0.000125173	-1.55843	0.382581
73048522	rs79453422	5.6582e-15	3.63024	-1.58906e-10	0.00024553	-0.53839	-1.58906e-10	0.000181599	-0.803742	-1.58906e-10
73048685	rs6424479	4.76846e-17	-1.74613	0.600123	0.000557608	-0.917137	1.19898	0.000124453	-1.55843	0.376812
73049141	rs4072546	1.99054e-17	-1.54001	-0.479618	0.000135178	-0.613063	-0.522152	6.41427e-05	-1.36816	-0.476268
73049928	rs61774461	1.13082e-17	-1.72908	-0.856017	6.01589e-05	-1.06471	-0.880111	3.2926e-05	-1.69284	-0.818438
73050313	rs17093022	1.53311e-16	-2.98711e-10	0.0218503	0.000801122	-2.98711e-10	0.644205	0.000336393	-2.98711e-10	-0.187265
73050631	rs12068418	4.15215e-17	-1.89524	0.610832	0.00044066	-1.18385	1.23031	0.000108813	-1.74038	0.42447
73050632	rs12057997	4.0338e-17	-1.90851	0.595186	0.000443103	-1.1601	1.2121	0.000108711	-1.72653	0.409684
73051808	rs61774462	1.18313e-17	-1.74503	-0.79484	6.49979e-05	-1.04596	-0.821494	3.57008e-05	-1.67689	-0.75348
73052622	rs10889960	5.26946e-17	-1.62269	0.576585	0.000678393	-0.693756	1.17167	0.000139635	-1.42136	0.354846
73053085	rs116957213	1.4886e-16	-2.98711e-10	-0.00761123	0.00078155	-2.98711e-10	0.61947	0.000326742	-2.98711e-10	-0.216372
73053931	rs12745892	4.93395e-17	-1.63317	0.521279	0.000620195	-0.710956	1.09918	0.000131408	-1.43361	0.306375
73054174	rs117262105	1.22854e-16	-2.98711e-10	-0.199626	0.000613734	-2.98711e-10	0.377754	0.00027498	-2.98711e-10	-0.388845
73054891	rs17604657	1.10695e-17	-1.83872	-0.767709	5.71118e-05	-1.20137	-0.795423	3.32012e-05	-1.77818	-0.724781
73055268	rs17545392	1.11433e-17	-1.83082	-0.768966	5.78132e-05	-1.18796	-0.796632	3.34428e-05	-1.7696	-0.726109
73056882	rs147215034	1.24829e-16	-2.98711e-10	-0.183676	0.000626297	-2.98711e-10	0.398016	0.000278928	-2.98711e-10	-0.374591
73056890	rs182685729	7.17222e-17	-2.98711e-10	-0.737819	0.0002032	-2.98711e-10	-0.727618	0.000183431	-2.98711e-10	-0.793703
73056909	rs115578848	4.28491e-17	-1.25293	-1.58906e-10	5.7695e-05	-1.98664	-1.58906e-10	5.40921e-05	-2.01485	-1.58906e-10
73057005	rs17545502	1.11164e-17	-1.81139	-0.790799	5.84957e-05	-1.15524	-0.817613	3.3375e-05	-1.74854	-0.749201
73057222	rs80036023	1.1167e-16	-0.29507	-1.58906e-10	0.000119824	-1.25579	-1.58906e-10	0.000124663	-1.17993	-1.58906e-10
73057455	rs10493504	1.06803e-17	-1.8438	-0.798418	5.49736e-05	-1.21003	-0.824928	3.19631e-05	-1.78369	-0.757268
73057601	rs10749806	4.95499e-17	-1.62269	0.515053	0.000626409	-0.693756	1.09195	0.000132258	-1.42136	0.300567
73058693	rs7544477	5.31496e-17	-1.61211	0.574598	0.000688643	-0.676453	1.16937	0.000141109	-1.409	0.352992
73058753	rs17093047	4.09694e-17	-1.29779	-1.58906e-10	5.30987e-05	-2.06966	-1.58906e-10	5.08357e-05	-2.07694	-1.58906e-10
73059274	rs142903371	3.26974e-17	-1.52332	-1.58906e-10	5.05645e-05	-2.11856	-1.58906e-10	4.90097e-05	-2.11353	-1.58906e-10
73059361	rs113344841	1.18535e-16	-2.98711e-10	-0.235413	0.000586378	-2.98711e-10	0.332157	0.000266339	-2.98711e-10	-0.420774
73059446	rs12128239	5.96147e-18	-2.15914	-1.06617	1.89314e-05	-2.04312	-1.05786	1.59152e-05	-2.14839	-1.08988
73059862	rs114298274	1.76199e-17	-2.14159	-1.58906e-10	0.000110173	-1.33976	-1.58906e-10	7.15107e-05	-1.7357	-1.58906e-10
73061650	rs12405980	1.08671e-17	-1.82591	-0.798971	5.52358e-05	-1.20474	-0.82546	3.15982e-05	-1.79459	-0.757855
73061917	rs116290903	1.99086e-17	-2.01947	-1.58906e-10	6.45418e-05	-1.87449	-1.58906e-10	5.63975e-05	-1.97312	-1.58906e-10
73062191	rs7511648	1.67248e-17	-1.64139	-0.55234	0.000112722	-0.724477	-0.592408	5.53204e-05	-1.44322	-0.549181
73062979	rs12074405	1.37379e-17	-1.79921	-0.591255	8.33731e-05	-0.993667	-0.624816	4.61167e-05	-1.63041	-0.54396
73063116	rs76596284	1.60109e-16	-2.98711e-10	0.0652339	0.000855647	-2.98711e-10	0.710049	0.00034899	-2.98711e-10	-0.1505
73063530	rs147588303	6.12018e-17	-2.98711e-10	-0.896443	0.000179066	-2.98711e-10	-0.854052	0.000179569	-2.98711e-10	-0.814986
73064054	rs145724375	2.07231e-17	-1.97937	-1.58906e-10	6.2066e-05	-1.91361	-1.58906e-10	5.78764e-05	-1.94723	-1.58906e-10
73065502	rs61774463	1.10095e-17	-1.82818	-0.783686	5.72564e-05	-1.18349	-0.810781	3.30209e-05	-1.76673	-0.741674
73065812	rs61774464	1.06586e-17	-1.84605	-0.798197	5.16833e-05	-1.27196	-0.824716	3.06953e-05	-1.8244	-0.757034
73069225	rs116466854	1.74328e-17	-2.15227	-1.58906e-10	5.23275e-05	-2.08429	-1.58906e-10	5.03134e-05	-2.08727	-1.58906e-10
73069423	rs4650144	9.478e-17	-0.0348295	-0.424232	2.64087e-05	-2.17481	-0.593306	3.06378e-05	-2.12531	-0.457995
73069672	rs11209982	8.65295e-17	-0.055528	-0.494606	2.48417e-05	-2.17476	-0.654522	2.85167e-05	-2.12842	-0.526635
73070104	rs12407207	8.19297e-18	-2.16578	-0.741564	2.22762e-05	-2.12368	-0.814606	2.25303e-05	-2.15553	-0.735153
73070418	rs17093063	4.81719e-17	-2.98711e-10	-1.13584	0.000136077	-2.98711e-10	-1.12859	0.000130508	-2.98711e-10	-1.13411
73070794	rs78365878	2.19493e-17	-1.92188	-1.58906e-10	0.000215354	-0.669524	-1.58906e-10	0.000225954	-0.585213	-1.58906e-10
73071460	rs10443263	8.97182e-17	-0.016113	-0.497833	2.47723e-05	-2.17476	-0.657319	2.88014e-05	-2.12243	-0.522688
73071866	rs115023814	1.54004e-16	0.0263571	-1.58906e-10	5.64997e-05	-2.00757	-1.58906e-10	5.7408e-05	-1.95536	-1.58906e-10
73072154	rs185296559	2.57244e-16	-2.98711e-10	0.539406	0.00074852	-2.98711e-10	0.576289	0.000752228	-2.98711e-10	0.617496
73072509	rs189746187	7.84056e-17	-2.98711e-10	-0.648723	0.000219873	-2.98711e-10	-0.648759	0.000205699	-2.98711e-10	-0.67913
73072992	rs61774465	9.11622e-16	1.80461	-1.58906e-10	0.00349796	2.11813	-1.58906e-10	0.000943262	0.8438	-1.58906e-10
73073308	rs114530609	1.7236e-17	-2.16362	-1.58906e-10	8.6179e-05	-1.58538	-1.58906e-10	8.63604e-05	-1.54701	-1.58906e-10
73073864	rs76681080	4.89322e-17	-2.98711e-10	-1.12018	0.00013709	-2.98711e-10	-1.12117	0.00013033	-2.98711e-10	-1.13548
73074134	rs138571890	1.17885e-16	-2.98711e-10	-0.240908	0.000336677	-2.98711e-10	-0.222685	0.00032119	-2.98711e-10	-0.233511
73075423	rs4498754	6.33949e-17	-0.0870425	-0.774194	1.96411e-05	-2.1748	-0.88938	2.18921e-05	-2.12595	-0.793471
73075932	rs12040855	2.95707e-17	-1.02822	-0.595613	2.76898e-05	-1.97446	-0.746281	2.56089e-05	-2.12044	-0.642164
73076200	rs4394590	8.77571e-17	-0.026584	-0.509462	2.45487e-05	-2.17448	-0.666669	2.85366e-05	-2.11633	-0.538023
73076378	rs12136948	8.96242e-17	-0.00553202	-0.509462	2.45564e-05	-2.17417	-0.666669	2.86372e-05	-2.11282	-0.538023
73076549	rs12137013	9.00897e-17	-0.00553202	-0.504281	2.46668e-05	-2.17417	-0.662184	2.87825e-05	-2.11282	-0.532961
73077418	rs78564186	3.6979e-16	0.902316	-1.58906e-10	0.00243157	1.75448	-1.58906e-10	0.00122753	1.10722	-1.58906e-10
73077951	rs117089217	3.52025e-16	-2.98711e-10	0.853082	0.000958362	-2.98711e-10	0.823417	0.000522611	-2.98711e-10	0.253293
73078794	rs6424481	9.19528e-17	0.0050331	-0.494377	2.48824e-05	-2.17405	-0.653601	2.90728e-05	-2.11246	-0.523283
73079152	rs11209984	3.09859e-17	-1.00648	-0.570604	2.80697e-05	-1.98212	-0.725001	2.6144e-05	-2.12368	-0.618244
73079287	rs4412548	9.26023e-17	0.0050331	-0.487338	2.50348e-05	-2.17405	-0.647495	2.92735e-05	-2.11246	-0.516404
73079572	rs4573480	9.45874e-17	0.0262434	-0.487338	2.5046e-05	-2.1736	-0.647495	2.93799e-05	-2.10883	-0.516404
73080030	rs4417012	3.16133e-17	-0.991607	-0.565433	2.80258e-05	-1.98809	-0.72059	2.61936e-05	-2.12673	-0.613295
73080503	rs4298681	1.01722e-16	0.0883466	-0.476719	2.53255e-05	-2.17172	-0.638275	3.00181e-05	-2.09772	-0.506025
73080772	rs4434806	1.01722e-16	0.0883466	-0.476719	2.53255e-05	-2.17172	-0.638275	3.00181e-05	-2.09772	-0.506025
73081790	rs4649960	7.72384e-17	0.0689788	-0.732701	2.03607e-05	-2.1724	-0.855808	2.3375e-05	-2.10126	-0.752616
73082471	rs12408420	9.44062e-17	0.0050331	-0.468045	2.54727e-05	-2.17405	-0.630153	3.00287e-05	-2.11246	-0.490932
73082539	rs4620479	9.82464e-17	0.0475586	-0.470699	2.54998e-05	-2.17305	-0.63009	3.002e-05	-2.10509	-0.498586
73082822	rs77529814	5.05351e-17	-2.98711e-10	-1.08795	0.000140263	-2.98711e-10	-1.09829	0.000136718	-2.98711e-10	-1.08762
73082977	rs6679174	1.02865e-16	0.0689788	-0.446176	2.59981e-05	-2.1724	-0.611388	3.0922e-05	-2.10126	-0.472818
73082994	rs6691563	1.02865e-16	0.0689788	-0.446176	2.59981e-05	-2.1724	-0.611388	3.0922e-05	-2.10126	-0.472818
73083357	rs17097747	2.21604e-17	-1.52996	-0.382358	5.44101e-05	-1.7354	-0.309863	5.90603e-05	-2.0514	0.124418
73083390	rs4649962	1.00193e-16	0.0050331	-0.408557	2.68226e-05	-2.17405	-0.578518	3.17268e-05	-2.11246	-0.435923
73084065	rs6695074	3.04906e-17	-0.96007	-0.633132	2.61619e-05	-2.00033	-0.777174	2.44744e-05	-2.13284	-0.675074
73084983	rs144116801	1.9852e-17	-2.02231	-1.58906e-10	4.92017e-05	-2.14588	-1.58906e-10	4.76515e-05	-2.14163	-1.58906e-10
73085044	rs114546358	1.84844e-17	-2.09369	-1.58906e-10	0.000104684	-1.39087	-1.58906e-10	0.000125128	-1.17621	-1.58906e-10
73085446	rs4457521	8.46847e-17	0.131691	-0.703374	2.09179e-05	-2.16992	-0.831279	2.43366e-05	-2.08955	-0.72401
73086013	rs12137919	8.46847e-17	0.131691	-0.703374	2.09179e-05	-2.16992	-0.831279	2.43366e-05	-2.08955	-0.72401
73086988	rs6687187	8.45972e-17	0.109966	-0.682684	2.12649e-05	-2.17087	-0.813877	2.47307e-05	-2.09369	-0.703813
73088058	rs4554669	1.19905e-16	0.206336	-0.430258	2.66382e-05	-2.16197	-0.597495	3.27387e-05	-2.05978	-0.457209
73088062	rs4465148	1.21241e-16	0.206336	-0.419172	2.68976e-05	-2.16197	-0.587805	3.30966e-05	-2.05978	-0.446335
73088158	rs4465149	1.11324e-16	0.0883466	-0.386519	2.74093e-05	-2.17172	-0.559206	3.29017e-05	-2.09772	-0.4143
73088649	rs4297240	1.14637e-16	0.117674	-0.386519	2.73854e-05	-2.17259	-0.559206	3.26724e-05	-2.10471	-0.4143
73089344	rs11209986	1.29138e-16	0.433932	-0.58367	2.398e-05	-2.13537	-0.729217	3.05741e-05	-1.98135	-0.604037
73089845	rs9645299	3.1442e-16	1.33139	-0.591277	2.6227e-05	-2.03819	-0.736827	3.69464e-05	-1.78115	-0.614922
73090344	rs4255334	3.1442e-16	1.33139	-0.591277	2.6227e-05	-2.03819	-0.736827	3.69464e-05	-1.78115	-0.614922
73091243	rs12041626	2.05874e-16	1.44813	-1.13149	1.65176e-05	-2.13879	-1.09859	1.74871e-05	-2.07649	-1.06759
73091520	rs12122859	2.35316e-16	1.27654	-0.826232	2.13324e-05	-2.04885	-0.932736	2.88613e-05	-1.79939	-0.843653
73091809	rs12141788	2.3686e-16	1.30391	-0.847057	2.10879e-05	-2.04357	-0.949535	2.85411e-05	-1.79033	-0.863874
73092195	rs6691978	2.36043e-16	1.30391	-0.850514	2.10295e-05	-2.04357	-0.952309	2.84455e-05	-1.79033	-0.867228
73092567	rs4638064	2.33755e-16	1.30391	-0.860256	2.08662e-05	-2.04357	-0.960107	2.81779e-05	-1.79033	-0.876678
73092570	rs4292903	2.33755e-16	1.30391	-0.860256	2.08662e-05	-2.04357	-0.960107	2.81779e-05	-1.79033	-0.876678
73092587	rs141336747	5.16757e-17	-1.06563	-1.58906e-10	7.69998e-05	-1.698	-1.58906e-10	8.50731e-05	-1.56203	-1.58906e-10
73093357	rs143002200	2.2201e-16	-2.98711e-10	0.392103	0.000605451	-2.98711e-10	0.364165	0.000580468	-2.98711e-10	0.358291
73094899	rs12126227	3.09741e-16	1.33139	-0.60627	2.59058e-05	-2.03819	-0.74915	3.64258e-05	-1.78115	-0.629112
73094928	rs10493505	3.08272e-16	1.33139	-0.611025	2.58007e-05	-2.03819	-0.753213	3.62567e-05	-1.78115	-0.633763
73094988	rs12119472	3.00431e-16	1.30391	-0.60931	2.56805e-05	-2.04357	-0.752502	3.58646e-05	-1.79033	-0.635468
73095148	rs7514475	7.83596e-17	0.0266876	-0.675998	2.13593e-05	-2.16626	-0.814055	2.29785e-05	-2.15212	-0.718865
73095389	rs12145832	3.15948e-16	1.33139	-0.586431	2.63361e-05	-2.03819	-0.732677	3.71219e-05	-1.78115	-0.610182
73095545	rs12119654	3.15948e-16	1.33139	-0.586431	2.63361e-05	-2.03819	-0.732677	3.71219e-05	-1.78115	-0.610182
73095843	rs12127252	3.1442e-16	1.33139	-0.591277	2.6227e-05	-2.03819	-0.736827	3.69464e-05	-1.78115	-0.614922
73096730	rs7520480	2.46693e-16	1.33139	-0.833863	2.14324e-05	-2.03819	-0.938711	2.92405e-05	-1.78115	-0.848835
73097972	rs11587878	1.73184e-17	-2.15885	-1.58906e-10	9.88419e-05	-1.44829	-1.58906e-10	0.00010089	-1.39152	-1.58906e-10
73098364	rs12726880	2.46693e-16	1.33139	-0.833863	2.14324e-05	-2.03819	-0.938711	2.92405e-05	-1.78115	-0.848835
73098532	rs12029382	5.49137e-17	-0.0962511	-0.908606	1.78813e-05	-2.15673	-1.00132	1.83177e-05	-2.16301	-0.934662
73098689	rs12726957	2.16685e-16	1.21536	-0.847535	2.08343e-05	-2.05548	-0.949727	2.78786e-05	-1.81552	-0.86216
73098881	rs12047199	5.61998e-17	-0.0701389	-0.911567	1.75954e-05	-2.17057	-1.0036	1.85245e-05	-2.149	-0.937447
73098912	rs12727294	2.32702e-16	1.27654	-0.8374	2.11449e-05	-2.04885	-0.941566	2.86133e-05	-1.79939	-0.852283
73099845	rs4128304	2.37571e-16	1.30391	-0.84406	2.11428e-05	-2.04357	-0.946933	2.8687e-05	-1.79033	-0.858774
73100055	rs11209988	5.44312e-17	-0.0962511	-0.917431	1.77606e-05	-2.15673	-1.00809	1.81663e-05	-2.16301	-0.94296
73101233	rs141276390	1.7654e-17	-2.13965	-1.58906e-10	5.5804e-05	-2.01996	-1.58906e-10	5.30248e-05	-2.03478	-1.58906e-10
73101529	rs116001606	2.05223e-17	-1.98911	-1.58906e-10	4.99646e-05	-2.13049	-1.58906e-10	4.84376e-05	-2.12527	-1.58906e-10
73101659	rs12725368	2.40932e-16	1.33139	-0.857493	2.10291e-05	-2.03819	-0.957711	2.85749e-05	-1.78115	-0.87186
73101763	rs12743848	2.47672e-16	1.35898	-0.857493	2.11448e-05	-2.0327	-0.957711	2.88413e-05	-1.77187	-0.87186
73102010	rs7526444	5.48758e-17	-0.0763343	-0.929213	1.75702e-05	-2.15854	-1.01707	1.79942e-05	-2.16147	-0.954023
73102469	rs12128913	2.32043e-16	1.30391	-0.867607	2.0748e-05	-2.04357	-0.965784	2.80366e-05	-1.79033	-0.881707
73103149	rs4259588	5.91033e-17	0.00629673	-0.93763	1.73473e-05	-2.16494	-1.02343	1.7984e-05	-2.15415	-0.961913
73103734	rs10889968	7.36201e-17	0.278155	-0.989855	1.65312e-05	-2.17466	-1.06189	1.76881e-05	-2.12061	-1.01204
73103939	rs4650145	7.23173e-17	0.265185	-0.994741	1.64749e-05	-2.17461	-1.06536	1.75774e-05	-2.1224	-1.01653
73104160	rs12024784	5.73745e-17	-0.00427458	-0.956744	1.70267e-05	-2.16919	-1.03784	1.77806e-05	-2.14602	-0.981412
73104922	rs138662847	4.94136e-17	-2.98711e-10	-1.11039	0.000137963	-2.98711e-10	-1.11482	0.000132695	-2.98711e-10	-1.11749
73105847	rs11209994	2.31872e-16	1.34038	-0.904808	1.99412e-05	-2.05373	-0.99529	2.65613e-05	-1.80627	-0.919823
73106029	rs12026805	2.15565e-16	1.46893	-1.10628	1.75388e-05	-2.13082	-1.04657	1.8941e-05	-2.06358	-1.00063
73106674	rs61771874	2.95569e-16	0.678283	-1.58906e-10	0.00184273	1.47719	-1.58906e-10	0.000458773	0.123012	-1.58906e-10
73106887	rs115451048	4.54581e-17	-1.19383	-1.58906e-10	5.16474e-05	-2.09737	-1.58906e-10	4.9736e-05	-2.09882	-1.58906e-10
73107472	rs4111519	5.23328e-17	-0.0962511	-0.956744	1.72401e-05	-2.15673	-1.03784	1.74811e-05	-2.16301	-0.981412
73107862	rs7530992	2.29533e-16	1.33139	-0.90596	2.0245e-05	-2.03819	-0.995708	2.72676e-05	-1.78115	-0.918689
73109169	rs6678015	2.27008e-16	1.33139	-0.917023	2.00622e-05	-2.03819	-1.00478	2.69171e-05	-1.78115	-0.931629
73109325	rs4649963	6.02729e-18	-2.1136	-1.10072	1.57369e-05	-2.1746	-1.1112	1.56259e-05	-2.16486	-1.09175
73109340	rs4649964	2.10458e-16	1.22485	-0.886177	2.01372e-05	-2.05856	-0.980677	2.67742e-05	-1.81631	-0.901796
73111545	rs148154545	4.91173e-17	-2.98711e-10	-1.11641	0.000137582	-2.98711e-10	-1.11759	0.000134776	-2.98711e-10	-1.10193
73111887	rs12030081	5.66074e-17	-0.0342063	-0.940274	1.73611e-05	-2.16202	-1.02556	1.78416e-05	-2.15792	-0.966092
73112864	rs7554639	2.39134e-16	1.35898	-0.892575	2.05609e-05	-2.0327	-0.985713	2.78179e-05	-1.77187	-0.907989
73114284	rs4372200	7.45241e-17	0.287884	-0.987381	1.65588e-05	-2.17476	-1.06013	1.77566e-05	-2.11903	-1.00976
73115017	rs4294370	5.89472e-17	0.00629673	-0.940274	1.73104e-05	-2.16494	-1.02556	1.7909e-05	-2.15415	-0.966092
73115205	rs6691430	5.95105e-17	0.0266876	-0.951155	1.71475e-05	-2.16626	-1.03369	1.77646e-05	-2.15212	-0.976219
73115316	rs11209999	2.49901e-16	1.38391	-0.873458	2.0979e-05	-2.02767	-0.970617	2.85781e-05	-1.76343	-0.889476
73115643	rs12404539	6.03459e-18	-2.11325	-1.09986	1.5748e-05	-2.17462	-1.11047	1.56433e-05	-2.16472	-1.09079
73116491	rs4650146	2.67831e-16	1.47231	-0.892575	2.07821e-05	-2.022	-0.985713	2.83193e-05	-1.75401	-0.907989
73117161	rs111926233	2.52779e-17	-1.78069	-1.58906e-10	4.83142e-05	-2.16408	-1.58906e-10	4.6446e-05	-2.16725	-1.58906e-10
73118902	rs7549047	2.72973e-16	1.49764	-0.898888	2.07877e-05	-2.01678	-0.990664	2.83909e-05	-1.74538	-0.914098
73119296	rs12726515	2.66984e-16	1.47231	-0.895742	2.07305e-05	-2.022	-0.988199	2.82327e-05	-1.75401	-0.911054
73119434	rs75825741	2.11215e-16	-2.98711e-10	0.342259	0.0005807	-2.98711e-10	0.322426	0.000547847	-2.98711e-10	0.300453
73120425	rs115003536	2.91694e-17	-1.6375	-1.58906e-10	4.95068e-05	-2.1397	-1.58906e-10	4.9178e-05	-2.1101	-1.58906e-10
73120679	rs4618917	6.34199e-17	0.0959034	-0.956744	1.70535e-05	-2.16762	-1.03784	1.77144e-05	-2.14975	-0.981412
73121205	rs116370380	2.89051e-17	-1.6466	-1.58906e-10	4.93932e-05	-2.142	-1.58906e-10	4.93362e-05	-2.10689	-1.58906e-10
73121384	rs77080769	1.10431e-15	1.99636	-1.58906e-10	0.000169475	-0.909102	-1.58906e-10	0.000142411	-1.04682	-1.58906e-10
73123107	rs79681042	5.98453e-18	-2.11977	-1.10167	1.57201e-05	-2.17407	-1.1128	1.55752e-05	-2.16725	-1.09262
73126083	rs113360882	1.60696e-15	2.37148	-1.58906e-10	0.000990619	0.856522	-1.58906e-10	0.00051545	0.239496	-1.58906e-10
73127089	rs4551545	6.95935e-17	0.180515	-0.948463	1.70911e-05	-2.17156	-1.03169	1.80231e-05	-2.14017	-0.973716
73128306	rs56142491	3.30839e-16	0.791013	-1.58906e-10	0.0023218	1.70829	-1.58906e-10	0.000552743	0.309349	-1.58906e-10
73129029	rs114338840	2.8574e-17	-1.65812	-1.58906e-10	4.92539e-05	-2.14482	-1.58906e-10	4.95447e-05	-2.10267	-1.58906e-10
73129312	rs116766913	1.86123e-17	-2.0868	-1.58906e-10	4.91394e-05	-2.14715	-1.58906e-10	5.47391e-05	-2.00297	-1.58906e-10
73130220	rs149995527	3.87763e-17	-1.35281	-1.58906e-10	5.7562e-05	-1.98895	-1.58906e-10	6.03165e-05	-1.90594	-1.58906e-10
73130489	rs113167891	2.81669e-17	-1.67247	-1.58906e-10	4.94544e-05	-2.14076	-1.58906e-10	4.74142e-05	-2.14662	-1.58906e-10
73132156	rs4278325	2.89803e-16	1.55086	-0.892279	2.14128e-05	-1.99234	-0.98548	2.97312e-05	-1.70564	-0.907703
73133019	rs4406594	6.74517e-17	0.13802	-0.937228	1.72663e-05	-2.16978	-1.02327	1.81221e-05	-2.14516	-0.963253
73133803	rs4292904	6.72465e-17	0.13802	-0.940274	1.72268e-05	-2.16978	-1.02556	1.80707e-05	-2.14516	-0.966092
73134198	rs188656670	4.85165e-17	-2.98711e-10	-1.12871	0.000136291	-2.98711e-10	-1.12702	0.000132423	-2.98711e-10	-1.11954
73135952	rs7524643	1.74036e-17	-2.15394	-1.58906e-10	4.79026e-05	-2.17264	-1.58906e-10	5.2464e-05	-2.04542	-1.58906e-10
73136070	rs6424485	8.92042e-17	0.472617	-0.992309	1.65207e-05	-2.17355	-1.06364	1.80653e-05	-2.09725	-1.0143
73136718	rs145840800	4.81702e-17	-2.98711e-10	-1.13588	0.000135509	-2.98711e-10	-1.13277	0.000150273	-2.98711e-10	-0.99309
73136986	rs11210017	7.43873e-17	0.24713	-0.948463	1.70571e-05	-2.17355	-1.03169	1.81767e-05	-2.13169	-0.973716
73137562	rs17613638	4.12169e-17	-1.29177	-1.58906e-10	6.23039e-05	-1.90978	-1.58906e-10	6.75635e-05	-1.79248	-1.58906e-10
73137807	rs76412904	6.16737e-17	-2.98711e-10	-0.888762	0.00017939	-2.98711e-10	-0.852247	0.000179692	-2.98711e-10	-0.814302
73138340	rs80006229	4.07033e-17	-1.30431	-1.58906e-10	4.78677e-05	-2.17337	-1.58906e-10	4.61328e-05	-2.17402	-1.58906e-10
73138606	rs114784040	2.85042e-17	-1.66057	-1.58906e-10	4.9225e-05	-2.14541	-1.58906e-10	4.95902e-05	-2.10175	-1.58906e-10
73138621	rs115244299	2.85042e-17	-1.66057	-1.58906e-10	4.9225e-05	-2.14541	-1.58906e-10	4.95902e-05	-2.10175	-1.58906e-10
73139206	rs74814939	2.29547e-17	-1.8771	-1.58906e-10	4.78621e-05	-2.17348	-1.58906e-10	4.61118e-05	-2.17448	-1.58906e-10
73140524	rs4147191	6.97824e-17	0.180515	-0.945753	1.71257e-05	-2.17156	-1.02966	1.80686e-05	-2.14017	-0.971194
73141767	rs12127723	3.86991e-14	6.43181	-0.878855	0.000537003	1.21608	-0.971888	0.000404255	0.889576	-0.893073
73142011	rs141749733	2.76314e-17	-1.69167	-1.58906e-10	4.92147e-05	-2.14561	-1.58906e-10	4.72059e-05	-2.15102	-1.58906e-10
73142177	rs12406649	1.95156e-16	1.2484	-0.985218	1.89698e-05	-2.04315	-1.05581	2.45536e-05	-1.80395	-1.00073
73143715	rs148764127	1.52847e-16	-2.98711e-10	0.0188152	0.000462207	-2.98711e-10	0.0942036	0.000519062	-2.98711e-10	0.24648
73143743	rs118032784	5.6012e-17	-2.98711e-10	-0.985054	0.000156063	-2.98711e-10	-0.991549	0.000134689	-2.98711e-10	-1.10258
73144543	rs79514505	5.95309e-18	-2.12105	-1.10566	1.56833e-05	-2.17391	-1.1153	1.54951e-05	-2.16772	-1.09731
73146664	rs142791777	2.14402e-17	-1.94535	-1.58906e-10	4.86632e-05	-2.15688	-1.58906e-10	4.64265e-05	-2.16767	-1.58906e-10
73146941	rs117739778	6.64176e-17	-2.98711e-10	-0.814657	0.000182208	-2.98711e-10	-0.836662	0.000181775	-2.98711e-10	-0.802772
73147803	rs12132355	2.14488e-16	0.357635	-1.58906e-10	8.41005e-05	-1.6098	-1.58906e-10	7.87902e-05	-1.63875	-1.58906e-10
73149125	rs61771891	5.87474e-17	-0.937372	-1.58906e-10	0.000128924	-1.18259	-1.58906e-10	7.01939e-05	-1.75428	-1.58906e-10
73149522	rs4585929	3.44633e-16	1.72096	-0.889104	2.19986e-05	-1.96785	-0.982983	3.10027e-05	-1.66684	-0.904629
73150390	rs61771892	3.3318e-16	0.798063	-1.58906e-10	0.0023406	1.71635	-1.58906e-10	0.000556321	0.315801	-1.58906e-10
73150392	rs78573489	1.83184e-17	-2.10271	-1.58906e-10	6.1604e-05	-1.92108	-1.58906e-10	5.73109e-05	-1.95705	-1.58906e-10
73150682	rs150914200	1.70679e-17	-2.17342	-1.58906e-10	7.12436e-05	-1.7757	-1.58906e-10	7.091e-05	-1.74413	-1.58906e-10
73151595	rs111597499	1.34846e-17	-2.0108	-0.398269	3.24345e-05	-2.13546	-0.427123	3.47995e-05	-2.12478	-0.331158
73153078	rs11210027	9.01271e-17	0.49628	-1.00568	1.6388e-05	-2.17299	-1.07227	1.79159e-05	-2.09316	-1.0267
73153122	rs11589065	1.93768e-16	1.2484	-0.992357	1.88717e-05	-2.04315	-1.06099	2.43882e-05	-1.80395	-1.00749
73153470	rs12042334	7.03486e-17	0.204048	-0.961205	1.69325e-05	-2.17237	-1.0402	1.78603e-05	-2.13727	-0.985696
73153752	rs7517246	7.03486e-17	0.204048	-0.961205	1.69325e-05	-2.17237	-1.0402	1.78603e-05	-2.13727	-0.985696
73155272	rs139450320	1.94025e-17	-2.04522	-1.58906e-10	5.12425e-05	-2.10524	-1.58906e-10	4.89491e-05	-2.11476	-1.58906e-10
73155280	rs10889983	1.933e-16	1.2484	-0.994778	1.88388e-05	-2.04315	-1.06274	2.43325e-05	-1.80395	-1.00978
73155525	rs10889984	1.92836e-16	1.2484	-0.997178	1.88064e-05	-2.04315	-1.06446	2.42773e-05	-1.80395	-1.01205
73156750	rs78598056	6.66613e-17	-2.98711e-10	-0.810994	0.000196274	-2.98711e-10	-0.762296	0.000197901	-2.98711e-10	-0.717778
73156789	rs4424448	7.61163e-17	0.290589	-0.968945	1.6803e-05	-2.17435	-1.04591	1.79386e-05	-2.12572	-0.992867
73157026	rs11210030	3.12962e-16	1.63714	-0.901681	2.13734e-05	-1.98681	-0.992848	2.97232e-05	-1.69682	-0.916799
73158709	rs12038578	8.23296e-17	0.358698	-0.958587	1.69241e-05	-2.17481	-1.03826	1.82938e-05	-2.11571	-0.983267
73160098	rs61771893	7.32548e-17	0.24713	-0.963804	1.688e-05	-2.17355	-1.04212	1.7917e-05	-2.13169	-0.988105
73160141	rs61771894	7.13228e-17	0.225542	-0.968945	1.68254e-05	-2.17301	-1.04591	1.77813e-05	-2.13453	-0.992867
73160301	rs139567799	1.73904e-17	-2.1547	-1.58906e-10	0.00010939	-1.34689	-1.58906e-10	8.95656e-05	-1.51057	-1.58906e-10
73160704	rs8179405	7.77073e-17	0.314653	-0.972323	1.67702e-05	-2.17462	-1.04759	1.798e-05	-2.12228	-0.994005
73161292	rs61771895	2.51862e-16	1.62362	-1.10536	1.75861e-05	-2.12682	-1.04788	1.90288e-05	-2.05841	-1.00118
73162418	rs8179265	7.96558e-17	0.336628	-0.969533	1.68022e-05	-2.17476	-1.04554	1.80852e-05	-2.11904	-0.991406
73162472	rs8179316	7.7512e-17	0.314653	-0.974839	1.67392e-05	-2.17462	-1.04944	1.7938e-05	-2.12228	-0.996348
73162686	rs4451507	7.54804e-17	0.290589	-0.977336	1.67132e-05	-2.17435	-1.05126	1.78348e-05	-2.12572	-0.998671
73164107	rs10889986	3.23925e-16	1.66594	-0.896049	2.16288e-05	-1.98038	-0.987403	3.02674e-05	-1.68658	-0.908887
73164809	rs6424487	6.97651e-17	0.204048	-0.969533	1.68423e-05	-2.17237	-1.04554	1.77586e-05	-2.13727	-0.991406
73164972	rs6657757	2.08247e-17	-1.97448	-1.58906e-10	6.76582e-05	-1.82734	-1.58906e-10	6.14285e-05	-1.88767	-1.58906e-10
73165840	rs61771896	3.59277e-16	0.873474	-1.58906e-10	0.00282484	1.9044	-1.58906e-10	0.000674168	0.507936	-1.58906e-10
73166308	rs12116859	1.09248e-16	0.686864	-1.00387	1.63968e-05	-2.1744	-1.07032	1.73693e-05	-2.12757	-1.02327
73166998	rs12739350	6.14089e-17	-0.893065	-1.58906e-10	8.60142e-05	-1.5873	-1.58906e-10	7.78984e-05	-1.65014	-1.58906e-10
73167632	rs4636401	3.88102e-16	1.83429	-0.883643	2.0424e-05	-2.04749	-0.977608	2.72522e-05	-1.8036	-0.896813
73167932	rs17548480	7.80107e-18	-1.85664	-1.09972	1.79093e-05	-2.04613	-1.11036	1.60308e-05	-2.1404	-1.09064
73169609	rs4282755	1.10597e-16	0.480758	-0.785482	0.000123755	-0.404028	-0.819475	0.000124655	-0.43332	-0.746671
73170648	rs12736246	2.49555e-16	1.49973	-0.990667	1.81768e-05	-2.08263	-1.05903	2.27175e-05	-1.8784	-1.004
73171935	rs12117476	1.96268e-17	-2.03373	-1.58906e-10	0.000210243	-0.693543	-1.58906e-10	0.000148586	-1.00438	-1.58906e-10
73172364	rs4304526	9.05502e-17	0.470124	-0.974839	1.68586e-05	-2.16751	-1.04944	1.74179e-05	-2.1517	-0.996348
73172614	rs11210034	3.628e-16	1.7475	-0.86427	2.0431e-05	-2.06257	-0.962188	2.70564e-05	-1.82968	-0.877943
73173575	rs6662385	3.628e-16	1.7475	-0.86427	2.0431e-05	-2.06257	-0.962188	2.70564e-05	-1.82968	-0.877943
73173871	rs4509530	9.4827e-17	0.518771	-0.977336	1.67888e-05	-2.16983	-1.05126	1.74602e-05	-2.14695	-0.998671
73173918	rs115459224	2.71855e-17	-1.70794	-1.58906e-10	4.96353e-05	-2.13711	-1.58906e-10	4.77132e-05	-2.14034	-1.58906e-10
73174484	rs4147190	4.93684e-17	-2.98711e-10	-1.11131	0.000143335	-2.98711e-10	-1.07662	0.000135803	-2.98711e-10	-1.09434
73175494	rs4360477	8.30996e-17	0.376398	-0.966977	1.70552e-05	-2.1617	-1.04365	1.74062e-05	-2.15969	-0.989023
73176768	rs7526712	4.58877e-17	-1.18442	-1.58906e-10	4.78022e-05	-2.17474	-1.58906e-10	4.63084e-05	-2.17022	-1.58906e-10
73177742	rs183487942	2.19643e-17	-1.9212	-1.58906e-10	4.79394e-05	-2.17187	-1.58906e-10	4.71514e-05	-2.15218	-1.58906e-10
73178467	rs4303038	2.06759e-16	1.39903	-1.07809	1.68833e-05	-2.09799	-1.1175	2.02586e-05	-1.9065	-1.09046
73178476	rs142298824	4.95458e-17	-2.98711e-10	-1.10772	0.000137784	-2.98711e-10	-1.11612	0.000131039	-2.98711e-10	-1.13005
73178756	rs4553130	2.49008e-16	1.49973	-0.99286	1.81479e-05	-2.08263	-1.06063	2.26701e-05	-1.8784	-1.00609
73178930	rs76858387	9.53815e-14	6.45502	-1.58906e-10	0.000365847	-0.139593	-1.58906e-10	0.000275981	-0.385212	-1.58906e-10
73180237	rs61771918	1.96837e-17	-2.03083	-1.58906e-10	7.5744e-05	-1.71445	-1.58906e-10	6.6865e-05	-1.80287	-1.58906e-10
73181287	rs12022602	8.33139e-17	0.376398	-0.964401	1.70878e-05	-2.1617	-1.04175	1.74481e-05	-2.15969	-0.986621
73183094	rs61771919	1.7869e-17	-2.12755	-1.58906e-10	4.81623e-05	-2.16723	-1.58906e-10	5.15801e-05	-2.06241	-1.58906e-10
73184090	rs12402702	2.4998e-16	1.49973	-0.988966	1.8196e-05	-2.08263	-1.05798	2.27775e-05	-1.8784	-1.00136
73185087	rs114857748	2.77679e-17	-1.68674	-1.58906e-10	4.78075e-05	-2.17463	-1.58906e-10	4.61084e-05	-2.17455	-1.58906e-10
73185324	rs184817764	5.07119e-17	-1.08446	-1.58906e-10	0.000172332	-0.892384	-1.58906e-10	0.000118972	-1.22666	-1.58906e-10
73185668	rs7533897	2.04504e-17	-1.99262	-1.58906e-10	5.25006e-05	-2.08098	-1.58906e-10	4.91763e-05	-2.11013	-1.58906e-10
73185973	rs6685232	2.64939e-16	1.55461	-0.985733	1.84048e-05	-2.07376	-1.05543	2.31866e-05	-1.86267	-0.999301
73187620	rs2243622	8.33568e-17	0.376398	-0.963886	1.70943e-05	-2.1617	-1.04136	1.74565e-05	-2.15969	-0.98614
73187836	rs77483376	1.96969e-17	-2.03016	-1.58906e-10	9.55995e-05	-1.48164	-1.58906e-10	8.15527e-05	-1.60429	-1.58906e-10
73188630	rs2265053	8.96964e-17	0.447112	-0.9613	1.70494e-05	-2.16625	-1.03944	1.7602e-05	-2.1538	-0.983727
73189446	rs12124374	7.0761e-18	-2.12147	-0.932428	2.02287e-05	-2.0849	-0.949808	1.96733e-05	-2.13282	-0.89346
73190332	rs74713662	5.30663e-17	-2.98711e-10	-1.03908	0.000156501	-2.98711e-10	-0.988748	0.000149103	-2.98711e-10	-1.00091
73192263	rs114712131	3.93825e-17	-1.3373	-1.58906e-10	4.98095e-05	-2.1336	-1.58906e-10	4.79849e-05	-2.13466	-1.58906e-10
73192571	rs4598444	3.12445e-16	1.5899	-0.856092	2.08249e-05	-2.05271	-0.952952	2.76402e-05	-1.81823	-0.868043
73192986	rs3891553	9.86038e-17	0.466655	-0.886165	1.86247e-05	-2.1738	-0.943513	1.99313e-05	-2.13265	-0.880603
73193261	rs117969060	4.8172e-17	-2.98711e-10	-1.13584	0.000135229	-2.98711e-10	-1.13484	0.000154617	-2.98711e-10	-0.964593
73193682	rs7524551	8.24146e-16	2.64303	-0.939298	2.00278e-05	-2.02391	-1.02078	2.24989e-05	-1.93051	-0.961562
73194191	rs12731489	1.74046e-16	0.148702	-1.58906e-10	0.000185934	-0.816414	-1.58906e-10	0.000159393	-0.934173	-1.58906e-10
73195560	rs12141660	1.6145e-16	0.920254	-0.846679	0.000219674	0.295876	-0.945538	0.000131529	-0.263073	-0.86324
73196534	rs115583922	3.55188e-17	-1.44056	-1.58906e-10	6.36557e-05	-1.88832	-1.58906e-10	6.14745e-05	-1.88692	-1.58906e-10
73196880	rs718985	6.90484e-17	0.165316	-0.941128	1.73589e-05	-2.16553	-1.02218	1.79418e-05	-2.15512	-0.963286
73197636	rs7555098	6.5974e-17	0.120308	-0.941666	1.74051e-05	-2.16246	-1.02259	1.78624e-05	-2.15905	-0.963792
73197772	rs34569969	5.72023e-17	-0.964025	-1.58906e-10	9.0296e-05	-1.53871	-1.58906e-10	7.99498e-05	-1.62414	-1.58906e-10
73198803	rs12088850	5.05411e-17	-2.98711e-10	-1.08783	0.000158493	-2.98711e-10	-0.976096	0.000135425	-2.98711e-10	-1.09713
73199427	rs116054407	3.52555e-17	-1.448	-1.58906e-10	5.65329e-05	-2.00699	-1.58906e-10	4.61237e-05	-2.17422	-1.58906e-10
73199850	rs4358995	1.87321e-16	0.954128	-0.731921	2.07286e-05	-2.15999	-0.850301	2.50817e-05	-2.03717	-0.746233
73201182	rs4354495	1.66897e-16	0.917261	-0.810502	1.9405e-05	-2.16186	-0.914424	2.28858e-05	-2.05702	-0.818007
73202813	rs116034429	3.54385e-17	-1.44282	-1.58906e-10	5.66739e-05	-2.00449	-1.58906e-10	4.61173e-05	-2.17436	-1.58906e-10
73203025	rs2422280	6.02044e-17	0.00864709	-0.921522	1.79895e-05	-2.14493	-1.00708	1.79733e-05	-2.17185	-0.9448
73203248	rs2422281	2.03663e-16	1.33214	-1.02629	1.87527e-05	-2.17427	-0.936198	1.93917e-05	-2.15407	-0.886629
73203356	rs7539223	1.96858e-16	0.995063	-0.723199	2.10993e-05	-2.14961	-0.842959	2.60765e-05	-2.00684	-0.737666
73203643	rs17093362	2.0309e-16	1.33214	-1.02911	1.86969e-05	-2.17427	-0.939178	1.94173e-05	-2.15407	-0.885313
73203763	rs147872161	1.86763e-17	-2.08336	-1.58906e-10	8.41576e-05	-1.60912	-1.58906e-10	9.67634e-05	-1.43327	-1.58906e-10
73203781	rs141574139	1.81941e-17	-2.10952	-1.58906e-10	7.85987e-05	-1.67745	-1.58906e-10	8.94527e-05	-1.51183	-1.58906e-10
73204521	rs7542606	6.6419e-17	0.0981183	-0.912754	1.81605e-05	-2.14229	-1.00027	1.81256e-05	-2.1717	-0.936518
73205079	rs11576211	6.6613e-17	0.0979705	-0.909689	1.78708e-05	-2.16076	-0.997878	1.83764e-05	-2.16085	-0.93362
73205117	rs12723954	2.04664e-16	1.0218	-0.71105	2.13686e-05	-2.14717	-0.83271	2.65537e-05	-2.00065	-0.72573
73205672	rs6674592	6.70268e-17	0.0979705	-0.903497	1.79576e-05	-2.16076	-0.993031	1.84844e-05	-2.16085	-0.927762
73205742	rs189611571	1.76386e-16	0.162054	-1.58906e-10	0.000186689	-0.812363	-1.58906e-10	0.000181272	-0.805546	-1.58906e-10
73206443	rs10789343	6.79093e-17	0.120308	-0.912754	1.77979e-05	-2.16246	-1.00027	1.83563e-05	-2.15905	-0.936518
73206858	rs113235860	1.61313e-15	2.37531	-1.58906e-10	0.000993723	0.85965	-1.58906e-10	0.000516891	0.242288	-1.58906e-10
73207651	rs4650147	6.58843e-17	0.0779625	-0.900682	1.80265e-05	-2.15914	-0.990823	1.85054e-05	-2.16238	-0.925098
73208216	rs75381691	4.95178e-17	-2.98711e-10	-1.10829	0.000141999	-2.98711e-10	-1.08599	0.000186374	-2.98711e-10	-0.777786
73208383	rs4650148	6.0264e-18	-2.10011	-1.11436	2.13808e-05	-1.86104	-1.11828	1.77469e-05	-2.01932	-1.11001
73209862	rs10789344	6.52769e-17	0.0559837	-0.887965	1.86153e-05	-2.13703	-0.9808	1.85306e-05	-2.17307	-0.91305
73209909	rs17614758	1.70446e-17	-2.17479	-1.58906e-10	6.85531e-05	-1.8142	-1.58906e-10	5.73333e-05	-1.95666	-1.58906e-10
73211920	rs61771920	2.53814e-16	0.525981	-1.58906e-10	0.00147178	1.25242	-1.58906e-10	0.000383161	-0.0570895	-1.58906e-10
73212211	rs189173773	1.70454e-17	-2.17474	-1.58906e-10	4.84629e-05	-2.16101	-1.58906e-10	4.65545e-05	-2.16492	-1.58906e-10
73212593	rs1830091	1.91905e-14	5.59936	-0.747808	0.000323683	0.606302	-0.868345	0.000262702	0.319236	-0.753758
73213582	rs9326106	7.03169e-17	0.13676	-0.894366	1.803e-05	-2.16392	-0.985854	1.87076e-05	-2.1575	-0.919117
73214871	rs41289164	1.81268e-17	-2.11323	-1.58906e-10	9.1166e-05	-1.52913	-1.58906e-10	7.61662e-05	-1.67263	-1.58906e-10
73214975	rs12749370	1.87653e-16	0.935028	-0.71105	2.12165e-05	-2.15432	-0.83271	2.60458e-05	-2.01996	-0.72573
73215096	rs12749784	1.90281e-16	0.885034	-0.64715	2.23145e-05	-2.15819	-0.778383	2.74313e-05	-2.03095	-0.662905
73215360	rs17549427	3.04075e-17	-1.59593	-1.58906e-10	5.68703e-05	-2.00103	-1.58906e-10	5.97482e-05	-1.91541	-1.58906e-10
73215386	rs12143995	1.95918e-16	0.961507	-0.694428	2.15645e-05	-2.15212	-0.818644	2.66328e-05	-2.014	-0.709395
73215976	rs12736709	1.88449e-16	0.935028	-0.706819	2.12925e-05	-2.15432	-0.829134	2.61543e-05	-2.01996	-0.721573
73216191	rs10789345	6.83143e-17	0.0920323	-0.878532	1.83178e-05	-2.16061	-0.973321	1.8921e-05	-2.16117	-0.904103
73216530	rs180946672	2.11717e-17	-1.95795	-1.58906e-10	4.78122e-05	-2.17453	-1.58906e-10	4.60986e-05	-2.17476	-1.58906e-10
73217019	rs1608929	1.86215e-16	0.858887	-0.642606	2.23594e-05	-2.16007	-0.774495	2.73996e-05	-2.03658	-0.658435
73217509	rs12133234	1.99712e-16	0.976373	-0.690114	2.18566e-05	-2.14232	-0.814985	2.74558e-05	-1.98781	-0.705155
73218731	rs2422284	1.80023e-16	0.885034	-0.702567	2.12866e-05	-2.15819	-0.825537	2.59766e-05	-2.03095	-0.717394
73218976	rs4269729	6.83143e-17	0.0920323	-0.878532	1.83178e-05	-2.16061	-0.973321	1.8921e-05	-2.16117	-0.904103
73219478	rs34215360	1.42763e-16	-0.0494348	-1.58906e-10	0.000160907	-0.96098	-1.58906e-10	0.000139316	-1.0688	-1.58906e-10
73219609	rs11210045	1.92456e-16	0.935028	-0.685778	2.16755e-05	-2.15432	-0.811304	2.67009e-05	-2.01996	-0.700892
73219974	rs11210046	1.93212e-16	0.935028	-0.681857	2.17479e-05	-2.15432	-0.807974	2.6804e-05	-2.01996	-0.697038
73220444	rs117849301	4.98567e-17	-2.98711e-10	-1.10147	0.000139952	-2.98711e-10	-1.10051	0.000151449	-2.98711e-10	-0.985296
73220567	rs4487985	1.93212e-16	0.935028	-0.681857	2.17479e-05	-2.15432	-0.807974	2.6804e-05	-2.01996	-0.697038
73220583	rs4650150	1.93212e-16	0.935028	-0.681857	2.17479e-05	-2.15432	-0.807974	2.6804e-05	-2.01996	-0.697038
73220876	rs4650151	1.93212e-16	0.935028	-0.681857	2.17479e-05	-2.15432	-0.807974	2.6804e-05	-2.01996	-0.697038
73220961	rs113318433	1.63105e-15	2.38636	-1.58906e-10	0.00100273	0.868672	-1.58906e-10	0.00052107	0.250341	-1.58906e-10
73221055	rs12141184	1.88681e-16	0.911295	-0.681857	2.17069e-05	-2.1562	-0.807974	2.66633e-05	-2.02522	-0.697038
73221787	rs11210048	1.89422e-16	0.885034	-0.651673	2.22283e-05	-2.15819	-0.782249	2.73095e-05	-2.03095	-0.667354
73221921	rs11210049	1.87094e-16	0.898473	-0.677481	2.19206e-05	-2.15013	-0.804253	2.7186e-05	-2.01011	-0.692735
73222087	rs11210050	1.82966e-16	0.858887	-0.660207	2.20256e-05	-2.16007	-0.789536	2.69293e-05	-2.03658	-0.675748
73222266	rs11210051	1.77471e-16	0.832856	-0.664667	2.19033e-05	-2.16183	-0.793341	2.66641e-05	-2.04209	-0.680135
73222573	rs11587412	1.89508e-16	0.911295	-0.677481	2.17878e-05	-2.1562	-0.804253	2.67783e-05	-2.02522	-0.692735
73223366	rs140124882	4.9685e-17	-2.98711e-10	-1.10492	0.000141281	-2.98711e-10	-1.09105	0.000187764	-2.98711e-10	-0.770356
73223378	rs1405061	1.95623e-16	0.911295	-0.645723	2.23718e-05	-2.1562	-0.777805	2.75394e-05	-2.02522	-0.664709
73223472	rs12124637	6.90581e-17	0.0720505	-0.847721	1.87973e-05	-2.15899	-0.949109	1.94082e-05	-2.16268	-0.87717
73224025	rs12730861	6.88429e-17	0.0720505	-0.850842	1.87502e-05	-2.15899	-0.95162	1.93509e-05	-2.16268	-0.880127
73224214	rs1608928	1.80552e-16	0.80694	-0.621542	2.26894e-05	-2.16348	-0.756433	2.76699e-05	-2.04749	-0.637708
73224479	rs1608927	1.79949e-16	0.858887	-0.676833	2.17024e-05	-2.16007	-0.804321	2.64106e-05	-2.03658	-0.6952
73224897	rs11210052	1.92067e-16	0.911295	-0.664069	2.20242e-05	-2.1562	-0.79346	2.70486e-05	-2.02522	-0.682693
73224955	rs12404687	1.92067e-16	0.911295	-0.664069	2.20242e-05	-2.1562	-0.79346	2.70486e-05	-2.02522	-0.682693
73225265	rs12736962	1.5178e-14	5.33448	-0.717494	0.000283381	0.448794	-0.843812	0.000232468	0.1702	-0.72699
73225883	rs75462510	5.09093e-17	-1.08057	-1.58906e-10	7.5124e-05	-1.72267	-1.58906e-10	8.00928e-05	-1.62236	-1.58906e-10
73225912	rs114263498	3.76354e-17	-1.38267	-1.58906e-10	4.83679e-05	-2.16297	-1.58906e-10	4.65129e-05	-2.16581	-1.58906e-10
73226328	rs11210053	1.88592e-16	0.935028	-0.70606	2.12935e-05	-2.15432	-0.829088	2.60955e-05	-2.01996	-0.723827
73226717	rs6704441	2.10373e-17	-1.96432	-1.58906e-10	6.68195e-05	-1.83981	-1.58906e-10	6.07464e-05	-1.89884	-1.58906e-10
73227032	rs7542932	4.64864e-17	-0.0798907	-1.09157	0.000832727	1.77894	-1.09604	0.000168577	0.218799	-1.09695
73227348	rs12145482	1.46632e-14	5.31738	-0.734899	0.000271599	0.419204	-0.856687	0.000221811	0.136914	-0.740634
73227364	rs181382095	5.90831e-17	-0.931674	-1.58906e-10	0.000174043	-0.882503	-1.58906e-10	0.000172571	-0.854735	-1.58906e-10
73228328	rs2177840	7.16488e-17	0.159291	-0.898133	1.79606e-05	-2.16541	-0.988222	1.86821e-05	-2.1555	-0.922479
73228715	rs11210054	4.4797e-17	-0.110777	-1.0977	0.00104369	2.01055	-1.10184	0.000208795	0.438489	-1.10268
73229208	rs17615090	3.97056e-17	-0.237129	-1.092	0.000669907	1.56178	-1.09645	0.000142409	0.050513	-1.09735
73230334	rs1525994	1.10888e-14	5.06988	-0.766815	0.00024388	0.338078	-0.883208	0.000198374	0.0569275	-0.772316
73230347	rs11210055	2.73401e-15	3.85636	-0.953453	0.000103789	-0.365194	-1.03426	8.14441e-05	-0.634877	-0.97075
73230620	rs6700560	1.14772e-14	5.10785	-0.770356	0.000237602	0.314926	-0.886137	0.000194528	0.0408632	-0.775831
73230678	rs6667201	1.15179e-14	5.10785	-0.766815	0.000238299	0.314926	-0.883208	0.000195213	0.0408632	-0.772316
73230928	rs6669872	9.96762e-15	4.97701	-0.780527	0.000218316	0.238665	-0.894532	0.000179213	-0.0310443	-0.785925
73231304	rs2841189	3.47264e-17	-0.356351	-1.10677	0.000559432	1.39548	-1.11037	0.000123601	-0.0773869	-1.1111
73231490	rs61771930	4.12836e-17	-0.202148	-1.08801	0.00070588	1.61029	-1.09266	0.000148403	0.08799	-1.0936
73231563	rs2692863	4.21613e-17	-0.16273	-1.10639	0.000960651	1.93544	-1.10964	0.000193765	0.370388	-1.10929
73231793	rs138996326	5.35267e-17	-2.98711e-10	-1.03044	0.00015067	-2.98711e-10	-1.02672	0.000136036	-2.98711e-10	-1.09262
73231948	rs2841188	4.4211e-17	-0.111874	-1.10977	0.00144064	2.34386	-1.11283	0.000257507	0.657998	-1.11249
73232039	rs7415357	3.71603e-17	-0.306175	-1.0892	0.000610417	1.46565	-1.09332	0.000132841	-0.0235247	-1.09287
73232212	rs2692864	4.221e-17	-0.16273	-1.10523	0.000961697	1.93544	-1.10855	0.000193978	0.370388	-1.10819
73232547	rs1405055	9.86294e-15	4.93217	-0.746248	0.000219126	0.212649	-0.864812	0.00018149	-0.0555599	-0.748786
73232554	rs1405056	3.19421e-15	3.97624	-0.917767	0.000114006	-0.29926	-1.0063	8.9761e-05	-0.574008	-0.934384
73232782	rs12117681	3.52292e-17	-1.44874	-1.58906e-10	7.90516e-05	-1.67171	-1.58906e-10	6.42045e-05	-1.84347	-1.58906e-10
73233323	rs1358039	7.18121e-17	0.159689	-0.896255	1.79951e-05	-2.16543	-0.986277	1.87571e-05	-2.15546	-0.918507
73234829	rs2422286	3.58245e-17	-0.343523	-1.08847	0.000689824	1.58724	-1.09261	0.000146598	0.0743118	-1.09216
73235050	rs78950610	5.272e-17	-2.98711e-10	-1.04563	0.000148229	-2.98711e-10	-1.04305	0.000139278	-2.98711e-10	-1.06907
73235197	rs1534173	1.93849e-16	0.988695	-0.732236	2.09124e-05	-2.14975	-0.851716	2.56607e-05	-2.0078	-0.752781
73235279	rs1405052	1.08157e-14	5.01969	-0.741554	0.000255231	0.364901	-0.86454	0.000207917	0.0893039	-0.757707
73236014	rs2764508	8.49855e-17	0.558846	-1.12698	0.00296273	3.07713	-1.12507	0.000522803	1.37715	-1.12349
73236487	rs7531927	1.08799e-14	5.01969	-0.735635	0.000257433	0.364901	-0.855948	0.000212012	0.0893039	-0.738207
73236826	rs2841187	8.33703e-17	0.539326	-1.12665	0.00288466	3.05006	-1.1247	0.000511496	1.35489	-1.1231
73237060	rs1358040	6.99017e-17	0.102734	-0.866263	1.88547e-05	-2.14637	-0.958679	1.92515e-05	-2.17027	-0.87768
73237338	rs61771931	4.0451e-17	-1.31053	-1.58906e-10	4.83968e-05	-2.16237	-1.58906e-10	4.62938e-05	-2.17054	-1.58906e-10
73237902	rs1525986	1.10017e-14	5.01969	-0.724502	0.000259845	0.364901	-0.846625	0.000214377	0.0893039	-0.72711
73237969	rs78622792	4.03322e-17	-1.31347	-1.58906e-10	4.78047e-05	-2.17468	-1.58906e-10	4.61771e-05	-2.17306	-1.58906e-10
73238306	rs2841186	8.10307e-17	0.510885	-1.12668	0.0027729	3.01057	-1.12473	0.000495153	1.32245	-1.12312
73238360	rs4650152	1.01286e-14	4.92987	-0.717371	0.000247848	0.311649	-0.84064	0.000205323	0.0390397	-0.720001
73239010	rs2841185	6.73561e-17	0.0504845	-0.851111	1.92136e-05	-2.13683	-0.949353	1.92856e-05	-2.17317	-0.873019
73239087	rs72670590	3.70363e-17	-0.311127	-1.08759	0.000723168	1.63361	-1.09178	0.000152082	0.110198	-1.09132
73239170	rs2204499	2.04636e-16	1.40741	-1.09679	1.70195e-05	-2.1717	-1.03575	1.76626e-05	-2.14353	-0.990566
73239463	rs12729247	1.11725e-14	5.01969	-0.709093	0.000262226	0.364901	-0.837503	0.000214636	0.0893039	-0.725905
73239539	rs61771932	2.1534e-16	0.361598	-1.58906e-10	0.00129356	1.12334	-1.58906e-10	0.000359992	-0.119461	-1.58906e-10
73239846	rs61771933	4.35689e-17	-0.156343	-1.07993	0.000907699	1.85355	-1.08445	0.000181789	0.281257	-1.08395
73239860	rs17615203	3.9708e-17	-0.242584	-1.08648	0.000798248	1.73133	-1.09072	0.000164238	0.186029	-1.09026
73240302	rs4146851	1.22076e-14	5.10556	-0.706365	0.000277674	0.416023	-0.831385	0.000229087	0.137587	-0.709029
73241105	rs1525987	1.23925e-14	5.10556	-0.691333	0.000281216	0.416023	-0.818708	0.000232546	0.137587	-0.694044
73241398	rs1525988	1.29093e-14	5.14642	-0.691333	0.000288161	0.440421	-0.818708	0.000237969	0.16064	-0.694044
73241582	rs1358041	1.24896e-14	5.10556	-0.683522	0.000283079	0.416023	-0.812105	0.000234364	0.137587	-0.686257
73241894	rs1358042	1.30105e-14	5.14642	-0.683522	0.000290071	0.440421	-0.812105	0.000239829	0.16064	-0.686257
73242012	rs614863	6.85619e-17	-1.27448	0.491596	0.000135355	-1.73612	0.602212	0.000168273	-2.09157	1.21162
73242248	rs1998719	2.09679e-16	1.01418	-0.67922	2.192e-05	-2.14744	-0.80697	2.71818e-05	-2.00191	-0.70109
73242477	rs11210056	1.31083e-14	5.14642	-0.676037	0.000291915	0.440421	-0.805768	0.000241626	0.16064	-0.678794
73242492	rs6674768	3.90055e-17	-0.258718	-1.0882	0.000778855	1.70838	-1.09236	0.000161068	0.168191	-1.09191
73243035	rs1525989	1.25835e-14	5.10556	-0.676037	0.000284879	0.416023	-0.805768	0.000236119	0.137587	-0.678794
73243049	rs1525990	7.2798e-17	0.114503	-0.837433	1.92762e-05	-2.14468	-0.938253	1.95834e-05	-2.17099	-0.859872
73243079	rs2692856	3.01049e-15	3.88894	-0.889698	0.000102703	-0.425498	-0.984469	8.20557e-05	-0.690773	-0.907372
73244179	rs113304342	1.93046e-17	-2.05028	-1.58906e-10	4.876e-05	-2.1549	-1.58906e-10	4.72691e-05	-2.14969	-1.58906e-10
73244475	rs7549440	1.44748e-14	5.23764	-0.66809	0.000310391	0.495055	-0.799029	0.000256456	0.212284	-0.670871
73245987	rs75806367	1.70444e-17	-2.1748	-1.58906e-10	6.33786e-05	-1.89268	-1.58906e-10	5.84872e-05	-1.93674	-1.58906e-10
73246413	rs4650154	3.82361e-17	-0.27689	-1.08995	0.000757683	1.68249	-1.09403	0.000157598	0.148091	-1.09359
73246455	rs1525991	1.45184e-14	5.23764	-0.665087	0.000311183	0.495055	-0.79648	0.000257225	0.212284	-0.667877
73246771	rs76117180	4.81794e-17	-2.98711e-10	-1.13569	0.000135103	-2.98711e-10	-1.13577	0.000130995	-2.98711e-10	-1.13038
73247219	rs11589504	1.45184e-14	5.23764	-0.665087	0.000311183	0.495055	-0.79648	0.000257225	0.212284	-0.667877
73248644	rs116317197	2.76338e-17	-1.69158	-1.58906e-10	4.94146e-05	-2.14156	-1.58906e-10	4.75124e-05	-2.14455	-1.58906e-10
73248742	rs2257886	3.44169e-15	4.00841	-0.875308	0.000110787	-0.36106	-0.973139	8.82936e-05	-0.631376	-0.893501
73250692	rs11210059	1.41494e-14	5.29306	-0.746248	0.000305612	0.545321	-0.864812	0.000249657	0.26333	-0.748786
73251013	rs17615698	3.9858e-17	-0.235775	-1.08952	0.000797557	1.73337	-1.09362	0.000166617	0.203331	-1.09317
73251154	rs12117265	1.58389e-14	5.29306	-0.633458	0.000336158	0.545321	-0.769547	0.000279369	0.26333	-0.636339
73252425	rs2692858	3.66141e-15	4.06425	-0.869266	0.000116434	-0.316126	-0.968357	9.28434e-05	-0.586957	-0.887672
73253757	rs201976060	2.74375e-17	-1.69871	-1.58906e-10	4.98922e-05	-2.13194	-1.58906e-10	4.78452e-05	-2.13757	-1.58906e-10
73254595	rs4649967	1.63886e-14	5.33906	-0.64534	0.000342147	0.573114	-0.779683	0.000283441	0.289647	-0.648188
73254731	rs61771934	2.33394e-16	0.442111	-1.58906e-10	0.00160812	1.34101	-1.58906e-10	0.000412422	0.0165035	-1.58906e-10
73255657	rs138093733	1.95416e-17	-2.03807	-1.58906e-10	4.8542e-05	-2.15938	-1.58906e-10	4.70302e-05	-2.15475	-1.58906e-10
73256388	rs4116074	1.65004e-14	5.33906	-0.638545	0.000344805	0.573114	-0.771943	0.000286459	0.289647	-0.637596
73256657	rs41289168	1.84358e-17	-2.09632	-1.58906e-10	0.000196098	-0.763194	-1.58906e-10	0.000151577	-0.984449	-1.58906e-10
73256817	rs41289170	2.02777e-17	-2.0011	-1.58906e-10	5.49929e-05	-2.0346	-1.58906e-10	5.21189e-05	-2.05202	-1.58906e-10
73257916	rs61771935	6.07284e-16	1.39838	-1.58906e-10	0.0021294	1.62179	-1.58906e-10	0.000523833	0.255629	-1.58906e-10
73259074	rs6694593	1.46449e-14	5.18625	-0.605022	0.000318202	0.466086	-0.745209	0.000265661	0.184661	-0.607985
73259276	rs2259784	9.42734e-17	0.308324	-0.772744	1.98768e-05	-2.16723	-0.885021	2.12156e-05	-2.15327	-0.797541
73261693	rs2764511	4.00378e-15	4.08472	-0.800348	0.000122832	-0.318082	-0.912907	9.87513e-05	-0.591902	-0.821037
73262105	rs11587164	1.67066e-14	5.27314	-0.560203	0.00034842	0.518233	-0.706631	0.000291844	0.233965	-0.563288
73262307	rs77363129	5.18673e-17	-2.98711e-10	-1.06193	0.000145986	-2.98711e-10	-1.0583	0.000155191	-2.98711e-10	-0.960888
73262350	rs6665094	1.92649e-14	5.40678	-0.551363	0.00038056	0.598828	-0.698993	0.000317759	0.310221	-0.554472
73263793	rs12139242	2.04348e-14	5.23192	-0.317541	0.000417633	0.493467	-0.500673	0.000348389	0.210546	-0.362771
73263871	rs12128393	1.97206e-14	5.18625	-0.307451	0.000409982	0.466086	-0.49178	0.000342833	0.184661	-0.352963
73263904	rs12139274	2.32314e-14	5.30855	-0.265906	0.000424029	0.463081	-0.455087	0.000354772	0.178492	-0.312561
73264393	rs11588262	4.17644e-14	5.8701	-0.240924	0.00028733	0.0500182	-0.431193	0.000288918	-0.0616431	-0.277758
73264598	rs2692860	4.58611e-17	-1.20128	0.016275	0.000895336	0.640997	0.114394	0.000601087	-0.193812	0.587007
73264631	rs11210067	2.06421e-14	5.23192	-0.307451	0.000421363	0.493467	-0.49178	0.000351823	0.210546	-0.352963
73264835	rs10889992	2.13486e-14	5.27314	-0.315019	0.000429057	0.518233	-0.498451	0.000357519	0.233965	-0.360319
73266056	rs61771936	2.70541e-16	1.55903	-0.969222	0.000845054	1.67151	-0.973914	0.000251275	0.586389	-1.06538
73266196	rs146130530	1.16566e-16	-0.252158	-1.58906e-10	0.000179037	-0.854216	-1.58906e-10	0.000169233	-0.874266	-1.58906e-10
73268149	rs77055597	5.99409e-18	-2.11133	-1.10852	0.000119541	-0.14251	-1.11564	9.14461e-05	-0.368855	-1.12094
73268847	rs111266950	1.426e-15	2.25201	-1.58906e-10	0.000173413	-0.886131	-1.58906e-10	0.000142296	-1.04763	-1.58906e-10
73270195	rs115352608	3.14678e-15	3.04351	-1.58906e-10	0.000314635	-0.290394	-1.58906e-10	0.000261594	-0.438751	-1.58906e-10
73270227	rs185091073	8.38679e-17	-0.581376	-1.58906e-10	8.56755e-05	-1.59124	-1.58906e-10	8.43809e-05	-1.5702	-1.58906e-10
73271607	rs12409871	6.16011e-18	-2.16962	-1.02291	9.99226e-05	-0.388668	-1.04874	6.62722e-05	-0.766099	-1.04567
73272480	rs572612	5.7051e-17	-1.6826	0.715924	0.000123489	-2.16747	0.941812	0.000870971	-2.13713	2.9012
73273254	rs662074	6.96473e-17	-1.41378	0.646608	0.000143956	-1.94065	0.86835	0.000763062	-2.16674	2.79854
73274336	rs1608926	5.9718e-18	-2.11761	-1.10596	0.000115535	-0.178799	-1.11344	8.85396e-05	-0.403055	-1.11904
73274370	rs74624629	6.16663e-17	-0.888882	-1.58906e-10	4.78998e-05	-2.1727	-1.58906e-10	5.21337e-05	-2.05173	-1.58906e-10
73274799	rs6697725	1.87168e-17	-2.0812	-1.58906e-10	5.81431e-05	-1.9789	-1.58906e-10	5.31055e-05	-2.03326	-1.58906e-10
73275588	rs76996187	1.88347e-17	-2.07492	-1.58906e-10	5.76319e-05	-1.98773	-1.58906e-10	5.27092e-05	-2.04075	-1.58906e-10
73275828	rs12135442	3.53255e-10	15.3284	-0.656364	0.00163748	2.19475	-0.835644	0.000910463	1.4673	-0.658886
73275871	rs1852235	6.01065e-18	-2.1106	-1.10648	0.000120242	-0.138421	-1.11388	9.19382e-05	-0.365001	-1.11943
73276173	rs181531965	1.26661e-16	-2.98711e-10	-0.169108	0.000359811	-2.98711e-10	-0.156231	0.000354008	-2.98711e-10	-0.136223
73276502	rs1589905	4.84223e-17	-2.98711e-10	-1.13066	0.000137241	-2.98711e-10	-1.12007	0.000196764	-2.98711e-10	-0.723538
73277036	rs1917883	3.49849e-10	15.3284	-0.666054	0.00162499	2.19475	-0.843301	0.000901707	1.4673	-0.66855
73278615	rs35998080	2.42422e-10	14.9682	-0.672638	0.00132035	1.993	-0.849153	0.00073906	1.27847	-0.678634
73278746	rs12749479	3.08177e-15	4.00829	-0.985654	0.000433838	1.10614	-1.07528	0.000243537	0.480507	-0.99078
73280963	rs9425003	5.92837e-18	-2.12302	-1.10785	0.000111642	-0.211446	-1.11506	8.57378e-05	-0.433806	-1.12044
73281285	rs12117216	3.60692e-10	15.4715	-0.778538	0.00138128	2.1186	-0.929641	0.000754666	1.40494	-0.784207
73281986	rs12566027	2.49318e-10	15.2795	-0.955859	0.00020679	0.0592689	-0.769374	0.000172057	-0.61792	-0.239795
73282691	rs1949888	7.89662e-11	13.9458	-0.771897	0.000169723	0.0172317	-0.924873	0.000121936	-0.397272	-0.804777
73282702	rs147368045	1.75131e-17	-2.14767	-1.58906e-10	5.22122e-05	-2.08649	-1.58906e-10	8.10451e-05	-1.61054	-1.58906e-10
73282760	rs565174	6.90411e-17	-1.43834	0.662427	0.000143625	-1.95418	0.879584	0.000749748	-2.16909	2.78328
73282801	rs12044362	2.67438e-10	15.3496	-0.955859	0.000212056	0.0844156	-0.769374	0.00017571	-0.596916	-0.239795
73283837	rs1852233	2.44462e-10	15.2795	-0.975525	0.000201323	0.0592689	-0.796166	0.000168491	-0.61792	-0.260743
73284305	rs12142655	4.95923e-10	15.8018	-0.790464	0.00161234	2.28231	-0.938677	0.000866156	1.55456	-0.796037
73286409	rs11210070	5.05334e-10	15.8018	-0.771664	0.00163551	2.28231	-0.924411	0.000882461	1.55456	-0.777387
73286492	rs11210071	2.54304e-10	15.0392	-0.695816	0.00134284	2.02806	-0.867325	0.000745661	1.31039	-0.70166
73286806	rs11210072	2.55224e-10	15.0392	-0.692203	0.00134664	2.02806	-0.864501	0.000748342	1.31039	-0.698071
73287124	rs11210073	2.54304e-10	15.0392	-0.695816	0.00134284	2.02806	-0.867325	0.000745661	1.31039	-0.70166
73287574	rs116597051	1.70447e-17	-2.17478	-1.58906e-10	4.81553e-05	-2.16738	-1.58906e-10	4.64023e-05	-2.16819	-1.58906e-10
73287890	rs12136862	5.00611e-10	15.8018	-0.781055	0.00162387	2.28231	-0.931552	0.000874278	1.55456	-0.786703
73288520	rs12134034	2.19153e-10	14.9044	-0.709761	0.00124289	1.96158	-0.878194	0.00069222	1.24987	-0.715512
73288601	rs10889993	2.47826e-10	15.2795	-0.961859	0.000205022	0.0592689	-0.777958	0.000169759	-0.61792	-0.253245
73288933	rs7544848	2.17687e-10	14.9044	-0.716471	0.00123642	1.96158	-0.883407	0.000687622	1.24987	-0.722176
73289634	rs1581574	5.75571e-18	-2.17329	-1.08714	0.000100707	-0.324231	-1.10536	6.76437e-05	-0.688984	-1.10231
73291029	rs12140851	2.28891e-10	14.9682	-0.730074	0.00126253	1.993	-0.893936	0.000698075	1.27847	-0.735686
73291735	rs1608923	2.42475e-10	15.0392	-0.743448	0.00129418	2.02806	-0.904237	0.000711208	1.31039	-0.748966
73292293	rs12138089	2.2585e-10	14.9682	-0.743448	0.00124959	1.993	-0.904237	0.000688866	1.27847	-0.748966
73293057	rs2764514	5.88606e-18	-2.13864	-1.09939	0.000101423	-0.314812	-1.1077	7.82928e-05	-0.531061	-1.11403
73293092	rs112026989	2.06596e-17	-1.98244	-1.58906e-10	0.000259357	-0.483604	-1.58906e-10	0.00028441	-0.355126	-1.58906e-10
73293332	rs2422320	1.923e-10	14.8337	-0.769742	0.00114628	1.92681	-0.924333	0.000631888	1.21824	-0.775071
73293360	rs2259126	7.28243e-11	13.8233	-0.730339	0.000222743	0.254395	-0.890184	0.000154229	-0.203538	-0.763566
73293393	rs2422321	2.20711e-10	14.9682	-0.766466	0.00122779	1.993	-0.921841	0.000673302	1.27847	-0.771819
73293635	rs76558169	7.30162e-17	-0.719938	-1.58906e-10	4.78317e-05	-2.17412	-1.58906e-10	4.98177e-05	-2.09717	-1.58906e-10
73293911	rs146044591	6.63753e-17	-2.98711e-10	-0.815294	0.00018609	-2.98711e-10	-0.815577	0.000168172	-2.98711e-10	-0.880559
73294491	rs192797841	5.19249e-17	-2.98711e-10	-1.06082	0.000146291	-2.98711e-10	-1.05621	0.000140316	-2.98711e-10	-1.06165
73295603	rs6694836	1.85626e-10	14.8387	-0.810052	0.00106267	1.88142	-0.954691	0.000578794	1.17048	-0.815078
73297512	rs12145230	1.83621e-10	14.8337	-0.815924	0.00110716	1.92681	-0.959063	0.00060358	1.21824	-0.820905
73297576	rs12137869	1.70766e-10	14.7702	-0.824976	0.001066	1.89564	-0.965776	0.000581468	1.1899	-0.829885
73297796	rs12137935	2.0404e-10	14.9682	-0.845003	0.00115783	1.993	-0.980503	0.000622823	1.27847	-0.849751
73297877	rs12137963	1.78358e-10	14.8337	-0.845003	0.00108367	1.92681	-0.980503	0.000586418	1.21824	-0.849751
73297909	rs12137966	4.57125e-17	-1.18825	-1.58906e-10	5.08655e-05	-2.11262	-1.58906e-10	4.79904e-05	-2.13454	-1.58906e-10
73298459	rs2422322	1.78877e-10	14.8337	-0.842101	0.00108598	1.92681	-0.978379	0.000588108	1.21824	-0.846872
73298749	rs112913804	3.71769e-16	0.907654	-1.58906e-10	0.00245536	1.76422	-1.58906e-10	0.00130737	1.17023	-1.58906e-10
73299826	rs12404235	6.03474e-18	-2.17473	-1.03836	7.52717e-05	-0.658335	-1.06237	5.40032e-05	-0.962564	-1.05394
73300148	rs1749455	4.96547e-17	-1.51072	0.40519	0.000106223	-1.99295	0.616683	0.000540589	-2.17376	2.46088
73302426	rs67133442	1.69923e-10	14.8337	-0.89345	0.00104659	1.92681	-1.01532	0.000558917	1.21824	-0.897783
73302655	rs11578300	1.69081e-10	14.8337	-0.898417	0.00104294	1.92681	-1.01881	0.000556172	1.21824	-0.902705
73302708	rs77159347	2.16088e-17	-1.93752	-1.58906e-10	0.000158958	-0.973165	-1.58906e-10	0.000115569	-1.25567	-1.58906e-10
73302931	rs188122297	4.94734e-17	-2.98711e-10	-1.10918	0.000138288	-2.98711e-10	-1.11247	0.000131385	-2.98711e-10	-1.12741
73303646	rs1525980	3.54064e-10	15.653	-0.978642	0.00249758	2.85396	-1.07269	0.00121293	2.07738	-0.982127
73304462	rs12145223	3.39359e-10	15.6166	-0.984674	0.00318938	3.10226	-1.07649	0.0015951	2.35724	-0.988092
73304926	rs114897857	2.30136e-17	-1.87453	-1.58906e-10	4.79268e-05	-2.17213	-1.58906e-10	4.64148e-05	-2.16793	-1.58906e-10
73305593	rs11210074	4.44709e-14	6.26127	-0.569297	4.27689e-05	-2.03295	-0.253048	9.19213e-05	-2.05178	0.567174
73305782	rs662655	3.0933e-09	16.9706	-0.12876	0.00966439	2.87414	0.260258	0.00881212	1.7468	1.33154
73307472	rs140108830	5.17747e-17	-2.98711e-10	-1.06372	0.000145056	-2.98711e-10	-1.06469	0.000134571	-2.98711e-10	-1.10345
73307570	rs6656687	1.34588e-11	12.3801	-0.975525	0.000132404	-0.0662227	-1.08973	0.000106906	-0.350805	-0.982785
73307622	rs117561049	1.51835e-16	-2.98711e-10	0.0121771	0.000450148	-2.98711e-10	0.0677685	0.000417807	-2.98711e-10	0.0294765
73307627	rs2841192	2.04132e-11	12.9061	-1.08507	7.35727e-05	-0.798653	-0.944881	7.06938e-05	-1.38678	-0.360402
73308055	rs12026158	7.70152e-17	-2.98711e-10	-0.666617	0.000216286	-2.98711e-10	-0.665205	0.000219217	-2.98711e-10	-0.615483
73309005	rs12144768	5.53005e-15	3.60733	-1.58906e-10	7.82769e-05	-1.68156	-1.58906e-10	7.35282e-05	-1.70787	-1.58906e-10
73309076	rs17093511	1.07423e-17	-2.06888	-0.567546	4.10496e-05	-1.87871	-0.448317	0.000584827	-1.156	1.52177
73309082	rs12129942	3.77807e-11	13.5004	-1.06369	0.000142515	-0.17752	-0.904838	0.000125744	-0.892418	-0.278875
73309443	rs114146439	2.36699e-17	-1.84641	-1.58906e-10	0.000309988	-0.305275	-1.58906e-10	0.000234384	-0.548583	-1.58906e-10
73309560	rs116967417	4.82901e-17	-2.98711e-10	-1.13339	0.000135801	-2.98711e-10	-1.13062	0.000132617	-2.98711e-10	-1.11807
73310138	rs940917	1.80115e-11	12.7813	-1.08544	7.0835e-05	-0.836172	-0.945283	6.88453e-05	-1.41511	-0.358569
73311542	rs7546928	1.74773e-11	12.7199	-1.0541	7.15473e-05	-0.883527	-0.887923	7.40876e-05	-1.45372	-0.246574
73313762	rs1917881	2.24142e-11	12.9685	-1.05396	7.69974e-05	-0.810354	-0.887683	7.83285e-05	-1.39851	-0.246119
73313808	rs148114561	7.04058e-17	-2.98711e-10	-0.756344	0.000196768	-2.98711e-10	-0.759782	0.000174402	-2.98711e-10	-0.84418
73314473	rs2901713	2.29217e-11	13.0453	-1.10829	6.87577e-05	-0.818282	-0.992938	6.31262e-05	-1.40211	-0.458297
73314547	rs1525979	2.26032e-11	12.9787	-1.05576	7.46565e-05	-0.838092	-0.890819	7.64345e-05	-1.41704	-0.252065
73314894	rs1525978	2.05925e-11	12.9184	-1.08857	6.90221e-05	-0.855976	-0.951406	6.69578e-05	-1.43049	-0.370987
73315310	rs79795959	2.14722e-17	-1.94386	-1.58906e-10	0.000278255	-0.41327	-1.58906e-10	0.000276204	-0.384404	-1.58906e-10
73315916	rs12129026	1.6582e-11	12.6327	-1.01945	0.000237682	0.54079	-1.11167	0.00018082	0.217585	-1.02562
73316949	rs1917886	1.00587e-17	-2.0444	-0.657784	3.67871e-05	-1.8887	-0.54796	0.000471885	-1.17091	1.3221
73317119	rs188769825	9.48538e-16	1.8443	-1.58906e-10	0.000728806	0.5496	-1.58906e-10	0.000752508	0.617868	-1.58906e-10
73317559	rs1405062	1.00587e-17	-2.0444	-0.657784	3.67871e-05	-1.8887	-0.54796	0.000471885	-1.17091	1.3221
73317722	rs149617802	1.62567e-16	-2.98711e-10	0.0804708	0.000482741	-2.98711e-10	0.137672	0.000447564	-2.98711e-10	0.0982754
73318108	rs12735281	7.28696e-12	11.7791	-0.988101	0.00010077	-0.33261	-1.09635	8.26877e-05	-0.595406	-0.995067
73318565	rs10889994	1.88741e-11	12.8521	-1.10944	6.47626e-05	-0.875511	-0.995569	6.01206e-05	-1.44515	-0.464039
73318593	rs148432583	2.20327e-17	-1.91809	-1.58906e-10	5.16613e-05	-2.0971	-1.58906e-10	4.92522e-05	-2.10859	-1.58906e-10
73318667	rs12066492	1.59097e-11	12.6661	-1.09432	6.3375e-05	-0.929792	-0.962947	6.1879e-05	-1.48568	-0.394679
73318910	rs4649968	7.25595e-12	11.7791	-0.992366	0.00010055	-0.33261	-1.09854	8.23442e-05	-0.595406	-0.999229
73319197	rs4233089	9.82786e-18	-2.05354	-0.671853	3.57042e-05	-1.90297	-0.563572	0.00044327	-1.20143	1.29007
73319457	rs10157687	9.91815e-18	-2.0444	-0.671853	3.62173e-05	-1.8887	-0.563572	0.000457009	-1.17091	1.29007
73319499	rs4650157	7.25595e-12	11.7791	-0.992366	0.00010055	-0.33261	-1.09854	8.23442e-05	-0.595406	-0.999229
73319947	rs12025823	7.89377e-15	5.07598	-1.11277	1.77073e-05	-2.15558	-1.01225	2.84928e-05	-2.16724	-0.488653
73320472	rs2692871	9.75976e-18	-2.05354	-0.678806	3.54295e-05	-1.90297	-0.571297	0.000436263	-1.20143	1.27414
73321068	rs113328980	3.22205e-17	-1.53802	-1.58906e-10	7.52495e-05	-1.721	-1.58906e-10	7.39633e-05	-1.70197	-1.58906e-10
73321793	rs79883220	2.08192e-17	-1.97475	-1.58906e-10	4.83981e-05	-2.16235	-1.58906e-10	6.25436e-05	-1.86968	-1.58906e-10
73321797	rs7519251	1.63373e-11	12.7088	-1.11046	6.06717e-05	-0.938414	-0.997916	5.762e-05	-1.48249	-0.469186
73321924	rs11210075	7.20818e-12	11.7791	-0.998971	0.000100216	-0.33261	-1.10187	8.18153e-05	-0.595406	-1.00567
73322206	rs2692870	1.14594e-17	-2.04408	-0.527732	4.12858e-05	-1.9167	-0.404592	0.000592914	-1.22758	1.60708
73322657	rs6702676	9.78524e-18	-2.0444	-0.685344	3.56783e-05	-1.8887	-0.578566	0.00044307	-1.17091	1.25909
73322792	rs6656561	9.74997e-18	-2.0444	-0.688955	3.55352e-05	-1.8887	-0.582583	0.000439392	-1.17091	1.25076
73323401	rs78216598	5.9587e-17	-2.98711e-10	-0.923181	0.000166368	-2.98711e-10	-0.927606	0.000146526	-2.98711e-10	-1.01834
73323631	rs11210076	6.8029e-12	11.7212	-0.998971	9.81342e-05	-0.353597	-1.10187	8.02411e-05	-0.614835	-1.00567
73324268	rs78006102	3.94165e-17	-1.33643	-1.58906e-10	5.40947e-05	-2.05107	-1.58906e-10	5.32117e-05	-2.03127	-1.58906e-10
73324575	rs144205006	9.56524e-17	-2.98711e-10	-0.449898	0.000270293	-2.98711e-10	-0.442302	0.000282333	-2.98711e-10	-0.362455
73325238	rs75474651	5.24159e-17	-2.98711e-10	-1.05141	0.000148691	-2.98711e-10	-1.03994	0.000147916	-2.98711e-10	-1.0089
73325946	rs188743487	4.8226e-17	-2.98711e-10	-1.13472	0.000135274	-2.98711e-10	-1.1345	0.000131721	-2.98711e-10	-1.12485
73325979	rs4650158	7.59108e-12	11.8371	-1.00521	0.00010204	-0.3115	-1.10495	8.29249e-05	-0.575856	-1.01175
73326991	rs1526001	9.60123e-18	-2.03947	-0.709255	3.4492e-05	-1.89588	-0.605196	0.000413508	-1.1844	1.20354
73327266	rs2841199	9.53422e-18	-2.04648	-0.709255	3.38965e-05	-1.9133	-0.605196	0.00039862	-1.22108	1.20354
73327303	rs12126853	7.14823e-12	11.7791	-1.00732	9.98059e-05	-0.33261	-1.10597	8.11519e-05	-0.595406	-1.01381
73327954	rs2692869	9.48156e-18	-2.04885	-0.712416	3.3893e-05	-1.90988	-0.608722	0.000398267	-1.21455	1.19613
73328133	rs17500583	1.37223e-16	-0.0890121	-1.58906e-10	4.94372e-05	-2.14111	-1.58906e-10	4.85212e-05	-2.12354	-1.58906e-10
73328302	rs2841200	9.47425e-18	-2.04648	-0.715565	3.36587e-05	-1.9133	-0.612236	0.000392761	-1.22108	1.18873
73328353	rs6656174	9.52903e-18	-2.03723	-0.719049	3.4008e-05	-1.89909	-0.616127	0.000401667	-1.19045	1.18053
73328682	rs2692867	9.47425e-18	-2.04648	-0.715565	3.36587e-05	-1.9133	-0.612236	0.000392761	-1.22108	1.18873
73328776	rs6670128	1.55041e-11	12.5533	-1.00732	0.000222505	0.469113	-1.10597	0.000173857	0.166506	-1.01381
73329346	rs1526000	9.54747e-18	-2.03217	-0.722173	3.36515e-05	-1.90613	-0.619615	0.000393426	-1.20381	1.17316
73329787	rs1917885	9.34149e-18	-2.05398	-0.722173	3.47486e-05	-1.87405	-0.619615	0.000417825	-1.14364	1.17316
73330547	rs146805592	4.82806e-17	-2.98711e-10	-1.13359	0.000135192	-2.98711e-10	-1.13511	0.000130634	-2.98711e-10	-1.13314
73330628	rs2841202	9.30265e-18	-2.05815	-0.722173	3.39955e-05	-1.89596	-0.619615	0.000399604	-1.18822	1.17316
73330965	rs2841203	9.42242e-18	-2.0419	-0.725629	3.30689e-05	-1.91974	-0.623477	0.000378841	-1.23341	1.16498
73331468	rs2841204	9.43947e-18	-2.03699	-0.728727	3.27348e-05	-1.92643	-0.62694	0.000371251	-1.2463	1.15764
73331948	rs6424496	3.2665e-11	13.3922	-1.10102	0.000118423	-0.290634	-0.976912	9.93116e-05	-0.983376	-0.423905
73332211	rs6657272	1.01699e-11	12.2266	-1.10231	5.50024e-05	-1.05474	-0.979689	5.44863e-05	-1.5778	-0.429795
73332550	rs2692847	9.34647e-18	-2.03699	-0.738628	3.23743e-05	-1.92643	-0.638017	0.000362598	-1.2463	1.13405
73333163	rs11210077	1.34616e-11	12.5325	-1.12775	8.43526e-05	-0.561444	-1.04536	6.90961e-05	-1.1928	-0.577247
73333165	rs6684318	7.89568e-12	11.8347	-0.963497	0.000172204	0.189491	-1.08262	0.000140054	-0.092072	-0.971443
73333519	rs1852232	9.42044e-12	12.0546	-1.00681	0.000180614	0.260281	-1.10573	0.000142946	-0.0297588	-1.01332
73333962	rs141635222	2.08531e-17	-1.97312	-1.58906e-10	4.78002e-05	-2.17478	-1.58906e-10	5.64822e-05	-1.97162	-1.58906e-10
73334126	rs11210078	9.27244e-18	-2.0419	-0.741675	3.24805e-05	-1.91974	-0.641429	0.000364635	-1.23341	1.12676
73334735	rs1525996	1.1247e-11	12.3507	-1.12572	5.3721e-05	-1.01995	-1.03806	4.89926e-05	-1.55232	-0.561551
73335567	rs183077821	7.45699e-17	-2.98711e-10	-0.698882	0.000217044	-2.98711e-10	-0.661709	0.000212125	-2.98711e-10	-0.648368
73335667	rs12401308	4.76064e-12	11.3576	-0.992366	8.64515e-05	-0.483681	-1.09854	7.16122e-05	-0.735048	-0.999229
73335866	rs11210079	5.86148e-15	4.78212	-1.11658	1.73475e-05	-2.1675	-1.02086	2.78523e-05	-2.17357	-0.505056
73336107	rs1917882	5.58154e-12	11.5056	-0.981238	9.10731e-05	-0.43738	-1.09277	7.62281e-05	-0.683448	-0.988366
73336263	rs11210080	1.35316e-11	12.5408	-1.13085	5.57042e-05	-0.965913	-1.05584	4.87716e-05	-1.51249	-0.605905
73336312	rs2462730	1.06171e-17	-2.00324	-0.644908	3.44913e-05	-1.96741	-0.53369	0.000415493	-1.32727	1.35119
73336589	rs12132492	5.20503e-12	11.4147	-0.960194	8.97478e-05	-0.463467	-1.08134	7.52905e-05	-0.716392	-0.967797
73336652	rs2494761	9.00094e-18	-2.01913	-0.794159	2.97326e-05	-1.94913	-0.700433	0.000302851	-1.29071	0.998405
73336797	rs6668412	2.13266e-13	8.16292	-0.903242	4.44448e-05	-1.19993	-1.04763	4.10448e-05	-1.37817	-0.912715
73336918	rs6679710	6.52416e-12	11.584	-0.903622	9.29014e-05	-0.461568	-1.0487	7.98993e-05	-0.705615	-0.919161
73337198	rs1405059	8.7645e-18	-2.03946	-0.800454	3.03071e-05	-1.92309	-0.707331	0.000311161	-1.23987	0.974633
73337418	rs1405058	8.69976e-18	-2.04408	-0.803247	3.04054e-05	-1.9167	-0.710489	0.000312806	-1.22758	0.967616
73337687	rs10789346	8.89587e-18	-2.02179	-0.803247	3.03066e-05	-1.91995	-0.710489	0.000311973	-1.23024	0.967616
73338085	rs74624874	3.18544e-16	0.753142	-1.58906e-10	4.99411e-05	-2.13096	-1.58906e-10	4.92677e-05	-2.10827	-1.58906e-10
73338278	rs940919	8.75453e-18	-2.03471	-0.806338	3.07288e-05	-1.90262	-0.713985	0.000319974	-1.19714	0.959835
73338414	rs940918	1.45408e-11	12.6151	-1.1332	5.15113e-05	-1.03399	-1.06601	4.69353e-05	-1.53871	-0.618064
73340191	rs2692865	9.30141e-18	-1.95551	-0.824941	2.59547e-05	-2.05234	-0.733117	0.000221453	-1.53174	0.926403
73341254	rs11210081	6.08562e-12	11.5298	-0.918943	8.15304e-05	-0.582246	-1.05859	7.22308e-05	-0.792	-0.933677
73341495	rs77283235	1.17958e-17	-1.83544	-0.707436	2.69087e-05	-2.13929	-0.610069	0.000252598	-1.71351	1.23977
73342454	rs2692854	9.3049e-18	-1.95246	-0.827619	2.6824e-05	-2.01635	-0.736166	0.000243592	-1.42954	0.919497
73343162	rs114592095	1.10831e-15	1.99998	-1.58906e-10	0.000123242	-1.22766	-1.58906e-10	0.000118353	-1.23187	-1.58906e-10
73343388	rs12143796	6.08562e-12	11.5298	-0.918943	8.15304e-05	-0.582246	-1.05859	7.22308e-05	-0.792	-0.933677
73343426	rs74802292	6.17704e-18	-2.16466	-1.02512	0.000153584	-0.0338558	-0.973704	9.95798e-05	-0.382766	-1.02182
73343966	rs11210082	1.11645e-11	12.3531	-1.1355	4.52298e-05	-1.14847	-1.08158	4.12819e-05	-1.62434	-0.660775
73344155	rs12565252	2.7115e-11	13.2408	-1.13581	4.83853e-05	-1.08173	-1.08088	4.45832e-05	-1.56663	-0.641556
73344304	rs2841196	1.34942e-17	-1.82288	-0.585477	3.96793e-05	-1.92744	-0.433537	0.00063621	-1.23241	1.68239
73344466	rs1358037	1.3146e-17	-1.84564	-0.58886	4.12127e-05	-1.8857	-0.43736	0.000685068	-1.15076	1.67473
73345457	rs10493512	1.69005e-17	-1.61265	-0.570621	3.3292e-05	-2.10913	-0.427362	0.000473999	-1.59655	1.75221
73345533	rs79090125	4.30403e-17	-1.24848	-1.58906e-10	5.10001e-05	-2.10998	-1.58906e-10	4.78838e-05	-2.13677	-1.58906e-10
73347143	rs116366810	4.53282e-17	-1.19669	-1.58906e-10	4.85255e-05	-2.15972	-1.58906e-10	4.66347e-05	-2.1632	-1.58906e-10
73347318	rs2692853	1.4648e-17	-1.74648	-0.579833	3.77145e-05	-1.9846	-0.427164	0.0005743	-1.34754	1.69514
73347921	rs79283414	1.68212e-17	-1.60371	-0.584271	3.26882e-05	-2.11214	-0.442654	0.000455432	-1.60555	1.72125
73348484	rs1405051	2.58881e-11	13.1787	-1.12002	5.0995e-05	-1.09822	-1.01186	5.26857e-05	-1.57891	-0.462286
73348600	rs2692852	1.35552e-17	-1.81124	-0.592607	3.89856e-05	-1.93702	-0.441594	0.000614357	-1.2512	1.66623
73348762	rs17093582	1.68386e-17	-1.59921	-0.587737	3.25133e-05	-2.11362	-0.44654	0.000449833	-1.61002	1.71336
73348889	rs6679116	2.58881e-11	13.1787	-1.12002	5.0995e-05	-1.09822	-1.01186	5.26857e-05	-1.57891	-0.462286
73349414	rs12752778	7.26689e-12	11.7153	-0.927071	8.64712e-05	-0.51859	-1.06341	7.60492e-05	-0.732641	-0.941522
73349979	rs2692851	1.43373e-17	-1.75071	-0.597047	3.7093e-05	-1.98177	-0.446615	0.000555595	-1.34164	1.65613
73350244	rs34151844	9.99761e-16	1.8969	-1.58906e-10	0.00017361	-0.884994	-1.58906e-10	0.000180276	-0.811056	-1.58906e-10
73350720	rs2692850	1.34756e-17	-1.80338	-0.606353	3.81436e-05	-1.9433	-0.457146	0.000588059	-1.26361	1.6349
73351002	rs61774085	2.54344e-16	1.64537	-1.1173	0.00010745	-0.261213	-1.10357	4.73822e-05	-1.02299	-1.12431
73351199	rs1358033	1.35861e-17	-1.79522	-0.606353	3.86748e-05	-1.92947	-0.457146	0.000605297	-1.23472	1.6349
73351648	rs2692849	1.3474e-17	-1.79982	-0.610037	3.78787e-05	-1.9461	-0.461318	0.000579886	-1.26918	1.62646
73351791	rs12039928	9.14436e-15	5.24536	-1.13509	1.63914e-05	-2.16741	-1.07764	2.47996e-05	-2.17239	-0.62233
73352029	rs6689491	1.66337e-11	12.7372	-1.12088	4.5367e-05	-1.21276	-1.01426	4.81509e-05	-1.66331	-0.467898
73352914	rs6692808	1.36617e-17	-1.78789	-0.608138	3.83139e-05	-1.93531	-0.460688	0.000585377	-1.24617	1.61289
73353328	rs6657082	2.56532e-11	13.1787	-1.12914	4.95401e-05	-1.09822	-1.04081	4.91232e-05	-1.57891	-0.5323
73353564	rs10889995	1.31813e-17	-1.81518	-0.616635	3.88642e-05	-1.91294	-0.468793	0.000610477	-1.20262	1.61131
73353669	rs3001407	1.3599e-17	-1.78034	-0.620282	3.98157e-05	-1.88462	-0.472928	0.000632095	-1.15942	1.60292
73355092	rs4146852	1.34164e-17	-1.79386	-0.620282	4.11633e-05	-1.85133	-0.472928	0.000673774	-1.09556	1.60292
73355613	rs184594121	4.35409e-17	-1.23692	-1.58906e-10	6.11214e-05	-1.92895	-1.58906e-10	5.42491e-05	-2.01196	-1.58906e-10
73356391	rs138136733	3.66388e-17	-1.40951	-1.58906e-10	5.21557e-05	-2.08758	-1.58906e-10	4.9937e-05	-2.09478	-1.58906e-10
73356826	rs61774086	7.13839e-12	11.7153	-0.944912	8.55811e-05	-0.51859	-1.07375	7.47524e-05	-0.732641	-0.95872
73356893	rs12041212	1.3281e-17	-1.79386	-0.630424	4.06924e-05	-1.85133	-0.484434	0.000658165	-1.09556	1.57948
73357018	rs17093606	4.8181e-17	-2.98711e-10	-1.13565	0.000135957	-2.98711e-10	-1.12947	0.00019669	-2.98711e-10	-0.723917
73360488	rs116288427	1.73531e-17	-2.15685	-1.58906e-10	0.000141562	-1.08907	-1.58906e-10	0.000112571	-1.28196	-1.58906e-10
73361106	rs2692845	1.4256e-17	-1.71298	-0.640461	3.69109e-05	-1.93747	-0.495836	0.000545176	-1.26058	1.55615
73361193	rs12136682	7.52504e-12	11.7731	-0.950006	8.7059e-05	-0.498577	-1.07665	7.57892e-05	-0.713962	-0.963625
73361777	rs11210084	2.13153e-11	12.9852	-1.12088	4.56233e-05	-1.20713	-1.01426	4.8338e-05	-1.65943	-0.467898
73361805	rs2692843	1.32155e-17	-1.77215	-0.657077	3.79209e-05	-1.89156	-0.514742	0.000572678	-1.17244	1.51722
73362466	rs11210085	3.53423e-11	13.4908	-1.12088	5.20014e-05	-1.07627	-1.01426	5.32412e-05	-1.56281	-0.467898
73362999	rs1464952	3.53423e-11	13.4908	-1.12088	5.20014e-05	-1.07627	-1.01426	5.32412e-05	-1.56281	-0.467898
73363140	rs2177839	1.30381e-17	-1.78567	-0.657077	3.9184e-05	-1.8588	-0.514742	0.000610044	-1.10924	1.51722
73364446	rs12117582	2.02481e-11	12.4405	-0.627537	0.000471159	0.957652	-0.844265	0.000362098	0.535866	-0.649496
73364782	rs3001406	1.46623e-17	-1.68168	-0.643666	3.59923e-05	-1.95902	-0.499479	0.000518441	-1.30339	1.54867
73368342	rs148951139	1.19774e-16	-0.225015	-1.58906e-10	6.01422e-05	-1.9451	-1.58906e-10	6.40247e-05	-1.84627	-1.58906e-10
73369708	rs12727364	6.09386e-11	14.0346	-1.11984	4.97145e-05	-1.12574	-1.00978	5.26346e-05	-1.58819	-0.45398
73371702	rs7523396	6.09386e-11	14.0346	-1.11984	4.97145e-05	-1.12574	-1.00978	5.26346e-05	-1.58819	-0.45398
73371774	rs7556657	1.48169e-17	-1.65777	-0.657077	3.55258e-05	-1.95681	-0.514742	0.000505714	-1.2968	1.51722
73371816	rs7525762	6.09386e-11	14.0346	-1.11984	4.97145e-05	-1.12574	-1.00978	5.26346e-05	-1.58819	-0.45398
73371849	rs2841180	1.312e-17	-1.77626	-0.660226	3.79162e-05	-1.8881	-0.518328	0.000572153	-1.16594	1.50981
73372521	rs6424505	1.43416e-17	-1.69038	-0.657077	3.63178e-05	-1.93476	-0.514742	0.000528312	-1.25308	1.51722
73372865	rs142239056	3.06586e-17	-1.5877	-1.58906e-10	4.7885e-05	-2.17301	-1.58906e-10	4.62406e-05	-2.17169	-1.58906e-10
73373537	rs12121441	9.79963e-12	12.0417	-0.95443	7.644e-05	-0.624401	-1.0809	6.78845e-05	-0.812339	-0.975398
73373581	rs114857659	7.28662e-17	-0.721994	-1.58906e-10	7.93003e-05	-1.66857	-1.58906e-10	7.50863e-05	-1.68691	-1.58906e-10
73373796	rs10789351	1.3677e-17	-1.7215	-0.673401	3.64699e-05	-1.91197	-0.533354	0.000531249	-1.20892	1.47861
73374005	rs17093614	1.67956e-17	-1.5206	-0.668905	3.01631e-05	-2.09723	-0.537958	0.000386995	-1.57127	1.52414
73374021	rs2841181	1.38875e-17	-1.72174	-0.657896	3.64164e-05	-1.93111	-0.515675	0.000529897	-1.24816	1.5153
73374441	rs114899448	1.91032e-17	-2.06076	-1.58906e-10	7.6895e-05	-1.69937	-1.58906e-10	8.12643e-05	-1.60784	-1.58906e-10
73374545	rs4650163	1.47704e-17	-1.65777	-0.660226	3.53986e-05	-1.95681	-0.518328	0.000501976	-1.2968	1.50981
73375159	rs146948787	1.7206e-17	-2.16536	-1.58906e-10	4.88018e-05	-2.15404	-1.58906e-10	4.6141e-05	-2.17384	-1.58906e-10
73375264	rs4504839	1.42847e-17	-1.6912	-0.660226	3.63744e-05	-1.92961	-0.518328	0.000514475	-1.2722	1.50981
73375733	rs7552433	1.42312e-17	-1.69495	-0.660226	3.63052e-05	-1.93152	-0.518328	0.00052774	-1.24675	1.50981
73375839	rs7529457	1.42312e-17	-1.69495	-0.660226	3.63052e-05	-1.93152	-0.518328	0.00052774	-1.24675	1.50981
73376127	rs7529752	6.95038e-11	14.1643	-1.11806	5.16457e-05	-1.09254	-1.00486	5.45779e-05	-1.5633	-0.442615
73376423	rs4649970	1.42312e-17	-1.69495	-0.660226	3.63052e-05	-1.93152	-0.518328	0.00052774	-1.24675	1.50981
73376472	rs11210090	1.42312e-17	-1.69495	-0.660226	3.63052e-05	-1.93152	-0.518328	0.00052774	-1.24675	1.50981
73378037	rs12128497	2.69833e-17	-1.7154	-1.58906e-10	0.00013061	-1.1696	-1.58906e-10	9.62948e-05	-1.43813	-1.58906e-10
73378401	rs77744709	5.14585e-17	-2.98711e-10	-1.06984	0.000146822	-2.98711e-10	-1.05259	0.000144495	-2.98711e-10	-1.0323
73378495	rs74409080	5.36942e-17	-2.98711e-10	-1.02731	0.000150535	-2.98711e-10	-1.02761	0.000137189	-2.98711e-10	-1.08419
73378846	rs76339553	5.20756e-17	-1.05792	-1.58906e-10	5.58414e-05	-2.01929	-1.58906e-10	5.44502e-05	-2.00826	-1.58906e-10
73379312	rs75459303	1.70411e-17	-1.50609	-0.668905	3.0016e-05	-2.10212	-0.537958	0.000381698	-1.58506	1.52414
73379589	rs10493513	1.09845e-11	12.1654	-0.964039	7.92272e-05	-0.583356	-1.08613	6.99144e-05	-0.773844	-0.984427
73379729	rs9425114	1.36823e-17	-1.74327	-0.651243	3.72945e-05	-1.91486	-0.508099	0.00055544	-1.21672	1.53094
73380512	rs10493514	1.16499e-11	12.2242	-0.964039	8.0798e-05	-0.563723	-1.08613	7.12144e-05	-0.755421	-0.984427
73380720	rs17093628	5.07516e-17	-2.98711e-10	-1.08368	0.000143955	-2.98711e-10	-1.07231	0.000136307	-2.98711e-10	-1.09063
73380773	rs7535137	1.29611e-17	-1.78844	-0.660226	3.83168e-05	-1.87759	-0.518328	0.000583499	-1.14631	1.50981
73381312	rs6692856	1.42761e-17	-1.69495	-0.657077	3.64356e-05	-1.93152	-0.514742	0.000531669	-1.24675	1.51722
73382356	rs9970090	4.40582e-11	13.7094	-1.11896	4.59351e-05	-1.20725	-1.00733	4.98245e-05	-1.64873	-0.44831
73382545	rs4292906	1.43305e-17	-1.69466	-0.653566	3.62278e-05	-1.94124	-0.510744	0.000524176	-1.2692	1.52548
73382912	rs4342807	1.42518e-17	-1.71259	-0.64115	3.76346e-05	-1.91868	-0.495203	0.000575015	-1.22183	1.57068
73383220	rs118169938	4.83398e-17	-2.98711e-10	-1.13236	0.000135156	-2.98711e-10	-1.13538	0.000130699	-2.98711e-10	-1.13265
73383813	rs79257641	1.47172e-17	-1.70723	-0.614365	3.66731e-05	-1.96477	-0.474991	0.000606866	-1.26664	1.6694
73383850	rs12566255	1.42012e-17	-1.71259	-0.644708	3.74825e-05	-1.91868	-0.499253	0.000570245	-1.22183	1.56235
73383994	rs146336311	7.24915e-17	-2.98711e-10	-0.72715	0.000205535	-2.98711e-10	-0.716191	0.000183098	-2.98711e-10	-0.795525
73384406	rs10749812	1.41459e-17	-1.7133	-0.647898	3.73664e-05	-1.91815	-0.502886	0.000566571	-1.22081	1.55487
73384514	rs114574849	1.8239e-17	-2.10706	-1.58906e-10	4.78353e-05	-2.17404	-1.58906e-10	4.6097e-05	-2.1748	-1.58906e-10
73384971	rs11802969	1.44007e-17	-1.71348	-0.629859	3.45063e-05	-2.00822	-0.492448	0.000536888	-1.35307	1.63332
73385721	rs111427329	1.56495e-17	-1.64581	-0.614365	3.38398e-05	-2.04518	-0.474991	0.000511306	-1.43798	1.6694
73385774	rs4233090	1.55595e-17	-1.62801	-0.637937	3.74725e-05	-1.92665	-0.491548	0.000542038	-1.2884	1.57819
73385848	rs4233091	1.31635e-11	12.3488	-0.96646	8.41417e-05	-0.521875	-1.08743	7.39005e-05	-0.716124	-0.9867
73386705	rs11210091	1.31635e-11	12.3488	-0.96646	8.41417e-05	-0.521875	-1.08743	7.39005e-05	-0.716124	-0.9867
73387101	rs12748704	1.04417e-16	-0.362228	-1.58906e-10	4.79865e-05	-2.17089	-1.58906e-10	4.60964e-05	-2.17481	-1.58906e-10
73387187	rs11806230	1.57869e-17	-1.63708	-0.614365	3.36956e-05	-2.04945	-0.474991	0.0005061	-1.44821	1.6694
73388084	rs150019342	1.96886e-16	0.272005	-1.58906e-10	9.44909e-05	-1.4933	-1.58906e-10	9.07202e-05	-1.49776	-1.58906e-10
73388521	rs4330880	8.24055e-11	14.3405	-1.12392	4.81671e-05	-1.14565	-1.02148	5.05475e-05	-1.60303	-0.479601
73388579	rs4263951	1.4928e-17	-1.67626	-0.631118	3.90847e-05	-1.89228	-0.483794	0.000587098	-1.22443	1.59408
73389228	rs74617821	3.9448e-17	-1.33564	-1.58906e-10	5.43606e-05	-2.04617	-1.58906e-10	5.28812e-05	-2.0375	-1.58906e-10
73389235	rs11210092	1.39885e-11	12.4146	-0.97146	8.58061e-05	-0.499631	-1.09009	7.51083e-05	-0.695224	-0.991389
73389904	rs80088047	4.98128e-17	-2.98711e-10	-1.10235	0.000138024	-2.98711e-10	-1.11438	0.00013109	-2.98711e-10	-1.12966
73390331	rs12128225	1.39885e-11	12.4146	-0.97146	8.58061e-05	-0.499631	-1.09009	7.51083e-05	-0.695224	-0.991389
73390986	rs6660036	1.5519e-17	-1.64757	-0.620983	3.87198e-05	-1.91318	-0.472281	0.00057827	-1.26308	1.61758
73391052	rs148044993	5.84646e-17	-2.98711e-10	-0.942198	0.000185183	-2.98711e-10	-0.820465	0.000165121	-2.98711e-10	-0.898868
73391106	rs6697635	1.5538e-17	-1.64272	-0.624615	3.84295e-05	-1.91658	-0.476405	0.000569792	-1.26945	1.60917
73391864	rs114306482	4.12781e-17	-1.29029	-1.58906e-10	4.86081e-05	-2.15802	-1.58906e-10	4.66234e-05	-2.16344	-1.58906e-10
73392979	rs11210093	1.51296e-17	-1.67626	-0.617703	3.96848e-05	-1.89228	-0.468559	0.000605633	-1.22443	1.62516
73394093	rs17093667	1.61457e-17	-1.61772	-0.611245	3.39214e-05	-2.04628	-0.471479	0.000531634	-1.40622	1.67664
73394279	rs74796419	1.63844e-16	0.0882935	-1.58906e-10	5.26441e-05	-2.07825	-1.58906e-10	4.62239e-05	-2.17205	-1.58906e-10
73396025	rs9661859	1.78269e-17	-1.47848	-0.651431	3.42351e-05	-2.00165	-0.50691	0.000463658	-1.41296	1.54656
73396527	rs4579707	1.3129e-10	14.7927	-1.11036	5.5652e-05	-1.03783	-0.984862	5.94075e-05	-1.52568	-0.395439
73396632	rs12127282	1.46407e-11	12.4739	-0.985234	8.69308e-05	-0.479482	-1.09721	7.55638e-05	-0.676284	-1.00428
73396732	rs4650165	1.37972e-11	12.4146	-0.985234	8.51967e-05	-0.499631	-1.09721	7.41461e-05	-0.695224	-1.00428
73397493	rs77300136	5.31052e-17	-2.98711e-10	-1.03835	0.00015148	-2.98711e-10	-1.02135	0.000153318	-2.98711e-10	-0.97303
73397730	rs77279185	5.63076e-18	-2.17462	-1.10776	0.000107819	-0.280808	-1.08055	7.32079e-05	-0.608058	-1.10418
73397814	rs117237660	5.18453e-17	-2.98711e-10	-1.06235	0.000147753	-2.98711e-10	-1.04626	0.000150598	-2.98711e-10	-0.990927
73398884	rs12760667	1.56055e-11	12.54	-0.987508	8.88097e-05	-0.456951	-1.09836	7.70181e-05	-0.655096	-1.00641
73399955	rs150134418	3.37899e-17	-1.49046	-1.58906e-10	6.32307e-05	-1.89502	-1.58906e-10	6.09992e-05	-1.89468	-1.58906e-10
73401018	rs4262488	1.96265e-17	-1.38903	-0.644708	3.31271e-05	-2.0422	-0.499253	0.000431342	-1.50099	1.56235
73401078	rs4263953	1.96265e-17	-1.38903	-0.644708	3.31271e-05	-2.0422	-0.499253	0.000431342	-1.50099	1.56235
73401482	rs6701688	1.8861e-17	-1.42881	-0.644708	3.36975e-05	-2.02513	-0.499253	0.000447973	-1.46316	1.56235
73401801	rs4434807	1.83629e-17	-1.44	-0.660294	3.31843e-05	-2.02006	-0.519668	0.000428203	-1.45216	1.50621
73402002	rs4526565	1.31876e-10	14.7927	-1.10591	5.62437e-05	-1.03783	-0.974285	6.0802e-05	-1.52568	-0.372236
73402010	rs4271155	1.31721e-10	14.7927	-1.10709	5.60895e-05	-1.03783	-0.977032	6.04393e-05	-1.52568	-0.37822
73402421	rs4272573	1.22272e-10	14.7234	-1.11226	5.44123e-05	-1.05571	-0.989513	5.76204e-05	-1.53918	-0.412492
73403164	rs4397615	1.87346e-17	-1.42881	-0.651431	3.34404e-05	-2.02513	-0.50691	0.000440956	-1.46316	1.54656
73403684	rs74090507	1.63834e-17	-1.57352	-0.640829	3.21599e-05	-2.06626	-0.504825	0.000471921	-1.45631	1.60757
73405095	rs74090508	1.565e-17	-1.61932	-0.640829	3.25942e-05	-2.05285	-0.504825	0.000483574	-1.43191	1.60757
73405708	rs116400475	1.65877e-17	-1.56448	-0.637481	3.21593e-05	-2.07006	-0.501046	0.000471004	-1.46613	1.61545
73406047	rs11210094	1.08712e-14	5.41714	-1.13388	1.66612e-05	-2.1607	-1.06802	2.57151e-05	-2.16877	-0.58969
73406216	rs4650167	1.4542e-11	12.4739	-0.992003	8.66365e-05	-0.479482	-1.10061	7.50876e-05	-0.676284	-1.0106
73407650	rs12724056	1.63139e-11	12.5996	-1.00272	8.99683e-05	-0.436543	-1.10581	7.74052e-05	-0.635898	-1.02059
73408006	rs115280326	4.4438e-17	-1.21652	-1.58906e-10	5.09818e-05	-2.11034	-1.58906e-10	5.09127e-05	-2.07543	-1.58906e-10
73408437	rs7536364	1.74955e-10	15.0729	-1.10349	6.08648e-05	-0.964433	-0.96872	6.5066e-05	-1.46995	-0.360194
73408983	rs6424507	1.39442e-10	14.8741	-1.13158	5.33005e-05	-1.01667	-1.04919	5.17909e-05	-1.50967	-0.548657
73409879	rs74090509	1.66002e-17	-1.57352	-0.62768	3.26405e-05	-2.06626	-0.489991	0.0004867	-1.45631	1.63841
73411003	rs74090513	1.60537e-17	-1.60025	-0.634428	3.27771e-05	-2.05448	-0.497601	0.000493589	-1.42645	1.62261
73411661	rs74090514	1.61079e-17	-1.60025	-0.63106	3.29019e-05	-2.05448	-0.493802	0.0004975	-1.42645	1.63051
73412144	rs114832588	2.54692e-15	2.83202	-1.58906e-10	0.000136477	-1.12565	-1.58906e-10	0.000120226	-1.21617	-1.58906e-10
73412701	rs59074407	1.69057e-17	-1.55433	-0.628636	3.21422e-05	-2.0742	-0.497433	0.000463892	-1.47697	1.61108
73413985	rs60001238	1.61791e-17	-1.59584	-0.63106	3.2836e-05	-2.05648	-0.493802	0.000495011	-1.43147	1.63051
73414755	rs74090526	1.67511e-17	-1.56448	-0.62768	3.25168e-05	-2.07006	-0.489991	0.000481944	-1.46613	1.63841
73415014	rs12745861	1.63139e-11	12.5996	-1.00272	8.99683e-05	-0.436543	-1.10581	7.74052e-05	-0.635898	-1.02059
73415375	rs74090527	1.80029e-17	-1.50786	-0.612222	3.23784e-05	-2.09174	-0.472579	0.000471253	-1.52452	1.67437
73415845	rs6682845	1.73964e-11	12.666	-1.00486	9.19519e-05	-0.413725	-1.10682	7.89285e-05	-0.614424	-1.02258
73417543	rs74090529	1.67219e-17	-1.55947	-0.634428	3.22039e-05	-2.07212	-0.497601	0.000471849	-1.4715	1.62261
73418133	rs112241170	5.87042e-17	-2.98711e-10	-0.938108	0.000168394	-2.98711e-10	-0.915505	0.000183433	-2.98711e-10	-0.793693
73418456	rs11210095	1.88967e-11	12.7487	-1.00486	9.37018e-05	-0.394872	-1.10682	8.06396e-05	-0.592976	-1.02258
73419657	rs4584349	8.94367e-11	14.3916	-1.09313	5.22385e-05	-1.13988	-0.946106	5.98012e-05	-1.60221	-0.312309
73421810	rs4590631	4.45366e-11	13.6069	-1.00572	0.000125188	-0.103989	-1.108	0.000104733	-0.324762	-1.02937
73422055	rs117350540	5.46774e-17	-2.98711e-10	-1.00917	0.000155468	-2.98711e-10	-0.99537	0.000153139	-2.98711e-10	-0.9742
73422468	rs74090531	1.44493e-17	-1.74573	-0.594239	3.72258e-05	-1.97245	-0.452358	0.000654356	-1.23772	1.71583
73424124	rs74090532	1.5944e-17	-1.66986	-0.571673	3.64312e-05	-2.01935	-0.427038	0.000620581	-1.3422	1.76731
73424415	rs74090533	1.49513e-17	-1.71827	-0.587555	3.68319e-05	-1.99059	-0.444852	0.000638696	-1.27726	1.73114
73424764	rs138633040	4.8745e-17	-2.98711e-10	-1.12402	0.00014228	-2.98711e-10	-1.08401	0.0001339	-2.98711e-10	-1.10845
73425760	rs61772284	4.06342e-11	13.5249	-1.01539	0.000114278	-0.190883	-1.11229	9.57776e-05	-0.410188	-1.03333
73426137	rs74090534	1.47408e-17	-1.71433	-0.60567	3.60001e-05	-1.99308	-0.465207	0.000609298	-1.28276	1.68952
73426463	rs74090535	1.43948e-17	-1.73808	-0.60567	3.65601e-05	-1.97764	-0.465207	0.000630255	-1.24894	1.68952
73426691	rs140005089	2.18829e-17	-1.92491	-1.58906e-10	4.78973e-05	-2.17275	-1.58906e-10	5.40934e-05	-2.01483	-1.58906e-10
73426984	rs12122377	1.07761e-10	14.5982	-1.11337	6.46462e-05	-0.87785	-0.99503	6.60177e-05	-1.39682	-0.418796
73427149	rs12137361	4.22052e-11	13.5249	-0.977459	0.000116422	-0.190883	-1.0937	9.94061e-05	-0.410188	-0.996142
73427492	rs79644063	1.42801e-17	-1.74953	-0.602222	3.69902e-05	-1.96982	-0.46133	0.000646084	-1.23209	1.69748
73427557	rs113647991	1.42801e-17	-1.74953	-0.602222	3.69902e-05	-1.96982	-0.46133	0.000646084	-1.23209	1.69748
73428581	rs4269731	1.58311e-10	14.9728	-1.10336	5.57383e-05	-1.05432	-0.966818	6.05114e-05	-1.53969	-0.363018
73429567	rs11210099	1.38627e-10	14.84	-1.10336	5.38886e-05	-1.08807	-0.966818	5.8997e-05	-1.56504	-0.363018
73429853	rs7516673	1.38627e-10	14.84	-1.10336	5.38886e-05	-1.08807	-0.966818	5.8997e-05	-1.56504	-0.363018
73430943	rs80268720	1.5029e-17	-1.73252	-0.568121	3.5671e-05	-2.04441	-0.423056	0.000584456	-1.41023	1.77536
73433387	rs114705890	6.04869e-17	-0.908193	-1.58906e-10	4.79029e-05	-2.17263	-1.58906e-10	4.62719e-05	-2.17101	-1.58906e-10
73434287	rs74090538	1.54818e-17	-1.7064	-0.564557	3.7515e-05	-1.998	-0.419064	0.000661993	-1.29371	1.78343
73435090	rs77175117	8.60777e-17	-2.98711e-10	-0.555368	0.000239293	-2.98711e-10	-0.56412	0.000240137	-2.98711e-10	-0.524334
73435171	rs4456055	1.52526e-11	12.5152	-0.985593	7.67609e-05	-0.602918	-1.09819	6.64417e-05	-0.80351	-1.00571
73435545	rs114282599	1.95589e-17	-2.03719	-1.58906e-10	5.70739e-05	-1.99746	-1.58906e-10	5.45461e-05	-2.0065	-1.58906e-10
73435629	rs11210100	9.54194e-11	14.4678	-1.10459	4.63697e-05	-1.23554	-0.969628	5.23652e-05	-1.67826	-0.369039
73435878	rs188484860	2.85247e-16	0.642735	-1.58906e-10	0.000102665	-1.41033	-1.58906e-10	9.89639e-05	-1.41079	-1.58906e-10
73435977	rs115032776	3.96753e-17	-1.32989	-1.58906e-10	8.49452e-05	-1.5998	-1.58906e-10	6.69948e-05	-1.80093	-1.58906e-10
73436249	rs6667006	5.79541e-11	13.9715	-1.10696	5.23305e-05	-1.10464	-0.979586	5.72055e-05	-1.57444	-0.384454
73436275	rs59663011	1.52149e-17	-1.7064	-0.581948	3.67907e-05	-1.998	-0.43856	0.000636366	-1.29371	1.74395
73436597	rs61772285	1.60535e-15	2.37048	-1.58906e-10	0.000250844	-0.516977	-1.58906e-10	0.000120254	-1.21594	-1.58906e-10
73437154	rs74090540	1.48025e-17	-1.73036	-0.585458	3.72085e-05	-1.98277	-0.442499	0.000652871	-1.2601	1.73593
73437575	rs4409593	1.54011e-11	12.5152	-0.975906	7.74312e-05	-0.602918	-1.0895	6.68261e-05	-0.80351	-0.99994
73438848	rs4634853	6.95793e-18	-1.97001	-1.10073	3.6787e-05	-1.36702	-1.06964	2.83116e-05	-1.5694	-1.09287
73438928	rs4328030	2.51011e-11	13.0134	-0.985593	8.437e-05	-0.508402	-1.09819	7.11874e-05	-0.734518	-1.00571
73438939	rs78212382	4.88588e-17	-2.98711e-10	-1.12168	0.00013742	-2.98711e-10	-1.11877	0.000141083	-2.98711e-10	-1.0562
73439367	rs142201438	6.72514e-17	-2.98711e-10	-0.802181	0.00018222	-2.98711e-10	-0.836594	0.000132265	-2.98711e-10	-1.12073
73440733	rs74090541	1.49916e-17	-1.7172	-0.585924	3.65608e-05	-2.00126	-0.441576	0.00063105	-1.30776	1.7496
73441368	rs111478859	2.0174e-16	0.296362	-1.58906e-10	0.000150649	-1.02686	-1.58906e-10	8.97955e-05	-1.50801	-1.58906e-10
73441995	rs74090543	1.68437e-17	-1.61852	-0.568121	3.5618e-05	-2.0459	-0.423056	0.00058735	-1.40529	1.77536
73442539	rs140153602	1.21636e-16	-0.209589	-1.58906e-10	6.77629e-05	-1.82579	-1.58906e-10	7.16381e-05	-1.73392	-1.58906e-10
73442984	rs34761365	4.24345e-17	-1.26266	-1.58906e-10	4.80814e-05	-2.16891	-1.58906e-10	4.67316e-05	-2.16112	-1.58906e-10
73443365	rs116108743	1.89733e-17	-2.06759	-1.58906e-10	7.32141e-05	-1.74842	-1.58906e-10	6.7095e-05	-1.79943	-1.58906e-10
73443455	rs4344271	1.54168e-17	-1.70349	-0.571673	3.71507e-05	-1.99979	-0.427038	0.00064882	-1.2977	1.76731
73443714	rs61772287	1.66903e-16	0.106795	-1.58906e-10	0.000239683	-0.562492	-1.58906e-10	0.000245531	-0.502122	-1.58906e-10
73444042	rs117428607	4.817e-17	-2.98711e-10	-1.13588	0.000135383	-2.98711e-10	-1.1337	0.000168564	-2.98711e-10	-0.87823
73444790	rs4649972	1.83174e-11	12.6599	-0.947143	8.64766e-05	-0.504087	-1.07785	7.489e-05	-0.719751	-0.969773
73445167	rs35531383	1.62191e-11	12.5807	-0.989623	7.82694e-05	-0.581453	-1.1002	6.75339e-05	-0.783456	-1.00946
73445967	rs6667756	1.11112e-10	14.6213	-1.1059	4.83536e-05	-1.19088	-0.972388	5.38033e-05	-1.64221	-0.377997
73445985	rs138174842	4.82526e-17	-2.98711e-10	-1.13417	0.000135717	-2.98711e-10	-1.13124	0.000133261	-2.98711e-10	-1.11323
73446101	rs4344272	1.62191e-11	12.5807	-0.989623	7.82694e-05	-0.581453	-1.1002	6.75339e-05	-0.783456	-1.00946
73446245	rs4233093	7.21536e-11	14.1928	-1.10912	5.6082e-05	-1.03032	-0.98467	6.01775e-05	-1.51259	-0.395652
73446704	rs12724536	2.88536e-11	13.3011	-1.13393	4.45735e-05	-1.18505	-1.05962	4.467e-05	-1.60627	-0.599974
73446754	rs367810368	1.48529e-16	-2.98711e-10	-0.00983876	0.000442143	-2.98711e-10	0.049825	0.000542438	-2.98711e-10	0.29053
73446776	rs111283556	1.45592e-17	-1.74693	-0.585458	3.76258e-05	-1.97162	-0.442499	0.000668832	-1.23594	1.73593
73446790	rs12042865	1.15168e-10	14.6636	-1.11232	5.04266e-05	-1.13313	-0.988162	5.45305e-05	-1.59731	-0.409474
73447725	rs7540296	1.60795e-11	12.5517	-0.969243	7.93608e-05	-0.578008	-1.0898	6.94202e-05	-0.774903	-0.990463
73447926	rs113379454	1.47501e-17	-1.72724	-0.592131	3.68553e-05	-1.98482	-0.44999	0.00064011	-1.26457	1.72067
73448057	rs151023858	3.50188e-17	-1.45473	-1.58906e-10	6.29043e-05	-1.90019	-1.58906e-10	6.34963e-05	-1.85456	-1.58906e-10
73448345	rs12025473	1.12436e-10	14.6385	-1.11126	4.82633e-05	-1.17961	-0.985528	5.28939e-05	-1.63361	-0.403646
73448436	rs12032612	5.00452e-17	-2.98711e-10	-1.09769	0.000136402	-2.98711e-10	-1.1262	0.000130589	-2.98711e-10	-1.13349
73448496	rs376888681	1.43622e-16	-2.98711e-10	-0.0434318	0.000397298	-2.98711e-10	-0.0571207	0.000325829	-2.98711e-10	-0.219171
73448501	rs372080387	1.00112e-16	-2.98711e-10	-0.404331	0.000277628	-2.98711e-10	-0.415525	0.000234816	-2.98711e-10	-0.546743
73449320	rs149259518	2.36934e-16	0.457161	-1.58906e-10	6.77277e-05	-1.82631	-1.58906e-10	7.54709e-05	-1.6818	-1.58906e-10
73449863	rs12064829	1.99071e-15	2.58563	-1.58906e-10	0.000335879	-0.225059	-1.58906e-10	0.000151527	-0.984781	-1.58906e-10
73450158	rs116891580	5.15654e-17	-2.98711e-10	-1.06777	0.000142252	-2.98711e-10	-1.08421	0.0001337	-2.98711e-10	-1.10994
73450187	rs66820357	8.94332e-11	14.4114	-1.11304	4.49046e-05	-1.24837	-0.988893	5.01158e-05	-1.68849	-0.402717
73450197	rs112159391	1.46065e-17	-1.76712	-0.562033	3.86429e-05	-1.9763	-0.411147	0.000705376	-1.26387	1.81706
73450470	rs6694433	1.0845e-10	14.6052	-1.11406	4.69072e-05	-1.20214	-0.991497	5.15297e-05	-1.65484	-0.408548
73450706	rs6657069	1.08549e-10	14.6052	-1.11315	4.7021e-05	-1.20214	-0.989075	5.19553e-05	-1.65484	-0.400322
73450851	rs6659679	1.68831e-11	12.6055	-0.974265	7.61463e-05	-0.615945	-1.09321	6.65263e-05	-0.811272	-0.996674
73453424	rs74090546	1.4151e-17	-1.71258	-0.648254	3.44849e-05	-1.99417	-0.507112	0.00057354	-1.28519	1.63147
73453665	rs139363926	8.4649e-17	-0.572105	-1.58906e-10	4.91483e-05	-2.14697	-1.58906e-10	4.68882e-05	-2.15778	-1.58906e-10
73453766	rs113526992	1.41609e-17	-1.70858	-0.651553	3.42707e-05	-1.99666	-0.510859	0.000565911	-1.29071	1.6236
73454289	rs185530506	1.88719e-17	-2.07295	-1.58906e-10	5.0331e-05	-2.12319	-1.58906e-10	4.60966e-05	-2.1748	-1.58906e-10
73455556	rs146337739	5.05245e-17	-2.98711e-10	-1.08816	0.000140374	-2.98711e-10	-1.0975	0.000132451	-2.98711e-10	-1.11933
73456742	rs112877739	1.48653e-17	-1.6443	-0.667295	3.246e-05	-2.03304	-0.52876	0.000501241	-1.37431	1.58585
73456764	rs79369957	1.50569e-17	-1.63149	-0.667295	3.22495e-05	-2.03954	-0.52876	0.0004935	-1.38987	1.58585
73456894	rs112027719	1.50083e-17	-1.63149	-0.67053	3.2131e-05	-2.03954	-0.532443	0.000489662	-1.38987	1.57804
73458015	rs60921218	1.14883e-17	-2.05997	-0.509316	6.25694e-05	-1.56825	-0.337281	0.00179478	-0.444852	1.93194
73458606	rs149038046	1.93057e-17	-2.05022	-1.58906e-10	5.86088e-05	-1.97092	-1.58906e-10	5.40112e-05	-2.01635	-1.58906e-10
73458846	rs12044276	1.66806e-10	15.035	-1.1133	3.19597e-05	-1.58853	-0.988806	4.04239e-05	-1.91373	-0.392389
73458994	rs12405997	6.48502e-11	13.9216	-0.94466	6.29838e-05	-0.822238	-1.07669	5.74535e-05	-0.985217	-0.969351
73459022	rs80141056	1.10763e-17	-2.08586	-0.519955	6.51085e-05	-1.50331	-0.362439	0.00199019	-0.336324	1.92677
73459516	rs116840962	1.28302e-16	-2.98711e-10	-0.156232	0.00037919	-2.98711e-10	-0.10377	0.000446563	-2.98711e-10	0.0960364
73459777	rs11210103	1.24011e-10	14.7386	-1.1133	3.04578e-05	-1.63666	-0.988806	3.91108e-05	-1.94676	-0.392389
73459782	rs192815403	2.04472e-16	-2.98711e-10	0.309814	0.000586962	-2.98711e-10	0.333152	0.000657453	-2.98711e-10	0.48283
73460425	rs4233096	6.22583e-11	13.8786	-0.942444	6.15312e-05	-0.846808	-1.07546	5.65513e-05	-1.00311	-0.967282
73461580	rs78319604	4.838e-17	-2.98711e-10	-1.13153	0.000135996	-2.98711e-10	-1.12918	0.000132741	-2.98711e-10	-1.11714
73462664	rs61003856	7.58158e-18	-2.17307	-0.811828	6.69906e-05	-1.15216	-0.685093	0.00158334	0.180179	1.18157
73462920	rs57135981	1.12431e-17	-2.089	-0.501866	6.7023e-05	-1.49459	-0.342183	0.00210187	-0.321906	1.96694
73463826	rs74090547	6.01308e-17	-2.98711e-10	-0.914097	0.000186013	-2.98711e-10	-0.815993	0.0010248	-2.98711e-10	0.926712
73464714	rs74090550	1.10279e-17	-2.10126	-0.50893	6.89562e-05	-1.45825	-0.35009	0.00219646	-0.262231	1.95129
73465721	rs80042705	2.48394e-16	0.504398	-1.58906e-10	4.7954e-05	-2.17157	-1.58906e-10	4.62976e-05	-2.17045	-1.58906e-10
73466001	rs12137741	6.40786e-11	13.831	-0.865957	5.98335e-05	-0.921011	-1.02923	5.6819e-05	-1.06954	-0.896129
73466004	rs12118981	6.39031e-11	13.831	-0.8687	5.97305e-05	-0.921011	-1.03095	5.66722e-05	-1.06954	-0.898714
73466191	rs74090553	1.11748e-17	-2.089	-0.507958	6.65104e-05	-1.49459	-0.34986	0.00203575	-0.321906	1.93498
73466796	rs74090555	1.12785e-17	-2.08586	-0.501866	6.64408e-05	-1.50331	-0.342183	0.00207178	-0.336324	1.96694
73466797	rs7516446	1.35905e-10	14.828	-1.11119	2.9911e-05	-1.66008	-0.983498	3.90303e-05	-1.96069	-0.380513
73467516	rs4298682	6.35672e-11	13.8994	-0.942444	5.82392e-05	-0.901794	-1.07546	5.38802e-05	-1.0515	-0.967282
73467624	rs74090556	1.12597e-17	-2.09836	-0.491027	6.97245e-05	-1.46719	-0.330061	0.00225192	-0.276869	1.99087
73467730	rs74090557	1.21002e-17	-2.05247	-0.464929	6.38019e-05	-1.58511	-0.300919	0.00195895	-0.4734	2.04802
73467830	rs75079886	7.91167e-18	-2.16095	-0.781328	5.98861e-05	-1.30012	-0.649243	0.00136675	-0.0473382	1.26199
73467934	rs4511060	1.07779e-15	1.97205	-1.58906e-10	0.000124107	-1.22066	-1.58906e-10	0.000105487	-1.34696	-1.58906e-10
73468597	rs74090559	1.12367e-17	-2.0825	-0.50893	6.53202e-05	-1.51242	-0.35009	0.00200907	-0.351406	1.95129
73469374	rs61772331	7.4899e-15	3.91069	-1.58906e-10	0.000511104	0.194765	-1.58906e-10	0.000202475	-0.694926	-1.58906e-10
73469634	rs74092628	1.13381e-17	-2.10269	-0.479756	7.15637e-05	-1.45375	-0.317468	0.00235967	-0.254893	2.01562
73469698	rs61772332	4.68913e-15	3.44238	-1.58906e-10	0.000256936	-0.492982	-1.58906e-10	0.000310928	-0.265981	-1.58906e-10
73470692	rs74092629	1.14968e-17	-2.09223	-0.476322	6.96028e-05	-1.48537	-0.313634	0.00225742	-0.306709	2.02314
73470800	rs34477433	9.07068e-11	14.2599	-0.947336	6.43736e-05	-0.798927	-1.07818	5.90833e-05	-0.954748	-0.971847
73471039	rs74092630	1.14194e-17	-2.08088	-0.494423	6.61034e-05	-1.51673	-0.333859	0.00205979	-0.358567	1.98338
73471633	rs4344273	6.34196e-11	13.8994	-0.944769	5.81637e-05	-0.901794	-1.07675	5.37634e-05	-1.0515	-0.969453
73472366	rs59291669	1.13955e-17	-2.07925	-0.49815	6.5546e-05	-1.52103	-0.338026	0.00202837	-0.365714	1.97516
73474188	rs57458135	1.07501e-17	-2.08743	-0.548266	6.4116e-05	-1.49896	-0.382156	0.00197495	-0.329121	1.91188
73474196	rs142222477	2.58191e-17	-1.75951	-1.58906e-10	5.30235e-05	-2.07107	-1.58906e-10	5.23517e-05	-2.04756	-1.58906e-10
73474727	rs112416616	2.92812e-16	0.668911	-1.58906e-10	0.000173743	-0.884233	-1.58906e-10	0.000101231	-1.38814	-1.58906e-10
73474775	rs74092631	1.0586e-17	-2.10969	-0.541397	6.91682e-05	-1.43089	-0.374378	0.00224249	-0.217698	1.9275
73475119	rs78050264	1.7075e-17	-2.173	-1.58906e-10	7.79651e-05	-1.68555	-1.58906e-10	7.60919e-05	-1.6736	-1.58906e-10
73475148	rs74092632	1.04832e-17	-2.11258	-0.548266	6.93152e-05	-1.42099	-0.382156	0.00224343	-0.20166	1.91188
73475811	rs74092633	1.04921e-17	-2.11532	-0.544673	7.02754e-05	-1.4113	-0.378087	0.00229754	-0.186004	1.92006
73476316	rs74454570	6.47147e-17	-0.840631	-1.58906e-10	4.78717e-05	-2.17328	-1.58906e-10	5.18035e-05	-2.05809	-1.58906e-10
73476317	rs74092634	1.06299e-17	-2.10555	-0.541397	6.82269e-05	-1.44459	-0.374378	0.00219312	-0.239964	1.9275
73476866	rs4396073	1.04832e-17	-2.11258	-0.548266	6.93152e-05	-1.42099	-0.382156	0.00224343	-0.20166	1.91188
73478176	rs74092637	1.07387e-17	-2.12324	-0.513528	7.30649e-05	-1.40566	-0.3448	0.0024324	-0.190022	1.98111
73479223	rs56870373	1.09878e-17	-2.09836	-0.515473	6.87722e-05	-1.46719	-0.343814	0.00227069	-0.276869	1.99916
73479263	rs55721255	1.07881e-17	-2.10969	-0.522486	7.07519e-05	-1.43089	-0.35174	0.00237136	-0.217698	1.98338
73479465	rs55991020	1.08191e-17	-2.11383	-0.515473	7.23413e-05	-1.4166	-0.343814	0.00246549	-0.194564	1.99916
73480445	rs112250030	1.09978e-17	-2.10114	-0.511784	6.9654e-05	-1.45862	-0.339646	0.00232192	-0.262845	2.00745
73480864	rs74092357	1.0864e-17	-2.10969	-0.515473	7.13149e-05	-1.43089	-0.343814	0.0024091	-0.217698	1.99916
73482160	rs4274011	1.08334e-17	-2.11251	-0.515473	7.20076e-05	-1.42122	-0.343814	0.00244712	-0.202041	1.99916
73482199	rs4304527	7.94653e-18	-2.174	-0.763881	7.36146e-05	-1.12504	-0.617922	0.00197755	0.221243	1.36283
73482333	rs57828660	1.08575e-17	-2.10695	-0.518817	7.03989e-05	-1.44004	-0.347593	0.00235579	-0.232555	1.99164
73482493	rs74092359	1.08726e-17	-2.10555	-0.518817	7.0079e-05	-1.44459	-0.347593	0.0023384	-0.239964	1.99164
73482637	rs74092360	1.09341e-17	-2.10695	-0.511784	7.09605e-05	-1.44004	-0.339646	0.00239332	-0.232555	2.00745
73483214	rs12118352	8.60307e-11	14.1968	-0.937226	6.35711e-05	-0.817124	-1.07252	5.86305e-05	-0.971879	-0.962409
73483255	rs58692847	1.09483e-17	-2.10565	-0.511784	7.0661e-05	-1.44427	-0.339646	0.00237691	-0.239438	2.00745
73483565	rs74092362	1.09964e-17	-2.10126	-0.511784	6.96801e-05	-1.45825	-0.339646	0.00232334	-0.262231	2.00745
73483802	rs74092364	1.09636e-17	-2.10425	-0.511784	7.03421e-05	-1.44879	-0.339646	0.00235946	-0.246805	2.00745
73483961	rs74092365	1.10043e-17	-2.10425	-0.508085	7.06366e-05	-1.44879	-0.335469	0.00237912	-0.246805	2.01575
73484026	rs12097442	1.58218e-10	14.9838	-1.1149	2.99195e-05	-1.65453	-0.98877	4.01124e-05	-1.94655	-0.367308
73484142	rs74092366	1.10318e-17	-2.10425	-0.50559	7.06981e-05	-1.44879	-0.334598	0.00234535	-0.246805	2.00145
73484412	rs74092367	1.10043e-17	-2.10425	-0.508085	7.06366e-05	-1.44879	-0.335469	0.00237912	-0.246805	2.01575
73484430	rs74092368	1.11136e-17	-2.09808	-0.504375	6.958e-05	-1.46805	-0.33128	0.00232465	-0.278271	2.02405
73485561	rs56754558	1.10452e-17	-2.10425	-0.504375	7.0933e-05	-1.44879	-0.33128	0.00239896	-0.246805	2.02405
73485810	rs139761986	1.10452e-17	-2.10425	-0.504375	7.0933e-05	-1.44879	-0.33128	0.00239896	-0.246805	2.02405
73485838	rs4650172	1.06805e-17	-1.57144	-1.07076	2.31404e-05	-1.86355	-1.03668	1.91013e-05	-1.97362	-1.08217
73485931	rs113223576	1.0519e-17	-2.16017	-0.497263	9.34281e-05	-1.18136	-0.323255	0.00371935	0.175826	2.03993
73486045	rs76791927	1.05336e-17	-2.15879	-0.497263	9.23932e-05	-1.1925	-0.323255	0.00365611	0.158676	2.03993
73487552	rs79040982	5.17922e-17	-2.98711e-10	-1.06338	0.000145391	-2.98711e-10	-1.06238	0.000133397	-2.98711e-10	-1.11221
73488514	rs76270956	1.12998e-17	-2.10704	-0.478799	7.36727e-05	-1.43973	-0.302444	0.00257714	-0.232058	2.08095
73489405	rs12126618	1.52803e-10	14.7555	-0.921422	7.11173e-05	-0.714009	-1.06347	6.69091e-05	-0.854588	-0.94762
73489496	rs12119161	1.74515e-10	14.891	-0.924144	7.39043e-05	-0.673991	-1.06505	6.93275e-05	-0.816531	-0.95017
73490340	rs74092369	1.13271e-17	-2.10841	-0.475007	7.43254e-05	-1.43518	-0.298174	0.00261812	-0.224664	2.08933
73491130	rs57476461	1.12998e-17	-2.10704	-0.478799	7.36727e-05	-1.43973	-0.302444	0.00257714	-0.232058	2.08095
73491664	rs114313719	6.57695e-17	-0.824463	-1.58906e-10	4.7799e-05	-2.1748	-1.58906e-10	5.04349e-05	-2.08486	-1.58906e-10
73492226	rs6702781	2.77045e-17	-1.68902	-1.58906e-10	8.57889e-05	-1.58992	-1.58906e-10	0.000129548	-1.14149	-1.58906e-10
73492303	rs12734738	7.23386e-15	5.00584	-1.12993	1.69646e-05	-2.16567	-1.04501	2.84255e-05	-2.15644	-0.501814
73493003	rs56694723	1.13775e-17	-2.11125	-0.467738	7.56589e-05	-1.42558	-0.289992	0.00270218	-0.209095	2.10537
73493875	rs74092371	1.12801e-17	-2.11258	-0.475007	7.53879e-05	-1.42099	-0.298174	0.00267904	-0.20166	2.08933
73493977	rs74092372	1.09424e-17	-2.15024	-0.467738	9.0055e-05	-1.2514	-0.289992	0.00356286	0.0674083	2.10537
73494070	rs74092373	1.13042e-17	-2.11389	-0.47155	7.60312e-05	-1.41638	-0.294283	0.00271975	-0.194212	2.09696
73494366	rs56708236	1.13042e-17	-2.11389	-0.47155	7.60312e-05	-1.41638	-0.294283	0.00271975	-0.194212	2.09696
73494536	rs55966618	1.13042e-17	-2.11389	-0.47155	7.60312e-05	-1.41638	-0.294283	0.00271975	-0.194212	2.09696
73494861	rs61349422	1.13023e-17	-2.11788	-0.467738	7.74629e-05	-1.40202	-0.289992	0.002807	-0.171039	2.10537
73495123	rs114687631	4.31619e-17	-1.24566	-1.58906e-10	4.85537e-05	-2.15914	-1.58906e-10	4.66217e-05	-2.16348	-1.58906e-10
73495377	rs74092376	1.15666e-17	-2.11913	-0.443363	7.99866e-05	-1.39735	-0.262594	0.00298333	-0.163537	2.15879
73495386	rs74092377	1.11831e-17	-2.11913	-0.477084	7.70105e-05	-1.39735	-0.300512	0.0027704	-0.163537	2.08474
73495410	rs11806415	1.08132e-17	-2.15277	-0.477084	9.05482e-05	-1.23541	-0.300512	0.003578	0.092275	2.08474
73496325	rs74092378	8.12129e-18	-2.17463	-0.741504	8.24295e-05	-1.03748	-0.59238	0.00235742	0.352628	1.40715
73497280	rs57745435	7.97591e-18	-2.17168	-0.762512	6.96858e-05	-1.18072	-0.617091	0.00180019	0.136739	1.35336
73497353	rs59218024	1.11258e-17	-2.1205	-0.480857	7.70794e-05	-1.39221	-0.304761	0.00277018	-0.155269	2.07639
73497953	rs11210105	1.42501e-10	14.6777	-0.913428	6.82912e-05	-0.759235	-1.05879	6.41307e-05	-0.904493	-0.940127
73498225	rs74092379	8.43473e-18	-2.17479	-0.703473	8.45514e-05	-1.05656	-0.547886	0.00252014	0.324148	1.50238
73498942	rs4592217	1.42626e-10	14.6777	-0.912552	6.83903e-05	-0.759235	-1.05734	6.4484e-05	-0.904493	-0.934632
73499538	rs74092380	1.11842e-17	-2.12661	-0.469507	7.9972e-05	-1.36815	-0.291983	0.00295214	-0.116725	2.10147
73499793	rs60711999	1.08611e-17	-2.11913	-0.506301	7.45149e-05	-1.39735	-0.333455	0.00259605	-0.163537	2.01974
73500743	rs146010677	6.47899e-17	-2.98711e-10	-0.839469	0.000179199	-2.98711e-10	-0.853313	0.000161655	-2.98711e-10	-0.920077
73500940	rs116193415	4.09578e-17	-1.29808	-1.58906e-10	5.78762e-05	-1.9835	-1.58906e-10	5.64974e-05	-1.97135	-1.58906e-10
73501343	rs74092381	1.05732e-17	-2.13343	-0.518866	7.78866e-05	-1.33891	-0.347648	0.00277084	-0.0701709	1.99153
73502629	rs74092384	1.14402e-17	-2.11125	-0.462236	7.61286e-05	-1.42558	-0.283803	0.00273509	-0.209095	2.11747
73503358	rs74092388	1.12441e-17	-2.11125	-0.479528	7.61107e-05	-1.42558	-0.284039	0.00266044	-0.209095	2.0898
73503449	rs74092389	1.11674e-17	-2.11258	-0.485043	7.59821e-05	-1.42099	-0.290323	0.00264769	-0.20166	2.07756
73504496	rs75368841	4.1837e-17	-1.27684	-1.58906e-10	4.87654e-05	-2.15479	-1.58906e-10	4.67964e-05	-2.15974	-1.58906e-10
73504504	rs56996808	1.1692e-17	-2.11125	-0.440466	7.9568e-05	-1.42558	-0.239616	0.00289911	-0.209095	2.17571
73504819	rs74092392	1.12849e-17	-2.14668	-0.440466	9.27457e-05	-1.27233	-0.239616	0.00369957	0.0347194	2.17571
73504952	rs74092393	1.17217e-17	-2.11258	-0.436599	8.02859e-05	-1.42099	-0.235227	0.00294547	-0.20166	2.18414
73504988	rs59674856	1.16765e-17	-2.11258	-0.440466	7.99342e-05	-1.42099	-0.239616	0.00292074	-0.20166	2.17571
73505739	rs12567284	5.30421e-15	4.68358	-1.11794	1.78468e-05	-2.15675	-1.00324	3.16326e-05	-2.14346	-0.407895
73506289	rs61772333	9.22346e-15	4.11889	-1.58906e-10	0.000559135	0.284582	-1.58906e-10	0.000216084	-0.629878	-1.58906e-10
73506298	rs74092394	1.12023e-17	-2.14668	-0.447819	9.19744e-05	-1.27233	-0.247967	0.00364059	0.0347194	2.15964
73506421	rs58759875	1.12355e-17	-2.14757	-0.443972	9.28481e-05	-1.26725	-0.243597	0.00370066	0.0426714	2.16805
73506477	rs61094497	1.15947e-17	-2.10841	-0.451656	7.78124e-05	-1.43518	-0.252326	0.00278531	-0.224664	2.15124
73506488	rs61229063	1.15947e-17	-2.10841	-0.451656	7.78124e-05	-1.43518	-0.252326	0.00278531	-0.224664	2.15124
73506820	rs61464284	1.15947e-17	-2.10841	-0.451656	7.78124e-05	-1.43518	-0.252326	0.00278531	-0.224664	2.15124
73506910	rs149876192	9.52281e-17	-2.98711e-10	-0.454344	0.000270057	-2.98711e-10	-0.443174	0.000262505	-2.98711e-10	-0.435273
73507348	rs4559446	1.36116e-10	14.8401	-1.12174	2.78944e-05	-1.71066	-1.00272	3.6807e-05	-1.98794	-0.41192
73507354	rs141068637	2.05771e-17	-1.98644	-1.58906e-10	4.78189e-05	-2.17439	-1.58906e-10	5.72687e-05	-1.95779	-1.58906e-10
73507701	rs6424508	1.30121e-10	14.7771	-1.10372	2.89561e-05	-1.72102	-0.955001	4.06724e-05	-1.99449	-0.305502
73508174	rs74092400	1.16101e-17	-2.10295	-0.455793	7.60836e-05	-1.45295	-0.257028	0.00268148	-0.253581	2.14216
73508723	rs74092402	1.12263e-17	-2.09982	-0.49254	7.22555e-05	-1.46273	-0.298872	0.00243295	-0.269557	2.06087
73509067	rs10889999	1.28002e-10	14.7771	-1.12014	2.77395e-05	-1.72102	-0.997927	3.69756e-05	-1.99449	-0.400792
73509580	rs74094603	1.16082e-17	-2.07925	-0.479656	6.91719e-05	-1.52103	-0.284184	0.00227411	-0.365714	2.08952
73509732	rs74094604	1.15237e-17	-2.10126	-0.464951	7.48974e-05	-1.45825	-0.267443	0.00260537	-0.262231	2.12202
73509884	rs116496678	5.26988e-17	-1.04603	-1.58906e-10	5.55787e-05	-2.02401	-1.58906e-10	5.12394e-05	-2.06903	-1.58906e-10
73509960	rs77723723	1.54191e-16	-2.98711e-10	0.027572	0.000458691	-2.98711e-10	0.0865688	0.000549529	-2.98711e-10	0.303517
73510515	rs74094606	1.14638e-17	-2.10269	-0.468728	7.49122e-05	-1.45375	-0.27174	0.00260279	-0.254893	2.11369
73510734	rs74094607	1.15237e-17	-2.10126	-0.464951	7.48974e-05	-1.45825	-0.267443	0.00260537	-0.262231	2.12202
73510876	rs74094608	1.15404e-17	-2.09982	-0.464951	7.45625e-05	-1.46273	-0.267443	0.00258635	-0.269557	2.12202
73510937	rs74094609	1.14969e-17	-2.09982	-0.468728	7.42428e-05	-1.46273	-0.27174	0.0025649	-0.269557	2.11369
73511325	rs74094610	1.14969e-17	-2.09982	-0.468728	7.42428e-05	-1.46273	-0.27174	0.0025649	-0.269557	2.11369
73511653	rs75030100	1.1496e-16	-0.266036	-1.58906e-10	4.95576e-05	-2.13867	-1.58906e-10	4.63019e-05	-2.17036	-1.58906e-10
73511770	rs74094611	1.14969e-17	-2.09982	-0.468728	7.42428e-05	-1.46273	-0.27174	0.0025649	-0.269557	2.11369
73512599	rs74094612	1.14929e-17	-2.09674	-0.472152	7.32645e-05	-1.47209	-0.275638	0.00250683	-0.284897	2.10613
73513019	rs74814714	4.85446e-17	-2.98711e-10	-1.12814	0.000135497	-2.98711e-10	-1.13286	0.000130324	-2.98711e-10	-1.13552
73513110	rs140220780	3.0987e-15	3.02812	-1.58906e-10	0.000160507	-0.96347	-1.58906e-10	0.00014155	-1.05289	-1.58906e-10
73513786	rs11210108	1.0428e-10	14.576	-1.12408	2.65299e-05	-1.75341	-1.01012	3.52175e-05	-2.01469	-0.429314
73514129	rs12134234	1.28095e-10	14.543	-0.885315	6.68084e-05	-0.798081	-1.0419	6.34697e-05	-0.941278	-0.913703
73514154	rs58999798	1.14575e-17	-2.09982	-0.472152	7.39539e-05	-1.46273	-0.275638	0.00254558	-0.269557	2.10613
73514925	rs77330451	1.14669e-17	-2.09525	-0.475909	7.26286e-05	-1.47653	-0.279917	0.00246804	-0.292181	2.09782
73515185	rs61179010	1.14669e-17	-2.09525	-0.475909	7.26286e-05	-1.47653	-0.279917	0.00246804	-0.292181	2.09782
73515194	rs12127938	1.37907e-10	14.6168	-0.885315	6.70863e-05	-0.793928	-1.0419	6.49398e-05	-0.91838	-0.913703
73515372	rs12135337	1.32369e-17	-1.43843	-0.989178	4.06387e-05	-1.24056	-1.09653	3.22793e-05	-1.50153	-1.02958
73515485	rs59506178	1.14969e-17	-2.09982	-0.468728	7.42428e-05	-1.46273	-0.27174	0.0025649	-0.269557	2.11369
73515785	rs58780002	1.15572e-17	-2.09836	-0.464951	7.42302e-05	-1.46719	-0.267443	0.00256751	-0.276869	2.12202
73515995	rs58437093	1.15136e-17	-2.09836	-0.468728	7.39118e-05	-1.46719	-0.27174	0.00254622	-0.276869	2.11369
73516374	rs79832358	1.15136e-17	-2.09836	-0.468728	7.39118e-05	-1.46719	-0.27174	0.00254622	-0.276869	2.11369
73516461	rs12143820	9.49912e-11	14.4884	-1.12972	3.00715e-05	-1.60403	-1.0342	3.70749e-05	-1.91002	-0.482582
73516462	rs190963486	2.17012e-17	-1.93325	-1.58906e-10	4.78641e-05	-2.17344	-1.58906e-10	5.44624e-05	-2.00803	-1.58906e-10
73516572	rs11210111	8.62758e-11	14.3899	-1.12744	2.53689e-05	-1.78653	-1.02175	3.36193e-05	-2.03319	-0.457257
73516637	rs78792885	1.16896e-17	-2.09836	-0.453559	7.5198e-05	-1.46719	-0.254489	0.00263263	-0.276869	2.14706
73517065	rs77125413	4.89169e-17	-2.98711e-10	-1.1205	0.000137885	-2.98711e-10	-1.11539	0.000139085	-2.98711e-10	-1.07046
73517075	rs10789353	1.16624e-17	-2.11064	-0.443614	9.54372e-05	-1.25137	-0.231972	0.00298262	-0.135604	2.13062
73517254	rs74091207	1.1588e-17	-2.10328	-0.457367	6.65898e-05	-1.58444	-0.258817	0.00211866	-0.48571	2.1387
73517266	rs10789354	1.15205e-17	-2.10757	-0.458927	9.27106e-05	-1.26284	-0.249482	0.00283592	-0.152674	2.09725
73518182	rs180814301	3.3525e-17	-1.49833	-1.58906e-10	5.30732e-05	-2.07014	-1.58906e-10	5.16477e-05	-2.0611	-1.58906e-10
73518183	rs77777589	1.14073e-17	-2.11788	-0.458486	7.96497e-05	-1.40202	-0.262154	0.00283674	-0.171039	2.11591
73518427	rs553242751	3.95732e-16	-2.98711e-10	0.970119	0.00113175	-2.98711e-10	0.989714	0.00132303	-2.98711e-10	1.18214
73518754	rs78595849	5.22061e-17	-2.98711e-10	-1.05542	0.000154219	-2.98711e-10	-1.00343	0.000324976	-2.98711e-10	-0.221793
73518904	rs4604650	7.81774e-11	14.2941	-1.13023	2.89623e-05	-1.63953	-1.03628	3.60043e-05	-1.93402	-0.487891
73518965	rs4491023	1.49601e-10	14.6777	-0.864807	7.03435e-05	-0.759235	-1.02918	6.71334e-05	-0.904493	-0.894368
73519769	rs142033714	1.73864e-17	-2.15493	-1.58906e-10	9.7198e-05	-1.46506	-1.58906e-10	9.19641e-05	-1.48415	-1.58906e-10
73519939	rs186679565	5.12506e-17	-2.98711e-10	-1.07389	0.000144515	-2.98711e-10	-1.06842	0.00013906	-2.98711e-10	-1.07063
73520188	rs11210112	1.3156e-10	14.543	-0.858619	6.79274e-05	-0.798081	-1.02529	6.5088e-05	-0.941278	-0.888525
73521435	rs189681731	1.57238e-16	-2.98711e-10	0.0471395	0.000433642	-2.98711e-10	0.0304101	0.000354993	-2.98711e-10	-0.133445
73521580	rs139878888	6.08698e-17	-2.98711e-10	-0.901882	0.000172389	-2.98711e-10	-0.892054	0.000172062	-2.98711e-10	-0.857688
73521998	rs143145871	2.13488e-17	-1.94963	-1.58906e-10	5.79285e-05	-1.9826	-1.58906e-10	4.89251e-05	-2.11525	-1.58906e-10
73522232	rs146676981	1.78985e-17	-2.1259	-1.58906e-10	7.28894e-05	-1.75287	-1.58906e-10	6.94129e-05	-1.76547	-1.58906e-10
73522589	rs12410787	8.87915e-11	14.424	-1.13284	2.93803e-05	-1.61293	-1.04855	3.57992e-05	-1.9078	-0.519813
73522868	rs6690611	1.44545e-10	14.9092	-1.13075	2.73708e-05	-1.69734	-1.03499	3.45745e-05	-1.97229	-0.490138
73522891	rs150211849	8.79885e-17	-2.98711e-10	-0.533413	0.000248586	-2.98711e-10	-0.526019	0.000244359	-2.98711e-10	-0.506904
73523202	rs58481631	1.11962e-17	-2.11913	-0.475909	7.8613e-05	-1.39735	-0.279917	0.00280686	-0.163537	2.09782
73523256	rs6657470	1.35763e-10	14.846	-1.13024	2.71438e-05	-1.70785	-1.03281	3.45291e-05	-1.97912	-0.484624
73523903	rs12145747	3.97806e-17	-1.32724	-1.58906e-10	8.61077e-05	-1.58621	-1.58906e-10	6.86988e-05	-1.77581	-1.58906e-10
73524030	rs12036088	1.16112e-17	-2.10757	-0.451086	9.35459e-05	-1.26284	-0.240513	0.00288486	-0.152674	2.11436
73524091	rs114252594	1.72529e-17	-2.16264	-1.58906e-10	0.000116373	-1.28501	-1.58906e-10	0.000103989	-1.36126	-1.58906e-10
73524225	rs12021955	1.35574e-10	14.846	-1.13164	2.6974e-05	-1.70785	-1.03908	3.39836e-05	-1.97912	-0.500549
73524229	rs12036170	1.16112e-17	-2.10757	-0.451086	9.35459e-05	-1.26284	-0.240513	0.00288486	-0.152674	2.11436
73524351	rs12022006	1.35695e-10	14.846	-1.13075	2.70845e-05	-1.70785	-1.03499	3.43393e-05	-1.97912	-0.490138
73524425	rs77438009	7.9481e-18	-2.1748	-0.762887	7.7618e-05	-1.07248	-0.617533	0.00211809	0.300333	1.35239
73524435	rs12039832	1.16112e-17	-2.10757	-0.451086	9.35459e-05	-1.26284	-0.240513	0.00288486	-0.152674	2.11436
73524478	rs76824954	1.7229e-17	-2.16403	-1.58906e-10	0.000103239	-1.40476	-1.58906e-10	9.91326e-05	-1.40909	-1.58906e-10
73524614	rs4650175	1.15633e-17	-2.10757	-0.455219	9.31048e-05	-1.26284	-0.245239	0.00285898	-0.152674	2.10535
73524632	rs77620013	7.9481e-18	-2.1748	-0.762887	7.7618e-05	-1.07248	-0.617533	0.00211809	0.300333	1.35239
73524644	rs116426304	1.74553e-17	-2.15098	-1.58906e-10	4.89608e-05	-2.15079	-1.58906e-10	4.62833e-05	-2.17076	-1.58906e-10
73525395	rs185236353	4.94996e-17	-2.98711e-10	-1.10866	0.000137172	-2.98711e-10	-1.12057	0.00013106	-2.98711e-10	-1.12989
73525526	rs78990332	1.11065e-17	-2.11788	-0.485215	7.73768e-05	-1.40202	-0.291105	0.00268229	-0.171039	2.05992
73525922	rs34631243	1.71389e-10	14.7731	-0.824305	7.44787e-05	-0.728048	-1.00325	7.38558e-05	-0.847371	-0.856058
73525938	rs77945452	3.14947e-17	-1.5608	-1.58906e-10	6.0616e-05	-1.93725	-1.58906e-10	5.53153e-05	-1.99249	-1.58906e-10
73526000	rs74091212	1.11032e-17	-2.1166	-0.486781	7.69257e-05	-1.40666	-0.292304	0.0026992	-0.178528	2.0737
73526081	rs74091213	1.10803e-17	-2.11125	-0.494204	7.48479e-05	-1.42558	-0.30077	0.00257502	-0.209095	2.05716
73527624	rs10890001	1.13039e-17	-2.13438	-0.451086	0.00010491	-1.14819	-0.240513	0.00341624	0.0163894	2.11436
73527633	rs11210114	1.18026e-10	14.7074	-1.13164	2.6368e-05	-1.73058	-1.03908	3.34907e-05	-1.99373	-0.500549
73527643	rs10890002	1.13152e-17	-2.12926	-0.455219	0.000101847	-1.1731	-0.245239	0.00326438	-0.0200714	2.10535
73527750	rs7554291	1.10791e-10	14.6446	-1.13207	2.60466e-05	-1.74072	-1.0412	3.30946e-05	-2.00018	-0.505993
73527788	rs7542800	1.13306e-17	-2.12789	-0.455219	0.000101203	-1.17944	-0.245239	0.00323417	-0.0293687	2.10535
73527852	rs11210115	1.53873e-10	14.6686	-0.827598	7.24965e-05	-0.752877	-1.00539	7.13096e-05	-0.879333	-0.859179
73528029	rs7519779	1.12733e-17	-2.12926	-0.458927	0.000101415	-1.1731	-0.249482	0.00323805	-0.0200714	2.09725
73528108	rs7511969	1.12546e-17	-2.11944	-0.470398	9.58511e-05	-1.2164	-0.262615	0.00296276	-0.0837947	2.07213
73528145	rs7519879	1.11754e-17	-2.12651	-0.470398	9.88339e-05	-1.18575	-0.262615	0.00309959	-0.038645	2.07213
73528252	rs7519995	1.17881e-10	14.7074	-1.13287	2.62028e-05	-1.73058	-1.04537	3.29505e-05	-1.99373	-0.51681
73528461	rs11210116	1.1009e-17	-2.12651	-0.4854	9.71487e-05	-1.18575	-0.279813	0.00299886	-0.038645	2.03909
73529150	rs74091214	1.14158e-17	-2.09223	-0.483393	7.13785e-05	-1.48537	-0.288442	0.00239242	-0.306709	2.08122
73529275	rs6693460	6.97379e-13	9.57524	-1.13077	2.32714e-05	-1.8584	-1.03619	3.05968e-05	-2.0976	-0.487051
73529393	rs61773575	2.29227e-16	0.424095	-1.58906e-10	0.000104973	-1.3881	-1.58906e-10	7.24369e-05	-1.72283	-1.58906e-10
73530246	rs7526372	1.17838e-10	14.7074	-1.13323	2.61492e-05	-1.73058	-1.04741	3.2774e-05	-1.99373	-0.522183
73530815	rs7552256	1.10624e-10	14.6446	-1.13357	2.5833e-05	-1.74072	-1.04944	3.23894e-05	-2.00018	-0.527532
73530824	rs7529186	1.12733e-17	-2.12926	-0.458927	0.000101415	-1.1731	-0.249482	0.00323805	-0.0200714	2.09725
73530926	rs74091215	1.14707e-17	-2.08743	-0.483393	7.04151e-05	-1.49896	-0.288442	0.00233939	-0.329121	2.08122
73531047	rs80301427	4.83044e-17	-2.98711e-10	-1.1331	0.000135097	-2.98711e-10	-1.13582	0.000130436	-2.98711e-10	-1.13466
73531160	rs9919151	1.35312e-10	14.846	-1.13357	2.66961e-05	-1.70785	-1.04944	3.30789e-05	-1.97912	-0.527532
73531198	rs11210117	1.67927e-10	14.7397	-0.81129	7.48085e-05	-0.732168	-0.994709	7.38668e-05	-0.859563	-0.843718
73531286	rs11210118	1.67927e-10	14.7397	-0.81129	7.48085e-05	-0.732168	-0.994709	7.38668e-05	-0.859563	-0.843718
73532113	rs58252227	1.15822e-17	-2.089	-0.472152	7.16348e-05	-1.49459	-0.275638	0.00241575	-0.321906	2.10613
73532125	rs60453462	1.15822e-17	-2.089	-0.472152	7.16348e-05	-1.49459	-0.275638	0.00241575	-0.321906	2.10613
73532151	rs4649975	9.49418e-11	14.4936	-1.13541	2.92132e-05	-1.60008	-1.06711	3.43186e-05	-1.89892	-0.570935
73532369	rs139678101	4.98924e-17	-2.98711e-10	-1.10075	0.000141694	-2.98711e-10	-1.08814	0.000140019	-2.98711e-10	-1.06376
73532470	rs79115189	8.03941e-18	-2.17144	-0.754819	7.0029e-05	-1.18487	-0.60803	0.0018246	0.130411	1.37316
73532506	rs74091216	1.16577e-17	-2.0825	-0.472152	7.0369e-05	-1.51242	-0.275638	0.00234552	-0.351406	2.10613
73532611	rs74588996	1.07486e-17	-1.72041	-0.915428	2.8076e-05	-1.90468	-0.802209	0.000115683	-2.15739	0.902694
73532694	rs11210119	9.4928e-11	14.4936	-1.13555	2.91581e-05	-1.60008	-1.069	3.41325e-05	-1.89892	-0.576372
73533199	rs7525662	2.41504e-12	10.8123	-1.1257	2.76139e-05	-1.70411	-1.01938	3.63677e-05	-1.96606	-0.4458
73533314	rs7528197	1.6907e-10	14.7397	-0.80451	7.51446e-05	-0.732168	-0.990226	7.43436e-05	-0.859563	-0.837284
73533483	rs7528312	1.01072e-10	14.5563	-1.13555	2.9501e-05	-1.58838	-1.069	3.44107e-05	-1.8908	-0.576372
73533529	rs12089282	4.44576e-15	3.38909	-1.58906e-10	0.000141345	-1.09061	-1.58906e-10	8.26522e-05	-1.5909	-1.58906e-10
73533746	rs11210120	1.80265e-10	14.8038	-0.80451	7.65682e-05	-0.7134	-0.990226	7.5688e-05	-0.84164	-0.837284
73533878	rs4649976	1.6907e-10	14.7397	-0.80451	7.51446e-05	-0.732168	-0.990226	7.43436e-05	-0.859563	-0.837284
73534283	rs7539188	1.08882e-17	-2.14522	-0.477718	0.00013196	-0.888306	-0.271004	0.0041591	0.271479	2.05603
73534307	rs116759515	4.13638e-17	-1.28821	-1.58906e-10	4.82845e-05	-2.1647	-1.58906e-10	4.64334e-05	-2.16753	-1.58906e-10
73534446	rs74091218	1.14707e-17	-2.08743	-0.483393	7.04151e-05	-1.49896	-0.288442	0.00233939	-0.329121	2.08122
73534512	rs59510473	1.14707e-17	-2.08743	-0.483393	7.04151e-05	-1.49896	-0.288442	0.00233939	-0.329121	2.08122
73535188	rs74091220	1.14319e-17	-2.08743	-0.486781	7.01437e-05	-1.49896	-0.292304	0.00232185	-0.329121	2.0737
73535395	rs79633571	7.87062e-18	-2.17117	-0.776311	6.79644e-05	-1.18944	-0.63338	0.00171385	0.123425	1.31753
73536981	rs34547523	1.72387e-15	2.44171	-1.58906e-10	0.000191236	-0.788301	-1.58906e-10	0.000180314	-0.810843	-1.58906e-10
73537454	rs4614208	1.01045e-10	14.5563	-1.13581	2.93533e-05	-1.58838	-1.07402	3.39087e-05	-1.8908	-0.591069
73538051	rs184973713	2.74656e-16	-2.98711e-10	0.604899	0.000805107	-2.98711e-10	0.649166	0.000728084	-2.98711e-10	0.584873
73538089	rs12755125	1.81442e-10	14.8038	-0.798004	7.69001e-05	-0.7134	-0.985902	7.61571e-05	-0.84164	-0.831105
73538097	rs148195765	1.13861e-17	-2.0776	-0.500621	6.70193e-05	-1.52532	-0.311512	0.0021125	-0.372849	2.02293
73538189	rs113303282	1.12864e-17	-2.08743	-0.499585	6.91266e-05	-1.49896	-0.30691	0.00225649	-0.329121	2.04515
73538351	rs12134194	1.01041e-10	14.5563	-1.13586	2.93056e-05	-1.58838	-1.07565	3.37444e-05	-1.8908	-0.595926
73538728	rs78797386	1.13042e-17	-2.08586	-0.499585	6.88262e-05	-1.50331	-0.30691	0.0022403	-0.336324	2.04515
73539035	rs74091221	1.13462e-17	-2.08586	-0.49588	6.91178e-05	-1.50331	-0.302682	0.00225892	-0.336324	2.05342
73540800	rs12409116	9.96408e-11	14.5259	-1.11939	3.09302e-05	-1.48605	-1.12403	3.07875e-05	-1.79661	-0.781829
73541071	rs11210121	1.43956e-10	14.9103	-1.13586	3.13607e-05	-1.52061	-1.07565	3.53941e-05	-1.84307	-0.595926
73541380	rs144478503	4.83059e-17	-2.98711e-10	-1.13307	0.00013509	-2.98711e-10	-1.13587	0.000130512	-2.98711e-10	-1.13408
73542285	rs35493511	1.71355e-10	14.7397	-0.791085	7.58198e-05	-0.732168	-0.98128	7.52976e-05	-0.859563	-0.824532
73542409	rs35967561	1.71355e-10	14.7397	-0.791085	7.58198e-05	-0.732168	-0.98128	7.52976e-05	-0.859563	-0.824532
73542540	rs35449387	1.71355e-10	14.7397	-0.791085	7.58198e-05	-0.732168	-0.98128	7.52976e-05	-0.859563	-0.824532
73542697	rs12759558	1.64882e-10	15.046	-1.13588	3.21601e-05	-1.49383	-1.07725	3.59043e-05	-1.82393	-0.600762
73542900	rs4650177	1.53506e-10	14.9745	-1.13586	3.17589e-05	-1.50799	-1.07565	3.57142e-05	-1.83407	-0.595926
73543028	rs4650178	1.53506e-10	14.9745	-1.13586	3.17589e-05	-1.50799	-1.07565	3.57142e-05	-1.83407	-0.595926
73543204	rs56217162	1.1507e-17	-2.08088	-0.486781	6.89082e-05	-1.51673	-0.292304	0.00225448	-0.358567	2.0737
73543841	rs189507512	8.71393e-17	-2.98711e-10	-0.543112	0.000245872	-2.98711e-10	-0.536998	0.000246405	-2.98711e-10	-0.498565
73543872	rs4650179	1.84209e-17	-2.09714	-1.58906e-10	0.000130024	-1.17409	-1.58906e-10	0.000123754	-1.18725	-1.58906e-10
73543977	rs74091226	1.18568e-17	-2.05432	-0.483393	6.48677e-05	-1.58102	-0.288442	0.00203919	-0.466458	2.08122
73544070	rs4650180	1.53511e-10	14.9745	-1.13582	3.17992e-05	-1.50799	-1.07438	3.58498e-05	-1.83407	-0.592136
73544556	rs4650181	1.53511e-10	14.9745	-1.13582	3.17992e-05	-1.50799	-1.07438	3.58498e-05	-1.83407	-0.592136
73545487	rs74684256	1.16274e-17	-2.0776	-0.479656	6.88761e-05	-1.52532	-0.284184	0.00225795	-0.372849	2.08952
73545514	rs138194127	5.40398e-16	-2.98711e-10	1.28169	0.00154764	-2.98711e-10	1.30268	0.00183359	-2.98711e-10	1.50849
73545913	rs61773609	1.53504e-10	14.9745	-1.13587	3.17493e-05	-1.50799	-1.07595	3.57616e-05	-1.83407	-0.5946
73546138	rs77303258	1.18023e-17	-2.07577	-0.466556	6.95833e-05	-1.53001	-0.269269	0.00230617	-0.380681	2.11848
73546252	rs35312548	1.33511e-10	14.4069	-0.707867	7.27514e-05	-0.828182	-0.926578	7.37793e-05	-0.951165	-0.753301
73546362	rs11589392	1.53863e-10	14.9745	-1.13354	3.1042e-05	-1.50799	-1.09848	3.34872e-05	-1.83407	-0.660311
73546912	rs75336413	1.18671e-17	-2.07409	-0.462759	6.95877e-05	-1.53427	-0.26495	0.00230907	-0.387787	2.12684
73547051	rs34535929	1.24926e-10	14.3366	-0.703975	7.15056e-05	-0.848178	-0.923854	7.26534e-05	-0.970222	-0.749621
73547086	rs12041824	1.73412e-17	-2.15754	-1.58906e-10	9.59156e-05	-1.47834	-1.58906e-10	9.31098e-05	-1.47176	-1.58906e-10
73547271	rs55859451	1.8761e-10	14.7397	-0.700457	8.04997e-05	-0.732168	-0.921387	8.14254e-05	-0.859563	-0.746293
73547423	rs78645598	1.17561e-17	-2.07409	-0.472152	6.88478e-05	-1.53427	-0.275638	0.00226172	-0.387787	2.10613
73547563	rs56193390	1.53914e-10	14.9745	-1.1332	3.10027e-05	-1.50799	-1.09975	3.33354e-05	-1.83407	-0.664855
73547587	rs56297732	1.17767e-17	-2.07577	-0.468728	6.94116e-05	-1.53001	-0.27174	0.00229515	-0.380681	2.11369
73547592	rs10890003	1.75534e-17	-2.14537	-1.58906e-10	0.000106152	-1.37694	-1.58906e-10	0.000101175	-1.38869	-1.58906e-10
73547634	rs55954633	1.89466e-10	15.1823	-1.1332	3.23158e-05	-1.46651	-1.09975	3.43448e-05	-1.80424	-0.664855
73547669	rs56224832	2.30025e-10	14.9396	-0.696531	8.56104e-05	-0.673373	-0.918629	8.64501e-05	-0.803398	-0.742579
73547769	rs55834926	2.29124e-10	14.9396	-0.700457	8.53746e-05	-0.673373	-0.921387	8.61296e-05	-0.803398	-0.746293
73547776	rs61293623	1.17964e-17	-2.07409	-0.468728	6.91167e-05	-1.53427	-0.27174	0.00227889	-0.387787	2.11369
73547847	rs57355173	1.18411e-17	-2.07409	-0.464951	6.94144e-05	-1.53427	-0.267443	0.00229795	-0.387787	2.12202
73548232	rs7542203	1.89466e-10	15.1823	-1.1332	3.23158e-05	-1.46651	-1.09975	3.43448e-05	-1.80424	-0.664855
73548236	rs7549892	2.30025e-10	14.9396	-0.696531	8.56104e-05	-0.673373	-0.918629	8.64501e-05	-0.803398	-0.742579
73548406	rs7549985	2.02143e-10	15.2471	-1.1332	3.27429e-05	-1.45338	-1.09975	3.46731e-05	-1.79472	-0.664855
73548607	rs12139090	1.53914e-10	14.9745	-1.1332	3.10027e-05	-1.50799	-1.09975	3.33354e-05	-1.83407	-0.664855
73548682	rs75642102	1.74904e-17	-2.14897	-1.58906e-10	0.000100815	-1.42852	-1.58906e-10	9.78883e-05	-1.42172	-1.58906e-10
73548731	rs80183114	1.19537e-17	-2.07409	-0.455483	7.01658e-05	-1.53427	-0.256675	0.00234631	-0.387787	2.14284
73548861	rs139705609	2.30934e-10	14.9396	-0.692587	8.58484e-05	-0.673373	-0.915853	8.67733e-05	-0.803398	-0.738847
73548996	rs35205560	1.89466e-10	15.1823	-1.1332	3.23158e-05	-1.46651	-1.09975	3.43448e-05	-1.80424	-0.664855
73549063	rs79767231	1.76338e-10	15.1105	-1.1332	3.18523e-05	-1.48095	-1.09975	3.39885e-05	-1.81467	-0.664855
73549102	rs150032588	1.22348e-17	-2.09674	-0.409599	7.86568e-05	-1.47209	-0.20462	0.00287359	-0.284897	2.24267
73549290	rs137948505	1.8954e-10	15.1823	-1.13282	3.22716e-05	-1.46651	-1.10111	3.41744e-05	-1.80424	-0.669828
73549374	rs76588403	1.8954e-10	15.1823	-1.13282	3.22716e-05	-1.46651	-1.10111	3.41744e-05	-1.80424	-0.669828
73549581	rs12409235	1.8954e-10	15.1823	-1.13282	3.22716e-05	-1.46651	-1.10111	3.41744e-05	-1.80424	-0.669828
73549671	rs12748358	1.8954e-10	15.1823	-1.13282	3.22716e-05	-1.46651	-1.10111	3.41744e-05	-1.80424	-0.669828
73549770	rs59505235	1.20035e-17	-2.0776	-0.447819	7.14163e-05	-1.52532	-0.247967	0.00242196	-0.372849	2.15964
73549773	rs12409265	1.8954e-10	15.1823	-1.13282	3.22716e-05	-1.46651	-1.10111	3.41744e-05	-1.80424	-0.669828
73549779	rs12402991	1.8954e-10	15.1823	-1.13282	3.22716e-05	-1.46651	-1.10111	3.41744e-05	-1.80424	-0.669828
73549987	rs11811400	2.02221e-10	15.2471	-1.13282	3.26981e-05	-1.45338	-1.10111	3.45011e-05	-1.79472	-0.669828
73550059	rs4322188	1.86356e-17	-2.08554	-1.58906e-10	0.000130424	-1.17102	-1.58906e-10	0.000126775	-1.16313	-1.58906e-10
73550364	rs4623647	2.02221e-10	15.2471	-1.13282	3.26981e-05	-1.45338	-1.10111	3.45011e-05	-1.79472	-0.669828
73550543	rs6681060	1.2813e-10	14.7935	-1.13552	2.38973e-05	-1.78433	-1.08371	2.90184e-05	-2.02173	-0.615889
73550558	rs60473802	1.20255e-17	-2.07577	-0.447819	7.10815e-05	-1.53001	-0.247967	0.00240307	-0.380681	2.15964
73550574	rs116725957	1.33363e-16	-0.117542	-1.58906e-10	5.09102e-05	-2.11175	-1.58906e-10	4.60965e-05	-2.17481	-1.58906e-10
73550584	rs79822077	1.8954e-10	15.1823	-1.13282	3.22716e-05	-1.46651	-1.10111	3.41744e-05	-1.80424	-0.669828
73550645	rs114814645	1.8954e-10	15.1823	-1.13282	3.22716e-05	-1.46651	-1.10111	3.41744e-05	-1.80424	-0.669828
73551194	rs12142184	1.8954e-10	15.1823	-1.13282	3.22716e-05	-1.46651	-1.10111	3.41744e-05	-1.80424	-0.669828
73551261	rs12138265	2.34554e-10	14.9396	-0.677032	8.67978e-05	-0.673373	-0.904854	8.80608e-05	-0.803398	-0.724119
73551310	rs12123391	1.8954e-10	15.1823	-1.13282	3.22716e-05	-1.46651	-1.10111	3.41744e-05	-1.80424	-0.669828
73551385	rs12145685	1.89687e-10	15.1823	-1.13204	3.21936e-05	-1.46651	-1.10353	3.3869e-05	-1.80424	-0.678805
73551390	rs12142252	1.57453e-10	14.541	-0.677032	7.72605e-05	-0.789772	-0.904854	7.87979e-05	-0.914538	-0.724119
73551426	rs12138301	1.89611e-10	15.1823	-1.13244	3.22322e-05	-1.46651	-1.10233	3.4021e-05	-1.80424	-0.674327
73551507	rs12138334	2.20727e-10	14.8752	-0.673403	8.53815e-05	-0.692401	-0.902278	8.67718e-05	-0.821581	-0.720681
73551547	rs74091234	1.21612e-17	-2.07577	-0.436599	7.19929e-05	-1.53001	-0.235227	0.00246268	-0.380681	2.18414
73551749	rs12145800	2.34554e-10	14.9396	-0.677032	8.67978e-05	-0.673373	-0.904854	8.80608e-05	-0.803398	-0.724119
73551763	rs12142377	1.8954e-10	15.1823	-1.13282	3.22716e-05	-1.46651	-1.10111	3.41744e-05	-1.80424	-0.669828
73551845	rs12142414	1.8954e-10	15.1823	-1.13282	3.22716e-05	-1.46651	-1.10111	3.41744e-05	-1.80424	-0.669828
73551995	rs115077282	1.73806e-17	-2.15527	-1.58906e-10	4.87504e-05	-2.15509	-1.58906e-10	4.6379e-05	-2.1687	-1.58906e-10
73552100	rs4650182	1.8954e-10	15.1823	-1.13282	3.22716e-05	-1.46651	-1.10111	3.41744e-05	-1.80424	-0.669828
73552107	rs12046843	9.37608e-11	14.4671	-1.1215	2.19702e-05	-1.83249	-1.11963	2.4606e-05	-2.05129	-0.751266
73552234	rs4650183	1.58025e-10	14.541	-0.673403	7.74598e-05	-0.789772	-0.902278	7.90693e-05	-0.914538	-0.720681
73552601	rs74091237	1.2166e-17	-2.07925	-0.432721	7.29629e-05	-1.52103	-0.230827	0.002521	-0.365714	2.19258
73552652	rs74091238	1.19348e-17	-2.0776	-0.453559	7.0952e-05	-1.52532	-0.254489	0.0023917	-0.372849	2.14706
73552835	rs7543704	2.02244e-10	15.2471	-1.1327	3.26858e-05	-1.45338	-1.10149	3.44533e-05	-1.79472	-0.671213
73552927	rs7512691	1.8954e-10	15.1823	-1.13282	3.22716e-05	-1.46651	-1.10111	3.41744e-05	-1.80424	-0.669828
73552990	rs7543826	1.8954e-10	15.1823	-1.13282	3.22716e-05	-1.46651	-1.10111	3.41744e-05	-1.80424	-0.669828
73553029	rs7555449	2.35407e-10	14.9396	-0.673403	8.70217e-05	-0.673373	-0.902278	8.8364e-05	-0.803398	-0.720681
73553635	rs79856941	7.9887e-18	-2.16731	-0.765277	6.54024e-05	-1.2409	-0.620352	0.00162985	0.0444825	1.34621
73553643	rs61773616	2.00878e-17	-2.01051	-1.58906e-10	0.000254017	-0.504408	-1.58906e-10	0.000299182	-0.304493	-1.58906e-10
73553688	rs12731600	2.12493e-10	15.297	-1.1332	3.3793e-05	-1.42181	-1.09975	3.53977e-05	-1.77404	-0.664855
73553852	rs79217338	1.22231e-17	-2.07069	-0.436599	7.10822e-05	-1.54274	-0.235227	0.00241083	-0.401959	2.18414
73553855	rs12752404	1.76362e-10	15.1105	-1.13307	3.18362e-05	-1.48095	-1.10025	3.39266e-05	-1.81467	-0.666677
73554179	rs12141451	1.76406e-10	15.1105	-1.13282	3.18087e-05	-1.48095	-1.10111	3.38198e-05	-1.81467	-0.669828
73554311	rs77805318	1.21759e-17	-2.07069	-0.440466	7.07709e-05	-1.54274	-0.239616	0.00239059	-0.401959	2.17571
73554411	rs76509406	3.24736e-16	0.772395	-1.58906e-10	4.79422e-05	-2.17181	-1.58906e-10	4.62415e-05	-2.17167	-1.58906e-10
73554520	rs12126658	1.53914e-10	14.9745	-1.1332	3.10027e-05	-1.50799	-1.09975	3.33354e-05	-1.83407	-0.664855
73554714	rs6424510	2.05519e-10	14.8038	-0.673403	8.36073e-05	-0.7134	-0.902278	8.50486e-05	-0.84164	-0.720681
73554722	rs6424511	1.65324e-10	15.046	-1.1332	3.14448e-05	-1.49383	-1.09975	3.36752e-05	-1.82393	-0.664855
73554755	rs6424512	2.05519e-10	14.8038	-0.673403	8.36073e-05	-0.7134	-0.902278	8.50486e-05	-0.84164	-0.720681
73554795	rs7550569	1.94902e-17	-2.04071	-1.58906e-10	0.000156092	-0.991364	-1.58906e-10	0.000148392	-1.00568	-1.58906e-10
73554931	rs6424513	1.89466e-10	15.1823	-1.1332	3.23158e-05	-1.46651	-1.09975	3.43448e-05	-1.80424	-0.664855
73554950	rs76320286	1.06172e-16	-0.345561	-1.58906e-10	6.56725e-05	-1.85713	-1.58906e-10	7.01363e-05	-1.7551	-1.58906e-10
73555023	rs7550849	1.76338e-10	15.1105	-1.1332	3.18523e-05	-1.48095	-1.09975	3.39885e-05	-1.81467	-0.664855
73555040	rs6424514	1.89466e-10	15.1823	-1.1332	3.23158e-05	-1.46651	-1.09975	3.43448e-05	-1.80424	-0.664855
73555153	rs7516218	2.19047e-10	14.8752	-0.681047	8.49197e-05	-0.692401	-0.9077	8.61458e-05	-0.821581	-0.727922
73555433	rs4649977	1.76338e-10	15.1105	-1.1332	3.18523e-05	-1.48095	-1.09975	3.39885e-05	-1.81467	-0.664855
73555495	rs4649978	1.76338e-10	15.1105	-1.1332	3.18523e-05	-1.48095	-1.09975	3.39885e-05	-1.81467	-0.664855
73555556	rs12120198	1.89466e-10	15.1823	-1.1332	3.23158e-05	-1.46651	-1.09975	3.43448e-05	-1.80424	-0.664855
73555866	rs12127823	1.89466e-10	15.1823	-1.1332	3.23158e-05	-1.46651	-1.09975	3.43448e-05	-1.80424	-0.664855
73555874	rs12120282	1.76338e-10	15.1105	-1.1332	3.18523e-05	-1.48095	-1.09975	3.39885e-05	-1.81467	-0.664855
73555880	rs60714905	1.22675e-17	-2.06706	-0.436599	7.04567e-05	-1.55158	-0.235227	0.00237536	-0.416782	2.18414
73556290	rs61609360	1.22706e-17	-2.07069	-0.432721	7.13956e-05	-1.54274	-0.230827	0.00243127	-0.401959	2.19258
73556293	rs4649979	1.77464e-10	15.1169	-1.1332	3.04692e-05	-1.52535	-1.09975	3.29632e-05	-1.8453	-0.664855
73556309	rs4650184	1.93651e-17	-2.04715	-1.58906e-10	0.000153109	-1.01066	-1.58906e-10	0.000145574	-1.02486	-1.58906e-10
73556366	rs141712583	1.10568e-16	-0.304988	-1.58906e-10	5.08756e-05	-2.11242	-1.58906e-10	4.61417e-05	-2.17383	-1.58906e-10
73556846	rs4495635	1.1208e-10	14.6579	-1.13384	2.89552e-05	-1.57887	-1.09719	3.21579e-05	-1.87914	-0.655746
73556856	rs4562575	1.56031e-10	14.9885	-1.13354	3.08136e-05	-1.51537	-1.09848	3.34916e-05	-1.83394	-0.660311
73556893	rs4233100	2.75677e-10	15.1012	-0.677032	9.0522e-05	-0.631361	-0.904854	9.28431e-05	-0.750513	-0.724119
73557076	rs57486149	1.22441e-17	-2.06897	-0.436599	7.07831e-05	-1.54696	-0.235227	0.00239385	-0.409025	2.18414
73557256	rs4498756	1.77464e-10	15.1169	-1.1332	3.04692e-05	-1.52535	-1.09975	3.29632e-05	-1.8453	-0.664855
73557271	rs4295841	2.18067e-10	14.8707	-0.681047	8.00909e-05	-0.750945	-0.9077	8.18311e-05	-0.872964	-0.727922
73557484	rs4297242	2.03043e-10	14.7994	-0.681047	7.84597e-05	-0.771523	-0.9077	8.0237e-05	-0.892637	-0.727922
73557894	rs57118574	1.21346e-17	-2.07409	-0.440466	7.13731e-05	-1.53427	-0.239616	0.00242471	-0.387787	2.17571
73557945	rs10749813	1.95882e-17	-2.03569	-1.58906e-10	0.000158419	-0.976565	-1.58906e-10	0.000150591	-0.990975	-1.58906e-10
73557976	rs11210122	1.66378e-10	15.0524	-1.1332	3.00921e-05	-1.5378	-1.09975	3.26727e-05	-1.85415	-0.664855
73557990	rs10890005	1.66378e-10	15.0524	-1.1332	3.00921e-05	-1.5378	-1.09975	3.26727e-05	-1.85415	-0.664855
73558009	rs150389617	5.51367e-17	-2.98711e-10	-1.0008	0.000176071	-2.98711e-10	-0.870921	0.000155977	-2.98711e-10	-0.955835
73558100	rs10890006	1.66378e-10	15.0524	-1.1332	3.00921e-05	-1.5378	-1.09975	3.26727e-05	-1.85415	-0.664855
73558176	rs7517842	1.44898e-10	14.466	-0.685043	7.11703e-05	-0.866205	-0.910528	7.30226e-05	-0.983068	-0.731706
73558512	rs4358996	1.77405e-10	15.1169	-1.13354	3.05078e-05	-1.52535	-1.09848	3.31133e-05	-1.8453	-0.660311
73558542	rs75920279	7.98524e-18	-2.16775	-0.765277	6.57241e-05	-1.23599	-0.620352	0.00164222	0.0520433	1.34621
73558731	rs74091251	1.22831e-17	-2.05997	-0.442424	6.88354e-05	-1.56825	-0.24184	0.00228044	-0.444852	2.17143
73558906	rs147332199	6.31346e-17	-2.98711e-10	-0.86535	0.000181567	-2.98711e-10	-0.840182	0.000168012	-2.98711e-10	-0.881507
73559093	rs4310400	1.77405e-10	15.1169	-1.13354	3.05078e-05	-1.52535	-1.09848	3.31133e-05	-1.8453	-0.660311
73559174	rs4292907	1.66322e-10	15.0524	-1.13354	3.01303e-05	-1.5378	-1.09848	3.28214e-05	-1.85415	-0.660311
73559787	rs11210123	1.77405e-10	15.1169	-1.13354	3.05078e-05	-1.52535	-1.09848	3.31133e-05	-1.8453	-0.660311
73559856	rs11210124	1.77405e-10	15.1169	-1.13354	3.05078e-05	-1.52535	-1.09848	3.31133e-05	-1.8453	-0.660311
73559867	rs12141350	2.0151e-10	14.7994	-0.688624	7.80404e-05	-0.771523	-0.913058	7.96633e-05	-0.892637	-0.735097
73559968	rs12127236	1.54948e-10	14.5366	-0.688624	7.24147e-05	-0.846341	-0.913058	7.41684e-05	-0.964108	-0.735097
73559972	rs7532052	1.06268e-10	14.6061	-1.13523	2.23807e-05	-1.84697	-1.08663	2.76896e-05	-2.05928	-0.625204
73560154	rs12127301	2.16421e-10	14.8707	-0.688624	7.96629e-05	-0.750945	-0.913058	8.12461e-05	-0.872964	-0.735097
73560297	rs4512593	1.7735e-10	15.1169	-1.13384	3.05472e-05	-1.52535	-1.09719	3.32648e-05	-1.8453	-0.655746
73560811	rs4128552	1.90557e-10	15.1887	-1.13384	3.09772e-05	-1.51137	-1.09719	3.35984e-05	-1.83532	-0.655746
73560895	rs4128551	1.7735e-10	15.1169	-1.13384	3.05472e-05	-1.52535	-1.09719	3.32648e-05	-1.8453	-0.655746
73560934	rs58229642	1.21314e-17	-2.0724	-0.442424	7.0913e-05	-1.53851	-0.24184	0.0023973	-0.394879	2.17143
73561040	rs4307522	1.7735e-10	15.1169	-1.13384	3.05472e-05	-1.52535	-1.09719	3.32648e-05	-1.8453	-0.655746
73561320	rs60592243	1.21963e-17	-2.06706	-0.442424	6.99923e-05	-1.55158	-0.24184	0.00234536	-0.416782	2.17143
73561340	rs11810869	1.21892e-17	-2.06764	-0.442424	7.009e-05	-1.55019	-0.24184	0.00235086	-0.414441	2.17143
73561598	rs12120935	2.18067e-10	14.8707	-0.681047	8.00909e-05	-0.750945	-0.9077	8.18311e-05	-0.872964	-0.727922
73561603	rs11210125	1.45478e-10	14.466	-0.681047	7.13718e-05	-0.866205	-0.9077	7.32995e-05	-0.983068	-0.727922
73561690	rs11210126	1.90557e-10	15.1887	-1.13384	3.09772e-05	-1.51137	-1.09719	3.35984e-05	-1.83532	-0.655746
73562396	rs74091260	1.23267e-17	-2.06027	-0.438576	6.91845e-05	-1.56756	-0.237471	0.00230235	-0.443687	2.17983
73562776	rs12122055	1.64489e-10	14.6003	-0.692587	7.35248e-05	-0.828333	-0.915853	7.51722e-05	-0.946914	-0.738847
73562843	rs74091266	1.33983e-17	-1.97692	-0.438576	5.92785e-05	-1.72209	-0.237471	0.00175984	-0.712393	2.17983
73563624	rs74091268	1.36776e-17	-1.95629	-0.438576	5.7531e-05	-1.75201	-0.237471	0.00166702	-0.766582	2.17983
73564147	rs75256169	1.42995e-17	-1.92307	-0.427325	5.57958e-05	-1.7954	-0.224706	0.00157674	-0.846741	2.20431
73564196	rs77807447	1.23494e-17	-2.05844	-0.438576	6.88944e-05	-1.57176	-0.237471	0.00228607	-0.450785	2.17983
73564845	rs74356727	1.89505e-15	2.53638	-1.58906e-10	8.70892e-05	-1.57488	-1.58906e-10	0.000100659	-1.39381	-1.58906e-10
73564853	rs74091272	1.24157e-17	-2.05659	-0.43507	6.88802e-05	-1.57595	-0.233492	0.00228734	-0.457869	2.18747
73564895	rs61022613	1.37985e-17	-1.95099	-0.43507	5.73409e-05	-1.7593	-0.233492	0.00165756	-0.779912	2.18747
73564908	rs61071256	1.38671e-17	-1.95377	-0.427325	5.80678e-05	-1.75549	-0.224706	0.00169751	-0.772937	2.20431
73564949	rs56742425	1.43938e-17	-1.92038	-0.423437	5.58584e-05	-1.79869	-0.220298	0.00158034	-0.852896	2.21275
73564973	rs60357441	1.37985e-17	-1.95099	-0.43507	5.73409e-05	-1.7593	-0.233492	0.00165756	-0.779912	2.18747
73565028	rs58687178	1.37602e-17	-1.95377	-0.43507	5.75599e-05	-1.75549	-0.233492	0.00166916	-0.772937	2.18747
73565254	rs57345656	1.24412e-17	-2.05454	-0.43507	6.85648e-05	-1.58054	-0.233492	0.00226962	-0.465646	2.18747
73565301	rs61767579	2.26542e-16	0.412313	-1.58906e-10	0.000315278	-0.288353	-1.58906e-10	0.000321253	-0.233314	-1.58906e-10
73565568	rs12729749	2.52099e-16	0.519201	-1.58906e-10	5.95954e-05	-1.95423	-1.58906e-10	5.98106e-05	-1.91436	-1.58906e-10
73565972	rs74225831	8.02165e-18	-2.16559	-0.762887	6.44053e-05	-1.25908	-0.617533	0.00159455	0.0164072	1.35239
73566076	rs78959136	9.38375e-17	-2.98711e-10	-0.469054	0.000275706	-2.98711e-10	-0.422474	0.000267166	-2.98711e-10	-0.417674
73566313	rs74091275	1.44892e-17	-1.91768	-0.419539	5.59224e-05	-1.80196	-0.21588	0.00158398	-0.859037	2.22119
73566400	rs74091277	1.44892e-17	-1.91768	-0.419539	5.59224e-05	-1.80196	-0.21588	0.00158398	-0.859037	2.22119
73566461	rs74091279	1.39587e-17	-1.94331	-0.431202	5.70025e-05	-1.76961	-0.229104	0.00164021	-0.79885	2.19589
73566542	rs74091280	1.39587e-17	-1.94331	-0.431202	5.70025e-05	-1.76961	-0.229104	0.00164021	-0.79885	2.19589
73566627	rs74091281	1.25848e-17	-2.04693	-0.431202	6.77364e-05	-1.59708	-0.229104	0.0022253	-0.493782	2.19589
73566692	rs74091283	1.40313e-17	-1.93812	-0.431202	5.66162e-05	-1.77641	-0.229104	0.00161975	-0.811406	2.19589
73566752	rs56355427	1.40313e-17	-1.93812	-0.431202	5.66162e-05	-1.77641	-0.229104	0.00161975	-0.811406	2.19589
73566775	rs58801081	1.40492e-17	-1.94073	-0.427325	5.7059e-05	-1.77302	-0.224706	0.00164373	-0.805135	2.20431
73566916	rs59381674	1.39684e-17	-1.93524	-0.438576	5.59362e-05	-1.78013	-0.237471	0.00158301	-0.818288	2.17983
73567660	rs112597981	1.25683e-17	-2.04086	-0.438576	6.63267e-05	-1.60974	-0.237471	0.00214295	-0.515434	2.17983
73568531	rs61767580	2.55641e-16	0.533155	-1.58906e-10	0.000337633	-0.219848	-1.58906e-10	0.000351779	-0.142541	-1.58906e-10
73569024	rs116525239	1.82769e-17	-2.10498	-1.58906e-10	7.9832e-05	-1.66188	-1.58906e-10	7.2788e-05	-1.71799	-1.58906e-10
73569275	rs60715960	1.49765e-17	-1.86709	-0.43705	5.18416e-05	-1.85788	-0.235739	0.00137009	-0.966068	2.18316
73569686	rs60262946	1.37215e-17	-1.95658	-0.43507	5.67182e-05	-1.77022	-0.233492	0.00161985	-0.802925	2.18747
73570741	rs72480663	1.50888e-17	-1.85962	-0.43705	5.14547e-05	-1.86537	-0.235739	0.00135013	-0.980741	2.18316
73570796	rs74091287	1.37046e-17	-1.96169	-0.431202	5.73689e-05	-1.7632	-0.229104	0.00165475	-0.790024	2.19589
73570821	rs74091288	1.50888e-17	-1.85962	-0.43705	5.14547e-05	-1.86537	-0.235739	0.00135013	-0.980741	2.18316
73571241	rs111302091	2.85021e-16	0.641943	-1.58906e-10	0.000172939	-0.888872	-1.58906e-10	0.000103254	-1.36835	-1.58906e-10
73571429	rs74091291	1.51704e-17	-1.85807	-0.433202	5.16009e-05	-1.8669	-0.231373	0.00135741	-0.983745	2.19154
73571618	rs117719341	5.56705e-17	-2.98711e-10	-0.99117	0.000154243	-2.98711e-10	-1.00328	0.000139998	-2.98711e-10	-1.06391
73571719	rs146357000	1.77631e-17	-2.1335	-1.58906e-10	4.95538e-05	-2.13875	-1.58906e-10	4.81858e-05	-2.13048	-1.58906e-10
73571861	rs56681081	1.39763e-17	-1.94593	-0.427325	5.64116e-05	-1.78443	-0.224706	0.00160465	-0.829192	2.20431
73571892	rs55710119	1.51704e-17	-1.85807	-0.433202	5.16009e-05	-1.8669	-0.231373	0.00135741	-0.983745	2.19154
73572637	rs77719124	1.52388e-17	-1.85357	-0.433202	5.13741e-05	-1.8713	-0.231373	0.00134568	-0.992425	2.19154
73572948	rs76037397	1.71917e-17	-1.85504	-0.311157	5.90493e-05	-1.86987	-0.0935624	0.00174989	-0.98961	2.45137
73573159	rs79255044	1.42685e-17	-1.92136	-0.431202	5.44691e-05	-1.81507	-0.229104	0.00150239	-0.88662	2.19589
73573448	rs74091295	1.51967e-17	-1.85634	-0.433202	5.48597e-05	-1.80566	-0.231373	0.00151336	-0.874991	2.19154
73573645	rs74091297	1.57689e-17	-1.82323	-0.429344	5.01676e-05	-1.89944	-0.226996	0.00128285	-1.04863	2.19993
73573648	rs4382661	4.46148e-17	-1.21255	-1.58906e-10	5.62221e-05	-2.0125	-1.58906e-10	5.1628e-05	-2.06148	-1.58906e-10
73573903	rs111731378	3.67678e-16	0.896588	-1.58906e-10	4.78088e-05	-2.1746	-1.58906e-10	4.61056e-05	-2.17461	-1.58906e-10
73573941	rs12033354	1.42187e-10	14.8851	-1.12308	2.25088e-05	-1.81005	-1.11785	2.51891e-05	-2.03636	-0.742773
73574563	rs144590595	7.7867e-17	-2.98711e-10	-0.655617	0.000227059	-2.98711e-10	-0.616598	0.000208944	-2.98711e-10	-0.663479
73574876	rs115340619	4.10497e-16	1.00675	-1.58906e-10	5.44735e-05	-2.04409	-1.58906e-10	5.46651e-05	-2.00432	-1.58906e-10
73575075	rs4130885	2.01851e-10	14.809	-0.696531	7.73389e-05	-0.774983	-0.918629	7.89897e-05	-0.893646	-0.742579
73575138	rs74349469	1.85169e-16	0.210652	-1.58906e-10	4.7886e-05	-2.17299	-1.58906e-10	4.65474e-05	-2.16507	-1.58906e-10
73575224	rs59583546	1.39468e-17	-1.91579	-0.45958	5.23961e-05	-1.82164	-0.261334	0.00139451	-0.899081	2.13384
73575834	rs114478215	1.71897e-17	-2.16631	-1.58906e-10	5.99517e-05	-1.94827	-1.58906e-10	5.74657e-05	-1.95436	-1.58906e-10
73576140	rs6696689	1.42756e-10	14.8851	-1.11909	2.24201e-05	-1.81005	-1.1218	2.46448e-05	-2.03636	-0.764617
73576282	rs74091300	1.55242e-17	-1.82003	-0.448187	4.89678e-05	-1.90226	-0.248384	0.00122419	-1.05434	2.15883
73576755	rs74091301	1.4274e-17	-1.8926	-0.45958	5.10512e-05	-1.84765	-0.261334	0.00132668	-0.948951	2.13384
73576954	rs147869052	4.84822e-17	-2.98711e-10	-1.12942	0.00013557	-2.98711e-10	-1.13232	0.000130736	-2.98711e-10	-1.13236
73576978	rs79775918	5.12066e-15	3.53042	-1.58906e-10	0.000146827	-1.05256	-1.58906e-10	8.41623e-05	-1.5728	-1.58906e-10
73577936	rs9645298	4.00932e-11	13.1926	-0.696531	5.08667e-05	-1.19397	-0.918629	5.33899e-05	-1.28534	-0.742579
73578256	rs61262786	1.63861e-17	-1.7546	-0.45958	4.52714e-05	-1.9678	-0.261334	0.00103799	-1.19434	2.13384
73578292	rs56393511	1.49923e-17	-1.83789	-0.465194	4.88088e-05	-1.88618	-0.26772	0.00121811	-1.02197	2.12148
73578408	rs59112802	1.53199e-17	-1.82003	-0.461435	4.82359e-05	-1.90226	-0.263444	0.00118911	-1.05434	2.12976
73578629	rs4425940	2.17648e-10	14.8804	-0.692587	7.91643e-05	-0.75443	-0.915853	8.08597e-05	-0.873981	-0.738847
73579065	rs55811940	1.2956e-17	-1.95851	-0.490554	5.43962e-05	-1.74891	-0.296606	0.00149506	-0.760919	2.0653
73579237	rs4603080	1.79243e-10	14.6645	-0.670878	7.6395e-05	-0.808503	-0.897388	7.85873e-05	-0.931135	-0.7102
73579255	rs4233101	1.91731e-10	14.7356	-0.674614	7.75753e-05	-0.788201	-0.902358	7.94634e-05	-0.911762	-0.718486
73579428	rs4233102	2.32468e-17	-1.86445	-1.58906e-10	0.000245236	-0.539587	-1.58906e-10	0.000232552	-0.556428	-1.58906e-10
73579642	rs11210127	1.60731e-10	15.0181	-1.13348	2.34504e-05	-1.79039	-1.09653	2.77459e-05	-2.02415	-0.658308
73579799	rs4233103	2.32125e-10	14.9448	-0.692587	8.06527e-05	-0.735803	-0.915853	8.23143e-05	-0.856152	-0.738847
73580024	rs150730075	5.17576e-17	-2.98711e-10	-1.06405	0.000146445	-2.98711e-10	-1.05516	0.000140324	-2.98711e-10	-1.06159
73580090	rs4650188	2.39509e-10	14.9761	-0.692587	7.85319e-05	-0.76245	-0.915853	7.93836e-05	-0.892404	-0.738847
73580187	rs11210128	2.4938e-10	15.0165	-0.692587	8.23513e-05	-0.714962	-0.915853	8.39733e-05	-0.836198	-0.738847
73580447	rs6662171	2.32125e-10	14.9448	-0.692587	8.06527e-05	-0.735803	-0.915853	8.23143e-05	-0.856152	-0.738847
73580889	rs75386358	8.03028e-18	-2.16212	-0.765277	6.22318e-05	-1.29059	-0.620352	0.0015091	-0.0324898	1.34621
73580964	rs6690119	2.18512e-10	14.8804	-0.688624	7.93858e-05	-0.75443	-0.913058	8.11635e-05	-0.873981	-0.735097
73581099	rs116130684	2.93647e-16	0.67176	-1.58906e-10	5.15958e-05	-2.09837	-1.58906e-10	5.11227e-05	-2.07131	-1.58906e-10
73581422	rs115081966	2.56275e-17	-1.76695	-1.58906e-10	4.78296e-05	-2.17416	-1.58906e-10	4.67684e-05	-2.16034	-1.58906e-10
73581434	rs4622012	2.72424e-10	15.5426	-1.13039	3.27444e-05	-1.44533	-1.10774	3.3915e-05	-1.78665	-0.695034
73581923	rs4469676	2.33882e-10	14.9448	-0.685043	8.10833e-05	-0.735803	-0.910528	8.29042e-05	-0.856152	-0.731706
73582018	rs79577486	1.38686e-16	-0.0784056	-1.58906e-10	5.9181e-05	-1.96121	-1.58906e-10	5.75991e-05	-1.95204	-1.58906e-10
73582098	rs141075422	5.8632e-17	-2.98711e-10	-0.939338	0.000157827	-2.98711e-10	-0.980309	0.000147027	-2.98711e-10	-1.01493
73582465	rs56118919	1.37309e-17	-1.94432	-0.446644	5.60872e-05	-1.76827	-0.246632	0.00158982	-0.796381	2.16221
73582947	rs113354415	1.82815e-17	-2.10473	-1.58906e-10	4.85935e-05	-2.15832	-1.58906e-10	4.71322e-05	-2.15259	-1.58906e-10
73582970	rs61767581	1.70539e-17	-2.17424	-1.58906e-10	4.87417e-05	-2.15527	-1.58906e-10	5.42476e-05	-2.01199	-1.58906e-10
73583205	rs79004961	3.61808e-16	0.880495	-1.58906e-10	0.000110511	-1.33669	-1.58906e-10	7.64014e-05	-1.66954	-1.58906e-10
73583883	rs59603863	1.34824e-17	-1.93105	-0.478179	5.31887e-05	-1.78546	-0.282501	0.00143675	-0.828194	2.09279
73583976	rs114887933	7.21922e-17	-0.731288	-1.58906e-10	4.8397e-05	-2.16237	-1.58906e-10	4.75072e-05	-2.14466	-1.58906e-10
73584532	rs4477222	3.04789e-10	15.6549	-1.13039	3.35036e-05	-1.42241	-1.10774	3.44885e-05	-1.76988	-0.695034
73584593	rs56361235	1.33427e-17	-1.96731	-0.452338	5.75336e-05	-1.73634	-0.253101	0.00166435	-0.738095	2.14974
73584790	rs4355999	2.35764e-10	14.9448	-0.677032	8.15447e-05	-0.735803	-0.904854	8.35355e-05	-0.856152	-0.724119
73584838	rs4263954	2.34819e-10	14.9448	-0.681047	8.13129e-05	-0.735803	-0.9077	8.32185e-05	-0.856152	-0.727922
73585510	rs4506420	1.86716e-17	-2.08361	-1.58906e-10	0.000136299	-1.12696	-1.58906e-10	0.000129685	-1.14043	-1.58906e-10
73585645	rs12035992	5.62192e-17	-2.98711e-10	-0.981361	0.000146634	-2.98711e-10	-1.05387	0.000138061	-2.98711e-10	-1.07785
73585719	rs72674771	1.71948e-17	-2.16601	-1.58906e-10	6.69583e-05	-1.83774	-1.58906e-10	6.3357e-05	-1.85676	-1.58906e-10
73585925	rs12724780	4.58288e-10	16.0612	-1.12878	3.63652e-05	-1.33714	-1.11106	3.62471e-05	-1.70672	-0.708467
73586252	rs61767582	1.84977e-17	-2.09297	-1.58906e-10	0.000189295	-0.7985	-1.58906e-10	0.000218991	-0.616513	-1.58906e-10
73586522	rs117411270	6.66938e-17	-2.98711e-10	-0.810508	0.000179515	-2.98711e-10	-0.851552	0.000131697	-2.98711e-10	-1.12504
73587159	rs79702994	7.11501e-17	-2.98711e-10	-0.745828	0.000196952	-2.98711e-10	-0.758846	0.000175915	-2.98711e-10	-0.835543
73587182	rs3935952	1.52816e-17	-1.83163	-0.452338	4.92444e-05	-1.89191	-0.253101	0.00123871	-1.03346	2.14974
73588040	rs4543746	2.32797e-10	14.8804	-0.625296	8.28938e-05	-0.75443	-0.869817	8.63102e-05	-0.873981	-0.673615
73588679	rs59902069	1.20027e-17	-2.04925	-0.476242	6.46767e-05	-1.59211	-0.280295	0.00203308	-0.485315	2.09708
73589164	rs61628231	2.49235e-10	14.9448	-0.621464	8.46865e-05	-0.735803	-0.867048	8.81838e-05	-0.856152	-0.669968
73589551	rs12130289	2.18519e-10	14.809	-0.617188	8.1685e-05	-0.774983	-0.863955	8.5285e-05	-0.893646	-0.665898
73589890	rs4523479	1.86168e-17	-2.08656	-1.58906e-10	0.000134939	-1.13699	-1.58906e-10	0.0001284	-1.15039	-1.58906e-10
73590062	rs4622015	2.51035e-10	14.9448	-0.614267	8.51881e-05	-0.735803	-0.861143	8.8719e-05	-0.856152	-0.663917
73590623	rs114653307	2.32517e-15	2.74093	-1.58906e-10	9.22873e-05	-1.5169	-1.58906e-10	0.000108306	-1.32058	-1.58906e-10
73591184	rs80281874	1.33617e-16	-2.98711e-10	-0.115644	0.000393376	-2.98711e-10	-0.0670413	0.000372194	-2.98711e-10	-0.0861272
73591954	rs139734383	2.0777e-17	-1.97677	-1.58906e-10	5.33394e-05	-2.06513	-1.58906e-10	5.35211e-05	-2.02547	-1.58906e-10
73592116	rs7530684	1.81674e-17	-2.11099	-1.58906e-10	0.000123499	-1.22557	-1.58906e-10	0.000117584	-1.23839	-1.58906e-10
73592401	rs57519788	1.33466e-17	-1.92307	-0.496284	5.15193e-05	-1.7954	-0.304448	0.00132894	-0.846741	2.03333
73592643	rs76982100	1.83211e-17	-2.10257	-1.58906e-10	0.000141704	-1.08807	-1.58906e-10	0.000135956	-1.09321	-1.58906e-10
73592758	rs4433341	2.30789e-10	15.3704	-1.12401	2.41722e-05	-1.74052	-1.11609	2.64967e-05	-1.99042	-0.738099
73592872	rs149197733	2.06659e-17	-1.98214	-1.58906e-10	4.78104e-05	-2.17457	-1.58906e-10	5.70076e-05	-1.96236	-1.58906e-10
73593281	rs4306084	1.72296e-17	-2.16399	-1.58906e-10	9.45134e-05	-1.49307	-1.58906e-10	9.01629e-05	-1.50393	-1.58906e-10
73593313	rs4306085	2.14946e-10	15.3	-1.12474	2.39304e-05	-1.75153	-1.11513	2.64209e-05	-1.99758	-0.733813
73593473	rs11210132	1.85815e-17	-2.08846	-1.58906e-10	0.000134059	-1.14353	-1.58906e-10	0.000127568	-1.15689	-1.58906e-10
73593715	rs11210133	1.83738e-17	-2.09969	-1.58906e-10	0.000128829	-1.18332	-1.58906e-10	0.000122624	-1.19642	-1.58906e-10
73593900	rs117771896	1.02e-16	-2.98711e-10	-0.385644	0.000282329	-2.98711e-10	-0.398733	0.000247352	-2.98711e-10	-0.49473
73594085	rs60766434	1.33953e-17	-1.92307	-0.492641	5.18015e-05	-1.7954	-0.298986	0.00136574	-0.846741	2.06065
73594197	rs78955244	1.80488e-17	-2.11754	-1.58906e-10	0.000115826	-1.28972	-1.58906e-10	0.000109343	-1.31105	-1.58906e-10
73594343	rs12116628	3.32996e-13	7.70527	-1.58906e-10	7.73148e-05	-1.69392	-1.58906e-10	7.14101e-05	-1.7371	-1.58906e-10
73594376	rs57256557	1.32888e-17	-1.93105	-0.492641	5.23191e-05	-1.78546	-0.298986	0.00139131	-0.828194	2.06065
73594611	rs56306162	1.34574e-17	-1.92575	-0.485342	5.24071e-05	-1.7921	-0.290663	0.0013967	-0.840572	2.0769
73594693	rs12135546	3.08954e-10	15.6549	-1.11682	3.29418e-05	-1.42241	-1.12465	3.17892e-05	-1.76988	-0.776534
73596365	rs7524355	2.61835e-10	14.9674	-0.594747	8.04581e-05	-0.80643	-0.847641	8.33074e-05	-0.93848	-0.644525
73596445	rs7512761	2.12496e-17	-1.95428	-1.58906e-10	0.000197573	-0.7557	-1.58906e-10	0.000187571	-0.771386	-1.58906e-10
73596491	rs11210139	1.57133e-10	14.9795	-1.11747	2.26139e-05	-1.80034	-1.1229	2.46561e-05	-2.02938	-0.771138
73596619	rs7526981	2.60514e-10	14.945	-0.577458	8.95653e-05	-0.711854	-0.834987	9.41993e-05	-0.832086	-0.628045
73596636	rs138349863	5.26609e-17	-2.98711e-10	-1.04675	0.000148157	-2.98711e-10	-1.04354	0.000137921	-2.98711e-10	-1.07886
73597329	rs4520373	2.66649e-10	14.9643	-0.573429	8.74673e-05	-0.738516	-0.832027	9.23855e-05	-0.855371	-0.624202
73597833	rs7532640	1.12359e-14	5.43545	-1.1192	1.55263e-05	-2.17459	-1.12469	2.12172e-05	-2.17185	-0.778884
73598083	rs6676166	1.78283e-10	14.6015	-0.613237	5.22876e-05	-1.21861	-0.866436	5.6295e-05	-1.31078	-0.664158
73598783	rs6681999	1.93004e-10	14.6711	-0.603545	5.35392e-05	-1.20193	-0.859464	5.77243e-05	-1.29492	-0.654947
73599228	rs12131201	2.53417e-10	14.8998	-0.559891	8.6715e-05	-0.757126	-0.822055	9.19323e-05	-0.873205	-0.611286
73599279	rs4427361	3.32939e-10	15.1727	-0.559891	9.3882e-05	-0.677714	-0.822055	9.92051e-05	-0.797068	-0.611286
73599480	rs4428835	2.70284e-10	14.9643	-0.559891	8.83439e-05	-0.738516	-0.822055	9.35866e-05	-0.855371	-0.611286
73599815	rs80284744	7.83742e-15	3.95605	-1.58906e-10	0.000207905	-0.704726	-1.58906e-10	0.000233269	-0.553351	-1.58906e-10
73600264	rs7547148	2.89074e-10	15.036	-0.564422	8.99017e-05	-0.717694	-0.825397	9.50614e-05	-0.835411	-0.61561
73600989	rs12137042	2.87773e-10	15.036	-0.568935	8.96033e-05	-0.717694	-0.828721	9.4653e-05	-0.835411	-0.619915
73601062	rs12118367	2.89074e-10	15.036	-0.564422	8.99017e-05	-0.717694	-0.825397	9.50614e-05	-0.835411	-0.61561
73601273	rs7528538	1.74936e-17	-2.14878	-1.58906e-10	0.000104236	-1.39515	-1.58906e-10	9.9363e-05	-1.40676	-1.58906e-10
73601299	rs12137150	2.90387e-10	15.036	-0.559891	9.02026e-05	-0.717694	-0.822055	9.54733e-05	-0.835411	-0.611286
73601342	rs7528636	1.74936e-17	-2.14878	-1.58906e-10	0.000104236	-1.39515	-1.58906e-10	9.9363e-05	-1.40676	-1.58906e-10
73601419	rs28589838	3.15986e-10	15.1118	-0.551232	9.65665e-05	-0.655922	-0.815655	0.000104172	-0.756477	-0.603021
73601472	rs34459928	3.15986e-10	15.1118	-0.551232	9.65665e-05	-0.655922	-0.815655	0.000104172	-0.756477	-0.603021
73601651	rs74091923	1.31016e-17	-1.96146	-0.476418	5.56302e-05	-1.74259	-0.280496	0.00153612	-0.765217	2.09669
73602194	rs11210140	1.72449e-17	-2.16311	-1.58906e-10	9.51675e-05	-1.48617	-1.58906e-10	9.07819e-05	-1.49708	-1.58906e-10
73602245	rs12042085	2.39622e-10	14.8745	-0.590573	5.67764e-05	-1.15259	-0.850095	6.12499e-05	-1.24797	-0.642615
73602381	rs4582739	2.91578e-10	15.036	-0.555798	9.04758e-05	-0.717694	-0.819032	9.58471e-05	-0.835411	-0.607379
73602637	rs76989467	2.31124e-17	-1.87025	-1.58906e-10	4.82539e-05	-2.16533	-1.58906e-10	5.20309e-05	-2.05371	-1.58906e-10
73602865	rs12138397	2.92913e-10	15.036	-0.551232	9.07818e-05	-0.717694	-0.815655	9.62657e-05	-0.835411	-0.603021
73602873	rs12119633	2.92913e-10	15.036	-0.551232	9.07818e-05	-0.717694	-0.815655	9.62657e-05	-0.835411	-0.603021
73603110	rs77182704	3.73173e-16	0.911422	-1.58906e-10	0.000116919	-1.28032	-1.58906e-10	8.06634e-05	-1.61526	-1.58906e-10
73603515	rs12725886	3.11068e-10	15.1007	-0.555798	9.21992e-05	-0.698825	-0.819032	9.75971e-05	-0.817317	-0.607379
73604004	rs75499952	2.10664e-17	-1.96294	-1.58906e-10	8.73173e-05	-1.57226	-1.58906e-10	7.09936e-05	-1.74295	-1.58906e-10
73604307	rs7552011	1.89246e-17	-2.07016	-1.58906e-10	0.000142502	-1.08245	-1.58906e-10	0.000135549	-1.09621	-1.58906e-10
73604388	rs529080861	1.0394e-16	-2.98711e-10	-0.366802	0.000298377	-2.98711e-10	-0.343451	0.000239218	-2.98711e-10	-0.528168
73605596	rs117326369	7.76742e-17	-2.98711e-10	-0.658096	0.000200835	-2.98711e-10	-0.739325	0.000139634	-2.98711e-10	-1.06652
73605887	rs11210141	3.001e-10	15.036	-0.52699	9.24312e-05	-0.717694	-0.79765	9.85207e-05	-0.835411	-0.579866
73606306	rs12142471	2.98698e-10	15.036	-0.531671	9.21094e-05	-0.717694	-0.801137	9.8081e-05	-0.835411	-0.584339
73606511	rs116649262	4.5786e-17	-1.18664	-1.58906e-10	5.48996e-05	-2.0363	-1.58906e-10	5.18818e-05	-2.05658	-1.58906e-10
73606667	rs149155726	2.85779e-17	-1.65798	-1.58906e-10	4.97496e-05	-2.13481	-1.58906e-10	4.89693e-05	-2.11435	-1.58906e-10
73606971	rs12407163	2.98698e-10	15.036	-0.531671	9.21094e-05	-0.717694	-0.801137	9.8081e-05	-0.835411	-0.584339
73607134	rs112557846	4.42024e-16	1.08074	-1.58906e-10	0.000161625	-0.956529	-1.58906e-10	0.000119641	-1.22105	-1.58906e-10
73607592	rs4366276	2.09394e-10	15.2466	-1.0975	2.33086e-05	-1.75999	-1.133	2.36048e-05	-2.00384	-0.840247
73607966	rs4634854	2.09119e-10	15.2466	-1.09881	2.33174e-05	-1.75999	-1.13262	2.3692e-05	-2.00384	-0.83656
73608924	rs4564089	1.25991e-10	14.2053	-0.564175	4.9378e-05	-1.31141	-0.830898	5.40107e-05	-1.39887	-0.617492
73609004	rs12121084	3.001e-10	15.036	-0.52699	9.24312e-05	-0.717694	-0.79765	9.85207e-05	-0.835411	-0.579866
73609441	rs71653595	2.65211e-17	-1.73268	-1.58906e-10	5.03793e-05	-2.12223	-1.58906e-10	4.79506e-05	-2.13537	-1.58906e-10
73609533	rs12143587	2.98698e-10	15.036	-0.531671	9.21094e-05	-0.717694	-0.801137	9.8081e-05	-0.835411	-0.584339
73609642	rs4430278	1.2321e-14	5.51369	-1.10525	1.54181e-05	-2.17398	-1.13229	2.00699e-05	-2.17472	-0.8316
73609754	rs4559447	2.44686e-17	-1.81323	-1.58906e-10	0.000275137	-0.424538	-1.58906e-10	0.000260755	-0.441962	-1.58906e-10
73610030	rs11210143	3.02797e-10	15.036	-0.518043	9.30503e-05	-0.717694	-0.790973	9.93668e-05	-0.835411	-0.571315
73610214	rs4391625	2.7802e-10	14.9643	-0.531671	9.02114e-05	-0.738516	-0.801137	9.61427e-05	-0.855371	-0.584339
73611050	rs11590930	2.76726e-10	14.9643	-0.536335	8.9899e-05	-0.738516	-0.804606	9.57153e-05	-0.855371	-0.588795
73611157	rs6690232	2.44686e-17	-1.81323	-1.58906e-10	0.000275137	-0.424538	-1.58906e-10	0.000260755	-0.441962	-1.58906e-10
73611675	rs60273785	2.76115e-10	14.9643	-0.538547	8.98683e-05	-0.738516	-0.804947	9.6003e-05	-0.855371	-0.585794
73611688	rs57852356	2.98036e-10	15.036	-0.533892	9.20778e-05	-0.717694	-0.80148	9.83769e-05	-0.835411	-0.581326
73611750	rs4268306	1.17623e-10	14.1366	-0.564175	4.86077e-05	-1.32713	-0.830898	5.32119e-05	-1.41377	-0.617492
73611960	rs11576269	2.7802e-10	14.9643	-0.531671	9.02114e-05	-0.738516	-0.801137	9.61427e-05	-0.855371	-0.584339
73612119	rs57349874	7.10993e-18	-2.16154	-0.887585	5.34973e-05	-1.29538	-0.766796	0.00107052	-0.0399514	1.01031
73612311	rs4307519	1.98767e-17	-2.02107	-1.58906e-10	0.000165249	-0.934355	-1.58906e-10	0.000157044	-0.949018	-1.58906e-10
73612591	rs4399107	2.50612e-17	-1.7893	-1.58906e-10	0.000289876	-0.372354	-1.58906e-10	0.000274653	-0.390037	-1.58906e-10
73612985	rs4570373	2.76726e-10	14.9643	-0.536335	8.9899e-05	-0.738516	-0.804606	9.57153e-05	-0.855371	-0.588795
73613006	rs10890008	1.09522e-10	14.0742	-0.573184	4.761e-05	-1.3413	-0.837469	5.2054e-05	-1.42719	-0.626069
73613322	rs4593761	2.76726e-10	14.9643	-0.536335	8.9899e-05	-0.738516	-0.804606	9.57153e-05	-0.855371	-0.588795
73613426	rs4571921	2.92257e-10	15.023	-0.540516	8.68278e-05	-0.77017	-0.807712	9.04446e-05	-0.908018	-0.592788
73613430	rs138416848	2.32803e-17	-1.86301	-1.58906e-10	4.83173e-05	-2.16402	-1.58906e-10	5.17975e-05	-2.0582	-1.58906e-10
73613560	rs4452995	2.96068e-10	15.036	-0.540516	9.15058e-05	-0.717694	-0.807712	9.72558e-05	-0.835411	-0.592788
73614081	rs7552761	1.16568e-10	14.1366	-0.573184	4.82894e-05	-1.32713	-0.837469	5.27574e-05	-1.41377	-0.626069
73614350	rs6424520	2.28721e-17	-1.8807	-1.58906e-10	0.000236192	-0.577164	-1.58906e-10	0.00022402	-0.593809	-1.58906e-10
73614389	rs6424521	1.26754e-10	14.2053	-0.558132	4.95966e-05	-1.31141	-0.826481	5.43224e-05	-1.39887	-0.611737
73614563	rs6424522	2.44183e-17	-1.81529	-1.58906e-10	0.000273892	-0.429076	-1.58906e-10	0.00025958	-0.446478	-1.58906e-10
73615026	rs34193223	3.001e-10	15.036	-0.52699	9.24312e-05	-0.717694	-0.79765	9.85207e-05	-0.835411	-0.579866
73615308	rs10736416	2.43731e-17	-1.81714	-1.58906e-10	0.000272777	-0.433154	-1.58906e-10	0.000258529	-0.450536	-1.58906e-10
73615604	rs10749814	2.26707e-17	-1.88955	-1.58906e-10	0.000231351	-0.597873	-1.58906e-10	0.000219452	-0.61441	-1.58906e-10
73615608	rs10890009	6.71487e-15	3.80146	-1.58906e-10	0.000150031	-1.03097	-1.58906e-10	8.59826e-05	-1.5514	-1.58906e-10
73615613	rs12724133	3.17181e-10	15.1007	-0.536335	9.3539e-05	-0.698825	-0.804606	9.94278e-05	-0.817317	-0.588795
73615892	rs12142680	3.22904e-17	-1.53585	-1.58906e-10	7.48178e-05	-1.72675	-1.58906e-10	6.2098e-05	-1.87683	-1.58906e-10
73616388	rs74091933	1.43745e-17	-1.78888	-0.556287	4.21677e-05	-1.92834	-0.371817	0.000910857	-1.10789	1.91673
73616467	rs3998	3.18664e-10	15.1007	-0.531671	9.3864e-05	-0.698825	-0.801137	9.98718e-05	-0.817317	-0.584339
73616576	rs6656118	2.23162e-17	-1.90531	-1.58906e-10	0.000222867	-0.635231	-1.58906e-10	0.000211447	-0.65157	-1.58906e-10
73616611	rs4341323	3.18664e-10	15.1007	-0.531671	9.3864e-05	-0.698825	-0.801137	9.98718e-05	-0.817317	-0.584339
73617009	rs4449979	2.26291e-17	-1.89138	-1.58906e-10	0.000230354	-0.602191	-1.58906e-10	0.000218511	-0.618706	-1.58906e-10
73617423	rs61767607	3.42468e-10	15.1727	-0.531671	9.58666e-05	-0.677714	-0.801137	0.000101915	-0.797068	-0.584339
73618080	rs4353041	3.47682e-10	15.1727	-0.516563	9.70282e-05	-0.677714	-0.789093	0.000102652	-0.797068	-0.57713
73618140	rs4353042	2.1906e-17	-1.92386	-1.58906e-10	0.000213104	-0.680026	-1.58906e-10	0.000202233	-0.696125	-1.58906e-10
73618176	rs11210144	1.55602e-10	14.406	-0.553776	5.21258e-05	-1.26486	-0.82329	5.70111e-05	-1.35471	-0.607587
73618327	rs12729077	3.20159e-10	15.1007	-0.52699	9.41919e-05	-0.698825	-0.79765	0.00010032	-0.817317	-0.579866
73618348	rs4454487	3.20159e-10	15.1007	-0.52699	9.41919e-05	-0.698825	-0.79765	0.00010032	-0.817317	-0.579866
73618447	rs116761550	3.24429e-16	0.771447	-1.58906e-10	0.000215287	-0.669836	-1.58906e-10	0.000201772	-0.698404	-1.58906e-10
73618456	rs7417820	3.20159e-10	15.1007	-0.52699	9.41919e-05	-0.698825	-0.79765	0.00010032	-0.817317	-0.579866
73618622	rs4633240	3.72232e-10	15.2377	-0.513307	9.90665e-05	-0.658584	-0.787433	0.00010564	-0.778714	-0.566788
73618629	rs4454488	3.72232e-10	15.2377	-0.513307	9.90665e-05	-0.658584	-0.787433	0.00010564	-0.778714	-0.566788
73618752	rs4369180	3.44076e-10	15.1727	-0.52699	9.62015e-05	-0.677714	-0.79765	0.000102372	-0.797068	-0.579866
73618845	rs4633241	3.001e-10	15.036	-0.52699	9.24312e-05	-0.717694	-0.79765	9.85207e-05	-0.835411	-0.579866
73619080	rs7520933	2.15476e-17	-1.94036	-1.58906e-10	0.000204611	-0.720698	-1.58906e-10	0.000194215	-0.736576	-1.58906e-10
73619192	rs10399825	2.24342e-17	-1.90003	-1.58906e-10	0.000225686	-0.622665	-1.58906e-10	0.000214106	-0.639071	-1.58906e-10
73619210	rs10399643	2.19436e-17	-1.92214	-1.58906e-10	0.000213996	-0.67585	-1.58906e-10	0.000203074	-0.691972	-1.58906e-10
73619229	rs10399932	1.36185e-10	14.2679	-0.548965	5.0656e-05	-1.29699	-0.819762	5.55531e-05	-1.3852	-0.603004
73619315	rs12144988	3.20159e-10	15.1007	-0.52699	9.41919e-05	-0.698825	-0.79765	0.00010032	-0.817317	-0.579866
73619432	rs10399828	1.35942e-10	14.2679	-0.550748	5.05898e-05	-1.29699	-0.82107	5.54588e-05	-1.3852	-0.604703
73619434	rs12118804	3.23037e-10	15.1007	-0.518043	9.48228e-05	-0.698825	-0.790973	0.000101181	-0.817317	-0.571315
73620166	rs4465150	3.02797e-10	15.036	-0.518043	9.30503e-05	-0.717694	-0.790973	9.93668e-05	-0.835411	-0.571315
73620456	rs34219974	3.02797e-10	15.036	-0.518043	9.30503e-05	-0.717694	-0.790973	9.93668e-05	-0.835411	-0.571315
73620628	rs61766375	2.7802e-10	14.9643	-0.531671	9.02114e-05	-0.738516	-0.801137	9.61427e-05	-0.855371	-0.584339
73620662	rs10890010	2.16204e-17	-1.93698	-1.58906e-10	0.000206333	-0.712317	-1.58906e-10	0.000195841	-0.728241	-1.58906e-10
73620687	rs68122083	2.81835e-10	14.9643	-0.518043	9.11329e-05	-0.738516	-0.790973	9.74031e-05	-0.855371	-0.571315
73620750	rs112982912	8.46093e-14	6.33518	-1.58906e-10	0.000138172	-1.11331	-1.58906e-10	0.00015372	-0.970408	-1.58906e-10
73620770	rs113740867	2.81835e-10	14.9643	-0.518043	9.11329e-05	-0.738516	-0.790973	9.74031e-05	-0.855371	-0.571315
73620791	rs112959438	2.81835e-10	14.9643	-0.518043	9.11329e-05	-0.738516	-0.790973	9.74031e-05	-0.855371	-0.571315
73620861	rs113170171	2.81835e-10	14.9643	-0.518043	9.11329e-05	-0.738516	-0.790973	9.74031e-05	-0.855371	-0.571315
73620907	rs12240100	2.45162e-10	15.3809	-1.0741	2.37334e-05	-1.73904	-1.13588	2.25584e-05	-1.99031	-0.899127
73620915	rs12238969	2.11132e-17	-1.96072	-1.58906e-10	0.000194359	-0.7721	-1.58906e-10	0.000184537	-0.787694	-1.58906e-10
73621176	rs61766376	2.81835e-10	14.9643	-0.518043	9.11329e-05	-0.738516	-0.790973	9.74031e-05	-0.855371	-0.571315
73621202	rs76171142	2.81835e-10	14.9643	-0.518043	9.11329e-05	-0.738516	-0.790973	9.74031e-05	-0.855371	-0.571315
73621292	rs79370806	1.72112e-17	-2.16506	-1.58906e-10	5.53196e-05	-2.02868	-1.58906e-10	5.2925e-05	-2.03667	-1.58906e-10
73621409	rs12120825	2.34175e-10	14.7837	-0.52276	0.000141569	-0.294523	-0.794495	0.000143318	-0.464654	-0.575824
73621669	rs11210145	2.34175e-10	14.7837	-0.52276	0.000141569	-0.294523	-0.794495	0.000143318	-0.464654	-0.575824
73622007	rs11210146	2.06363e-10	15.2064	-1.07188	3.16137e-05	-1.45235	-1.13587	2.7102e-05	-1.80688	-0.899053
73622124	rs7538421	2.1964e-10	14.7196	-0.52276	0.000138586	-0.31582	-0.794495	0.000140437	-0.484962	-0.575824
73622248	rs7528238	2.83172e-10	14.9643	-0.513307	9.14561e-05	-0.738516	-0.787433	9.78451e-05	-0.855371	-0.566788
73622437	rs9633293	9.45529e-11	13.8986	-0.544575	6.92635e-05	-0.987352	-0.816538	7.28279e-05	-1.11862	-0.598821
73622466	rs117410602	1.0175e-16	-2.98711e-10	-0.388102	0.000297495	-2.98711e-10	-0.346411	0.000282236	-2.98711e-10	-0.362802
73622529	rs75503351	5.1081e-17	-2.98711e-10	-1.07721	0.000141686	-2.98711e-10	-1.08819	0.000139127	-2.98711e-10	-1.07016
73622669	rs7528640	2.51494e-10	14.8551	-0.52276	0.00014498	-0.270715	-0.794495	0.00014661	-0.441945	-0.575824
73623431	rs12406002	2.21047e-10	14.7196	-0.516373	0.000139249	-0.31582	-0.789725	0.000141297	-0.484962	-0.569718
73623827	rs11210148	2.22102e-10	14.7196	-0.51161	0.000139746	-0.31582	-0.786163	0.000141942	-0.484962	-0.565165
73623853	rs36118829	2.22102e-10	14.7196	-0.51161	0.000139746	-0.31582	-0.786163	0.000141942	-0.484962	-0.565165
73624464	rs61767506	2.22102e-10	14.7196	-0.51161	0.000139746	-0.31582	-0.786163	0.000141942	-0.484962	-0.565165
73624505	rs11210149	2.12115e-17	-1.95607	-1.58906e-10	0.000196676	-0.76025	-1.58906e-10	0.000186724	-0.77591	-1.58906e-10
73624757	rs4483359	2.22102e-10	14.7196	-0.51161	0.000139746	-0.31582	-0.786163	0.000141942	-0.484962	-0.565165
73624914	rs4308929	2.22102e-10	14.7196	-0.51161	0.000139746	-0.31582	-0.786163	0.000141942	-0.484962	-0.565165
73625365	rs11210150	2.22102e-10	14.7196	-0.51161	0.000139746	-0.31582	-0.786163	0.000141942	-0.484962	-0.565165
73625449	rs11210151	2.22102e-10	14.7196	-0.51161	0.000139746	-0.31582	-0.786163	0.000141942	-0.484962	-0.565165
73625468	rs11210152	2.22102e-10	14.7196	-0.51161	0.000139746	-0.31582	-0.786163	0.000141942	-0.484962	-0.565165
73625777	rs7523688	9.49704e-11	13.8986	-0.540169	6.94883e-05	-0.987352	-0.813298	7.31344e-05	-1.11862	-0.594621
73626031	rs12126062	2.05009e-10	14.6486	-0.520643	0.000135579	-0.339339	-0.792915	0.000137602	-0.507381	-0.5738
73626418	rs35446706	2.06869e-10	14.6486	-0.51161	0.000136498	-0.339339	-0.786163	0.000138795	-0.507381	-0.565165
73626421	rs35489458	2.06869e-10	14.6486	-0.51161	0.000136498	-0.339339	-0.786163	0.000138795	-0.507381	-0.565165
73626443	rs60439400	1.24635e-17	-1.75093	-0.736885	3.32257e-05	-1.95706	-0.581425	0.000547982	-1.16861	1.46931
73626527	rs6672279	1.7374e-10	15.0029	-1.04047	3.04504e-05	-1.49336	-1.13235	2.49122e-05	-1.83598	-0.954209
73626753	rs6659790	2.54969e-16	0.530524	-1.58906e-10	5.17191e-05	-2.09598	-1.58906e-10	5.15921e-05	-2.06217	-1.58906e-10
73626794	rs11210155	2.05009e-10	14.6486	-0.520643	0.000135579	-0.339339	-0.792915	0.000137602	-0.507381	-0.5738
73627002	rs11210156	2.05886e-10	14.6486	-0.516373	0.000136012	-0.339339	-0.789725	0.000138164	-0.507381	-0.569718
73627058	rs11210157	2.22676e-10	14.7196	-0.509029	0.000140016	-0.31582	-0.78423	0.000142293	-0.484962	-0.562697
73627224	rs11210158	1.66627e-10	14.3232	-0.402585	0.000133877	-0.443702	-0.701183	0.000137745	-0.619261	-0.460878
73627225	rs11210159	1.78767e-10	14.3936	-0.402585	0.000136969	-0.420871	-0.701183	0.000140759	-0.597614	-0.460878
73627786	rs80010565	1.30001e-16	-2.98711e-10	-0.143074	0.000382018	-2.98711e-10	-0.0963416	0.000370405	-2.98711e-10	-0.0909478
73627804	rs4579710	1.91929e-10	14.5848	-0.52276	0.000132547	-0.360376	-0.794495	0.000134598	-0.527429	-0.575824
73627872	rs4345765	2.09522e-17	-1.96838	-1.58906e-10	0.000190566	-0.791809	-1.58906e-10	0.000180955	-0.807293	-1.58906e-10
73628283	rs4294371	2.06519e-10	14.6486	-0.513307	0.000136324	-0.339339	-0.787433	0.00013857	-0.507381	-0.566788
73628394	rs113140152	1.71497e-17	-2.16864	-1.58906e-10	5.35199e-05	-2.06175	-1.58906e-10	5.27981e-05	-2.03907	-1.58906e-10
73628689	rs192943493	6.30706e-17	-2.98711e-10	-0.866365	0.000178749	-2.98711e-10	-0.855825	0.000178836	-2.98711e-10	-0.819075
73628722	rs6666765	2.06519e-10	14.6486	-0.513307	0.000136324	-0.339339	-0.787433	0.00013857	-0.507381	-0.566788
73628767	rs76492284	6.62292e-18	-2.15209	-0.967995	4.48783e-05	-1.3608	-0.877049	0.000729968	-0.142589	0.730046
73628944	rs74980027	1.19458e-16	-2.98711e-10	-0.227655	0.000330216	-2.98711e-10	-0.242062	0.000286413	-2.98711e-10	-0.348108
73629044	rs11210160	2.05543e-10	14.6486	-0.518043	0.000135842	-0.339339	-0.790973	0.000137944	-0.507381	-0.571315
73629113	rs11210161	2.05543e-10	14.6486	-0.518043	0.000135842	-0.339339	-0.790973	0.000137944	-0.507381	-0.571315
73629341	rs11210162	2.07204e-10	14.6486	-0.509994	0.000136428	-0.339339	-0.786671	0.000137808	-0.507381	-0.5723
73629507	rs11210163	2.04576e-10	14.6486	-0.52276	0.000135365	-0.339339	-0.794495	0.000137323	-0.507381	-0.575824
73629676	rs12742692	1.98857e-10	14.6202	-0.52276	0.000139675	-0.307994	-0.794495	0.00014094	-0.481388	-0.575824
73629759	rs191069054	2.76965e-17	-1.68931	-1.58906e-10	5.4992e-05	-2.03462	-1.58906e-10	5.44925e-05	-2.00748	-1.58906e-10
73630037	rs10789356	2.10831e-17	-1.96215	-1.58906e-10	0.000193648	-0.775766	-1.58906e-10	0.000183865	-0.79134	-1.58906e-10
73630073	rs11210164	1.91119e-10	14.5848	-0.52699	0.00013213	-0.360376	-0.79765	0.000134055	-0.527429	-0.579866
73630629	rs6683662	2.05364e-17	-1.98842	-1.58906e-10	0.000180784	-0.844504	-1.58906e-10	0.000171718	-0.85969	-1.58906e-10
73630650	rs6686255	2.03712e-10	14.6486	-0.52699	0.000134939	-0.339339	-0.79765	0.000136769	-0.507381	-0.579866
73630701	rs6671028	1.85436e-10	14.5645	-0.536882	0.000140241	-0.293969	-0.804473	0.000141392	-0.468221	-0.58579
73630707	rs6694634	1.74814e-10	14.5008	-0.53222	0.000137764	-0.315263	-0.801003	0.000139173	-0.488502	-0.581322
73630771	rs6697098	1.90226e-10	14.5848	-0.531671	0.00013167	-0.360376	-0.801137	0.000133456	-0.527429	-0.584339
73630911	rs6686352	2.05308e-17	-1.98869	-1.58906e-10	0.000180652	-0.845236	-1.58906e-10	0.000171593	-0.860417	-1.58906e-10
73631632	rs6674404	1.90226e-10	14.5848	-0.531671	0.00013167	-0.360376	-0.801137	0.000133456	-0.527429	-0.584339
73631812	rs6700625	1.90226e-10	14.5848	-0.531671	0.00013167	-0.360376	-0.801137	0.000133456	-0.527429	-0.584339
73631935	rs116408715	9.74982e-17	-0.430786	-1.58906e-10	5.27752e-05	-2.07577	-1.58906e-10	5.35416e-05	-2.02509	-1.58906e-10
73631994	rs4537504	1.90226e-10	14.5848	-0.531671	0.00013167	-0.360376	-0.801137	0.000133456	-0.527429	-0.584339
73632422	rs141896302	2.74884e-17	-1.69686	-1.58906e-10	5.47703e-05	-2.03866	-1.58906e-10	5.42523e-05	-2.0119	-1.58906e-10
73632439	rs118006145	5.11226e-17	-2.98711e-10	-1.07639	0.00014179	-2.98711e-10	-1.08746	0.000139247	-2.98711e-10	-1.06929
73633077	rs4512592	2.09024e-17	-1.97076	-1.58906e-10	0.000189394	-0.79798	-1.58906e-10	0.000179848	-0.81343	-1.58906e-10
73633165	rs4262483	1.82419e-17	-2.1069	-1.58906e-10	0.000125441	-1.20997	-1.58906e-10	0.00011942	-1.2229	-1.58906e-10
73633408	rs11210165	1.88551e-10	14.5848	-0.540516	0.000130807	-0.360376	-0.807712	0.000132334	-0.527429	-0.592788
73633990	rs74091954	6.40987e-18	-2.15985	-0.992935	4.62783e-05	-1.30873	-0.898406	0.000747934	-0.0607738	0.672545
73634013	rs12128855	2.42333e-10	14.8284	-0.533172	8.67342e-05	-0.777659	-0.801301	9.28341e-05	-0.892876	-0.581854
73634128	rs6684331	1.86047e-10	14.5848	-0.553887	0.000129517	-0.360376	-0.817619	0.000130655	-0.527429	-0.605555
73634621	rs6699861	2.41568e-10	14.8284	-0.536335	8.64481e-05	-0.777659	-0.804606	9.2192e-05	-0.892876	-0.588795
73634781	rs12136496	2.42697e-10	14.8284	-0.531671	8.67485e-05	-0.777659	-0.801137	9.26036e-05	-0.892876	-0.584339
73635177	rs12122520	2.24567e-10	14.7642	-0.545144	8.4323e-05	-0.796008	-0.811145	8.9827e-05	-0.91045	-0.597208
73635188	rs10789357	2.11655e-17	-1.95825	-1.58906e-10	0.000195591	-0.765781	-1.58906e-10	0.0001857	-0.781411	-1.58906e-10
73635313	rs12137388	9.06781e-13	9.28181	-0.574772	4.48743e-05	-1.40493	-0.833014	4.97072e-05	-1.47391	-0.625483
73636044	rs76398097	3.28032e-15	3.08508	-1.58906e-10	0.000105057	-1.38731	-1.58906e-10	0.000125439	-1.17373	-1.58906e-10
73636110	rs4342806	2.1096e-17	-1.96154	-1.58906e-10	0.000193953	-0.774191	-1.58906e-10	0.000184154	-0.789774	-1.58906e-10
73636118	rs4593762	2.23535e-10	14.7642	-0.549754	8.40355e-05	-0.796008	-0.814561	8.94325e-05	-0.91045	-0.601609
73636172	rs4492565	2.23535e-10	14.7642	-0.549754	8.40355e-05	-0.796008	-0.814561	8.94325e-05	-0.91045	-0.601609
73636188	rs79834275	5.33042e-17	-1.0346	-1.58906e-10	4.80492e-05	-2.16958	-1.58906e-10	4.60983e-05	-2.17477	-1.58906e-10
73636502	rs4650193	2.23535e-10	14.7642	-0.549754	8.40355e-05	-0.796008	-0.814561	8.94325e-05	-0.91045	-0.601609
73636583	rs11210166	1.08089e-10	14.0742	-0.586357	4.71565e-05	-1.3413	-0.84704	5.14056e-05	-1.42719	-0.638604
73636606	rs4650194	2.38197e-10	14.8284	-0.550386	8.55792e-05	-0.777659	-0.814707	9.10728e-05	-0.892876	-0.601008
73636689	rs11210167	9.79239e-11	13.8074	-0.418289	5.0341e-05	-1.40087	-0.722113	5.7043e-05	-1.48356	-0.47818
73637003	rs11589897	2.37365e-10	14.8284	-0.553887	8.53304e-05	-0.777659	-0.817619	9.06597e-05	-0.892876	-0.605555
73637083	rs11582461	2.37365e-10	14.8284	-0.553887	8.53304e-05	-0.777659	-0.817619	9.06597e-05	-0.892876	-0.605555
73637170	rs11210168	2.38348e-10	14.8284	-0.549754	8.55917e-05	-0.777659	-0.814561	9.10181e-05	-0.892876	-0.601609
73637421	rs11210169	2.49204e-17	-1.79493	-1.58906e-10	0.00028636	-0.384559	-1.58906e-10	0.000271337	-0.402182	-1.58906e-10
73637446	rs11210170	6.36934e-11	13.3821	-0.423091	6.61131e-05	-1.12468	-0.725757	7.18704e-05	-1.2479	-0.482777
73637531	rs11210171	2.50784e-17	-1.78861	-1.58906e-10	0.000290308	-0.370866	-1.58906e-10	0.00027506	-0.388556	-1.58906e-10
73637641	rs4650195	1.85198e-10	14.5848	-0.558461	0.00012908	-0.360376	-0.820999	0.000130086	-0.527429	-0.609921
73637660	rs140394479	1.76607e-17	-2.13928	-1.58906e-10	6.39613e-05	-1.88353	-1.58906e-10	6.1176e-05	-1.89179	-1.58906e-10
73637694	rs10890011	6.67108e-11	13.4431	-0.437879	6.64255e-05	-1.10877	-0.736956	7.1928e-05	-1.23295	-0.496929
73637800	rs4650196	2.37365e-10	14.8284	-0.553887	8.53304e-05	-0.777659	-0.817619	9.06597e-05	-0.892876	-0.605555
73638323	rs35133930	1.85198e-10	14.5848	-0.558461	0.00012908	-0.360376	-0.820999	0.000130086	-0.527429	-0.609921
73638834	rs6695455	1.84356e-10	14.5848	-0.563017	0.000128647	-0.360376	-0.824361	0.000129521	-0.527429	-0.614269
73638840	rs6695460	1.84356e-10	14.5848	-0.563017	0.000128647	-0.360376	-0.824361	0.000129521	-0.527429	-0.614269
73639010	rs6658012	1.9302e-10	14.5848	-0.517092	0.000132759	-0.360376	-0.792894	0.000132359	-0.527429	-0.592598
73639063	rs75588336	1.51262e-17	-1.15936	-1.13483	1.87751e-05	-1.98191	-1.12737	1.64604e-05	-2.06879	-1.1358
73639192	rs6683380	1.83522e-10	14.5848	-0.567554	0.000128217	-0.360376	-0.827705	0.000128962	-0.527429	-0.618598
73639316	rs6698500	1.82776e-10	14.5848	-0.571622	0.000127834	-0.360376	-0.830698	0.000128462	-0.527429	-0.622479
73639581	rs10890012	1.81955e-10	14.5848	-0.576124	0.000127412	-0.360376	-0.834007	0.000127912	-0.527429	-0.626773
73639751	rs10890013	1.93945e-10	14.6486	-0.576124	0.000130121	-0.339339	-0.834007	0.000130502	-0.507381	-0.626773
73639819	rs10890014	1.81141e-10	14.5848	-0.580608	0.000126993	-0.360376	-0.837297	0.000127366	-0.527429	-0.631048
73639926	rs10890015	1.81141e-10	14.5848	-0.580608	0.000126993	-0.360376	-0.837297	0.000127366	-0.527429	-0.631048
73640129	rs10749815	1.63366e-10	14.9396	-1.03867	3.00841e-05	-1.50593	-1.13188	2.39176e-05	-1.84483	-0.986103
73640527	rs12124553	2.13965e-10	14.7642	-0.593506	8.13747e-05	-0.796008	-0.846735	8.57769e-05	-0.91045	-0.643343
73640680	rs34719239	1.67787e-10	14.5211	-0.593506	0.000123197	-0.381289	-0.846735	0.000123328	-0.547354	-0.643343
73640914	rs34868208	1.54179e-10	14.4365	-0.593506	0.000120822	-0.400756	-0.846735	0.000120666	-0.569173	-0.643343
73640940	rs34956095	1.53568e-10	14.4365	-0.597477	0.000120472	-0.400756	-0.849633	0.00012021	-0.569173	-0.647127
73641001	rs36051652	1.53568e-10	14.4365	-0.597477	0.000120472	-0.400756	-0.849633	0.00012021	-0.569173	-0.647127
73641024	rs36053729	1.53568e-10	14.4365	-0.597477	0.000120472	-0.400756	-0.849633	0.00012021	-0.569173	-0.647127
73641059	rs35286654	1.53568e-10	14.4365	-0.597477	0.000120472	-0.400756	-0.849633	0.00012021	-0.569173	-0.647127
73641086	rs12059553	6.50984e-11	13.4431	-0.462346	6.52116e-05	-1.10877	-0.7554	7.02644e-05	-1.23295	-0.520329
73641133	rs12080071	1.82469e-17	-2.10662	-1.58906e-10	0.00012557	-1.20895	-1.58906e-10	0.000119542	-1.22188	-1.58906e-10
73641529	rs12037338	7.60019e-11	13.7687	-0.633083	6.27219e-05	-1.02247	-0.880631	6.47683e-05	-1.15172	-0.683003
73641535	rs143613740	2.16002e-17	-1.93792	-1.58906e-10	4.80486e-05	-2.1696	-1.58906e-10	5.99708e-05	-1.91169	-1.58906e-10
73642232	rs6660204	1.8134e-17	-2.11283	-1.58906e-10	0.000106394	-1.37466	-1.58906e-10	0.000102504	-1.37565	-1.58906e-10
73642486	rs12126688	1.82431e-10	14.6175	-0.606249	0.000123894	-0.366361	-0.856019	0.000124084	-0.529104	-0.655483
73642627	rs6657881	1.60206e-10	14.4717	-0.59034	0.000128189	-0.343878	-0.844423	0.000128296	-0.510877	-0.640326
73642630	rs6657885	1.49695e-10	14.4082	-0.594747	0.000125121	-0.364882	-0.847641	0.000125226	-0.530897	-0.644525
73642992	rs4650197	1.79181e-10	14.6175	-0.624224	0.000122291	-0.366361	-0.869043	0.000121978	-0.529104	-0.672595
73643077	rs4650198	1.97121e-17	-2.02939	-1.58906e-10	0.000137212	-1.12028	-1.58906e-10	0.000132176	-1.12141	-1.58906e-10
73643834	rs10789358	9.44769e-11	14.0239	-0.670704	6.84027e-05	-0.909171	-0.907226	6.97559e-05	-1.04187	-0.71867
73643869	rs61765597	1.94842e-10	14.7056	-0.628488	0.000134655	-0.266972	-0.87212	0.000133183	-0.437166	-0.676652
73643871	rs61765598	2.07586e-10	14.7689	-0.628488	0.000137559	-0.245633	-0.87212	0.000135924	-0.416799	-0.676652
73644010	rs67437638	2.43725e-10	14.9332	-0.632309	8.19743e-05	-0.76053	-0.874873	8.58252e-05	-0.872944	-0.680287
73644577	rs4384175	2.40616e-17	-1.83	-1.58906e-10	0.000218482	-0.655105	-1.58906e-10	0.000210415	-0.656464	-1.58906e-10
73644670	rs4592219	1.91819e-10	14.6814	-0.619942	0.000125274	-0.345359	-0.865948	0.000124955	-0.509066	-0.66852
73644787	rs4503305	2.05958e-10	14.7525	-0.619942	0.00012825	-0.321879	-0.865948	0.000127787	-0.486658	-0.66852
73644897	rs10890016	9.55497e-11	14.0352	-0.670704	6.56655e-05	-0.950009	-0.907226	6.69191e-05	-1.08339	-0.71867
73645150	rs35578487	2.05958e-10	14.7525	-0.619942	0.00012825	-0.321879	-0.865948	0.000127787	-0.486658	-0.66852
73645238	rs35209284	2.51552e-10	14.9525	-0.619942	0.000137076	-0.255324	-0.865948	0.000136172	-0.423105	-0.66852
73645418	rs34548060	2.51552e-10	14.9525	-0.619942	0.000137076	-0.255324	-0.865948	0.000136172	-0.423105	-0.66852
73645739	rs12137298	2.63083e-10	14.9525	-0.575122	0.000141416	-0.255324	-0.834775	0.000142193	-0.423105	-0.625255
73645792	rs6701194	2.08231e-17	-1.97456	-1.58906e-10	0.000152878	-1.01217	-1.58906e-10	0.000150486	-0.991673	-1.58906e-10
73645830	rs6703944	2.05842e-17	-1.9861	-1.58906e-10	0.000153444	-1.00847	-1.58906e-10	0.000147803	-1.00967	-1.58906e-10
73645866	rs6703953	1.11377e-10	14.1662	-0.648344	6.90723e-05	-0.913831	-0.892823	7.07644e-05	-1.04922	-0.696964
73646085	rs11210172	2.58678e-10	14.9525	-0.592007	0.000139682	-0.255324	-0.847114	0.000139921	-0.423105	-0.641362
73646287	rs11210173	2.04371e-17	-1.99327	-1.58906e-10	0.000150717	-1.0264	-1.58906e-10	0.000145178	-1.02758	-1.58906e-10
73646317	rs4601539	2.36389e-10	14.8881	-0.6177	0.000134184	-0.276847	-0.865751	0.000133758	-0.443663	-0.665847
73646678	rs116440672	2.50677e-17	-1.78904	-1.58906e-10	5.22666e-05	-2.08545	-1.58906e-10	5.03275e-05	-2.08699	-1.58906e-10
73646705	rs12087611	8.9189e-11	13.8045	-0.508883	6.41982e-05	-1.08806	-0.791778	6.92108e-05	-1.2042	-0.564191
73646931	rs4641264	5.39387e-11	13.458	-0.665282	0.000139783	-0.201927	-0.899788	0.000134143	-0.395524	-0.71111
73646944	rs4607818	1.76037e-10	14.572	-0.596407	0.000108957	-0.500541	-0.850317	0.000111506	-0.645906	-0.645557
73646999	rs4578169	1.76037e-10	14.572	-0.596407	0.000108957	-0.500541	-0.850317	0.000111506	-0.645906	-0.645557
73647048	rs7514409	2.00013e-10	14.6997	-0.596407	0.000113464	-0.460001	-0.850317	0.000115912	-0.607155	-0.645557
73647072	rs11210174	7.26454e-11	13.7428	-0.652303	5.69446e-05	-1.10411	-0.895616	5.9469e-05	-1.21937	-0.70072
73647117	rs7545548	1.80724e-10	14.6358	-0.633911	0.000108208	-0.480333	-0.87742	0.000109692	-0.626592	-0.68128
73647221	rs10749816	6.8182e-11	13.5678	-0.540765	5.85533e-05	-1.15658	-0.815289	6.31111e-05	-1.26603	-0.594616
73647387	rs10789359	9.21018e-11	13.8965	-0.568763	6.18957e-05	-1.07914	-0.837216	6.63036e-05	-1.18951	-0.621786
73647418	rs7514774	2.08877e-17	-1.97146	-1.58906e-10	0.00012693	-1.19817	-1.58906e-10	0.000124192	-1.18372	-1.58906e-10
73647539	rs149887896	4.84911e-17	-2.98711e-10	-1.12924	0.000135578	-2.98711e-10	-1.13226	0.000130575	-2.98711e-10	-1.1336
73647602	rs12133863	9.97633e-13	9.30003	-0.497505	6.75424e-05	-1.06853	-0.760522	6.80966e-05	-1.24576	-0.538858
73647680	rs12122901	9.642e-12	11.6693	-0.598319	5.7413e-05	-1.14754	-0.844002	5.78611e-05	-1.30188	-0.645617
73647800	rs12133935	4.99279e-11	13.3597	-0.644197	3.60435e-05	-1.57954	-0.877538	3.63931e-05	-1.72178	-0.689384
73647909	rs4609384	1.88398e-17	-2.07465	-1.58906e-10	0.000133402	-1.14844	-1.58906e-10	0.0001243	-1.18285	-1.58906e-10
73648729	rs79633859	1.09044e-17	-1.63056	-0.990894	2.38565e-05	-1.98558	-0.884173	0.000193971	-1.25421	0.516376
73648952	rs61352371	1.06732e-17	-1.65673	-0.986149	2.40599e-05	-1.98333	-0.877933	0.000197662	-1.25129	0.532303
73649341	rs56922723	1.12486e-17	-1.60269	-0.987688	2.35799e-05	-2.00146	-0.879954	0.000189245	-1.28966	0.527157
73649863	rs59612672	1.02331e-17	-1.68454	-1.00045	2.40272e-05	-1.9658	-0.896819	0.000195586	-1.21327	0.483722
73651204	rs4274014	8.04934e-10	16.5438	-1.04811	2.00999e-05	-1.90708	-1.13401	1.80486e-05	-2.10758	-1.0049
73651232	rs4612582	5.02493e-17	-2.98711e-10	-1.09362	0.000145291	-2.98711e-10	-1.06307	0.000134351	-2.98711e-10	-1.10509
73651519	rs12034885	4.65373e-10	16.0436	-1.09591	1.79979e-05	-2.01913	-1.13243	1.8566e-05	-2.15658	-0.927632
73652122	rs4650199	7.47533e-10	16.4691	-1.04739	1.99239e-05	-1.91595	-1.13394	1.79005e-05	-2.11199	-1.00873
73652197	rs4650200	8.61947e-11	14.068	-0.806493	2.62502e-05	-1.77871	-0.995423	2.64175e-05	-1.87477	-0.856752
73652349	rs4649981	9.58844e-11	14.2006	-0.83257	2.63579e-05	-1.75777	-1.01226	2.62672e-05	-1.85651	-0.880715
73653202	rs55849923	9.32355e-18	-1.69842	-1.07966	2.17508e-05	-1.95658	-1.00558	0.00014224	-1.19359	0.145561
73654035	rs12734319	1.94616e-15	2.563	-1.58906e-10	0.000196419	-0.761556	-1.58906e-10	0.000185655	-0.781656	-1.58906e-10
73654086	rs116441811	1.78043e-17	-2.13118	-1.58906e-10	4.99431e-05	-2.13092	-1.58906e-10	4.61002e-05	-2.17473	-1.58906e-10
73654543	rs11210176	1.17083e-10	14.3971	-0.829288	2.7268e-05	-1.72593	-1.01017	2.70916e-05	-1.82861	-0.877704
73654985	rs11803971	9.45475e-18	-1.66729	-1.09682	2.07356e-05	-1.97682	-1.03313	0.000125531	-1.23707	0.0640794
73655313	rs12142152	1.08071e-10	14.3268	-0.83908	2.67882e-05	-1.73744	-1.01641	2.65797e-05	-1.83871	-0.886683
73655821	rs11210177	5.02101e-10	16.0218	-0.998081	1.96902e-05	-1.93928	-1.1224	1.69131e-05	-2.12374	-1.05371
73657666	rs7514267	1.94065e-17	-2.04501	-1.58906e-10	6.59554e-05	-1.85283	-1.58906e-10	8.5711e-05	-1.55456	-1.58906e-10
73658061	rs11210178	1.92536e-17	-2.05292	-1.58906e-10	6.68034e-05	-1.84005	-1.58906e-10	8.72402e-05	-1.53688	-1.58906e-10
73658085	rs12069039	1.07635e-09	16.7229	-0.936636	2.77141e-05	-1.61593	-1.10394	2.1348e-05	-1.86298	-1.0816
73658307	rs10789360	1.10244e-09	16.7229	-0.912684	2.79926e-05	-1.61593	-1.09394	2.11046e-05	-1.86298	-1.09307
73658397	rs10789361	1.0191e-09	16.6476	-0.916056	2.75905e-05	-1.6288	-1.09554	2.08592e-05	-1.87258	-1.09517
73658507	rs7514832	1.1057e-09	16.7229	-0.909726	2.80246e-05	-1.61593	-1.0928	2.10044e-05	-1.86298	-1.09783
73658562	rs10890017	1.08235e-09	16.7229	-0.931073	2.7773e-05	-1.61593	-1.10182	2.12049e-05	-1.86298	-1.08833
73661205	rs4272574	2.32e-10	15.1266	-0.874936	2.43037e-05	-1.77538	-1.0758	1.87086e-05	-1.96159	-1.11497
73661616	rs12142986	9.18515e-10	16.5051	-0.877466	2.74083e-05	-1.65285	-1.07811	2.01982e-05	-1.8904	-1.10955
73661661	rs12132090	8.42048e-10	16.4378	-0.897084	2.68583e-05	-1.66405	-1.08718	2.01684e-05	-1.89865	-1.10277
73661784	rs67347745	1.20177e-14	4.38351	-1.58906e-10	0.00031159	-0.30012	-1.58906e-10	0.00026683	-0.418931	-1.58906e-10
73662169	rs10890018	7.89876e-10	16.3706	-0.893869	2.66012e-05	-1.67513	-1.08573	1.99815e-05	-1.90678	-1.10395
73663180	rs11210179	7.35553e-10	16.2961	-0.890632	2.63185e-05	-1.68729	-1.08425	1.97817e-05	-1.91567	-1.10512
73663455	rs10890019	9.0946e-10	16.5051	-0.887373	2.72816e-05	-1.65285	-1.08274	2.02648e-05	-1.8904	-1.10626
73664022	rs6424532	8.6745e-10	16.4378	-0.867362	2.72343e-05	-1.66405	-1.07328	1.99703e-05	-1.89865	-1.11264
73664064	rs6424533	9.27843e-10	16.5051	-0.867362	2.7541e-05	-1.65285	-1.07328	2.01358e-05	-1.8904	-1.11264
73664072	rs6424534	2.0123e-17	-2.00875	-1.58906e-10	6.26531e-05	-1.9042	-1.58906e-10	7.97443e-05	-1.62672	-1.58906e-10
73664277	rs61765605	1.70444e-17	-2.1748	-1.58906e-10	0.000187822	-0.806314	-1.58906e-10	0.000200197	-0.706242	-1.58906e-10
73664320	rs6424535	2.5666e-10	15.2072	-0.854523	2.39964e-05	-1.7981	-1.0658	1.8316e-05	-1.97752	-1.12025
73664395	rs6424536	8.74061e-10	16.4454	-0.867362	2.7715e-05	-1.64655	-1.07328	2.0446e-05	-1.87511	-1.11264
73664563	rs7522520	9.93304e-10	16.58	-0.87412	2.77996e-05	-1.64026	-1.07652	2.03657e-05	-1.88109	-1.1106
73664609	rs11210180	7.94199e-10	16.3706	-0.88841	2.6673e-05	-1.67513	-1.08303	1.99717e-05	-1.90678	-1.10444
73665514	rs11210181	9.14505e-10	16.5051	-0.881842	2.73574e-05	-1.65285	-1.07997	2.02552e-05	-1.8904	-1.10673
73665844	rs4650201	7.6514e-10	16.3706	-0.925686	2.62389e-05	-1.67513	-1.09944	2.02806e-05	-1.90678	-1.0891
73666227	rs12140625	2.41814e-10	15.1708	-0.877755	2.5151e-05	-1.74147	-1.07544	1.91972e-05	-1.93871	-1.11207
73666614	rs12044445	8.07306e-10	16.5135	-1.01491	1.89641e-05	-1.96892	-1.13035	1.71046e-05	-2.13575	-1.03045
73666825	rs11210182	2.09804e-10	15.0705	-0.919398	2.28221e-05	-1.818	-1.09608	1.84307e-05	-1.99184	-1.09969
73666929	rs28585577	1.44482e-09	17.1532	-1.07255	2.02756e-05	-1.89696	-1.13543	1.89812e-05	-2.10136	-0.960732
73668251	rs74494683	5.00174e-17	-2.98711e-10	-1.09825	0.000140633	-2.98711e-10	-1.09566	0.000132128	-2.98711e-10	-1.12177
73668519	rs10789363	2.16962e-10	15.0705	-0.885846	2.31743e-05	-1.818	-1.08077	1.82338e-05	-1.99184	-1.11042
73668836	rs10890020	2.16962e-10	15.0705	-0.885846	2.31743e-05	-1.818	-1.08077	1.82338e-05	-1.99184	-1.11042
73668882	rs10890021	2.16962e-10	15.0705	-0.885846	2.31743e-05	-1.818	-1.08077	1.82338e-05	-1.99184	-1.11042
73669295	rs35053768	3.84473e-15	3.24384	-1.58906e-10	0.000269906	-0.443733	-1.58906e-10	0.00023731	-0.536177	-1.58906e-10
73669845	rs6692884	1.68954e-09	17.296	-1.05885	2.06216e-05	-1.87961	-1.13586	1.88515e-05	-2.09232	-0.976635
73670808	rs4384176	6.21639e-17	0.217829	-1.09867	1.54868e-05	-2.16753	-1.13428	2.05853e-05	-2.13905	-0.841914
73672870	rs78341209	6.31578e-17	-2.98711e-10	-0.864983	0.000179963	-2.98711e-10	-0.849059	0.000181245	-2.98711e-10	-0.805694
73672942	rs7555516	2.01156e-17	-2.00912	-1.58906e-10	6.26827e-05	-1.90372	-1.58906e-10	7.97979e-05	-1.62605	-1.58906e-10
73675336	rs10749817	2.00435e-17	-2.01272	-1.58906e-10	6.29741e-05	-1.89908	-1.58906e-10	8.03256e-05	-1.61946	-1.58906e-10
73675653	rs116919720	6.30742e-17	-2.98711e-10	-0.866308	0.000179812	-2.98711e-10	-0.849894	0.000195584	-2.98711e-10	-0.729552
73676969	rs10749818	2.00078e-17	-2.0145	-1.58906e-10	6.31213e-05	-1.89675	-1.58906e-10	8.0592e-05	-1.61614	-1.58906e-10
73677003	rs11806728	1.17026e-09	16.8096	-0.939696	2.78759e-05	-1.60874	-1.1053	2.14404e-05	-1.85627	-1.084
73678888	rs12024899	4.04608e-14	6.68165	-1.08418	1.53839e-05	-2.17397	-1.13451	1.81304e-05	-2.1681	-0.939847
73680545	rs114953940	2.52907e-17	-1.78018	-1.58906e-10	5.25221e-05	-2.08058	-1.58906e-10	5.04536e-05	-2.08449	-1.58906e-10
73680774	rs4288548	2.05127e-09	17.5145	-1.08336	2.12355e-05	-1.85217	-1.13397	1.99321e-05	-2.07752	-0.935686
73680913	rs140886442	2.59323e-17	-1.75513	-1.58906e-10	5.19128e-05	-2.09224	-1.58906e-10	4.9881e-05	-2.0959	-1.58906e-10
73681170	rs150130658	4.85317e-17	-2.98711e-10	-1.1284	0.000135864	-2.98711e-10	-1.13015	0.000130338	-2.98711e-10	-1.13541
73681536	rs138600259	6.28514e-17	-2.98711e-10	-0.869847	0.000177773	-2.98711e-10	-0.8613	0.000166405	-2.98711e-10	-0.89112
73681688	rs111248888	1.70836e-17	-2.1725	-1.58906e-10	5.26695e-05	-2.07777	-1.58906e-10	5.15286e-05	-2.06341	-1.58906e-10
73682914	rs78057114	1.12362e-15	2.01369	-1.58906e-10	7.63863e-05	-1.70601	-1.58906e-10	7.94224e-05	-1.63076	-1.58906e-10
73684029	rs113472255	3.35016e-14	5.40873	-1.58906e-10	0.000113292	-1.31184	-1.58906e-10	0.000123897	-1.1861	-1.58906e-10
73684233	rs12409552	6.45479e-17	0.28987	-1.13308	1.55647e-05	-2.17094	-1.12586	2.39494e-05	-2.14726	-0.682343
73684273	rs4475699	2.14638e-09	17.5693	-1.09288	2.21616e-05	-1.81192	-1.13152	2.07045e-05	-2.05566	-0.919533
73685994	rs4261072	4.17832e-10	15.7943	-0.954287	2.52754e-05	-1.70181	-1.11017	2.04501e-05	-1.9043	-1.08326
73686005	rs7518008	2.14638e-09	17.5693	-1.09288	2.21616e-05	-1.81192	-1.13152	2.07045e-05	-2.05566	-0.919533
73686480	rs11210184	2.15736e-09	17.5693	-1.08778	2.21287e-05	-1.81192	-1.13301	2.05551e-05	-2.05566	-0.926778
73688080	rs4276867	2.03806e-17	-1.99604	-1.58906e-10	5.71092e-05	-1.99684	-1.58906e-10	7.08792e-05	-1.74457	-1.58906e-10
73692484	rs78878945	5.25005e-17	-1.0498	-1.58906e-10	4.83161e-05	-2.16404	-1.58906e-10	5.41507e-05	-2.01377	-1.58906e-10
73694600	rs4129350	3.35397e-09	18.0258	-1.10297	2.33704e-05	-1.76291	-1.12742	2.18706e-05	-2.02568	-0.894723
73694813	rs113614010	3.17291e-15	3.05178	-1.58906e-10	0.000213447	-0.678421	-1.58906e-10	0.000193369	-0.740942	-1.58906e-10
73696114	rs7533366	5.14907e-10	16.0324	-0.983529	2.5542e-05	-1.68111	-1.12037	2.11757e-05	-1.88714	-1.06555
73699071	rs146456840	4.21317e-17	-1.26982	-1.58906e-10	6.78582e-05	-1.82439	-1.58906e-10	6.69694e-05	-1.80131	-1.58906e-10
73699424	rs4480304	2.10175e-17	-1.96526	-1.58906e-10	5.96112e-05	-1.95396	-1.58906e-10	7.4212e-05	-1.69862	-1.58906e-10
73700531	rs114037865	2.02231e-17	-2.0038	-1.58906e-10	6.59153e-05	-1.85344	-1.58906e-10	6.08269e-05	-1.89751	-1.58906e-10
73700690	rs8179409	2.20727e-09	17.6128	-1.10835	2.21408e-05	-1.82006	-1.12433	2.15714e-05	-2.05921	-0.874965
73701671	rs6697023	5.91669e-10	16.1813	-0.993465	2.70511e-05	-1.62065	-1.12343	2.23134e-05	-1.84421	-1.05614
73701723	rs6675954	5.94578e-10	16.1813	-0.98856	2.70911e-05	-1.62065	-1.12195	2.22333e-05	-1.84421	-1.05974
73702710	rs10789364	2.0573e-17	-1.98664	-1.58906e-10	6.10048e-05	-1.93086	-1.58906e-10	7.67529e-05	-1.66495	-1.58906e-10
73703591	rs549210399	3.91382e-17	-1.34352	-1.58906e-10	6.48548e-05	-1.86966	-1.58906e-10	6.39083e-05	-1.8481	-1.58906e-10
73703913	rs78845292	1.07853e-16	-0.32985	-1.58906e-10	4.97378e-05	-2.13504	-1.58906e-10	4.62758e-05	-2.17092	-1.58906e-10
73704258	rs147880708	2.2448e-16	0.403166	-1.58906e-10	4.90915e-05	-2.14812	-1.58906e-10	4.81812e-05	-2.13057	-1.58906e-10
73706169	rs6684541	6.31037e-10	16.2481	-0.995885	2.73491e-05	-1.60899	-1.12414	2.25569e-05	-1.83519	-1.05431
73706449	rs6684841	2.722e-09	17.8234	-1.10943	2.28016e-05	-1.79137	-1.12361	2.20065e-05	-2.04259	-0.871611
73706712	rs4650205	6.79788e-10	16.3226	-0.995885	2.77098e-05	-1.59589	-1.12414	2.27874e-05	-1.82502	-1.05431
73708637	rs12404978	1.95167e-09	17.4639	-1.08254	2.14984e-05	-1.83975	-1.13408	2.0046e-05	-2.07033	-0.93718
73709391	rs6682579	2.92208e-09	17.8985	-1.11352	2.31119e-05	-1.78092	-1.12054	2.24464e-05	-2.03643	-0.857981
73710605	rs115727799	3.55482e-17	-1.43973	-1.58906e-10	4.78119e-05	-2.17453	-1.58906e-10	4.62073e-05	-2.17241	-1.58906e-10
73710640	rs78082399	1.70535e-17	-2.17426	-1.58906e-10	0.000238535	-0.567292	-1.58906e-10	0.000252188	-0.475368	-1.58906e-10
73711369	rs11210185	7.05316e-10	16.3712	-1.00768	2.84163e-05	-1.56748	-1.12737	2.34818e-05	-1.80446	-1.04486
73711493	rs57578100	5.16897e-09	18.4716	-1.11627	2.51924e-05	-1.69717	-1.1181	2.38675e-05	-1.98515	-0.847881
73711593	rs76548989	4.81725e-17	-2.98711e-10	-1.13583	0.000135346	-2.98711e-10	-1.13397	0.000131727	-2.98711e-10	-1.12482
73711811	rs11210186	7.16806e-10	16.3897	-1.00997	2.79354e-05	-1.58396	-1.12795	2.32638e-05	-1.81574	-1.0429
73714193	rs4551548	2.03832e-17	-1.99591	-1.58906e-10	6.16676e-05	-1.92005	-1.58906e-10	7.79573e-05	-1.64938	-1.58906e-10
73714656	rs10789365	2.03452e-17	-1.99777	-1.58906e-10	6.18056e-05	-1.91781	-1.58906e-10	7.82078e-05	-1.64617	-1.58906e-10
73714714	rs12030954	5.95175e-14	7.11921	-1.13581	1.67489e-05	-2.1551	-1.06837	2.27415e-05	-2.16885	-0.7125
73715233	rs11210187	7.68925e-10	16.4644	-1.0145	2.82807e-05	-1.57057	-1.12906	2.36018e-05	-1.80528	-1.03894
73717130	rs146086149	7.92974e-17	-2.98711e-10	-0.637414	0.000265931	-2.98711e-10	-0.45857	0.000235137	-2.98711e-10	-0.545376
73717809	rs6661183	1.48957e-17	-1.26961	-1.03993	1.70191e-05	-2.08574	-1.12173	1.59596e-05	-2.15547	-1.08001
73718676	rs10736417	2.03075e-17	-1.99963	-1.58906e-10	6.19445e-05	-1.91557	-1.58906e-10	7.84598e-05	-1.64296	-1.58906e-10
73720091	rs61765634	1.7084e-17	-2.17248	-1.58906e-10	0.000254243	-0.503516	-1.58906e-10	0.000269275	-0.409812	-1.58906e-10
73720577	rs4650206	8.08523e-10	16.5318	-1.03166	2.85252e-05	-1.55839	-1.13263	2.42263e-05	-1.79575	-1.02236
73720903	rs185011656	4.06436e-17	-1.30578	-1.58906e-10	6.27958e-05	-1.90192	-1.58906e-10	6.00845e-05	-1.90979	-1.58906e-10
73722460	rs4074990	8.7332e-10	16.6068	-1.02958	2.8929e-05	-1.54471	-1.13225	2.44354e-05	-1.785	-1.02451
73722790	rs117661820	8.20151e-17	-2.98711e-10	-0.603716	0.000211063	-2.98711e-10	-0.689652	0.000142687	-2.98711e-10	-1.04489
73724058	rs10789366	2.04986e-17	-1.99026	-1.58906e-10	6.12593e-05	-1.92669	-1.58906e-10	7.72155e-05	-1.65894	-1.58906e-10
73725998	rs12136984	3.42042e-09	17.9683	-1.02593	3.54425e-05	-1.34114	-1.13276	2.82948e-05	-1.64657	-1.0163
73726471	rs71655404	4.31126e-16	1.05578	-1.58906e-10	5.81144e-05	-1.9794	-1.58906e-10	5.85454e-05	-1.93574	-1.58906e-10
73727917	rs78690689	5.08955e-17	-1.08084	-1.58906e-10	5.47022e-05	-2.0399	-1.58906e-10	5.40553e-05	-2.01554	-1.58906e-10
73729055	rs61765636	4.34456e-15	3.36606	-1.58906e-10	0.000228457	-0.610462	-1.58906e-10	0.000150491	-0.99164	-1.58906e-10
73729188	rs11210188	6.67904e-08	20.9787	-1.06446	2.77342e-05	-1.5846	-1.13454	2.19867e-05	-1.89287	-1.02224
73731145	rs6672818	7.69777e-08	21.1235	-1.06734	2.82919e-05	-1.56602	-1.13321	2.21065e-05	-1.8881	-1.02158
73732998	rs72676673	2.22838e-17	-1.90676	-1.58906e-10	8.50524e-05	-1.59854	-1.58906e-10	0.000125004	-1.1772	-1.58906e-10
73734302	rs114871805	2.00036e-16	0.287878	-1.58906e-10	6.87989e-05	-1.81062	-1.58906e-10	7.44942e-05	-1.69482	-1.58906e-10
73734337	rs116007040	1.74632e-17	-2.15052	-1.58906e-10	0.000115354	-1.29381	-1.58906e-10	0.00010271	-1.37363	-1.58906e-10
73735403	rs61765637	1.11211e-07	21.4642	-1.0401	2.85894e-05	-1.55292	-1.13585	2.17443e-05	-1.88651	-1.03968
73736562	rs4571923	5.2289e-08	20.5786	-0.909179	5.44475e-05	-0.937068	-1.1075	3.61935e-05	-1.29616	-1.1205
73736889	rs12759031	6.53257e-08	20.9643	-1.07225	2.76092e-05	-1.59153	-1.13213	2.18677e-05	-1.90551	-1.01502
73738163	rs10890025	8.18539e-08	21.1991	-1.08153	2.87501e-05	-1.55375	-1.12942	2.27493e-05	-1.87965	-1.00136
73738533	rs116443775	3.16067e-17	-1.55725	-1.58906e-10	4.78999e-05	-2.17269	-1.58906e-10	4.62512e-05	-2.17146	-1.58906e-10
73739293	rs75304476	4.33e-17	-1.24247	-1.58906e-10	5.33758e-05	-2.06445	-1.58906e-10	4.98818e-05	-2.09589	-1.58906e-10
73739641	rs12077046	8.18539e-08	21.1991	-1.08153	2.87501e-05	-1.55375	-1.12942	2.27493e-05	-1.87965	-1.00136
73742618	rs11210191	7.61175e-08	21.1235	-1.07857	2.83718e-05	-1.56602	-1.13039	2.24555e-05	-1.8881	-1.00591
73743135	rs72676677	2.14859e-17	-1.94322	-1.58906e-10	7.55913e-05	-1.71647	-1.58906e-10	0.000110459	-1.3009	-1.58906e-10
73743873	rs11210193	1.10145e-07	21.4642	-1.04973	2.86018e-05	-1.55292	-1.13542	2.19663e-05	-1.88651	-1.02952
73744843	rs6684341	5.84327e-08	20.8081	-1.02762	2.64491e-05	-1.63094	-1.13564	2.02709e-05	-1.93385	-1.06251
73745527	rs72676680	2.24009e-17	-1.90152	-1.58906e-10	7.1407e-05	-1.77341	-1.58906e-10	9.8891e-05	-1.41153	-1.58906e-10
73747237	rs7513593	8.7643e-08	21.2614	-1.07547	3.03837e-05	-1.49661	-1.1313	2.32224e-05	-1.84994	-1.01049
73747975	rs72676681	6.57705e-17	0.269776	-1.09422	1.55819e-05	-2.1599	-1.1358	2.01839e-05	-2.11369	-0.886969
73749283	rs11210195	1.40365e-07	21.7036	-1.04672	2.9743e-05	-1.51358	-1.13564	2.24539e-05	-1.85953	-1.03455
73749926	rs12139556	1.51516e-13	6.91783	-1.58906e-10	8.85253e-05	-1.55852	-1.58906e-10	8.06472e-05	-1.61546	-1.58906e-10
73750422	rs12044218	1.51722e-07	21.7787	-1.04397	3.01151e-05	-1.50104	-1.13574	2.26229e-05	-1.85086	-1.03573
73750567	rs11210196	7.43171e-08	21.0444	-1.02337	2.74484e-05	-1.5941	-1.1354	2.07075e-05	-1.90912	-1.06593
73751701	rs10890029	1.04118e-07	21.4352	-1.07703	2.98501e-05	-1.51477	-1.13085	2.32135e-05	-1.8526	-1.00821
73752009	rs12142515	9.00165e-08	21.2833	-1.07065	2.90593e-05	-1.53997	-1.1325	2.2606e-05	-1.87013	-1.0172
73752177	rs61765638	1.70581e-17	-2.174	-1.58906e-10	0.000174655	-0.878996	-1.58906e-10	0.00018567	-0.78157	-1.58906e-10
73752698	rs114059697	3.92678e-17	-1.34021	-1.58906e-10	5.4205e-05	-2.04904	-1.58906e-10	4.64395e-05	-2.16739	-1.58906e-10
73755271	rs77625328	2.79696e-14	5.22825	-1.58906e-10	0.000499758	0.172315	-1.58906e-10	0.00044191	0.0855634	-1.58906e-10
73755529	rs7549372	9.04679e-08	21.2833	-1.06565	2.90295e-05	-1.53997	-1.13353	2.24588e-05	-1.87013	-1.02373
73755783	rs10890030	1.52936e-07	21.7787	-1.036	3.01109e-05	-1.50104	-1.13588	2.24431e-05	-1.85086	-1.04371
73756629	rs145422497	5.01915e-17	-2.98711e-10	-1.09477	0.000143004	-2.98711e-10	-1.07894	0.000141927	-2.98711e-10	-1.05023
73757548	rs377145139	5.19194e-17	-2.98711e-10	-1.06093	0.000147772	-2.98711e-10	-1.04613	0.000141404	-2.98711e-10	-1.05392
73758022	rs12022040	5.30876e-17	-2.98711e-10	-1.03868	0.000140641	-2.98711e-10	-1.0956	0.000136356	-2.98711e-10	-1.09027
73758117	rs7523829	5.70469e-08	20.6535	-0.896934	5.56717e-05	-0.919565	-1.10277	3.66295e-05	-1.28141	-1.12328
73760104	rs35641559	1.43059e-07	21.7036	-1.02771	2.97414e-05	-1.51358	-1.13569	2.20798e-05	-1.85953	-1.05135
73760108	rs12145366	7.44124e-15	3.90417	-1.58906e-10	0.000130347	-1.17161	-1.58906e-10	0.000111694	-1.28978	-1.58906e-10
73760230	rs74595850	3.49725e-17	-1.45606	-1.58906e-10	0.00010494	-1.38842	-1.58906e-10	8.19669e-05	-1.59923	-1.58906e-10
73760357	rs112577924	1.85283e-17	-2.09132	-1.58906e-10	4.96383e-05	-2.13705	-1.58906e-10	4.87314e-05	-2.11922	-1.58906e-10
73762044	rs117567027	7.68951e-17	-2.98711e-10	-0.668177	0.000223694	-2.98711e-10	-0.631527	0.000233442	-2.98711e-10	-0.55261
73763426	rs11210198	2.41772e-17	-1.82521	-1.58906e-10	8.49495e-05	-1.59975	-1.58906e-10	0.000121553	-1.2052	-1.58906e-10
73764266	rs113671307	1.36098e-16	-0.0972432	-1.58906e-10	7.32275e-05	-1.74824	-1.58906e-10	6.09202e-05	-1.89598	-1.58906e-10
73764712	rs12049376	3.30694e-08	20.165	-0.953777	2.41328e-05	-1.73517	-1.12307	1.80976e-05	-2.00387	-1.1059
73765103	rs4300176	1.73411e-16	0.145043	-1.58906e-10	6.41243e-05	-1.88098	-1.58906e-10	5.47138e-05	-2.00343	-1.58906e-10
73765185	rs79635541	7.79829e-17	-2.98711e-10	-0.65413	0.000229686	-2.98711e-10	-0.605093	0.000225568	-2.98711e-10	-0.586921
73765268	rs28685835	1.66266e-13	8.12104	-1.11032	1.57761e-05	-2.1663	-1.11701	1.81431e-05	-2.17394	-0.933313
73766037	rs7555507	5.31045e-08	20.6325	-0.947641	2.67251e-05	-1.6348	-1.1214	1.92601e-05	-1.93919	-1.10831
73766120	rs7522217	4.82649e-08	20.5304	-0.941064	2.57107e-05	-1.67536	-1.11954	1.86903e-05	-1.96679	-1.11075
73766162	rs7532462	4.4659e-08	20.4499	-0.938241	2.54282e-05	-1.68724	-1.11871	1.85295e-05	-1.97443	-1.11175
73766431	rs11210201	0.0120319	33.0584	-1.0427	1.81131e-05	-2.00936	-1.13581	1.70994e-05	-2.11744	-1.04906
73766599	rs4278322	1.76253e-16	0.161302	-1.58906e-10	6.37568e-05	-1.88673	-1.58906e-10	5.44745e-05	-2.00781	-1.58906e-10
73767064	rs11210202	0.0120549	33.0584	-1.0408	1.81123e-05	-2.00936	-1.13586	1.70683e-05	-2.11744	-1.05088
73767587	rs12128495	0.0101322	32.8646	-1.02068	1.78892e-05	-2.0224	-1.13521	1.66517e-05	-2.12501	-1.06803
73768022	rs12023347	7.12652e-08	20.9446	-0.965559	2.6531e-05	-1.63716	-1.12633	1.94092e-05	-1.94674	-1.09306
73768366	rs12129573	0.00999787	32.6502	-0.819711	2.79029e-05	-1.64203	-1.07105	2.21421e-05	-1.77361	-1.13445
73769267	rs180902978	3.07934e-17	-1.58332	-1.58906e-10	4.99574e-05	-2.13064	-1.58906e-10	4.86137e-05	-2.12164	-1.58906e-10
73769279	rs12145429	0.00843665	32.6814	-1.02068	1.76784e-05	-2.03425	-1.13521	1.65409e-05	-2.13168	-1.06803
73769330	rs12145432	0.011039	32.9665	-1.03693	1.79991e-05	-2.0156	-1.13588	1.69453e-05	-2.12109	-1.05446
73771345	rs1923240	9.25722e-08	21.1816	-0.940916	2.76999e-05	-1.60052	-1.11986	1.96626e-05	-1.92266	-1.10417
73771457	rs1923201	0.012095	33.056	-1.03503	1.81091e-05	-2.00953	-1.13587	1.69766e-05	-2.11754	-1.05617
73771528	rs1923202	0.0109806	32.9593	-1.03503	1.79907e-05	-2.01609	-1.13587	1.69117e-05	-2.12137	-1.05617
73771766	rs9425118	0.0110023	32.9593	-1.03306	1.79913e-05	-2.01609	-1.13583	1.68823e-05	-2.12137	-1.05791
73772509	rs114248076	2.17817e-16	0.373038	-1.58906e-10	4.90825e-05	-2.14831	-1.58906e-10	4.8205e-05	-2.13008	-1.58906e-10
73772693	rs2180945	9.1295e-08	21.1816	-0.954809	2.75948e-05	-1.60052	-1.12366	1.97802e-05	-1.92266	-1.0982
73772981	rs1475061	0.011056	32.9593	-1.02819	1.7995e-05	-2.01609	-1.13563	1.68183e-05	-2.12137	-1.06171
73773043	rs4593766	0.0113508	32.9892	-1.03177	1.8006e-05	-2.01536	-1.13574	1.68319e-05	-2.12021	-1.06205
73773048	rs6424545	0.0113283	32.9892	-1.03376	1.80049e-05	-2.01536	-1.13581	1.68604e-05	-2.12021	-1.06036
73773189	rs1475062	0.0110465	32.9593	-1.02905	1.79936e-05	-2.01609	-1.1357	1.68247e-05	-2.12137	-1.06132
73773255	rs1475063	0.0110465	32.9593	-1.02905	1.79936e-05	-2.01609	-1.1357	1.68247e-05	-2.12137	-1.06132
73773315	rs139338834	6.03351e-17	-2.98711e-10	-0.910705	0.000164985	-2.98711e-10	-0.935957	0.000149058	-2.98711e-10	-1.00121
73775312	rs117485645	6.44934e-17	-2.98711e-10	-0.844056	0.000181901	-2.98711e-10	-0.838345	0.000170943	-2.98711e-10	-0.864215
73775513	rs11210203	0.0111147	32.9593	-1.0229	1.79996e-05	-2.01609	-1.13537	1.67411e-05	-2.12137	-1.06631
73776196	rs2180947	1.43843e-16	-0.0418939	-1.58906e-10	7.14516e-05	-1.77279	-1.58906e-10	5.97271e-05	-1.91576	-1.58906e-10
73776673	rs6424546	0.0111523	32.9593	-1.01952	1.8005e-05	-2.01609	-1.13507	1.67037e-05	-2.12137	-1.06854
73776696	rs6424547	0.0111289	32.9593	-1.02162	1.8002e-05	-2.01609	-1.13524	1.67307e-05	-2.12137	-1.06693
73776727	rs7528347	1.43843e-16	-0.0418939	-1.58906e-10	7.14516e-05	-1.77279	-1.58906e-10	5.97271e-05	-1.91576	-1.58906e-10
73776850	rs6424548	0.0111379	32.9593	-1.02081	1.80023e-05	-2.01609	-1.13522	1.6714e-05	-2.12137	-1.06793
73777991	rs11210204	0.010202	32.8715	-1.02081	1.78973e-05	-2.02194	-1.13522	1.66577e-05	-2.12474	-1.06793
73778100	rs11210205	0.00854389	32.6788	-1.00543	1.77038e-05	-2.03442	-1.13361	1.63607e-05	-2.13177	-1.07889
73778134	rs61767372	1.7244e-17	-2.16316	-1.58906e-10	0.000297705	-0.345706	-1.58906e-10	0.000316653	-0.247736	-1.58906e-10
73778378	rs12061680	0.010202	32.8715	-1.02081	1.78973e-05	-2.02194	-1.13522	1.66577e-05	-2.12474	-1.06793
73779380	rs186360618	9.45492e-17	-0.461499	-1.58906e-10	6.3824e-05	-1.88568	-1.58906e-10	5.49038e-05	-1.99996	-1.58906e-10
73779382	rs115382148	2.4039e-16	0.471643	-1.58906e-10	4.95356e-05	-2.13912	-1.58906e-10	4.62993e-05	-2.17042	-1.58906e-10
73779673	rs72676698	2.37387e-17	-1.84351	-1.58906e-10	8.70159e-05	-1.57572	-1.58906e-10	0.000125397	-1.17406	-1.58906e-10
73780065	rs72676699	2.125e-17	-1.95426	-1.58906e-10	7.67994e-05	-1.70061	-1.58906e-10	0.000112898	-1.27906	-1.58906e-10
73780251	rs11804753	1.37396e-16	-0.0877524	-1.58906e-10	7.29144e-05	-1.75252	-1.58906e-10	6.07097e-05	-1.89944	-1.58906e-10
73780291	rs35851404	8.64611e-08	21.1	-0.927635	2.74636e-05	-1.61325	-1.1157	1.93834e-05	-1.93107	-1.11005
73780412	rs11801571	1.29407e-16	-0.147659	-1.58906e-10	7.49534e-05	-1.72494	-1.58906e-10	6.20821e-05	-1.87709	-1.58906e-10
73781051	rs115221465	1.59806e-15	2.36592	-1.58906e-10	7.92501e-05	-1.6692	-1.58906e-10	8.89137e-05	-1.51788	-1.58906e-10
73782148	rs2224494	8.53203e-08	21.1	-0.940916	2.73495e-05	-1.61325	-1.11986	1.94979e-05	-1.93107	-1.10417
73782938	rs11210207	0.0083445	32.6788	-1.02905	1.76668e-05	-2.03442	-1.1357	1.66506e-05	-2.13177	-1.06132
73783928	rs12089544	2.35569e-17	-1.8512	-1.58906e-10	8.79296e-05	-1.56527	-1.58906e-10	0.0001271	-1.16057	-1.58906e-10
73784077	rs7517355	0.00467137	32.0185	-0.948843	1.72089e-05	-2.07465	-1.12173	1.55589e-05	-2.15306	-1.10785
73784686	rs7528322	0.00754896	32.5826	-1.03306	1.75581e-05	-2.04046	-1.13583	1.66523e-05	-2.13509	-1.05791
73786291	rs111786945	1.82051e-15	2.49625	-1.58906e-10	0.000435881	0.0355619	-1.58906e-10	0.000361629	-0.114924	-1.58906e-10
73786469	rs10127961	0.00422306	31.9231	-0.954402	1.70958e-05	-2.07974	-1.12323	1.55569e-05	-2.1554	-1.10564
73786858	rs10732841	0.006904	32.4953	-1.03503	1.74634e-05	-2.04584	-1.13587	1.6633e-05	-2.13799	-1.05617
73787158	rs10890031	7.85687e-08	21.0259	-0.949313	2.69748e-05	-1.6247	-1.12221	1.94199e-05	-1.9386	-1.10065
73788694	rs2340398	0.00382948	31.8279	-0.95702	1.69995e-05	-2.08471	-1.12392	1.55394e-05	-2.15761	-1.10456
73789324	rs10890032	0.00680249	32.2755	-0.830028	2.65396e-05	-1.68749	-1.07568	2.13051e-05	-1.81293	-1.13366
73790017	rs12133960	1.29407e-16	-0.147659	-1.58906e-10	7.49534e-05	-1.72494	-1.58906e-10	6.20821e-05	-1.87709	-1.58906e-10
73790407	rs12737087	7.22329e-08	20.9446	-0.952071	2.66211e-05	-1.63716	-1.12294	1.92858e-05	-1.94674	-1.09944
73790539	rs115161011	1.9151e-17	-2.05826	-1.58906e-10	7.85413e-05	-1.67818	-1.58906e-10	7.24136e-05	-1.72315	-1.58906e-10
73790683	rs12564425	7.83522e-08	21.0259	-0.952071	2.69549e-05	-1.6247	-1.12294	1.94435e-05	-1.9386	-1.09944
73791614	rs1923204	7.90081e-08	21.0259	-0.943735	2.70164e-05	-1.6247	-1.12067	1.9374e-05	-1.9386	-1.10301
73792794	rs112665829	6.95098e-15	3.83602	-1.58906e-10	0.000126802	-1.19918	-1.58906e-10	0.00010884	-1.31567	-1.58906e-10
73792797	rs78425193	1.67798e-16	0.112143	-1.58906e-10	0.000102805	-1.40897	-1.58906e-10	6.99043e-05	-1.75842	-1.58906e-10
73793245	rs11210209	0.00380969	31.8279	-0.9622	1.69772e-05	-2.08471	-1.12523	1.5574e-05	-2.15761	-1.10234
73793385	rs75140796	1.73691e-17	-2.15593	-1.58906e-10	0.00012434	-1.21879	-1.58906e-10	0.000117789	-1.23665	-1.58906e-10
73793487	rs190648872	2.75724e-17	-1.69381	-1.58906e-10	0.000297108	-0.347712	-1.58906e-10	0.000279604	-0.372169	-1.58906e-10
73793499	rs1885246	0.00616314	32.3923	-1.04557	1.73332e-05	-2.05345	-1.13573	1.66923e-05	-2.14264	-1.04796
73793630	rs1885247	0.00680291	32.4882	-1.04274	1.74317e-05	-2.0477	-1.13581	1.67244e-05	-2.13965	-1.04902
73793740	rs138452748	3.51383e-16	-2.98711e-10	0.851258	0.000952718	-2.98711e-10	0.817511	0.00109255	-2.98711e-10	0.990727
73794774	rs75436816	2.87649e-16	0.651123	-1.58906e-10	5.11472e-05	-2.1071	-1.58906e-10	5.08115e-05	-2.07742	-1.58906e-10
73794923	rs10749819	0.00679013	32.4882	-1.04462	1.74328e-05	-2.0477	-1.13575	1.67551e-05	-2.13965	-1.04719
73795320	rs12135781	1.48201e-16	-0.0120508	-1.58906e-10	7.05423e-05	-1.7856	-1.58906e-10	5.91174e-05	-1.92602	-1.58906e-10
73795387	rs59859583	4.90601e-17	-2.98711e-10	-1.11757	0.000135095	-2.98711e-10	-1.13583	0.000158984	-2.98711e-10	-0.936737
73796100	rs34332107	1.39436e-16	-0.0730122	-1.58906e-10	7.24353e-05	-1.75911	-1.58906e-10	6.03877e-05	-1.90476	-1.58906e-10
73796794	rs10890033	0.00697694	32.4953	-1.02452	1.74702e-05	-2.04584	-1.13548	1.64864e-05	-2.13799	-1.06502
73796949	rs12036558	7.05246e-08	20.9446	-0.976004	2.64731e-05	-1.63716	-1.12852	1.94753e-05	-1.94674	-1.08966
73797097	rs139819792	7.08845e-17	-2.98711e-10	-0.749568	0.000187793	-2.98711e-10	-0.806466	0.000171843	-2.98711e-10	-0.858962
73797306	rs3845343	6.53456e-08	20.8499	-0.957527	2.68049e-05	-1.62886	-1.12436	1.9394e-05	-1.94363	-1.09695
73797320	rs147746652	8.50196e-18	-1.73956	-1.13077	1.56721e-05	-2.15989	-1.13004	2.61474e-05	-2.09196	-0.649837
73797927	rs2145784	0.00618057	32.3923	-1.04274	1.73318e-05	-2.05345	-1.13581	1.66745e-05	-2.14264	-1.04902
73798439	rs12144343	1.20863e-16	-0.215965	-1.58906e-10	7.85514e-05	-1.67805	-1.58906e-10	6.44318e-05	-1.83994	-1.58906e-10
73798684	rs112033502	1.30071e-16	-0.142537	-1.58906e-10	7.57768e-05	-1.71402	-1.58906e-10	6.25648e-05	-1.86934	-1.58906e-10
73799090	rs72676702	2.12555e-17	-1.954	-1.58906e-10	7.75154e-05	-1.69133	-1.58906e-10	0.000111721	-1.28954	-1.58906e-10
73799968	rs1923206	0.00346413	31.7328	-0.9622	1.68954e-05	-2.08954	-1.12523	1.55417e-05	-2.15968	-1.10234
73800521	rs146258597	7.23246e-17	-0.729454	-1.58906e-10	4.83591e-05	-2.16315	-1.58906e-10	4.68746e-05	-2.15807	-1.58906e-10
73801632	rs6684973	0.00570351	32.0956	-0.826315	2.60261e-05	-1.70869	-1.07402	2.09139e-05	-1.83116	-1.13397
73802487	rs147743433	1.70604e-17	-2.17386	-1.58906e-10	0.000125037	-1.2132	-1.58906e-10	0.000107589	-1.32722	-1.58906e-10
73802614	rs145798794	2.18426e-17	-1.92676	-1.58906e-10	7.39107e-05	-1.73895	-1.58906e-10	0.00010707	-1.33206	-1.58906e-10
73803542	rs1923207	0.00661285	32.3993	-0.982169	1.74697e-05	-2.05163	-1.12971	1.59876e-05	-2.14105	-1.09268
73804570	rs79357828	1.24374e-16	-0.187326	-1.58906e-10	7.74388e-05	-1.69232	-1.58906e-10	6.36827e-05	-1.85163	-1.58906e-10
73805104	rs1120980	6.46443e-08	20.8336	-0.952071	2.73031e-05	-1.61186	-1.12294	1.95847e-05	-1.93136	-1.09944
73805179	rs1120981	0.00568183	32.2965	-1.03106	1.72354e-05	-2.05907	-1.13578	1.64516e-05	-2.1455	-1.05962
73805596	rs9650980	1.24374e-16	-0.187326	-1.58906e-10	7.74388e-05	-1.69232	-1.58906e-10	6.36827e-05	-1.85163	-1.58906e-10
73806923	rs6689226	0.00369403	31.7783	-0.943472	1.71894e-05	-2.07729	-1.12023	1.55271e-05	-2.15308	-1.10988
73808855	rs149036558	3.21699e-17	-1.53959	-1.58906e-10	4.91243e-05	-2.14745	-1.58906e-10	4.64559e-05	-2.16704	-1.58906e-10
73809333	rs2208564	1.87568e-13	8.22369	-1.09241	1.55958e-05	-2.16829	-1.12652	1.74033e-05	-2.17477	-0.974109
73810199	rs150645200	4.85537e-17	-2.98711e-10	-1.12795	0.000136088	-2.98711e-10	-1.12851	0.000134417	-2.98711e-10	-1.1046
73810229	rs2208565	0.00389227	31.8279	-0.940758	1.70757e-05	-2.08471	-1.11945	1.54418e-05	-2.15761	-1.11086
73810422	rs2208566	0.00626578	32.3923	-1.02905	1.73337e-05	-2.05345	-1.1357	1.64706e-05	-2.14264	-1.06132
73810915	rs6700324	0.00389379	31.8279	-0.940366	1.70845e-05	-2.08471	-1.11893	1.54098e-05	-2.15761	-1.11293
73810973	rs6702943	0.00391367	31.8279	-0.935275	1.71033e-05	-2.08471	-1.11783	1.54123e-05	-2.15761	-1.11277
73811592	rs76271180	9.51816e-15	4.15034	-1.58906e-10	0.000250415	-0.518687	-1.58906e-10	0.000216592	-0.627529	-1.58906e-10
73811954	rs1951361	0.00629141	32.3923	-1.02497	1.73372e-05	-2.05345	-1.1355	1.64157e-05	-2.14264	-1.06466
73812379	rs80091834	4.70516e-16	-2.98711e-10	1.14321	0.00134321	-2.98711e-10	1.16101	0.0012239	-2.98711e-10	1.10425
73812598	rs10749820	0.0065804	32.3432	-0.93095	1.75275e-05	-2.06112	-1.11692	1.56339e-05	-2.14809	-1.10801
73813470	rs142180406	9.20689e-17	-2.98711e-10	-0.488083	0.000249054	-2.98711e-10	-0.524139	0.000217726	-2.98711e-10	-0.622308
73813579	rs11210211	0.00393548	31.8279	-0.929716	1.71323e-05	-2.08471	-1.11613	1.5384e-05	-2.15761	-1.11461
73814103	rs12140667	1.90841e-16	0.240821	-1.58906e-10	6.44164e-05	-1.87644	-1.58906e-10	5.51398e-05	-1.99567	-1.58906e-10
73814159	rs10789368	7.90081e-08	21.0259	-0.943735	2.70164e-05	-1.6247	-1.12067	1.9374e-05	-1.9386	-1.10301
73814198	rs75585778	5.83515e-17	-2.98711e-10	-0.944133	0.000166768	-2.98711e-10	-0.925206	0.000167508	-2.98711e-10	-0.884515
73814908	rs1923211	0.00395772	31.8279	-0.924083	1.71627e-05	-2.08471	-1.11436	1.5357e-05	-2.15761	-1.11637
73814973	rs1923212	0.00395772	31.8279	-0.924083	1.71627e-05	-2.08471	-1.11436	1.5357e-05	-2.15761	-1.11637
73815281	rs141409045	1.96002e-17	-2.03508	-1.58906e-10	6.25764e-05	-1.90542	-1.58906e-10	5.96152e-05	-1.91763	-1.58906e-10
73815283	rs962930	1.57673e-11	12.6545	-1.09171	1.69392e-05	-2.07709	-1.13508	1.81822e-05	-2.0196	-1.0855
73815285	rs112996954	2.91167e-17	-1.63931	-1.58906e-10	0.000130661	-1.1692	-1.58906e-10	9.90678e-05	-1.40974	-1.58906e-10
73815631	rs10493515	7.92311e-08	21.0259	-0.940916	2.7038e-05	-1.6247	-1.11986	1.93518e-05	-1.9386	-1.10417
73816137	rs117158489	9.47169e-17	-2.98711e-10	-0.459727	0.000249712	-2.98711e-10	-0.521502	0.00025968	-2.98711e-10	-0.446094
73816564	rs1160682	0.00722732	32.2755	-0.769448	2.73041e-05	-1.68749	-1.04728	2.12585e-05	-1.81293	-1.13586
73816745	rs2008280	0.00395772	31.8279	-0.924083	1.71627e-05	-2.08471	-1.11436	1.5357e-05	-2.15761	-1.11637
73816828	rs12117164	1.18558e-16	-0.235218	-1.58906e-10	7.82208e-05	-1.68227	-1.58906e-10	6.42866e-05	-1.84219	-1.58906e-10
73817060	rs12138222	1.31301e-16	-0.133126	-1.58906e-10	7.44448e-05	-1.73175	-1.58906e-10	6.17396e-05	-1.88262	-1.58906e-10
73817816	rs6668602	0.00358857	31.7328	-0.926909	1.70647e-05	-2.08954	-1.11526	1.53385e-05	-2.15968	-1.1155
73818516	rs10493516	0.00392452	31.8279	-0.932505	1.71177e-05	-2.08471	-1.11699	1.5398e-05	-2.15761	-1.1137
73818602	rs142050093	1.03874e-16	-2.98711e-10	-0.367444	0.000311021	-2.98711e-10	-0.301947	0.000332533	-2.98711e-10	-0.198804
73818678	rs1923213	3.44019e-17	-1.47251	-1.58906e-10	6.67905e-05	-1.84025	-1.58906e-10	6.76237e-05	-1.79158	-1.58906e-10
73819848	rs2180946	0.00352962	31.7328	-0.943472	1.69801e-05	-2.08954	-1.12023	1.5425e-05	-2.15968	-1.10988
73820227	rs1923214	0.00388172	31.8279	-0.943472	1.70623e-05	-2.08471	-1.12023	1.5457e-05	-2.15761	-1.10988
73821093	rs2340399	0.00384966	31.8279	-0.951765	1.70231e-05	-2.08471	-1.12253	1.55061e-05	-2.15761	-1.1067
73821195	rs75267789	3.45672e-14	5.44004	-1.58906e-10	0.000256063	-0.496384	-1.58906e-10	0.000211711	-0.650322	-1.58906e-10
73821281	rs2340400	0.00710048	32.4304	-0.942069	1.75588e-05	-2.05606	-1.12019	1.57405e-05	-2.14561	-1.1037
73821577	rs6655995	0.00383952	31.8279	-0.954402	1.70112e-05	-2.08471	-1.12323	1.55226e-05	-2.15761	-1.10564
73821779	rs6673702	0.00384966	31.8279	-0.951765	1.70231e-05	-2.08471	-1.12253	1.55061e-05	-2.15761	-1.1067
73822289	rs12033140	6.84309e-08	20.885	-0.946534	2.71332e-05	-1.6196	-1.12145	1.94768e-05	-1.93448	-1.10184
73823322	rs55736044	1.74934e-17	-2.14879	-1.58906e-10	0.000137269	-1.11987	-1.58906e-10	0.000233852	-0.550854	-1.58906e-10
73824279	rs10890034	0.0037903	31.8279	-0.967305	1.69563e-05	-2.08471	-1.12646	1.56098e-05	-2.15761	-1.10004
73824555	rs17568589	1.31301e-16	-0.133126	-1.58906e-10	7.44448e-05	-1.73175	-1.58906e-10	6.17396e-05	-1.88262	-1.58906e-10
73824909	rs10789369	0.00521962	32.2078	-1.02723	1.7175e-05	-2.06281	-1.13554	1.63583e-05	-2.14678	-1.06403
73825401	rs188447238	4.92164e-17	-2.98711e-10	-1.11439	0.000136649	-2.98711e-10	-1.12439	0.000131017	-2.98711e-10	-1.13022
73826120	rs7522009	1.2181e-16	-0.208155	-1.58906e-10	7.03196e-05	-1.78876	-1.58906e-10	5.89249e-05	-1.92928	-1.58906e-10
73826393	rs34336802	4.27057e-15	3.34888	-1.58906e-10	0.000227358	-0.615284	-1.58906e-10	0.000214407	-0.637669	-1.58906e-10
73827012	rs6681595	0.00386092	31.8279	-0.948843	1.70367e-05	-2.08471	-1.12173	1.54883e-05	-2.15761	-1.10785
73828135	rs77147145	1.40259e-15	2.23546	-1.58906e-10	7.93628e-05	-1.66778	-1.58906e-10	9.10362e-05	-1.49429	-1.58906e-10
73828162	rs145631882	2.00425e-16	0.28982	-1.58906e-10	6.3371e-05	-1.8928	-1.58906e-10	6.70051e-05	-1.80077	-1.58906e-10
73828271	rs10890035	0.00629141	32.3923	-1.02497	1.73372e-05	-2.05345	-1.1355	1.64157e-05	-2.14264	-1.06466
73828418	rs148443121	7.76572e-17	-2.98711e-10	-0.658315	0.000204379	-2.98711e-10	-0.721831	0.000185784	-2.98711e-10	-0.780961
73828831	rs7541529	0.00698829	32.4953	-1.0229	1.7472e-05	-2.04584	-1.13537	1.64652e-05	-2.13799	-1.06631
73829128	rs1923216	0.00642058	32.3432	-0.955537	1.74064e-05	-2.06112	-1.12385	1.57933e-05	-2.14809	-1.09787
73829223	rs1923217	7.28375e-08	20.9446	-0.943735	2.66818e-05	-1.63716	-1.12067	1.9217e-05	-1.94674	-1.10301
73829282	rs1923218	0.00322032	31.6465	-0.948843	1.68822e-05	-2.09382	-1.12173	1.54289e-05	-2.16145	-1.10785
73829623	rs6689032	0.0063358	32.3993	-1.02497	1.73689e-05	-2.05163	-1.1355	1.64419e-05	-2.14105	-1.06466
73829739	rs56206806	1.29407e-16	-0.147659	-1.58906e-10	7.49534e-05	-1.72494	-1.58906e-10	6.20821e-05	-1.87709	-1.58906e-10
73829909	rs72678407	2.01825e-17	-2.0058	-1.58906e-10	8.44114e-05	-1.60611	-1.58906e-10	0.000125225	-1.17544	-1.58906e-10
73829928	rs7415137	0.00351071	31.7328	-0.948843	1.69546e-05	-2.08954	-1.12173	1.54562e-05	-2.15968	-1.10785
73830081	rs10890036	0.00345526	31.7328	-0.964762	1.68848e-05	-2.08954	-1.12585	1.55594e-05	-2.15968	-1.1012
73830109	rs79182822	7.80625e-17	-2.98711e-10	-0.653109	0.000219227	-2.98711e-10	-0.6517	0.000243962	-2.98711e-10	-0.508531
73830424	rs117835522	5.52591e-17	-2.98711e-10	-0.998586	0.00014456	-2.98711e-10	-1.06811	0.000138419	-2.98711e-10	-1.07526
73830471	rs1923219	0.00372538	31.8279	-0.98458	1.68932e-05	-2.08471	-1.13019	1.57454e-05	-2.15761	-1.09139
73830674	rs75559112	8.50107e-17	-2.98711e-10	-0.567842	0.000220884	-2.98711e-10	-0.644171	0.00020287	-2.98711e-10	-0.692978
73832675	rs2025080	0.00622418	32.3993	-1.04274	1.73635e-05	-2.05163	-1.13581	1.6701e-05	-2.14105	-1.04902
73833009	rs6702039	0.00344649	31.7328	-0.967305	1.68745e-05	-2.08954	-1.12646	1.55775e-05	-2.15968	-1.10004
73833694	rs11210213	1.16889e-16	-0.249393	-1.58906e-10	7.87846e-05	-1.67509	-1.58906e-10	6.46674e-05	-1.83629	-1.58906e-10
73833914	rs10749821	0.0034378	31.7328	-0.96983	1.68646e-05	-2.08954	-1.12705	1.55958e-05	-2.15968	-1.09886
73834346	rs11210215	0.0034378	31.7328	-0.96983	1.68646e-05	-2.08954	-1.12705	1.55958e-05	-2.15968	-1.09886
73834554	rs11802950	1.15088e-16	-0.264926	-1.58906e-10	7.94143e-05	-1.66713	-1.58906e-10	6.50929e-05	-1.82973	-1.58906e-10
73834650	rs911493	7.75596e-08	21.0259	-0.962239	2.68946e-05	-1.6247	-1.12518	1.95388e-05	-1.9386	-1.09454
73835726	rs2340401	0.00616827	32.3923	-1.04473	1.7333e-05	-2.05345	-1.13575	1.67069e-05	-2.14264	-1.04708
73835740	rs115385762	3.51976e-17	-1.44964	-1.58906e-10	5.16373e-05	-2.09756	-1.58906e-10	4.69726e-05	-2.15598	-1.58906e-10
73835741	rs2340402	9.08019e-08	21.1816	-0.960224	2.75569e-05	-1.60052	-1.12504	1.98303e-05	-1.92266	-1.09567
73835777	rs2340403	0.0048926	32.1052	-0.989347	1.71299e-05	-2.0699	-1.13108	1.58946e-05	-2.15082	-1.08875
73835931	rs58253753	4.81724e-17	-2.98711e-10	-1.13583	0.000137655	-2.98711e-10	-1.11706	0.000179715	-2.98711e-10	-0.814172
73836340	rs1923222	0.00369895	31.8279	-0.991701	1.6871e-05	-2.08471	-1.1315	1.58084e-05	-2.15761	-1.0874
73836764	rs560736334	2.01804e-17	-2.00591	-1.58906e-10	5.6171e-05	-2.01341	-1.58906e-10	5.55665e-05	-1.98796	-1.58906e-10
73836769	rs12034860	0.00558406	32.2965	-1.04842	1.7239e-05	-2.05907	-1.13557	1.67212e-05	-2.1455	-1.04337
73837252	rs150101223	7.70297e-17	-2.98711e-10	-0.666428	0.000202841	-2.98711e-10	-0.729383	0.00018449	-2.98711e-10	-0.787951
73837417	rs12128161	0.0102554	32.903	-1.047	1.78021e-05	-2.02687	-1.13562	1.71327e-05	-2.13033	-1.03423
73837608	rs12128235	0.00667062	32.4882	-1.06238	1.74619e-05	-2.0477	-1.13408	1.70835e-05	-2.13965	-1.02778
73837640	rs12117304	0.00613445	32.3923	-1.05023	1.73382e-05	-2.05345	-1.13545	1.68007e-05	-2.14264	-1.04148
73838390	rs12118287	1.25718e-16	-0.176574	-1.58906e-10	7.59929e-05	-1.71117	-1.58906e-10	6.27829e-05	-1.86586	-1.58906e-10
73839539	rs145165545	6.90154e-17	-0.776289	-1.58906e-10	4.81731e-05	-2.16701	-1.58906e-10	4.6655e-05	-2.16276	-1.58906e-10
73839564	rs1923223	0.00612344	32.3923	-1.05203	1.73406e-05	-2.05345	-1.13531	1.68327e-05	-2.14264	-1.03958
73839921	rs1923224	0.00603042	32.3923	-1.06734	1.7377e-05	-2.05345	-1.13321	1.71385e-05	-2.14264	-1.02158
73840341	rs12406253	9.03188e-08	21.1816	-0.965559	2.75212e-05	-1.60052	-1.12633	1.98822e-05	-1.92266	-1.09306
73840343	rs72678408	2.39791e-17	-1.83344	-1.58906e-10	8.58602e-05	-1.58909	-1.58906e-10	0.000123246	-1.19136	-1.58906e-10
73840843	rs7554968	0.00557394	32.2965	-1.05023	1.72411e-05	-2.05907	-1.13545	1.67528e-05	-2.1455	-1.04148
73841900	rs12132546	1.35392e-16	-0.102442	-1.58906e-10	7.34006e-05	-1.74588	-1.58906e-10	6.10367e-05	-1.89407	-1.58906e-10
73842245	rs115039576	1.26342e-15	2.13096	-1.58906e-10	0.000489743	0.152072	-1.58906e-10	0.000451832	0.107766	-1.58906e-10
73842480	rs11210216	0.00830242	32.7071	-1.06238	1.76496e-05	-2.03701	-1.13408	1.72273e-05	-2.13127	-1.02778
73842685	rs7544965	0.0070069	32.5235	-1.04842	1.74252e-05	-2.04832	-1.13557	1.68551e-05	-2.13752	-1.04337
73843140	rs12134426	1.27546e-16	-0.162142	-1.58906e-10	7.54694e-05	-1.71808	-1.58906e-10	6.24299e-05	-1.8715	-1.58906e-10
73843213	rs7516608	0.0070069	32.5235	-1.04842	1.74252e-05	-2.04832	-1.13557	1.68551e-05	-2.13752	-1.04337
73843292	rs148461709	4.95762e-17	-2.98711e-10	-1.10711	0.000139631	-2.98711e-10	-1.10281	0.000138344	-2.98711e-10	-1.0758
73843468	rs1923225	1.01293e-07	21.2882	-0.957527	2.81359e-05	-1.5804	-1.12436	2.02083e-05	-1.9025	-1.09695
73843761	rs7516923	1.25718e-16	-0.176574	-1.58906e-10	7.59929e-05	-1.71117	-1.58906e-10	6.27829e-05	-1.86586	-1.58906e-10
73844153	rs77090757	5.87124e-16	1.36462	-1.58906e-10	5.88658e-05	-1.96655	-1.58906e-10	6.40575e-05	-1.84576	-1.58906e-10
73845254	rs10890037	0.00771385	32.6196	-1.04842	1.75277e-05	-2.04246	-1.13557	1.69094e-05	-2.13431	-1.04337
73845360	rs10749822	0.00779975	32.627	-1.04473	1.75551e-05	-2.04072	-1.13575	1.68754e-05	-2.13261	-1.04708
73845734	rs10732842	1.54334e-15	3.46513	-1.13405	2.84882e-05	-1.61795	-1.07437	3.33784e-05	-1.37715	-1.12048
73845941	rs10736419	0.00843459	32.7071	-1.04659	1.76217e-05	-2.03701	-1.13567	1.69292e-05	-2.13127	-1.04523
73846542	rs11210217	0.00843459	32.7071	-1.04659	1.76217e-05	-2.03701	-1.13567	1.69292e-05	-2.13127	-1.04523
73846894	rs1923226	9.64314e-08	21.2064	-0.924954	2.79825e-05	-1.59335	-1.11687	1.96941e-05	-1.91125	-1.11398
73847108	rs17503369	5.43683e-15	4.48148	-0.891148	4.90556e-05	-1.22322	-0.925637	3.09678e-05	-1.69	-0.882598
73847138	rs11210218	8.97987e-08	21.1322	-0.922003	2.7683e-05	-1.60501	-1.11598	1.95222e-05	-1.91907	-1.11492
73847345	rs1923227	1.36803e-15	3.34628	-1.13577	2.88765e-05	-1.57978	-1.099	3.45503e-05	-1.33159	-1.13154
73847802	rs7546305	1.09749e-07	21.3701	-0.959248	2.84527e-05	-1.56731	-1.12626	2.02703e-05	-1.89362	-1.10277
73847888	rs17568889	1.76084e-16	0.160344	-1.58906e-10	6.58768e-05	-1.85402	-1.58906e-10	5.60072e-05	-1.98006	-1.58906e-10
73848129	rs7546663	1.35392e-16	-0.102442	-1.58906e-10	7.34006e-05	-1.74588	-1.58906e-10	6.10367e-05	-1.89407	-1.58906e-10
73848331	rs7515828	0.00162441	31.0597	-1.04644	1.63593e-05	-2.11165	-1.13536	1.63258e-05	-2.16985	-1.04295
73848505	rs7546987	0.00168907	31.0699	-1.01754	1.69167e-05	-2.07811	-1.1354	1.60572e-05	-2.15868	-1.0707
73848522	rs142982739	7.06773e-17	-0.752495	-1.58906e-10	5.21153e-05	-2.08835	-1.58906e-10	4.64691e-05	-2.16676	-1.58906e-10
73848537	rs7547059	0.00161564	31.032	-1.02409	1.65998e-05	-2.09672	-1.1357	1.60141e-05	-2.16609	-1.06598
73848631	rs11581459	0.00266966	31.5461	-1.03597	1.7433e-05	-2.04757	-1.13587	1.65671e-05	-2.14297	-1.05515
73848944	rs12135094	0.00468519	32.0822	-1.00964	1.74481e-05	-2.04781	-1.13477	1.62197e-05	-2.14525	-1.07407
73848985	rs12120214	0.00470725	32.0822	-1.00495	1.74588e-05	-2.04781	-1.13416	1.6126e-05	-2.14525	-1.07987
73848987	rs12127629	0.00471794	32.0822	-1.00268	1.74634e-05	-2.04781	-1.13389	1.61023e-05	-2.14525	-1.08133
73849016	rs11210219	0.00471794	32.0822	-1.00268	1.74634e-05	-2.04781	-1.13389	1.61023e-05	-2.14525	-1.08133
73849297	rs10789370	0.00428112	31.9867	-1.00435	1.73584e-05	-2.05356	-1.13417	1.61275e-05	-2.14799	-1.07703
73849655	rs11210220	0.0039256	31.9	-1.00435	1.72699e-05	-2.05867	-1.13417	1.60892e-05	-2.15036	-1.07703
73849673	rs11210221	0.0039256	31.9	-1.00435	1.72699e-05	-2.05867	-1.13417	1.60892e-05	-2.15036	-1.07703
73849687	rs11210222	0.0039256	31.9	-1.00435	1.72699e-05	-2.05867	-1.13417	1.60892e-05	-2.15036	-1.07703
73849773	rs1923228	0.00391835	31.9	-1.0062	1.72668e-05	-2.05867	-1.13435	1.60775e-05	-2.15036	-1.07776
73849883	rs1923229	3.2135e-15	4.19623	-1.13173	2.10225e-05	-1.87925	-1.11696	2.40351e-05	-1.69023	-1.13579
73849893	rs12120482	4.9404e-15	3.49458	-1.58906e-10	0.000104434	-1.39325	-1.58906e-10	9.0449e-05	-1.50076	-1.58906e-10
73850826	rs75298794	4.9404e-15	3.49458	-1.58906e-10	0.000104434	-1.39325	-1.58906e-10	9.0449e-05	-1.50076	-1.58906e-10
73851092	rs78588084	6.1454e-15	3.71284	-1.58906e-10	0.000128369	-1.1869	-1.58906e-10	0.000108541	-1.31841	-1.58906e-10
73851213	rs12718437	6.12051e-08	20.7395	-0.912665	2.47137e-05	-1.72141	-1.11304	1.77639e-05	-2.01013	-1.11825
73851340	rs12718438	8.47581e-08	21.2166	-1.06417	1.53988e-05	-2.1742	-1.13332	1.6581e-05	-2.15933	-1.03796
73851398	rs72678415	1.96357e-17	-2.03327	-1.58906e-10	8.01843e-05	-1.65748	-1.58906e-10	0.000119627	-1.22117	-1.58906e-10
73851687	rs6671130	0.00391658	31.9	-1.00666	1.72668e-05	-2.05867	-1.13435	1.60775e-05	-2.15036	-1.07776
73851752	rs6671002	0.00358529	31.8048	-0.999789	1.71847e-05	-2.06417	-1.13362	1.60014e-05	-2.15285	-1.08002
73851936	rs6671203	0.0039256	31.9	-1.00435	1.72699e-05	-2.05867	-1.13417	1.60892e-05	-2.15036	-1.07703
73852067	rs6673911	0.00427148	31.9867	-1.00661	1.73541e-05	-2.05356	-1.13442	1.61521e-05	-2.14799	-1.07551
73852090	rs6673919	0.0039256	31.9	-1.00435	1.72699e-05	-2.05867	-1.13417	1.60892e-05	-2.15036	-1.07703
73852445	rs11210223	0.00427148	31.9867	-1.00661	1.73541e-05	-2.05356	-1.13442	1.61521e-05	-2.14799	-1.07551
73852554	rs11210224	0.00391677	31.9	-1.00661	1.72656e-05	-2.05867	-1.13442	1.61138e-05	-2.15036	-1.07551
73852585	rs11210225	0.0039256	31.9	-1.00435	1.72699e-05	-2.05867	-1.13417	1.60892e-05	-2.15036	-1.07703
73852765	rs1923230	0.00427148	31.9867	-1.00661	1.73541e-05	-2.05356	-1.13442	1.61521e-05	-2.14799	-1.07551
73852939	rs1923231	0.00427148	31.9867	-1.00661	1.73541e-05	-2.05356	-1.13442	1.61521e-05	-2.14799	-1.07551
73853042	rs1923232	3.5128e-15	4.28469	-1.13114	2.14155e-05	-1.85836	-1.11933	2.46141e-05	-1.66685	-1.13538
73853118	rs72678416	1.96247e-17	-2.03383	-1.58906e-10	8.82104e-05	-1.56208	-1.58906e-10	0.000136123	-1.09199	-1.58906e-10
73853460	rs1923233	0.00427148	31.9867	-1.00661	1.73541e-05	-2.05356	-1.13442	1.61521e-05	-2.14799	-1.07551
73853481	rs1923234	0.00427148	31.9867	-1.00661	1.73541e-05	-2.05356	-1.13442	1.61521e-05	-2.14799	-1.07551
73853567	rs1923235	4.26786e-17	-1.25692	-1.58906e-10	5.95085e-05	-1.95569	-1.58906e-10	5.84251e-05	-1.9378	-1.58906e-10
73853778	rs80234690	5.04913e-14	5.81894	-1.58906e-10	0.000101678	-1.42	-1.58906e-10	0.000100604	-1.39435	-1.58906e-10
73853826	rs1923236	0.00427148	31.9867	-1.00661	1.73541e-05	-2.05356	-1.13442	1.61521e-05	-2.14799	-1.07551
73854147	rs12044079	0.00469943	32.0822	-1.00661	1.74542e-05	-2.04781	-1.13442	1.61964e-05	-2.14525	-1.07551
73854284	rs11210226	0.00427148	31.9867	-1.00661	1.73541e-05	-2.05356	-1.13442	1.61521e-05	-2.14799	-1.07551
73854549	rs58391878	1.51816e-14	5.24156	-0.624344	0.000150963	-0.365699	-0.659074	7.70526e-05	-1.04383	-0.617223
73855015	rs11210227	0.00413055	31.9532	-1.00661	1.73439e-05	-2.05415	-1.13442	1.61255e-05	-2.14963	-1.07551
73855051	rs1338645	0.00454417	32.0486	-1.00661	1.74437e-05	-2.04841	-1.13442	1.61684e-05	-2.14697	-1.07551
73855175	rs182050363	1.8888e-17	-2.07209	-1.58906e-10	0.000159937	-0.967026	-1.58906e-10	0.000152751	-0.976733	-1.58906e-10
73855215	rs146695688	1.70735e-17	-2.17309	-1.58906e-10	5.54246e-05	-2.02678	-1.58906e-10	5.23811e-05	-2.047	-1.58906e-10
73855495	rs34547319	0.00427148	31.9867	-1.00661	1.73541e-05	-2.05356	-1.13442	1.61521e-05	-2.14799	-1.07551
73855680	rs79001452	5.3011e-15	3.56505	-1.58906e-10	0.000107217	-1.36695	-1.58906e-10	9.26869e-05	-1.47632	-1.58906e-10
73855716	rs113059969	5.3011e-15	3.56505	-1.58906e-10	0.000107217	-1.36695	-1.58906e-10	9.26869e-05	-1.47632	-1.58906e-10
73856091	rs55994666	0.00430071	31.9867	-0.999789	1.7368e-05	-2.05356	-1.13362	1.60794e-05	-2.14799	-1.08002
73856361	rs186777425	1.77999e-16	0.17116	-1.58906e-10	6.03826e-05	-1.94111	-1.58906e-10	6.24641e-05	-1.87095	-1.58906e-10
73856471	rs6701544	0.00428112	31.9867	-1.00435	1.73584e-05	-2.05356	-1.13417	1.61275e-05	-2.14799	-1.07703
73856841	rs6704376	0.00427148	31.9867	-1.00661	1.73541e-05	-2.05356	-1.13442	1.61521e-05	-2.14799	-1.07551
73856933	rs6704461	0.00427148	31.9867	-1.00661	1.73541e-05	-2.05356	-1.13442	1.61521e-05	-2.14799	-1.07551
73857058	rs6689493	0.00373428	31.8523	-1.00661	1.73827e-05	-2.05191	-1.13442	1.61924e-05	-2.14549	-1.07551
73857097	rs1984201	0.00426315	31.9867	-1.00856	1.73524e-05	-2.05356	-1.13452	1.6131e-05	-2.14799	-1.07681
73857494	rs1856410	0.00427148	31.9867	-1.00661	1.73541e-05	-2.05356	-1.13442	1.61521e-05	-2.14799	-1.07551
73857518	rs75805282	8.0784e-17	-0.61884	-1.58906e-10	5.38631e-05	-2.05536	-1.58906e-10	4.6915e-05	-2.15721	-1.58906e-10
73857724	rs1338654	0.00391677	31.9	-1.00661	1.72656e-05	-2.05867	-1.13442	1.61138e-05	-2.15036	-1.07551
73857839	rs5015579	0.00338049	31.7528	-1.00661	1.72963e-05	-2.05689	-1.13442	1.61517e-05	-2.14801	-1.07551
73857844	rs5015578	0.00338049	31.7528	-1.00661	1.72963e-05	-2.05689	-1.13442	1.61517e-05	-2.14801	-1.07551
73858039	rs11809026	0.00391677	31.9	-1.00661	1.72656e-05	-2.05867	-1.13442	1.61138e-05	-2.15036	-1.07551
73858079	rs11805813	0.00391677	31.9	-1.00661	1.72656e-05	-2.05867	-1.13442	1.61138e-05	-2.15036	-1.07551
73858261	rs12744582	0.00391677	31.9	-1.00661	1.72656e-05	-2.05867	-1.13442	1.61138e-05	-2.15036	-1.07551
73858351	rs10493517	6.102e-08	20.7395	-0.915694	2.46899e-05	-1.72141	-1.114	1.77793e-05	-2.01013	-1.11738
73858463	rs11805871	0.00391677	31.9	-1.00661	1.72656e-05	-2.05867	-1.13442	1.61138e-05	-2.15036	-1.07551
73858561	rs11809098	0.00391677	31.9	-1.00661	1.72656e-05	-2.05867	-1.13442	1.61138e-05	-2.15036	-1.07551
73858941	rs11809486	0.00427265	31.9867	-1.00633	1.73546e-05	-2.05356	-1.13439	1.61491e-05	-2.14799	-1.0757
73859002	rs10890038	8.46183e-08	21.2166	-1.06582	1.54038e-05	-2.1742	-1.133	1.66134e-05	-2.15933	-1.03601
73859300	rs10890039	0.004509	32.0295	-0.995276	1.76599e-05	-2.03714	-1.13337	1.61955e-05	-2.13891	-1.0819
73859367	rs6696623	0.0041867	31.9356	-0.975565	1.74925e-05	-2.05042	-1.12961	1.59201e-05	-2.14595	-1.09201
73860028	rs11210229	0.00392673	31.9	-1.00407	1.72704e-05	-2.05867	-1.13414	1.60861e-05	-2.15036	-1.07722
73860130	rs1923237	3.57128e-15	4.29733	-1.12727	2.12215e-05	-1.86188	-1.12492	2.45481e-05	-1.66903	-1.13588
73860239	rs11210230	1.39436e-16	-0.0730122	-1.58906e-10	7.24353e-05	-1.75911	-1.58906e-10	6.03877e-05	-1.90476	-1.58906e-10
73860311	rs1923238	0.00392673	31.9	-1.00407	1.72704e-05	-2.05867	-1.13414	1.60861e-05	-2.15036	-1.07722
73860365	rs1923239	1.21222e-16	-0.212997	-1.58906e-10	4.78192e-05	-2.17438	-1.58906e-10	4.60973e-05	-2.17479	-1.58906e-10
73860543	rs10518420	1.29407e-16	-0.147659	-1.58906e-10	7.49534e-05	-1.72494	-1.58906e-10	6.20821e-05	-1.87709	-1.58906e-10
73860631	rs10493518	6.08885e-08	20.7395	-0.917851	2.46732e-05	-1.72141	-1.11468	1.77905e-05	-2.01013	-1.11675
73860647	rs114219556	3.30374e-17	-1.51298	-1.58906e-10	5.07598e-05	-2.1147	-1.58906e-10	4.73901e-05	-2.14713	-1.58906e-10
73861144	rs10518421	1.29407e-16	-0.147659	-1.58906e-10	7.49534e-05	-1.72494	-1.58906e-10	6.20821e-05	-1.87709	-1.58906e-10
73861173	rs1249588	3.81982e-17	-0.267827	-1.1	1.67091e-05	-2.09029	-1.13557	2.22902e-05	-1.99782	-0.90358
73861924	rs1338651	0.00394481	31.9	-0.999475	1.72801e-05	-2.05867	-1.13358	1.6038e-05	-2.15036	-1.08022
73862004	rs1338650	6.16382e-08	20.7395	-0.905614	2.47704e-05	-1.72141	-1.11075	1.773e-05	-2.01013	-1.12016
73862469	rs12135844	1.41514e-16	-0.0582217	-1.58906e-10	7.19631e-05	-1.76565	-1.58906e-10	6.00705e-05	-1.91003	-1.58906e-10
73863126	rs75938829	1.91103e-16	0.242193	-1.58906e-10	6.1774e-05	-1.91833	-1.58906e-10	6.41033e-05	-1.84505	-1.58906e-10
73863269	rs10159196	0.00397089	31.9	-0.992885	1.72963e-05	-2.05867	-1.13264	1.60064e-05	-2.15036	-1.08219
73863348	rs79033579	4.86881e-17	-2.98711e-10	-1.12519	0.000136588	-2.98711e-10	-1.12484	0.000135855	-2.98711e-10	-1.09395
73863862	rs1572669	7.88592e-08	21.1394	-1.0591	1.53806e-05	-2.17453	-1.13418	1.65201e-05	-2.15728	-1.04369
73864126	rs12134418	1.41514e-16	-0.0582217	-1.58906e-10	7.19631e-05	-1.76565	-1.58906e-10	6.00705e-05	-1.91003	-1.58906e-10
73864195	rs12567259	9.92096e-14	7.62999	-1.13562	1.71795e-05	-2.12824	-1.06985	2.17191e-05	-2.08786	-0.839488
73864251	rs11210232	5.56108e-08	20.6018	-0.870729	2.51971e-05	-1.71672	-1.09836	1.77963e-05	-1.99968	-1.12687
73865596	rs1885248	9.08184e-08	21.284	-1.0625	1.53987e-05	-2.1739	-1.13362	1.65342e-05	-2.16023	-1.03988
73865740	rs1885249	0.00409999	31.9867	-1.04758	1.73389e-05	-2.05356	-1.1353	1.672e-05	-2.14799	-1.04095
73865790	rs1885250	5.36642e-08	20.666	-0.970624	2.40824e-05	-1.7317	-1.12862	1.80447e-05	-2.01631	-1.09639
73865799	rs80321100	4.40655e-17	-1.22494	-1.58906e-10	5.37165e-05	-2.05809	-1.58906e-10	5.26637e-05	-2.04162	-1.58906e-10
73866020	rs1885251	5.77585e-08	20.7395	-0.970624	2.43316e-05	-1.72141	-1.12862	1.81565e-05	-2.01013	-1.09639
73866109	rs1805215	8.22895e-08	21.2166	-1.09372	1.55571e-05	-2.1742	-1.12309	1.73096e-05	-2.15933	-0.994954
73866229	rs140836486	7.76318e-17	-2.98711e-10	-0.658642	0.000207341	-2.98711e-10	-0.707441	0.000209263	-2.98711e-10	-0.661952
73866258	rs111998680	5.00291e-15	3.50716	-1.58906e-10	0.000104923	-1.38858	-1.58906e-10	9.08425e-05	-1.49642	-1.58906e-10
73866272	rs1416268	0.00410769	31.9867	-1.04571	1.73364e-05	-2.05356	-1.13544	1.66878e-05	-2.14799	-1.04288
73866598	rs1416269	0.00411549	31.9867	-1.04381	1.73343e-05	-2.05356	-1.13556	1.6656e-05	-2.14799	-1.04478
73867073	rs11804341	1.16889e-16	-0.249393	-1.58906e-10	7.87846e-05	-1.67509	-1.58906e-10	6.46674e-05	-1.83629	-1.58906e-10
73867395	rs77695096	5.00291e-15	3.50716	-1.58906e-10	0.000104923	-1.38858	-1.58906e-10	9.08425e-05	-1.49642	-1.58906e-10
73867436	rs1923242	9.15787e-14	7.50892	-1.09459	2.02717e-05	-2.12399	-0.908589	2.92415e-05	-2.0827	-0.547254
73868156	rs74318333	8.50281e-15	4.03753	-1.58906e-10	0.000131597	-1.16206	-1.58906e-10	0.000114164	-1.26791	-1.58906e-10
73868386	rs1923243	5.73159e-08	20.7395	-0.978318	2.42941e-05	-1.72141	-1.13016	1.82274e-05	-2.01013	-1.09249
73868934	rs181599198	4.86979e-17	-2.98711e-10	-1.12498	0.000136669	-2.98711e-10	-1.12425	0.000130609	-2.98711e-10	-1.13333
73869230	rs1923244	8.41899e-08	21.2166	-1.07089	1.54212e-05	-2.1742	-1.13187	1.67687e-05	-2.15933	-1.0267
73870901	rs12035848	0.00373411	31.8048	-0.95912	1.73151e-05	-2.06417	-1.12606	1.56579e-05	-2.15285	-1.10172
73871205	rs12043387	0.00366739	31.8048	-0.97715	1.7248e-05	-2.06417	-1.12994	1.57935e-05	-2.15285	-1.0931
73873036	rs2340404	8.51123e-08	21.284	-1.12739	1.61708e-05	-2.1739	-1.0847	1.90702e-05	-2.16023	-0.897191
73873428	rs185423341	4.98791e-17	-2.98711e-10	-1.10102	0.000140121	-2.98711e-10	-1.09931	0.000141873	-2.98711e-10	-1.05061
73873755	rs3964487	0.00480099	32.0147	-0.917754	1.79004e-05	-2.04581	-1.11118	1.54705e-05	-2.14327	-1.12334
73874197	rs79195470	1.30535e-16	-0.138981	-1.58906e-10	5.27984e-05	-2.07533	-1.58906e-10	5.33005e-05	-2.0296	-1.58906e-10
73874321	rs1316718	6.04579e-08	20.666	-0.851423	2.51327e-05	-1.7317	-1.08594	1.73821e-05	-2.01631	-1.13379
73874434	rs147381456	1.53332e-16	-2.98711e-10	0.0219877	0.000424711	-2.98711e-10	0.0096004	0.000348289	-2.98711e-10	-0.152512
73875353	rs55933742	1.41514e-16	-0.0582217	-1.58906e-10	7.19631e-05	-1.76565	-1.58906e-10	6.00705e-05	-1.91003	-1.58906e-10
73877309	rs114999594	2.80992e-16	0.627707	-1.58906e-10	0.000133546	-1.14736	-1.58906e-10	0.000100579	-1.3946	-1.58906e-10
73877422	rs72678418	1.90284e-17	-2.06469	-1.58906e-10	8.39504e-05	-1.61158	-1.58906e-10	0.000123939	-1.18575	-1.58906e-10
73877565	rs12140493	7.19457e-15	3.87046	-1.58906e-10	0.000137015	-1.12172	-1.58906e-10	0.000115341	-1.25765	-1.58906e-10
73877889	rs74091844	1.41514e-16	-0.0582217	-1.58906e-10	7.19631e-05	-1.76565	-1.58906e-10	6.00705e-05	-1.91003	-1.58906e-10
73878194	rs11210235	6.6714e-08	20.7395	-0.826482	2.56672e-05	-1.72141	-1.07518	1.74625e-05	-2.01013	-1.13536
73879821	rs11210236	6.49044e-08	20.7395	-0.85398	2.5365e-05	-1.72141	-1.08703	1.74864e-05	-2.01013	-1.13399
73879865	rs115045218	1.86851e-17	-2.08289	-1.58906e-10	0.00017674	-0.867127	-1.58906e-10	0.000166921	-0.888022	-1.58906e-10
73880289	rs12136189	1.43843e-16	-0.0418939	-1.58906e-10	7.14516e-05	-1.77279	-1.58906e-10	5.97271e-05	-1.91576	-1.58906e-10
73880586	rs10465867	2.98842e-12	10.8462	-0.946584	1.69908e-05	-2.0898	-1.11934	1.50568e-05	-2.1708	-1.12292
73880654	rs10465868	6.0605e-08	20.666	-0.848993	2.51578e-05	-1.7317	-1.08494	1.7372e-05	-2.01631	-1.13438
73880724	rs10465869	6.49044e-08	20.7395	-0.85398	2.5365e-05	-1.72141	-1.08703	1.74864e-05	-2.01013	-1.13399
73882478	rs1475064	0.00560841	32.0822	-0.829783	1.8492e-05	-2.04781	-1.07666	1.52543e-05	-2.14525	-1.13544
73882880	rs1475065	7.58287e-08	21.0693	-1.02821	1.53586e-05	-2.17472	-1.13541	1.5849e-05	-2.1553	-1.08713
73883822	rs12143426	7.33715e-15	3.89009	-1.58906e-10	0.000138143	-1.11352	-1.58906e-10	0.000116227	-1.25	-1.58906e-10
73884838	rs12731986	0.0049093	31.9	-0.780745	1.87106e-05	-2.05867	-1.05405	1.5174e-05	-2.15036	-1.1356
73884929	rs12044316	5.73283e-08	20.5853	-0.823826	2.51509e-05	-1.74289	-1.07403	1.7235e-05	-2.02297	-1.13563
73886699	rs7553998	5.73851e-08	20.5853	-0.822834	2.51626e-05	-1.74289	-1.07356	1.72373e-05	-2.02297	-1.1355
73886817	rs78277856	2.2321e-16	0.397495	-1.58906e-10	6.05867e-05	-1.93773	-1.58906e-10	4.93873e-05	-2.10585	-1.58906e-10
73887531	rs75734155	1.66509e-17	-1.44759	-0.750564	2.54603e-05	-2.15099	-0.653695	2.5948e-05	-2.14705	-0.602397
73887712	rs4557913	5.71762e-08	20.5853	-0.826482	2.51218e-05	-1.74289	-1.07518	1.72397e-05	-2.02297	-1.13536
73887871	rs1361244	5.71762e-08	20.5853	-0.826482	2.51218e-05	-1.74289	-1.07518	1.72397e-05	-2.02297	-1.13536
73888363	rs12116741	1.46002e-16	-0.0269975	-1.58906e-10	7.09936e-05	-1.77922	-1.58906e-10	5.94199e-05	-1.92091	-1.58906e-10
73888982	rs1338656	6.15381e-08	20.666	-0.833713	2.53238e-05	-1.7317	-1.07836	1.73608e-05	-2.01631	-1.13502
73889057	rs114416845	6.45302e-15	3.76168	-1.58906e-10	0.000115545	-1.29215	-1.58906e-10	9.9375e-05	-1.40664	-1.58906e-10
73889110	rs11210237	5.67643e-08	20.5853	-0.833713	2.50421e-05	-1.74289	-1.07836	1.72456e-05	-2.02297	-1.13502
73889225	rs13376104	1.46002e-16	-0.0269975	-1.58906e-10	7.09936e-05	-1.77922	-1.58906e-10	5.94199e-05	-1.92091	-1.58906e-10
73889436	rs4354497	6.1318e-08	20.666	-0.837297	2.52844e-05	-1.7317	-1.07992	1.73643e-05	-2.01631	-1.13482
73889445	rs12144054	1.48201e-16	-0.0120508	-1.58906e-10	7.05423e-05	-1.7856	-1.58906e-10	5.91174e-05	-1.92602	-1.58906e-10
73889941	rs1416274	6.10999e-08	20.666	-0.84086	2.52456e-05	-1.7317	-1.08146	1.73682e-05	-2.01631	-1.13459
73890390	rs7521446	6.08839e-08	20.666	-0.844402	2.52073e-05	-1.7317	-1.08297	1.73725e-05	-2.01631	-1.13435
73890473	rs7519030	6.08839e-08	20.666	-0.844402	2.52073e-05	-1.7317	-1.08297	1.73725e-05	-2.01631	-1.13435
73890589	rs116833464	2.19706e-17	-1.92091	-1.58906e-10	5.51326e-05	-2.03207	-1.58906e-10	5.08966e-05	-2.07575	-1.58906e-10
73890593	rs11210238	7.69231e-08	21.0441	-0.98864	1.5443e-05	-2.17475	-1.1299	1.55655e-05	-2.15346	-1.10702
73890737	rs61765511	5.61607e-08	20.5853	-0.844402	2.49269e-05	-1.74289	-1.08297	1.72572e-05	-2.02297	-1.13435
73890886	rs61765512	5.61607e-08	20.5853	-0.844402	2.49269e-05	-1.74289	-1.08297	1.72572e-05	-2.02297	-1.13435
73890900	rs61765513	5.636e-08	20.5853	-0.84086	2.49647e-05	-1.74289	-1.08146	1.72529e-05	-2.02297	-1.13459
73891081	rs6678194	3.79983e-17	-0.498021	-0.875056	1.98952e-05	-2.02216	-1.02917	1.9548e-05	-1.90873	-1.12395
73891649	rs140229512	1.50594e-16	0.00396985	-1.58906e-10	4.81267e-05	-2.16797	-1.58906e-10	4.65353e-05	-2.16533	-1.58906e-10
73891752	rs112028101	1.5044e-16	0.00294633	-1.58906e-10	7.00975e-05	-1.79192	-1.58906e-10	5.88195e-05	-1.93107	-1.58906e-10
73891887	rs4998957	5.92986e-08	20.7395	-0.94431	2.45535e-05	-1.72141	-1.11954	1.78057e-05	-2.01013	-1.1159
73892420	rs4636406	5.5095e-08	20.666	-0.94431	2.43021e-05	-1.7317	-1.11954	1.7696e-05	-2.01631	-1.1159
73892579	rs1538375	5.91123e-08	20.7395	-0.947456	2.45312e-05	-1.72141	-1.12045	1.78241e-05	-2.01013	-1.11486
73892613	rs1538376	5.91123e-08	20.7395	-0.947456	2.45312e-05	-1.72141	-1.12045	1.78241e-05	-2.01013	-1.11486
73892824	rs1416266	5.91123e-08	20.7395	-0.947456	2.45312e-05	-1.72141	-1.12045	1.78241e-05	-2.01013	-1.11486
73893148	rs4406595	5.52541e-08	20.666	-0.941428	2.43228e-05	-1.7317	-1.11869	1.76798e-05	-2.01631	-1.11681
73893579	rs1338647	5.55549e-08	20.5853	-0.855248	2.48135e-05	-1.74289	-1.08753	1.72726e-05	-2.02297	-1.13345
73893609	rs1338648	5.55549e-08	20.5853	-0.855248	2.48135e-05	-1.74289	-1.08753	1.72726e-05	-2.02297	-1.13345
73893632	rs1338649	5.55549e-08	20.5853	-0.855248	2.48135e-05	-1.74289	-1.08753	1.72726e-05	-2.02297	-1.13345
73893777	rs12033999	5.92137e-17	-2.98711e-10	-0.929466	0.000167574	-2.98711e-10	-0.920383	0.000182604	-2.98711e-10	-0.798224
73894065	rs12569115	5.39767e-08	20.666	-0.964817	2.41688e-05	-1.7317	-1.12505	1.78134e-05	-2.01631	-1.10928
73894150	rs12562533	5.89448e-08	20.7395	-0.950294	2.45115e-05	-1.72141	-1.12126	1.78412e-05	-2.01013	-1.1139
73894382	rs12119572	1.5044e-16	0.00294633	-1.58906e-10	7.00975e-05	-1.79192	-1.58906e-10	5.88195e-05	-1.93107	-1.58906e-10
73894459	rs12565386	5.12732e-08	20.666	-1.0162	2.3946e-05	-1.7317	-1.1343	1.80762e-05	-2.01631	-1.09464
73894511	rs12563453	8.42539e-14	7.42121	-1.09024	2.04496e-05	-2.11319	-0.910654	2.78404e-05	-2.06931	-0.609746
73894625	rs140727027	5.49377e-17	-2.98711e-10	-1.00442	0.000143687	-2.98711e-10	-1.07417	0.000138047	-2.98711e-10	-1.07795
73894644	rs12130644	1.5044e-16	0.00294633	-1.58906e-10	7.00975e-05	-1.79192	-1.58906e-10	5.88195e-05	-1.93107	-1.58906e-10
73894768	rs56060088	7.28522e-08	20.9478	-0.946739	2.8435e-05	-1.57487	-1.11932	1.94658e-05	-1.91402	-1.12286
73895262	rs146410834	4.24965e-16	1.04139	-1.58906e-10	6.21301e-05	-1.91258	-1.58906e-10	5.68854e-05	-1.9645	-1.58906e-10
73895448	rs12120593	1.48201e-16	-0.0120508	-1.58906e-10	7.05423e-05	-1.7856	-1.58906e-10	5.91174e-05	-1.92602	-1.58906e-10
73896218	rs11580539	0.00856029	32.6832	-1.0079	1.87544e-05	-1.97715	-1.13323	1.63818e-05	-2.11008	-1.09929
73896263	rs147274468	7.42394e-15	3.90185	-1.58906e-10	0.000122023	-1.2376	-1.58906e-10	0.000104569	-1.3557	-1.58906e-10
73896352	rs138984338	5.21084e-17	-2.98711e-10	-1.05729	0.000161041	-2.98711e-10	-0.960146	0.000240422	-2.98711e-10	-0.52315
73897246	rs6672225	9.83248e-08	21.3348	-1.03392	2.80386e-05	-1.57251	-1.13571	2.01091e-05	-1.92125	-1.08312
73897381	rs6669843	7.68662e-08	21.0971	-1.04239	2.70008e-05	-1.61006	-1.13588	1.97555e-05	-1.9454	-1.07671
73897766	rs61765515	3.41802e-14	5.29431	0.134472	0.000345314	-0.253926	0.056572	0.000180894	-0.978158	0.170526
73897809	rs11210242	7.51828e-08	21.023	-0.990473	2.68434e-05	-1.62155	-1.13024	1.90122e-05	-1.9527	-1.10776
73898030	rs11210243	9.73235e-08	21.3348	-1.04416	2.80341e-05	-1.57251	-1.13587	2.02672e-05	-1.92125	-1.07529
73898112	rs12143925	1.5044e-16	0.00294633	-1.58906e-10	7.00975e-05	-1.79192	-1.58906e-10	5.88195e-05	-1.93107	-1.58906e-10
73898258	rs11210244	9.0344e-08	21.2604	-1.04416	2.77036e-05	-1.58438	-1.13587	2.01122e-05	-1.92893	-1.07529
73899619	rs11577544	3.66904e-15	4.26098	-1.06391	1.59562e-05	-2.14192	-1.13004	1.61223e-05	-2.11714	-1.1082
73899639	rs4523481	0.0113018	32.9727	-1.01956	1.91508e-05	-1.9548	-1.13467	1.67078e-05	-2.09704	-1.09263
73899742	rs1572668	9.69183e-08	21.3348	-1.04833	2.80359e-05	-1.57251	-1.13581	2.03197e-05	-1.92125	-1.0727
73899781	rs11210245	8.52255e-15	4.03985	-1.58906e-10	0.000141323	-1.09076	-1.58906e-10	0.000117246	-1.24127	-1.58906e-10
73900843	rs10749823	5.09832e-12	11.4366	-1.00283	2.31403e-05	-1.79617	-1.10406	2.12972e-05	-1.85486	-1.0921
73900932	rs11210247	7.30153e-08	21.0432	-1.03992	2.79119e-05	-1.57706	-1.13569	2.03307e-05	-1.9158	-1.07761
73900947	rs10749824	1.00263e-07	21.3812	-1.06074	1.55381e-05	-2.16297	-1.13555	1.57895e-05	-2.1734	-1.0728
73901717	rs6688940	5.28105e-12	11.4826	-1.01355	2.31997e-05	-1.78848	-1.10919	2.15885e-05	-1.84779	-1.08559
73901834	rs12117619	1.5044e-16	0.00294633	-1.58906e-10	7.00975e-05	-1.79192	-1.58906e-10	5.88195e-05	-1.93107	-1.58906e-10
73902192	rs141406145	2.45925e-16	-2.98711e-10	0.494406	0.000588032	-2.98711e-10	0.334973	0.000274454	-2.98711e-10	-0.39076
73902910	rs146154743	9.38249e-17	-2.98711e-10	-0.469189	0.000262732	-2.98711e-10	-0.470674	0.000231655	-2.98711e-10	-0.560295
73902988	rs4537505	1.97067e-07	22.0769	-1.08071	1.57176e-05	-2.15445	-1.13258	1.61485e-05	-2.17465	-1.04907
73904211	rs4369181	7.34761e-08	21.023	-1.01344	2.67672e-05	-1.62155	-1.13308	1.92629e-05	-1.9527	-1.09466
73904540	rs77086116	4.36711e-17	-1.23393	-1.58906e-10	5.75646e-05	-1.9889	-1.58906e-10	5.68267e-05	-1.96554	-1.58906e-10
73904661	rs11210248	1.06819e-16	-2.98711e-10	-0.339488	0.00030088	-2.98711e-10	-0.335097	0.000269614	-2.98711e-10	-0.408552
73904881	rs67027234	5.71909e-15	3.64095	-1.58906e-10	0.000202504	-0.731047	-1.58906e-10	0.000178329	-0.821914	-1.58906e-10
73904937	rs2095794	7.51554e-08	21.0635	-1.03129	2.73018e-05	-1.59967	-1.13519	1.98025e-05	-1.93654	-1.08319
73905278	rs118022664	4.82085e-17	-2.98711e-10	-1.13508	0.000135202	-2.98711e-10	-1.13504	0.000130641	-2.98711e-10	-1.13309
73905414	rs12033505	8.79451e-08	21.2604	-1.07107	2.77532e-05	-1.58438	-1.13408	2.06922e-05	-1.92893	-1.04685
73905524	rs6679389	8.79451e-08	21.2604	-1.07107	2.77532e-05	-1.58438	-1.13408	2.06922e-05	-1.92893	-1.04685
73905868	rs75027734	1.5044e-16	0.00294633	-1.58906e-10	7.00975e-05	-1.79192	-1.58906e-10	5.88195e-05	-1.93107	-1.58906e-10
73906076	rs148074696	1.41244e-16	-0.0601291	-1.58906e-10	4.78416e-05	-2.17391	-1.58906e-10	4.60985e-05	-2.17476	-1.58906e-10
73906787	rs113713923	7.34046e-15	3.89054	-1.58906e-10	0.000294485	-0.35658	-1.58906e-10	0.000249627	-0.485576	-1.58906e-10
73907079	rs74091900	1.5044e-16	0.00294633	-1.58906e-10	7.00975e-05	-1.79192	-1.58906e-10	5.88195e-05	-1.93107	-1.58906e-10
73907955	rs12133999	1.5044e-16	0.00294633	-1.58906e-10	7.00975e-05	-1.79192	-1.58906e-10	5.88195e-05	-1.93107	-1.58906e-10
73908018	rs12071295	6.56548e-15	3.77896	-1.58906e-10	0.00012561	-1.20863	-1.58906e-10	0.000105623	-1.34567	-1.58906e-10
73908359	rs6676874	1.79799e-07	21.9984	-1.0939	1.57511e-05	-2.15666	-1.12823	1.64554e-05	-2.17439	-1.0305
73908869	rs12134297	1.5044e-16	0.00294633	-1.58906e-10	7.00975e-05	-1.79192	-1.58906e-10	5.88195e-05	-1.93107	-1.58906e-10
73908975	rs4287126	7.27322e-08	21.0971	-1.09767	2.72806e-05	-1.61006	-1.12557	2.11588e-05	-1.9454	-1.00809
73909442	rs113316052	1.03458e-14	4.23371	-1.58906e-10	0.000147121	-1.05055	-1.58906e-10	0.000122673	-1.19602	-1.58906e-10
73909964	rs4113049	7.2542e-08	21.0971	-1.10029	2.73197e-05	-1.61006	-1.12414	2.12631e-05	-1.9454	-1.00317
73910055	rs4113050	7.2542e-08	21.0971	-1.10029	2.73197e-05	-1.61006	-1.12414	2.12631e-05	-1.9454	-1.00317
73910157	rs12747728	7.23645e-08	21.0971	-1.10274	2.736e-05	-1.61006	-1.12267	2.13667e-05	-1.9454	-0.998307
73910768	rs12125415	1.52951e-16	0.0195013	-1.58906e-10	6.96157e-05	-1.79882	-1.58906e-10	5.84971e-05	-1.93657	-1.58906e-10
73910955	rs12122252	1.52951e-16	0.0195013	-1.58906e-10	6.96157e-05	-1.79882	-1.58906e-10	5.84971e-05	-1.93657	-1.58906e-10
73911420	rs4350155	7.2155e-15	3.87337	-1.58906e-10	0.000121005	-1.24597	-1.58906e-10	0.000101594	-1.38456	-1.58906e-10
73912025	rs11210249	1.5044e-16	0.00294633	-1.58906e-10	7.00975e-05	-1.79192	-1.58906e-10	5.88195e-05	-1.93107	-1.58906e-10
73912799	rs11210251	8.52119e-08	21.2604	-1.10264	2.80701e-05	-1.58438	-1.12273	2.17172e-05	-1.92893	-0.998511
73913075	rs12128321	1.5044e-16	0.00294633	-1.58906e-10	7.00975e-05	-1.79192	-1.58906e-10	5.88195e-05	-1.93107	-1.58906e-10
73913089	rs564186	7.82726e-15	3.95475	-1.58906e-10	0.000124947	-1.21392	-1.58906e-10	0.000104645	-1.35497	-1.58906e-10
73913151	rs72678420	1.97872e-17	-2.02558	-1.58906e-10	8.49732e-05	-1.59947	-1.58906e-10	0.000126	-1.16926	-1.58906e-10
73913689	rs604654	8.39212e-08	21.2478	-1.1053	1.57647e-05	-2.16195	-1.12208	1.68048e-05	-2.17376	-1.01012
73913944	rs141282037	8.27244e-17	-0.595104	-1.58906e-10	5.75875e-05	-1.9885	-1.58906e-10	5.45553e-05	-2.00633	-1.58906e-10
73914078	rs483940	9.0631e-15	4.10135	-1.58906e-10	0.000132483	-1.15535	-1.58906e-10	0.000110469	-1.3008	-1.58906e-10
73914157	rs12037168	1.01266e-07	21.4318	-1.10143	3.01449e-05	-1.51232	-1.12347	2.29063e-05	-1.87319	-1.00094
73914608	rs12037275	4.82426e-17	-2.98711e-10	-1.13438	0.000135414	-2.98711e-10	-1.13347	0.000130583	-2.98711e-10	-1.13353
73914756	rs67797316	3.10454e-15	4.16288	-1.13288	2.0358e-05	-1.91286	-1.11548	2.28781e-05	-1.74238	-1.13299
73916356	rs372375969	6.85987e-17	-2.98711e-10	-0.782346	0.000194681	-2.98711e-10	-0.770444	0.000182554	-2.98711e-10	-0.7985
73916446	rs10890040	3.99081e-08	20.4997	-1.10045	1.55209e-05	-2.17458	-1.12504	1.68293e-05	-2.16302	-1.0194
73916543	rs59454304	4.9973e-17	-2.98711e-10	-1.09914	0.000139582	-2.98711e-10	-1.10316	0.000130798	-2.98711e-10	-1.13189
73916648	rs11807366	0.00885081	32.7796	-1.0709	1.88755e-05	-1.96983	-1.13411	1.73333e-05	-2.10587	-1.04705
73917111	rs1500429	1.09678e-07	21.5119	-1.1017	1.56659e-05	-2.16598	-1.12434	1.67309e-05	-2.17117	-1.01712
73917247	rs628933	1.11261e-07	21.5119	-1.08737	1.55651e-05	-2.16598	-1.13079	1.63215e-05	-2.17117	-1.04189
73917672	rs79729550	5.20191e-17	-2.98711e-10	-1.05901	0.000146702	-2.98711e-10	-1.05341	0.000139645	-2.98711e-10	-1.06644
73918480	rs12073546	3.16245e-15	4.1786	-1.13012	2.15033e-05	-1.85255	-1.12105	2.48137e-05	-1.65934	-1.13481
73918554	rs664487	1.02003e-07	21.4342	-1.09659	1.56015e-05	-2.16742	-1.12702	1.65978e-05	-2.17014	-1.02613
73918723	rs61660524	1.43843e-16	-0.0418939	-1.58906e-10	7.14516e-05	-1.77279	-1.58906e-10	5.97271e-05	-1.91576	-1.58906e-10
73919013	rs557855	1.11542e-07	21.5275	-1.10045	1.58344e-05	-2.15459	-1.12504	1.66323e-05	-2.1748	-1.0194
73919170	rs139922607	3.68812e-17	-1.40292	-1.58906e-10	5.23685e-05	-2.0835	-1.58906e-10	4.66626e-05	-2.1626	-1.58906e-10
73919230	rs12029861	1.19927e-07	21.5948	-1.09525	1.58177e-05	-2.15304	-1.12764	1.64843e-05	-2.17481	-1.02833
73919673	rs11210252	2.42493e-15	3.9065	-1.12356	2.06662e-05	-1.88494	-1.12837	2.33442e-05	-1.71932	-1.13588
73919925	rs647959	4.9001e-08	20.682	-1.07754	1.55362e-05	-2.16533	-1.1333	1.6116e-05	-2.17278	-1.05295
73920040	rs647478	4.91437e-08	20.682	-1.07464	1.55272e-05	-2.16533	-1.13388	1.61041e-05	-2.17278	-1.05369
73920352	rs501899	9.5504e-13	9.85943	-1.10054	1.69056e-05	-2.08915	-1.12502	1.67764e-05	-2.16952	-1.01604
73920489	rs77694184	1.80575e-17	-2.11706	-1.58906e-10	4.78323e-05	-2.17411	-1.58906e-10	4.72846e-05	-2.14936	-1.58906e-10
73921089	rs77461959	1.35325e-16	-0.102942	-1.58906e-10	7.21512e-05	-1.76304	-1.58906e-10	5.5566e-05	-1.98797	-1.58906e-10
73921303	rs531924	9.49413e-13	9.85943	-1.10645	1.69681e-05	-2.08915	-1.12132	1.6973e-05	-2.16952	-1.00439
73921603	rs1392582	1.34139e-12	10.2004	-1.10176	1.71238e-05	-2.07702	-1.12432	1.68473e-05	-2.1676	-1.01376
73921658	rs12131367	1.41514e-16	-0.0582217	-1.58906e-10	7.19631e-05	-1.76565	-1.58906e-10	6.00705e-05	-1.91003	-1.58906e-10
73921761	rs1392583	3.83986e-08	20.4385	-1.07784	1.54014e-05	-2.1741	-1.13325	1.63833e-05	-2.1594	-1.04989
73921819	rs1846727	4.14666e-08	20.5137	-1.07622	1.54038e-05	-2.17361	-1.13358	1.63203e-05	-2.1613	-1.05184
73921919	rs113369865	8.27317e-15	4.01015	-1.58906e-10	0.000118091	-1.27035	-1.58906e-10	0.000100964	-1.39078	-1.58906e-10
73922090	rs114203215	1.07736e-14	4.27424	-1.58906e-10	0.000149645	-1.03354	-1.58906e-10	0.000124636	-1.18015	-1.58906e-10
73922242	rs111905258	8.27317e-15	4.01015	-1.58906e-10	0.000118091	-1.27035	-1.58906e-10	0.000100964	-1.39078	-1.58906e-10
73922528	rs564056	4.13993e-08	20.5137	-1.07784	1.54089e-05	-2.17361	-1.13325	1.63522e-05	-2.1613	-1.04989
73923349	rs4282756	3.83986e-08	20.4385	-1.07784	1.54014e-05	-2.1741	-1.13325	1.63833e-05	-2.1594	-1.04989
73923708	rs11804961	1.41514e-16	-0.0582217	-1.58906e-10	7.19631e-05	-1.76565	-1.58906e-10	6.00705e-05	-1.91003	-1.58906e-10
73924028	rs11210253	1.41514e-16	-0.0582217	-1.58906e-10	7.19631e-05	-1.76565	-1.58906e-10	6.00705e-05	-1.91003	-1.58906e-10
73924076	rs12145235	1.37396e-16	-0.0877524	-1.58906e-10	7.29144e-05	-1.75252	-1.58906e-10	6.07097e-05	-1.89944	-1.58906e-10
73924424	rs1500430	1.41393e-12	10.2554	-1.10415	1.72338e-05	-2.07207	-1.12287	1.69491e-05	-2.16621	-1.00912
73925090	rs536029	3.83986e-08	20.4385	-1.07784	1.54014e-05	-2.1741	-1.13325	1.63833e-05	-2.1594	-1.04989
73925189	rs117881120	6.10176e-17	-2.98711e-10	-0.899456	0.000194531	-2.98711e-10	-0.771218	0.000179984	-2.98711e-10	-0.812678
73926058	rs55754114	1.41514e-16	-0.0582217	-1.58906e-10	7.19631e-05	-1.76565	-1.58906e-10	6.00705e-05	-1.91003	-1.58906e-10
73926572	rs496819	4.25496e-08	20.538	-1.07464	1.54852e-05	-2.16804	-1.13388	1.61296e-05	-2.1712	-1.05369
73926983	rs77010294	1.10195e-14	4.29681	-1.58906e-10	0.000151074	-1.02404	-1.58906e-10	0.000125747	-1.17127	-1.58906e-10
73926994	rs12039430	1.97069e-08	19.7206	-1.02696	2.52987e-05	-1.67629	-1.13477	1.90414e-05	-1.9761	-1.08283
73927280	rs113960845	8.11422e-15	3.99075	-1.58906e-10	0.000117219	-1.27776	-1.58906e-10	0.00010027	-1.39768	-1.58906e-10
73927867	rs4503303	2.748e-12	10.9057	-1.08991	2.07948e-05	-1.87246	-1.13465	2.18379e-05	-1.92313	-0.99877
73928118	rs79859797	3.53552e-17	-1.44517	-1.58906e-10	0.000103761	-1.39972	-1.58906e-10	8.11788e-05	-1.60889	-1.58906e-10
73928193	rs74091613	1.41514e-16	-0.0582217	-1.58906e-10	7.19631e-05	-1.76565	-1.58906e-10	6.00705e-05	-1.91003	-1.58906e-10
73928755	rs528200	3.8461e-08	20.4385	-1.07622	1.53963e-05	-2.1741	-1.13358	1.63514e-05	-2.1594	-1.05184
73928917	rs10157353	1.41514e-16	-0.0582217	-1.58906e-10	7.19631e-05	-1.76565	-1.58906e-10	6.00705e-05	-1.91003	-1.58906e-10
73929011	rs118139952	8.76003e-17	-2.98711e-10	-0.537835	0.000238137	-2.98711e-10	-0.568963	0.000218773	-2.98711e-10	-0.617509
73929404	rs114674251	3.27259e-17	-1.52245	-1.58906e-10	4.78476e-05	-2.17379	-1.58906e-10	4.63361e-05	-2.16962	-1.58906e-10
73929534	rs13375514	1.41514e-16	-0.0582217	-1.58906e-10	7.19631e-05	-1.76565	-1.58906e-10	6.00705e-05	-1.91003	-1.58906e-10
73930405	rs505725	1.68029e-12	10.4268	-1.10297	1.75009e-05	-2.05595	-1.12361	1.69958e-05	-2.16113	-1.01145
73930493	rs622421	1.71239e-12	10.4445	-1.10176	1.77326e-05	-2.04208	-1.12432	1.70449e-05	-2.15593	-1.01376
73930577	rs75190056	1.51546e-16	0.0102703	-1.58906e-10	5.44625e-05	-2.0443	-1.58906e-10	4.69692e-05	-2.15605	-1.58906e-10
73930624	rs12138620	1.41514e-16	-0.0582217	-1.58906e-10	7.19631e-05	-1.76565	-1.58906e-10	6.00705e-05	-1.91003	-1.58906e-10
73930988	rs511175	1.71033e-12	10.4445	-1.10297	1.77453e-05	-2.04208	-1.12361	1.70843e-05	-2.15593	-1.01145
73931300	rs150653262	4.96451e-17	-2.98711e-10	-1.10572	0.000137967	-2.98711e-10	-1.1148	0.000132419	-2.98711e-10	-1.11958
73931554	rs74091618	1.3582e-16	-0.0992884	-1.58906e-10	6.95797e-05	-1.79934	-1.58906e-10	5.8371e-05	-1.93873	-1.58906e-10
73931595	rs11210254	4.72367e-08	20.6473	-1.07944	1.54304e-05	-2.17257	-1.1329	1.63447e-05	-2.16373	-1.04791
73931635	rs79266775	5.10523e-17	-2.98711e-10	-1.07777	0.000145884	-2.98711e-10	-1.05899	0.000146925	-2.98711e-10	-1.01562
73931737	rs11210255	1.58021e-12	10.3678	-1.10531	1.73202e-05	-2.06783	-1.12211	1.70048e-05	-2.16528	-1.00677
73931851	rs11210256	1.58391e-12	10.3678	-1.10297	1.72942e-05	-2.06783	-1.12361	1.69254e-05	-2.16528	-1.01145
73932267	rs72678422	2.57074e-15	2.84133	-1.58906e-10	0.00020469	-0.720314	-1.58906e-10	0.000197376	-0.720432	-1.58906e-10
73932451	rs1338646	4.73124e-08	20.6473	-1.07784	1.54249e-05	-2.17257	-1.13325	1.63125e-05	-2.16373	-1.04989
73932886	rs12140865	4.41758e-08	20.5787	-1.07784	1.54152e-05	-2.1732	-1.13325	1.6338e-05	-2.16216	-1.04989
73933077	rs76185406	4.81813e-17	-2.98711e-10	-1.13565	0.000135136	-2.98711e-10	-1.13552	0.000131245	-2.98711e-10	-1.12848
73933930	rs12141936	1.48528e-12	10.3069	-1.10645	1.72378e-05	-2.07338	-1.12132	1.70179e-05	-2.16688	-1.00439
73934273	rs538159	3.82171e-08	20.4385	-1.08258	1.54189e-05	-2.1741	-1.13212	1.64817e-05	-2.1594	-1.0439
73934633	rs11210257	2.24321e-08	19.8589	-1.03571	2.48695e-05	-1.69267	-1.1355	1.88171e-05	-1.99301	-1.07777
73934655	rs12120585	8.22606e-15	4.00444	-1.58906e-10	0.000133812	-1.14537	-1.58906e-10	0.000112302	-1.28435	-1.58906e-10
73934725	rs11210258	6.93536e-07	23.2465	-0.992008	4.58017e-05	-1.08839	-1.12909	2.78327e-05	-1.57522	-1.10411
73934896	rs7532534	1.10195e-14	4.29681	-1.58906e-10	0.000151074	-1.02404	-1.58906e-10	0.000125747	-1.17127	-1.58906e-10
73935145	rs78081508	9.36173e-15	4.13377	-1.58906e-10	0.000123854	-1.22271	-1.58906e-10	0.000105548	-1.34638	-1.58906e-10
73935251	rs11210259	2.23857e-08	19.8589	-1.03778	2.48666e-05	-1.69267	-1.13562	1.88472e-05	-1.99301	-1.07617
73935884	rs4353039	3.81682e-08	20.4385	-1.08386	1.54212e-05	-2.1741	-1.13197	1.64549e-05	-2.1594	-1.04552
73935897	rs4285657	4.44288e-08	20.5891	-1.08258	1.54357e-05	-2.173	-1.13212	1.64213e-05	-2.16307	-1.0439
73935978	rs4361942	2.59535e-08	20.0108	-1.04187	2.54332e-05	-1.66996	-1.13579	1.91761e-05	-1.97897	-1.07291
73936037	rs190160396	1.01507e-16	-0.390488	-1.58906e-10	5.06698e-05	-2.11648	-1.58906e-10	4.93963e-05	-2.10567	-1.58906e-10
73937498	rs141479426	8.04687e-15	3.98242	-1.58906e-10	0.000132617	-1.15435	-1.58906e-10	0.000111369	-1.2927	-1.58906e-10
73937695	rs614131	3.59826e-08	20.2952	-0.999502	1.54731e-05	-2.17467	-1.12803	1.53518e-05	-2.15542	-1.11889
73938233	rs28393357	8.04687e-15	3.98242	-1.58906e-10	0.000132617	-1.15435	-1.58906e-10	0.000111369	-1.2927	-1.58906e-10
73938246	rs17570390	9.98845e-15	4.02259	0.175979	0.000207131	-0.839178	0.130722	0.000126847	-1.38642	0.22386
73938694	rs582773	1.28847e-16	-0.151992	-1.58906e-10	7.22639e-05	-1.76148	-1.58906e-10	6.00865e-05	-1.90976	-1.58906e-10
73938795	rs78527600	1.07736e-14	4.27424	-1.58906e-10	0.000149645	-1.03354	-1.58906e-10	0.000124636	-1.18015	-1.58906e-10
73939302	rs1416267	6.1736e-17	-2.98711e-10	-0.887752	0.000174814	-2.98711e-10	-0.878085	0.000154251	-2.98711e-10	-0.966964
73939666	rs75188908	1.78218e-17	-2.1302	-1.58906e-10	0.000153639	-1.0072	-1.58906e-10	0.000130331	-1.13547	-1.58906e-10
73939898	rs12754690	2.64107e-08	20.0108	-1.0244	2.54579e-05	-1.66996	-1.13482	1.88221e-05	-1.97897	-1.09154
73940292	rs6658413	1.94648e-17	-2.04201	-1.58906e-10	0.000176294	-0.869656	-1.58906e-10	0.000123752	-1.18726	-1.58906e-10
73940676	rs6698993	4.79607e-08	20.6473	-1.06423	1.53936e-05	-2.17257	-1.13528	1.60699e-05	-2.16373	-1.06486
73940718	rs6701520	4.47811e-08	20.5787	-1.06423	1.5384e-05	-2.1732	-1.13528	1.60951e-05	-2.16216	-1.06486
73941339	rs74091630	1.41514e-16	-0.0582217	-1.58906e-10	7.19631e-05	-1.76565	-1.58906e-10	6.00705e-05	-1.91003	-1.58906e-10
73941881	rs11210261	2.50073e-08	19.9384	-1.00658	2.52547e-05	-1.68084	-1.13195	1.85995e-05	-1.98572	-1.09669
73942894	rs11210263	2.51269e-08	19.9384	-1.00181	2.52767e-05	-1.68084	-1.13109	1.8552e-05	-1.98572	-1.09925
73943383	rs35079701	2.29458e-15	3.84439	-1.11671	2.13693e-05	-1.84748	-1.13238	2.48175e-05	-1.659	-1.13499
73943502	rs12138059	1.37396e-16	-0.0877524	-1.58906e-10	7.29144e-05	-1.75252	-1.58906e-10	6.07097e-05	-1.89944	-1.58906e-10
73944277	rs1578022	0.00485858	32.1262	-1.01734	1.91531e-05	-1.95571	-1.13364	1.6776e-05	-2.09519	-1.0904
73944904	rs12239956	2.33187e-08	19.8589	-0.99695	2.50033e-05	-1.69267	-1.13013	1.83717e-05	-1.99301	-1.10172
73945157	rs76644287	1.05981e-16	-0.347355	-1.58906e-10	4.90808e-05	-2.14834	-1.58906e-10	4.93094e-05	-2.10743	-1.58906e-10
73945480	rs1501483	2.29795e-15	3.84439	-1.11524	2.13567e-05	-1.84748	-1.13297	2.48259e-05	-1.659	-1.13466
73945550	rs116873983	8.78765e-17	-2.98711e-10	-0.534687	0.00024506	-2.98711e-10	-0.540305	0.000215765	-2.98711e-10	-0.631355
73945826	rs666532	0.00340859	31.7622	-1.00773	1.86945e-05	-1.98143	-1.13215	1.64444e-05	-2.10951	-1.09605
73945889	rs12140290	1.43843e-16	-0.0418939	-1.58906e-10	7.14516e-05	-1.77279	-1.58906e-10	5.97271e-05	-1.91576	-1.58906e-10
73946010	rs12144535	1.43843e-16	-0.0418939	-1.58906e-10	7.14516e-05	-1.77279	-1.58906e-10	5.97271e-05	-1.91576	-1.58906e-10
73946461	rs580742	2.58298e-15	3.95901	-1.11293	2.07584e-05	-1.87511	-1.13375	2.40481e-05	-1.69144	-1.13405
73947094	rs1697229	2.28371e-12	10.6894	-1.05873	2.0325e-05	-1.90457	-1.12538	2.03157e-05	-1.95235	-1.0418
73948299	rs12118924	1.46002e-16	-0.0269975	-1.58906e-10	7.09936e-05	-1.77922	-1.58906e-10	5.94199e-05	-1.92091	-1.58906e-10
73951310	rs66553711	3.57056e-15	4.10918	-0.939323	1.67416e-05	-2.15159	-1.07232	1.73113e-05	-2.13233	-1.02185
73951515	rs9425120	0.00338764	31.7005	-0.952211	1.89862e-05	-1.98042	-1.11768	1.60911e-05	-2.10822	-1.11906
73951519	rs115641411	6.50319e-16	1.46684	-1.58906e-10	6.0377e-05	-1.9412	-1.58906e-10	6.6119e-05	-1.81409	-1.58906e-10
73951777	rs78247764	1.55279e-16	0.0346041	-1.58906e-10	6.91844e-05	-1.80503	-1.58906e-10	5.82087e-05	-1.94151	-1.58906e-10
73952123	rs7513375	1.66473e-08	19.4473	-0.922403	2.41933e-05	-1.74737	-1.10836	1.7382e-05	-2.024	-1.12611
73952222	rs536379328	2.95958e-17	-1.62299	-1.58906e-10	4.84964e-05	-2.16032	-1.58906e-10	4.65699e-05	-2.16459	-1.58906e-10
73954277	rs75407229	0.00454486	31.8734	-0.831233	2.01056e-05	-1.96968	-1.07113	1.59098e-05	-2.10279	-1.13581
73954281	rs143980025	1.13304e-14	4.32463	-1.58906e-10	0.000143066	-1.0785	-1.58906e-10	0.00011828	-1.23249	-1.58906e-10
73954400	rs148629258	1.51242e-16	0.00826104	-1.58906e-10	7.05303e-05	-1.78577	-1.58906e-10	5.92044e-05	-1.92455	-1.58906e-10
73954461	rs113734310	4.81704e-17	-2.98711e-10	-1.13588	0.000135108	-2.98711e-10	-1.13574	0.000130662	-2.98711e-10	-1.13293
73954939	rs1067872	0.00460249	31.9776	-0.922826	1.9569e-05	-1.95891	-1.10896	1.61837e-05	-2.0954	-1.12614
73956211	rs111914571	7.71227e-16	1.63736	-1.58906e-10	6.31336e-05	-1.89655	-1.58906e-10	6.98577e-05	-1.75908	-1.58906e-10
73956385	rs11589271	3.77515e-15	4.15321	-0.927634	1.68354e-05	-2.15273	-1.0656	1.74295e-05	-2.13447	-1.0129
73956490	rs527068	0.00380003	31.787	-0.923809	1.92727e-05	-1.97382	-1.1093	1.60431e-05	-2.10433	-1.12593
73956754	rs188322697	1.76425e-17	-2.14031	-1.58906e-10	0.000511815	0.196154	-1.58906e-10	0.000342659	-0.168807	-1.58906e-10
73957303	rs149277629	1.73598e-16	0.14612	-1.58906e-10	0.000209543	-0.696881	-1.58906e-10	0.00017546	-0.83813	-1.58906e-10
73957815	rs61765555	4.80881e-13	7.35334	0.719418	0.000458734	-0.551069	0.637731	0.000225485	-1.34392	0.756636
73958086	rs1021756	2.44166e-08	19.7563	-0.848354	2.60478e-05	-1.70299	-1.07889	1.76909e-05	-1.99719	-1.1353
73958456	rs140479721	1.16165e-16	-0.255606	-1.58906e-10	6.5414e-05	-1.86107	-1.58906e-10	6.16335e-05	-1.88434	-1.58906e-10
73958578	rs477278	0.00375446	31.7705	-0.919355	1.95006e-05	-1.96303	-1.10833	1.61171e-05	-2.09862	-1.12705
73959879	rs12139950	5.96369e-17	0.172932	-1.09528	2.29537e-05	-1.82835	-1.07998	2.00562e-05	-1.96522	-1.04179
73960825	rs1546271	0.00458918	31.8734	-0.821529	2.02008e-05	-1.96968	-1.0664	1.5909e-05	-2.10279	-1.13586
73961154	rs71655410	1.8869e-15	3.57837	-1.0463	2.03919e-05	-1.90265	-1.12402	2.40991e-05	-1.72613	-1.09724
73961215	rs12127029	1.55876e-16	0.0384396	-1.58906e-10	6.96478e-05	-1.79836	-1.58906e-10	5.86106e-05	-1.93463	-1.58906e-10
73961437	rs12127103	1.55876e-16	0.0384396	-1.58906e-10	6.96478e-05	-1.79836	-1.58906e-10	5.86106e-05	-1.93463	-1.58906e-10
73962827	rs17511652	6.77827e-17	-0.794312	-1.58906e-10	5.24764e-05	-2.08144	-1.58906e-10	4.78614e-05	-2.13723	-1.58906e-10
73963890	rs12144198	1.60684e-16	0.0688194	-1.58906e-10	6.87906e-05	-1.81074	-1.58906e-10	5.8035e-05	-1.9445	-1.58906e-10
73964260	rs12145094	1.58258e-16	0.0536044	-1.58906e-10	6.9216e-05	-1.80458	-1.58906e-10	5.83206e-05	-1.93959	-1.58906e-10
73964312	rs11210266	2.50223e-08	19.8316	-0.899212	2.64454e-05	-1.66753	-1.09919	1.81477e-05	-1.97516	-1.13184
73964673	rs76585750	9.59785e-17	-2.98711e-10	-0.446495	0.000279345	-2.98711e-10	-0.409359	0.000295297	-2.98711e-10	-0.31756
73965869	rs10789373	0.00983032	32.6588	-0.845144	2.15053e-05	-1.89779	-1.07572	1.658e-05	-2.06177	-1.13558
73966076	rs12124740	1.8086e-16	0.187105	-1.58906e-10	6.61934e-05	-1.84923	-1.58906e-10	5.63865e-05	-1.97331	-1.58906e-10
73966263	rs12121257	1.8086e-16	0.187105	-1.58906e-10	6.61934e-05	-1.84923	-1.58906e-10	5.63865e-05	-1.97331	-1.58906e-10
73966712	rs871819	0.00694629	32.3883	-0.92198	2.04057e-05	-1.91853	-1.10746	1.65226e-05	-2.0738	-1.12702
73967329	rs11800984	0.00997307	32.6588	-0.830727	2.16489e-05	-1.89779	-1.06907	1.65753e-05	-2.06177	-1.13586
73967830	rs11210268	1.84001e-16	0.204322	-1.58906e-10	6.57744e-05	-1.85558	-1.58906e-10	5.61059e-05	-1.9783	-1.58906e-10
73968430	rs118077881	7.11212e-17	-2.98711e-10	-0.746234	0.00019009	-2.98711e-10	-0.79431	0.000169903	-2.98711e-10	-0.870314
73969936	rs7416650	3.30319e-08	20.0347	-0.824537	2.80882e-05	-1.64031	-1.06615	1.83204e-05	-1.96165	-1.13588
73971450	rs2173735	3.30319e-08	20.0347	-0.824537	2.80882e-05	-1.64031	-1.06615	1.83204e-05	-1.96165	-1.13588
73972455	rs12133078	1.89882e-16	0.235781	-1.58906e-10	6.503e-05	-1.86696	-1.58906e-10	5.56083e-05	-1.98721	-1.58906e-10
73972638	rs12023234	4.97267e-17	-2.98711e-10	-1.10408	0.000139394	-2.98711e-10	-1.1045	0.000131424	-2.98711e-10	-1.12711
73972684	rs12118350	1.92906e-16	0.251586	-1.58906e-10	6.4666e-05	-1.87257	-1.58906e-10	5.53655e-05	-1.99159	-1.58906e-10
73972994	rs7530705	5.0075e-12	11.3802	-0.964351	2.46488e-05	-1.75695	-1.08013	2.17323e-05	-1.81868	-1.10806
73973298	rs150289288	7.06663e-17	-2.98711e-10	-0.75265	0.000189813	-2.98711e-10	-0.795771	0.000169243	-2.98711e-10	-0.874207
73973349	rs7545028	1.92906e-16	0.251586	-1.58906e-10	6.4666e-05	-1.87257	-1.58906e-10	5.53655e-05	-1.99159	-1.58906e-10
73973820	rs6694883	1.96301e-16	0.269029	-1.58906e-10	6.42719e-05	-1.87869	-1.58906e-10	5.5103e-05	-1.99634	-1.58906e-10
73974288	rs12724296	8.47843e-17	-0.570509	-1.58906e-10	5.00493e-05	-2.1288	-1.58906e-10	4.78605e-05	-2.13725	-1.58906e-10
73974388	rs12742409	3.07243e-08	19.9549	-0.817238	2.78413e-05	-1.65261	-1.06268	1.81801e-05	-1.9694	-1.13582
73975069	rs2879765	1.96301e-16	0.269029	-1.58906e-10	6.42719e-05	-1.87869	-1.58906e-10	5.5103e-05	-1.99634	-1.58906e-10
73975686	rs10465817	0.00938221	32.5713	-0.804293	2.17554e-05	-1.90554	-1.0564	1.64995e-05	-2.0667	-1.13551
73975758	rs7534840	0.00938221	32.5713	-0.804293	2.17554e-05	-1.90554	-1.0564	1.64995e-05	-2.0667	-1.13551
73975908	rs7523308	1.96301e-16	0.269029	-1.58906e-10	6.42719e-05	-1.87869	-1.58906e-10	5.5103e-05	-1.99634	-1.58906e-10
73976006	rs7535058	1.96301e-16	0.269029	-1.58906e-10	6.42719e-05	-1.87869	-1.58906e-10	5.5103e-05	-1.99634	-1.58906e-10
73976110	rs7545351	1.96301e-16	0.269029	-1.58906e-10	6.42719e-05	-1.87869	-1.58906e-10	5.5103e-05	-1.99634	-1.58906e-10
73976488	rs7545661	1.99449e-16	0.284939	-1.58906e-10	6.39191e-05	-1.88419	-1.58906e-10	5.48684e-05	-2.00061	-1.58906e-10
73976730	rs7537989	1.96301e-16	0.269029	-1.58906e-10	6.42719e-05	-1.87869	-1.58906e-10	5.5103e-05	-1.99634	-1.58906e-10
73976765	rs7526312	1.96301e-16	0.269029	-1.58906e-10	6.42719e-05	-1.87869	-1.58906e-10	5.5103e-05	-1.99634	-1.58906e-10
73977026	rs7526580	1.96301e-16	0.269029	-1.58906e-10	6.42719e-05	-1.87869	-1.58906e-10	5.5103e-05	-1.99634	-1.58906e-10
73977107	rs12026485	2.67415e-08	19.8031	-0.804256	2.73772e-05	-1.67571	-1.05639	1.79258e-05	-1.98379	-1.13551
73977183	rs74091667	1.96301e-16	0.269029	-1.58906e-10	6.42719e-05	-1.87869	-1.58906e-10	5.5103e-05	-1.99634	-1.58906e-10
73977328	rs59126753	2.13004e-16	0.350692	-1.58906e-10	6.25271e-05	-1.90621	-1.58906e-10	5.39462e-05	-2.01756	-1.58906e-10
73977762	rs55811030	2.13004e-16	0.350692	-1.58906e-10	6.25271e-05	-1.90621	-1.58906e-10	5.39462e-05	-2.01756	-1.58906e-10
73978458	rs55915525	2.13004e-16	0.350692	-1.58906e-10	6.25271e-05	-1.90621	-1.58906e-10	5.39462e-05	-2.01756	-1.58906e-10
73978487	rs56010322	2.13004e-16	0.350692	-1.58906e-10	6.25271e-05	-1.90621	-1.58906e-10	5.39462e-05	-2.01756	-1.58906e-10
73978546	rs56198528	2.16475e-16	0.366857	-1.58906e-10	6.22005e-05	-1.91145	-1.58906e-10	5.37308e-05	-2.02156	-1.58906e-10
73978571	rs74091671	2.16475e-16	0.366857	-1.58906e-10	6.22005e-05	-1.91145	-1.58906e-10	5.37308e-05	-2.02156	-1.58906e-10
73978572	rs74091672	2.16475e-16	0.366857	-1.58906e-10	6.22005e-05	-1.91145	-1.58906e-10	5.37308e-05	-2.02156	-1.58906e-10
73978607	rs77000781	3.16757e-17	-1.55507	-1.58906e-10	5.77017e-05	-1.98652	-1.58906e-10	4.64297e-05	-2.1676	-1.58906e-10
73978785	rs74091673	2.16475e-16	0.366857	-1.58906e-10	6.22005e-05	-1.91145	-1.58906e-10	5.37308e-05	-2.02156	-1.58906e-10
73978796	rs17512038	2.16475e-16	0.366857	-1.58906e-10	6.22005e-05	-1.91145	-1.58906e-10	5.37308e-05	-2.02156	-1.58906e-10
73979605	rs12134943	2.20014e-16	0.383072	-1.58906e-10	6.18787e-05	-1.91663	-1.58906e-10	5.3519e-05	-2.02551	-1.58906e-10
73979621	rs12134944	2.20014e-16	0.383072	-1.58906e-10	6.18787e-05	-1.91663	-1.58906e-10	5.3519e-05	-2.02551	-1.58906e-10
73979669	rs114524965	3.11264e-17	-1.57256	-1.58906e-10	6.42615e-05	-1.87885	-1.58906e-10	5.84905e-05	-1.93668	-1.58906e-10
73979872	rs6682300	2.20014e-16	0.383072	-1.58906e-10	6.18787e-05	-1.91663	-1.58906e-10	5.3519e-05	-2.02551	-1.58906e-10
73979987	rs6682394	2.20014e-16	0.383072	-1.58906e-10	6.18787e-05	-1.91663	-1.58906e-10	5.3519e-05	-2.02551	-1.58906e-10
73980293	rs6682733	2.20014e-16	0.383072	-1.58906e-10	6.18787e-05	-1.91663	-1.58906e-10	5.3519e-05	-2.02551	-1.58906e-10
73980541	rs7548223	2.20014e-16	0.383072	-1.58906e-10	6.18787e-05	-1.91663	-1.58906e-10	5.3519e-05	-2.02551	-1.58906e-10
73980726	rs7515799	2.20014e-16	0.383072	-1.58906e-10	6.18787e-05	-1.91663	-1.58906e-10	5.3519e-05	-2.02551	-1.58906e-10
73981063	rs17571458	2.20014e-16	0.383072	-1.58906e-10	6.18787e-05	-1.91663	-1.58906e-10	5.3519e-05	-2.02551	-1.58906e-10
73981097	rs12136774	2.20014e-16	0.383072	-1.58906e-10	6.18787e-05	-1.91663	-1.58906e-10	5.3519e-05	-2.02551	-1.58906e-10
73981190	rs12125989	2.23986e-16	0.400967	-1.58906e-10	6.15305e-05	-1.92228	-1.58906e-10	5.32902e-05	-2.02979	-1.58906e-10
73981219	rs12129496	2.20014e-16	0.383072	-1.58906e-10	6.18787e-05	-1.91663	-1.58906e-10	5.3519e-05	-2.02551	-1.58906e-10
73981238	rs4361946	5.52764e-12	11.4686	-0.953931	2.51881e-05	-1.74131	-1.07412	2.1961e-05	-1.80423	-1.11204
73981318	rs12126028	2.23986e-16	0.400967	-1.58906e-10	6.15305e-05	-1.92228	-1.58906e-10	5.32902e-05	-2.02979	-1.58906e-10
73981336	rs12126048	2.20014e-16	0.383072	-1.58906e-10	6.18787e-05	-1.91663	-1.58906e-10	5.3519e-05	-2.02551	-1.58906e-10
73981714	rs139169559	2.23986e-16	0.400967	-1.58906e-10	6.15305e-05	-1.92228	-1.58906e-10	5.32902e-05	-2.02979	-1.58906e-10
73981834	rs74093919	2.23986e-16	0.400967	-1.58906e-10	6.15305e-05	-1.92228	-1.58906e-10	5.32902e-05	-2.02979	-1.58906e-10
73982062	rs74093920	2.23986e-16	0.400967	-1.58906e-10	6.15305e-05	-1.92228	-1.58906e-10	5.32902e-05	-2.02979	-1.58906e-10
73982084	rs4384177	5.57511e-12	11.4686	-0.945379	2.5315e-05	-1.74131	-1.0691	2.18961e-05	-1.80423	-1.115
73982119	rs77857773	4.39786e-14	5.68084	-1.58906e-10	0.000109039	-1.3501	-1.58906e-10	0.000109832	-1.30659	-1.58906e-10
73982187	rs78141940	5.97349e-17	-0.920703	-1.58906e-10	4.78685e-05	-2.17335	-1.58906e-10	4.82155e-05	-2.12986	-1.58906e-10
73982188	rs75712244	4.81824e-17	-2.98711e-10	-1.13562	0.000135145	-2.98711e-10	-1.13546	0.0001306	-2.98711e-10	-1.13341
73982259	rs74093921	2.13004e-16	0.350692	-1.58906e-10	6.25271e-05	-1.90621	-1.58906e-10	5.39462e-05	-2.01756	-1.58906e-10
73982357	rs17512311	2.13004e-16	0.350692	-1.58906e-10	6.25271e-05	-1.90621	-1.58906e-10	5.39462e-05	-2.01756	-1.58906e-10
73982371	rs74093923	2.13004e-16	0.350692	-1.58906e-10	6.25271e-05	-1.90621	-1.58906e-10	5.39462e-05	-2.01756	-1.58906e-10
73982431	rs17571591	2.13004e-16	0.350692	-1.58906e-10	6.25271e-05	-1.90621	-1.58906e-10	5.39462e-05	-2.01756	-1.58906e-10
73982713	rs12757636	3.21764e-15	4.05745	-0.991661	1.63487e-05	-2.14888	-1.09878	1.67137e-05	-2.1302	-1.05912
73982975	rs78556157	8.18278e-17	-2.98711e-10	-0.606002	0.000247351	-2.98711e-10	-0.530999	0.000265007	-2.98711e-10	-0.425789
73982980	rs12128002	2.13004e-16	0.350692	-1.58906e-10	6.25271e-05	-1.90621	-1.58906e-10	5.39462e-05	-2.01756	-1.58906e-10
73983073	rs11210274	0.0101265	32.6588	-0.815464	2.18062e-05	-1.89779	-1.06182	1.65764e-05	-2.06177	-1.13579
73983290	rs477870	5.46468e-17	-0.0953207	-0.914407	1.78808e-05	-2.10855	-1.04953	1.77002e-05	-2.00965	-1.12232
73983390	rs111652150	1.07677e-14	4.27368	-1.58906e-10	0.00143049	1.22397	-1.58906e-10	0.00122978	1.10904	-1.58906e-10
73983666	rs17571689	2.16475e-16	0.366857	-1.58906e-10	6.22005e-05	-1.91145	-1.58906e-10	5.37308e-05	-2.02156	-1.58906e-10
73983673	rs28565938	2.1822e-16	0.374886	-1.58906e-10	6.0563e-05	-1.93812	-1.58906e-10	5.26122e-05	-2.0426	-1.58906e-10
73983726	rs12724603	1.35718e-14	4.50513	-1.58906e-10	0.000273901	-0.429042	-1.58906e-10	0.000238794	-0.529941	-1.58906e-10
73983902	rs17571745	2.16475e-16	0.366857	-1.58906e-10	6.22005e-05	-1.91145	-1.58906e-10	5.37308e-05	-2.02156	-1.58906e-10
73984187	rs12129139	2.16475e-16	0.366857	-1.58906e-10	6.22005e-05	-1.91145	-1.58906e-10	5.37308e-05	-2.02156	-1.58906e-10
73984329	rs12139989	2.27672e-16	0.417286	-1.58906e-10	6.12189e-05	-1.92735	-1.58906e-10	5.30859e-05	-2.03363	-1.58906e-10
73984659	rs12140130	2.16475e-16	0.366857	-1.58906e-10	6.22005e-05	-1.91145	-1.58906e-10	5.37308e-05	-2.02156	-1.58906e-10
73984661	rs12140132	2.16475e-16	0.366857	-1.58906e-10	6.22005e-05	-1.91145	-1.58906e-10	5.37308e-05	-2.02156	-1.58906e-10
73984667	rs61765558	1.76133e-17	-2.14196	-1.58906e-10	0.000118571	-1.2663	-1.58906e-10	0.000127808	-1.15502	-1.58906e-10
73984757	rs12129351	2.16475e-16	0.366857	-1.58906e-10	6.22005e-05	-1.91145	-1.58906e-10	5.37308e-05	-2.02156	-1.58906e-10
73984868	rs10518424	2.16475e-16	0.366857	-1.58906e-10	6.22005e-05	-1.91145	-1.58906e-10	5.37308e-05	-2.02156	-1.58906e-10
73985108	rs12133609	2.20014e-16	0.383072	-1.58906e-10	6.18787e-05	-1.91663	-1.58906e-10	5.3519e-05	-2.02551	-1.58906e-10
73985213	rs12130189	2.20014e-16	0.383072	-1.58906e-10	6.18787e-05	-1.91663	-1.58906e-10	5.3519e-05	-2.02551	-1.58906e-10
73985364	rs61605983	2.84804e-08	19.8826	-0.820719	2.74891e-05	-1.66368	-1.06434	1.80541e-05	-1.97631	-1.13586
73986021	rs115464856	1.64092e-16	0.0898108	-1.58906e-10	7.88122e-05	-1.67474	-1.58906e-10	5.9054e-05	-1.92709	-1.58906e-10
73986097	rs2341392	2.94124e-08	19.9112	-0.817094	2.80738e-05	-1.64436	-1.06261	1.83091e-05	-1.96233	-1.13582
73986257	rs12127373	2.20014e-16	0.383072	-1.58906e-10	6.18787e-05	-1.91663	-1.58906e-10	5.3519e-05	-2.02551	-1.58906e-10
73986362	rs12134765	2.20014e-16	0.383072	-1.58906e-10	6.18787e-05	-1.91663	-1.58906e-10	5.3519e-05	-2.02551	-1.58906e-10
73986371	rs12131271	2.20014e-16	0.383072	-1.58906e-10	6.18787e-05	-1.91663	-1.58906e-10	5.3519e-05	-2.02551	-1.58906e-10
73986882	rs12134933	2.20014e-16	0.383072	-1.58906e-10	6.18787e-05	-1.91663	-1.58906e-10	5.3519e-05	-2.02551	-1.58906e-10
73986936	rs12126645	2.20014e-16	0.383072	-1.58906e-10	6.18787e-05	-1.91663	-1.58906e-10	5.3519e-05	-2.02551	-1.58906e-10
73987036	rs12122713	2.20014e-16	0.383072	-1.58906e-10	6.18787e-05	-1.91663	-1.58906e-10	5.3519e-05	-2.02551	-1.58906e-10
73987165	rs12122747	2.22361e-16	0.393683	-1.58906e-10	5.92444e-05	-1.96014	-1.58906e-10	5.17397e-05	-2.05932	-1.58906e-10
73987415	rs146352481	5.7415e-17	-2.98711e-10	-0.960313	0.000160467	-2.98711e-10	-0.963722	0.000147155	-2.98711e-10	-1.01406
73987608	rs1338653	3.06754e-08	19.9549	-0.81883	2.78201e-05	-1.65261	-1.06344	1.81797e-05	-1.9694	-1.13584
73987668	rs17571877	2.16475e-16	0.366857	-1.58906e-10	6.22005e-05	-1.91145	-1.58906e-10	5.37308e-05	-2.02156	-1.58906e-10
73987736	rs55829216	2.23986e-16	0.400967	-1.58906e-10	6.15305e-05	-1.92228	-1.58906e-10	5.32902e-05	-2.02979	-1.58906e-10
73987921	rs4649985	1.58255e-15	3.45425	-1.09807	2.03197e-05	-1.8944	-1.13582	2.37592e-05	-1.71067	-1.12691
73988045	rs686775	0.010376	32.7644	-0.896784	2.13011e-05	-1.88522	-1.09783	1.6806e-05	-2.05251	-1.1313
73988054	rs17512674	2.23986e-16	0.400967	-1.58906e-10	6.15305e-05	-1.92228	-1.58906e-10	5.32902e-05	-2.02979	-1.58906e-10
73988104	rs74092810	2.23986e-16	0.400967	-1.58906e-10	6.15305e-05	-1.92228	-1.58906e-10	5.32902e-05	-2.02979	-1.58906e-10
73988149	rs12042444	0.012332	32.8517	-0.811298	2.22422e-05	-1.88034	-1.05947	1.67664e-05	-2.05053	-1.13564
73988233	rs74092812	1.69709e-16	0.123467	-1.58906e-10	6.78164e-05	-1.825	-1.58906e-10	5.74766e-05	-1.95417	-1.58906e-10
73988454	rs74092814	2.23986e-16	0.400967	-1.58906e-10	6.15305e-05	-1.92228	-1.58906e-10	5.32902e-05	-2.02979	-1.58906e-10
73988566	rs17512695	3.89848e-14	5.56031	-1.58906e-10	0.000104896	-1.38884	-1.58906e-10	0.000105551	-1.34635	-1.58906e-10
73989065	rs12139606	2.23986e-16	0.400967	-1.58906e-10	6.15305e-05	-1.92228	-1.58906e-10	5.32902e-05	-2.02979	-1.58906e-10
73989195	rs74561992	7.33402e-17	-2.98711e-10	-0.715511	0.000219944	-2.98711e-10	-0.648435	0.000233221	-2.98711e-10	-0.553558
73989720	rs12125056	2.23986e-16	0.400967	-1.58906e-10	6.15305e-05	-1.92228	-1.58906e-10	5.32902e-05	-2.02979	-1.58906e-10
73989794	rs145441834	4.82284e-17	-2.98711e-10	-1.13467	0.000135392	-2.98711e-10	-1.13364	0.000130549	-2.98711e-10	-1.1338
73989854	rs17512757	2.27672e-16	0.417286	-1.58906e-10	6.12189e-05	-1.92735	-1.58906e-10	5.30859e-05	-2.03363	-1.58906e-10
73989879	rs117982063	5.73332e-17	-2.98711e-10	-0.961739	0.000179439	-2.98711e-10	-0.851971	0.000160024	-2.98711e-10	-0.930218
73989901	rs74092817	2.27672e-16	0.417286	-1.58906e-10	6.12189e-05	-1.92735	-1.58906e-10	5.30859e-05	-2.03363	-1.58906e-10
73990001	rs78462062	3.17393e-17	-1.55307	-1.58906e-10	6.34059e-05	-1.89225	-1.58906e-10	5.77924e-05	-1.94869	-1.58906e-10
73990121	rs17512764	2.16475e-16	0.366857	-1.58906e-10	6.22005e-05	-1.91145	-1.58906e-10	5.37308e-05	-2.02156	-1.58906e-10
73990265	rs17572051	2.23986e-16	0.400967	-1.58906e-10	6.15305e-05	-1.92228	-1.58906e-10	5.32902e-05	-2.02979	-1.58906e-10
73990295	rs17512806	2.23986e-16	0.400967	-1.58906e-10	6.15305e-05	-1.92228	-1.58906e-10	5.32902e-05	-2.02979	-1.58906e-10
73990353	rs57304236	2.23986e-16	0.400967	-1.58906e-10	6.15305e-05	-1.92228	-1.58906e-10	5.32902e-05	-2.02979	-1.58906e-10
73990487	rs57674266	2.27672e-16	0.417286	-1.58906e-10	6.12189e-05	-1.92735	-1.58906e-10	5.30859e-05	-2.03363	-1.58906e-10
73990489	rs60912480	2.23986e-16	0.400967	-1.58906e-10	6.15305e-05	-1.92228	-1.58906e-10	5.32902e-05	-2.02979	-1.58906e-10
73990925	rs12140966	2.27672e-16	0.417286	-1.58906e-10	6.12189e-05	-1.92735	-1.58906e-10	5.30859e-05	-2.03363	-1.58906e-10
73990927	rs12130111	2.27672e-16	0.417286	-1.58906e-10	6.12189e-05	-1.92735	-1.58906e-10	5.30859e-05	-2.03363	-1.58906e-10
73990998	rs76224041	1.15286e-14	4.34197	-1.58906e-10	0.000134427	-1.14079	-1.58906e-10	0.000113942	-1.26985	-1.58906e-10
73991227	rs36048434	4.65391e-15	3.43484	-1.58906e-10	0.000315157	-0.288738	-1.58906e-10	0.000305861	-0.282413	-1.58906e-10
73991376	rs12130976	2.27672e-16	0.417286	-1.58906e-10	6.12189e-05	-1.92735	-1.58906e-10	5.30859e-05	-2.03363	-1.58906e-10
73991651	rs1604350	0.0112118	32.861	-0.915832	2.13327e-05	-1.87637	-1.1052	1.69555e-05	-2.04673	-1.12821
73991658	rs7523931	2.21136e-16	0.388159	-1.58906e-10	6.1779e-05	-1.91824	-1.58906e-10	5.34534e-05	-2.02673	-1.58906e-10
73991674	rs7521491	2.28723e-16	0.421891	-1.58906e-10	6.11321e-05	-1.92877	-1.58906e-10	5.3029e-05	-2.0347	-1.58906e-10
73991700	rs7531768	2.21136e-16	0.388159	-1.58906e-10	6.1779e-05	-1.91824	-1.58906e-10	5.34534e-05	-2.02673	-1.58906e-10
73991766	rs7512149	2.27672e-16	0.417286	-1.58906e-10	6.12189e-05	-1.92735	-1.58906e-10	5.30859e-05	-2.03363	-1.58906e-10
73991792	rs11210276	2.96082e-08	19.9549	-0.854238	2.73681e-05	-1.65261	-1.07982	1.81912e-05	-1.9694	-1.13521
73992097	rs7512455	2.27672e-16	0.417286	-1.58906e-10	6.12189e-05	-1.92735	-1.58906e-10	5.30859e-05	-2.03363	-1.58906e-10
73992244	rs12135441	2.27672e-16	0.417286	-1.58906e-10	6.12189e-05	-1.92735	-1.58906e-10	5.30859e-05	-2.03363	-1.58906e-10
73993014	rs138404739	4.8196e-17	-2.98711e-10	-1.13534	0.000135121	-2.98711e-10	-1.13564	0.000130815	-2.98711e-10	-1.13176
73993369	rs75157325	1.60695e-14	4.67406	-1.58906e-10	0.000148232	-1.04303	-1.58906e-10	0.000124608	-1.18037	-1.58906e-10
73993804	rs10890042	1.80331e-17	-1.24134	-0.877069	8.30325e-05	-0.854876	-0.767701	9.29118e-05	-1.16599	-0.307899
73993876	rs10890043	7.12145e-12	11.7954	-1.02738	1.56257e-05	-2.16126	-1.13163	1.67078e-05	-2.07293	-1.11674
73994268	rs12134115	1.39393e-14	4.53185	-1.58906e-10	0.000160372	-0.964313	-1.58906e-10	0.000132698	-1.11747	-1.58906e-10
73994416	rs7519147	2.24174e-12	10.5855	-0.973345	2.27778e-05	-1.79781	-1.11822	1.64373e-05	-2.0786	-1.12739
73994472	rs10890044	1.39393e-14	4.53185	-1.58906e-10	0.000160372	-0.964313	-1.58906e-10	0.000132698	-1.11747	-1.58906e-10
73994839	rs56264975	1.74539e-17	-2.15105	-1.58906e-10	0.000103664	-1.40065	-1.58906e-10	0.000165922	-0.894026	-1.58906e-10
73995123	rs17094009	1.97831e-14	4.88196	-1.58906e-10	0.000186569	-0.813007	-1.58906e-10	0.000152899	-0.975767	-1.58906e-10
73995259	rs1501485	1.8679e-12	10.4132	-0.983503	2.20523e-05	-1.82694	-1.12145	1.62429e-05	-2.09302	-1.12487
73995323	rs17572189	2.27672e-16	0.417286	-1.58906e-10	6.12189e-05	-1.92735	-1.58906e-10	5.30859e-05	-2.03363	-1.58906e-10
73995489	rs1501486	1.62957e-15	3.35763	-0.972176	1.64352e-05	-2.17099	-1.07139	1.52588e-05	-2.15205	-1.12834
73995695	rs115511613	1.66062e-16	0.10174	-1.58906e-10	6.867e-05	-1.8125	-1.58906e-10	6.91062e-05	-1.7699	-1.58906e-10
73995916	rs12743343	2.00709e-15	3.72318	-1.12936	1.73935e-05	-2.06124	-1.12448	1.72306e-05	-2.02365	-1.1352
73996208	rs1501488	1.51214e-15	3.30504	-0.994377	1.61922e-05	-2.17225	-1.08503	1.54006e-05	-2.14854	-1.1226
73996293	rs1501489	2.00877e-15	3.72318	-1.12852	1.73752e-05	-2.06124	-1.12553	1.72265e-05	-2.02365	-1.13544
73996386	rs12132337	1.85182e-14	4.81589	-1.58906e-10	0.000181247	-0.841946	-1.58906e-10	0.000148804	-1.00291	-1.58906e-10
73996430	rs12139604	1.81464e-14	4.79561	-1.58906e-10	0.000190852	-0.790312	-1.58906e-10	0.000155582	-0.95837	-1.58906e-10
73996658	rs7523027	1.59396e-15	3.35763	-0.994275	1.62136e-05	-2.17099	-1.08497	1.53462e-05	-2.15205	-1.12263
73996959	rs7556448	2.27672e-16	0.417286	-1.58906e-10	6.12189e-05	-1.92735	-1.58906e-10	5.30859e-05	-2.03363	-1.58906e-10
73996997	rs12142513	1.07821e-14	4.27502	-1.58906e-10	0.000126484	-1.20169	-1.58906e-10	0.000107428	-1.32872	-1.58906e-10
73997624	rs10890045	8.26251e-16	2.70346	-0.997176	3.7404e-05	-1.32933	-1.0907	2.26577e-05	-1.77092	-1.11412
73997708	rs79503544	1.8915e-14	4.83709	-1.58906e-10	0.000182935	-0.832679	-1.58906e-10	0.000150103	-0.994222	-1.58906e-10
73997850	rs10749825	1.59111e-15	3.35763	-0.99606	1.61963e-05	-2.17099	-1.08603	1.53547e-05	-2.15205	-1.12207
73997885	rs12131880	1.89331e-17	-2.06971	-1.58906e-10	0.000152106	-1.01723	-1.58906e-10	0.00010944	-1.31017	-1.58906e-10
73998031	rs12136066	1.89331e-17	-2.06971	-1.58906e-10	0.000152106	-1.01723	-1.58906e-10	0.00010944	-1.31017	-1.58906e-10
73998147	rs12143583	1.89331e-17	-2.06971	-1.58906e-10	0.000152106	-1.01723	-1.58906e-10	0.00010944	-1.31017	-1.58906e-10
73998626	rs12128966	2.3143e-16	0.433656	-1.58906e-10	6.09121e-05	-1.93238	-1.58906e-10	5.28852e-05	-2.03742	-1.58906e-10
73998708	rs12132857	1.85182e-14	4.81589	-1.58906e-10	0.000181247	-0.841946	-1.58906e-10	0.000148804	-1.00291	-1.58906e-10
73998967	rs78497794	1.83482e-14	4.80667	-1.58906e-10	0.000134141	-1.14292	-1.58906e-10	0.000124234	-1.18338	-1.58906e-10
73999254	rs6686579	1.07721e-16	-0.331071	-1.58906e-10	6.02884e-05	-1.94267	-1.58906e-10	5.88075e-05	-1.93127	-1.58906e-10
73999319	rs75153602	1.82811e-17	-2.10475	-1.58906e-10	0.000162084	-0.95369	-1.58906e-10	0.000153188	-0.973878	-1.58906e-10
73999486	rs138649282	5.64675e-17	-2.98711e-10	-0.976954	0.000147633	-2.98711e-10	-1.04708	0.000141766	-2.98711e-10	-1.05136
73999568	rs12048330	9.0034e-12	12.0173	-1.01476	2.35887e-05	-1.75129	-1.12975	1.70961e-05	-2.05177	-1.11493
73999717	rs12130055	2.3143e-16	0.433656	-1.58906e-10	6.09121e-05	-1.93238	-1.58906e-10	5.28852e-05	-2.03742	-1.58906e-10
74000243	rs1604349	1.41799e-14	5.62433	-1.07538	1.59326e-05	-2.14664	-1.1268	1.57607e-05	-2.17239	-1.07563
74000322	rs2173736	1.59456e-15	3.26887	-0.905132	3.48489e-05	-1.85247	-0.638315	4.71491e-05	-1.87647	-0.275761
74000649	rs10736420	1.4115e-14	5.62433	-1.07996	1.59052e-05	-2.14664	-1.12852	1.58358e-05	-2.17239	-1.07088
74001297	rs12043079	1.39564e-14	5.53789	-1.00482	1.64423e-05	-2.15075	-1.09121	1.51141e-05	-2.17078	-1.11914
74001900	rs28826052	1.07821e-14	4.27502	-1.58906e-10	0.000126484	-1.20169	-1.58906e-10	0.000107428	-1.32872	-1.58906e-10
74002481	rs1121232	1.43549e-14	5.56431	-1.00309	1.64689e-05	-2.15014	-1.09019	1.50982e-05	-2.17122	-1.11975
74002528	rs1121231	1.43549e-14	5.56431	-1.00309	1.64689e-05	-2.15014	-1.09019	1.50982e-05	-2.17122	-1.11975
74003312	rs2879989	1.48129e-14	5.59573	-1.00309	1.64986e-05	-2.14834	-1.09019	1.50885e-05	-2.17186	-1.11975
74003787	rs12038415	5.116e-17	-2.98711e-10	-1.07566	0.000146258	-2.98711e-10	-1.05644	0.000158559	-2.98711e-10	-0.939419
74003789	rs146249171	5.92322e-17	-2.98711e-10	-0.929154	0.000164434	-2.98711e-10	-0.9393	0.000149636	-2.98711e-10	-0.997335
74004055	rs139582777	5.10286e-17	-2.98711e-10	-1.07823	0.000144391	-2.98711e-10	-1.06929	0.000140345	-2.98711e-10	-1.06144
74004284	rs6695200	1.67097e-14	5.71622	-1.00309	1.66223e-05	-2.14087	-1.09019	1.50603e-05	-2.17374	-1.11975
74005206	rs7520239	7.93238e-12	11.8943	-1.01847	2.30775e-05	-1.77231	-1.13064	1.69453e-05	-2.06297	-1.11258
74005288	rs147723596	1.57332e-16	0.0477389	-1.58906e-10	5.68725e-05	-2.001	-1.58906e-10	5.93624e-05	-1.92188	-1.58906e-10
74005504	rs2173895	8.50331e-16	2.70346	-0.968449	3.80444e-05	-1.32933	-1.07372	2.24437e-05	-1.77092	-1.12361
74005533	rs184033222	3.3383e-17	-1.50257	-1.58906e-10	6.30073e-05	-1.89856	-1.58906e-10	6.12918e-05	-1.8899	-1.58906e-10
74005766	rs12143664	1.85182e-14	4.81589	-1.58906e-10	0.000181247	-0.841946	-1.58906e-10	0.000148804	-1.00291	-1.58906e-10
74005992	rs12122177	9.7678e-15	4.17623	-1.58906e-10	0.000121751	-1.23983	-1.58906e-10	0.000103678	-1.36426	-1.58906e-10
74005993	rs12122178	1.73183e-14	4.7489	-1.58906e-10	0.000176038	-0.871106	-1.58906e-10	0.000144792	-1.03024	-1.58906e-10
74006257	rs6668867	4.17249e-17	-1.27952	-1.58906e-10	6.36279e-05	-1.88876	-1.58906e-10	5.91531e-05	-1.92542	-1.58906e-10
74006750	rs148265030	1.87971e-17	-2.07691	-1.58906e-10	0.000180722	-0.84485	-1.58906e-10	0.000170651	-0.865922	-1.58906e-10
74007138	rs12139967	1.85182e-14	4.81589	-1.58906e-10	0.000181247	-0.841946	-1.58906e-10	0.000148804	-1.00291	-1.58906e-10
74007363	rs7538462	1.48387e-14	5.59573	-1.00135	1.65155e-05	-2.14834	-1.08917	1.50795e-05	-2.17186	-1.12035
74007721	rs7543450	1.33631e-14	5.55903	-1.06939	1.61309e-05	-2.13668	-1.12439	1.56441e-05	-2.17413	-1.08132
74007743	rs7551145	1.37173e-17	-1.33331	-1.05865	1.88663e-05	-1.98474	-1.11969	1.59374e-05	-2.14659	-1.09029
74007768	rs7551153	1.08709e-11	12.2181	-1.02713	2.51776e-05	-1.68352	-1.13234	1.78221e-05	-2.01662	-1.10848
74008198	rs12091246	1.68304e-15	3.55335	-1.13561	1.81556e-05	-2.03626	-1.10657	1.78646e-05	-1.99503	-1.1277
74008854	rs12086900	1.68304e-15	3.55335	-1.13561	1.81556e-05	-2.03626	-1.10657	1.78646e-05	-1.99503	-1.1277
74010173	rs113519251	2.64393e-17	-1.73577	-1.58906e-10	7.64574e-05	-1.70507	-1.58906e-10	7.85325e-05	-1.64203	-1.58906e-10
74010677	rs12139822	2.27672e-16	0.417286	-1.58906e-10	6.12189e-05	-1.92735	-1.58906e-10	5.30859e-05	-2.03363	-1.58906e-10
74011492	rs10890046	1.09655e-11	12.2181	-1.01847	2.52204e-05	-1.68352	-1.13064	1.77492e-05	-2.01662	-1.11258
74011554	rs10890047	8.96384e-12	12.0356	-1.0375	2.43139e-05	-1.71676	-1.134	1.75916e-05	-2.03524	-1.10289
74011693	rs1393012	1.63942e-15	3.52723	-1.13575	1.82621e-05	-2.03216	-1.10482	1.79649e-05	-1.99036	-1.12676
74013683	rs76315442	1.22776e-16	-0.200261	-1.58906e-10	6.15852e-05	-1.92139	-1.58906e-10	5.01547e-05	-2.09043	-1.58906e-10
74014058	rs118147757	4.88437e-17	-2.98711e-10	-1.12199	0.000138411	-2.98711e-10	-1.11158	0.000136332	-2.98711e-10	-1.09045
74014130	rs75553467	2.4753e-16	0.500911	-1.58906e-10	6.25634e-05	-1.90563	-1.58906e-10	5.02734e-05	-2.08807	-1.58906e-10
74015082	rs978616	1.7324e-15	3.58245	-1.1358	1.81223e-05	-2.04074	-1.10393	1.77989e-05	-2.00014	-1.12627
74015827	rs7538193	1.07821e-14	4.27502	-1.58906e-10	0.000126484	-1.20169	-1.58906e-10	0.000107428	-1.32872	-1.58906e-10
74015918	rs78876805	2.65175e-16	0.569771	-1.58906e-10	5.85684e-05	-1.97161	-1.58906e-10	5.13679e-05	-2.06653	-1.58906e-10
74016652	rs1604348	1.10112e-11	12.2181	-1.0143	2.52456e-05	-1.68352	-1.12964	1.77041e-05	-2.01662	-1.11512
74017178	rs2062664	1.01792e-15	2.85147	-0.936579	4.3025e-05	-1.22627	-1.05376	2.38423e-05	-1.7036	-1.13048
74017548	rs34411050	1.6826e-15	3.55335	-1.13588	1.82712e-05	-2.03626	-1.10022	1.79273e-05	-1.99503	-1.12419
74018481	rs1501482	4.93701e-12	11.4059	-1.0043	2.13647e-05	-1.85274	-1.12733	1.62062e-05	-2.10184	-1.11831
74018993	rs67805078	1.59244e-15	3.49828	-1.13588	1.84312e-05	-2.02754	-1.10022	1.81059e-05	-1.98511	-1.12419
74019038	rs1846939	1.9384e-15	3.63212	-1.07312	1.53567e-05	-2.17458	-1.13568	1.65399e-05	-2.11226	-1.08751
74019251	rs1501481	1.18643e-17	-1.50914	-1.02795	1.74532e-05	-2.07804	-1.10424	1.52473e-05	-2.1718	-1.10935
74019571	rs143324795	4.89568e-17	-2.98711e-10	-1.11968	0.00013867	-2.98711e-10	-1.10971	0.000136531	-2.98711e-10	-1.08899
74019696	rs7514956	1.89331e-17	-2.06971	-1.58906e-10	0.000152106	-1.01723	-1.58906e-10	0.00010944	-1.31017	-1.58906e-10
74019915	rs7517367	2.23986e-16	0.400967	-1.58906e-10	6.15305e-05	-1.92228	-1.58906e-10	5.32902e-05	-2.02979	-1.58906e-10
74020011	rs12023265	2.01548e-15	3.66948	-1.07149	1.536e-05	-2.17428	-1.13576	1.64537e-05	-2.11607	-1.08892
74020069	rs139381522	1.2774e-16	-0.160623	-1.58906e-10	5.58146e-05	-2.01977	-1.58906e-10	5.4269e-05	-2.01159	-1.58906e-10
74020563	rs9661557	6.54279e-15	4.81405	-1.03855	1.57899e-05	-2.17258	-1.10986	1.57011e-05	-2.14814	-1.10368
74020749	rs72678448	1.68756e-15	3.53878	-1.11836	1.64882e-05	-2.10588	-1.13328	1.63865e-05	-2.07393	-1.13515
74021081	rs11210284	2.27672e-16	0.417286	-1.58906e-10	6.12189e-05	-1.92735	-1.58906e-10	5.30859e-05	-2.03363	-1.58906e-10
74021731	rs61767165	1.78158e-17	-2.13053	-1.58906e-10	8.07328e-05	-1.65066	-1.58906e-10	8.80548e-05	-1.52758	-1.58906e-10
74021762	rs12045728	5.67247e-17	-2.98711e-10	-0.972409	0.000151749	-2.98711e-10	-1.01958	0.000138908	-2.98711e-10	-1.07174
74022034	rs6669337	4.65128e-12	11.3486	-1.00652	2.11607e-05	-1.86153	-1.12813	1.6176e-05	-2.10599	-1.11603
74022511	rs12128079	2.27672e-16	0.417286	-1.58906e-10	6.12189e-05	-1.92735	-1.58906e-10	5.30859e-05	-2.03363	-1.58906e-10
74023053	rs79359679	1.77011e-17	-2.13699	-1.58906e-10	4.79091e-05	-2.1725	-1.58906e-10	4.73358e-05	-2.14828	-1.58906e-10
74023084	rs17094026	4.95945e-17	-2.98711e-10	-1.10674	0.000139988	-2.98711e-10	-1.10025	0.000139982	-2.98711e-10	-1.06403
74023469	rs57442339	1.73399e-14	4.75015	-1.58906e-10	0.000176134	-0.870565	-1.58906e-10	0.000144865	-1.02974	-1.58906e-10
74023504	rs1604347	6.02888e-16	2.34714	-0.956025	3.34439e-05	-1.46587	-1.06607	2.0477e-05	-1.85955	-1.12669
74023548	rs1604346	6.01922e-15	4.63969	-0.947595	1.66357e-05	-2.17461	-1.05565	1.54371e-05	-2.1362	-1.13257
74023631	rs12023177	6.01637e-16	2.34714	-0.958102	3.34007e-05	-1.46587	-1.06736	2.04868e-05	-1.85955	-1.12622
74023917	rs141960856	4.83307e-17	-2.98711e-10	-1.13255	0.000135889	-2.98711e-10	-1.12997	0.000130644	-2.98711e-10	-1.13307
74025108	rs2088764	1.63934e-15	3.52723	-1.1358	1.82784e-05	-2.03216	-1.10393	1.79737e-05	-1.99036	-1.12627
74025364	rs79827281	4.87273e-17	-2.98711e-10	-1.12438	0.000136512	-2.98711e-10	-1.12539	0.000133079	-2.98711e-10	-1.1146
74026114	rs959414	4.68764e-12	11.3674	-1.01754	2.09642e-05	-1.86855	-1.13044	1.61944e-05	-2.10788	-1.11299
74026588	rs79774017	4.87331e-15	3.48091	-1.58906e-10	9.68824e-05	-1.46831	-1.58906e-10	8.41165e-05	-1.57334	-1.58906e-10
74026792	rs75064436	1.01369e-16	-2.98711e-10	-0.391847	0.000296473	-2.98711e-10	-0.349852	0.000332154	-2.98711e-10	-0.199946
74027486	rs35105379	1.55178e-15	3.4723	-1.13575	1.84243e-05	-2.02332	-1.10482	1.81462e-05	-1.98033	-1.12676
74028490	rs111809683	1.69389e-14	4.72675	-1.58906e-10	0.000174356	-0.880709	-1.58906e-10	0.000143495	-1.03924	-1.58906e-10
74028515	rs139023090	3.39151e-16	1.76882	-0.95299	2.08463e-05	-2.06601	-0.938622	2.05916e-05	-2.01374	-0.966918
74028580	rs12033289	4.05267e-12	11.2284	-1.02416	2.07063e-05	-1.87959	-1.13178	1.61398e-05	-2.11431	-1.10995
74028673	rs10890048	1.63934e-15	3.52723	-1.1358	1.82784e-05	-2.03216	-1.10393	1.79737e-05	-1.99036	-1.12627
74028693	rs113578584	1.10592e-14	4.3004	-1.58906e-10	0.000145523	-1.06147	-1.58906e-10	0.000121195	-1.20814	-1.58906e-10
74028873	rs11210285	5.78443e-16	2.31562	-0.965899	3.28806e-05	-1.47832	-1.07061	2.03028e-05	-1.86783	-1.12695
74029349	rs11210286	1.68266e-15	3.55335	-1.13584	1.82202e-05	-2.03626	-1.10302	1.78991e-05	-1.99503	-1.12577
74029671	rs34475691	1.68266e-15	3.55335	-1.13584	1.82202e-05	-2.03626	-1.10302	1.78991e-05	-1.99503	-1.12577
74030449	rs10890049	1.68266e-15	3.55335	-1.13584	1.82202e-05	-2.03626	-1.10302	1.78991e-05	-1.99503	-1.12577
74030531	rs139806244	3.28782e-17	-1.51781	-1.58906e-10	4.86985e-05	-2.15616	-1.58906e-10	4.72364e-05	-2.15038	-1.58906e-10
74030571	rs191226442	6.3298e-17	-2.98711e-10	-0.862766	0.000180937	-2.98711e-10	-0.843658	0.000185871	-2.98711e-10	-0.78049
74030787	rs1360243	4.2635e-12	11.2856	-1.03059	2.08596e-05	-1.87105	-1.13294	1.62554e-05	-2.11041	-1.10671
74030818	rs59403678	2.23986e-16	0.400967	-1.58906e-10	6.15305e-05	-1.92228	-1.58906e-10	5.32902e-05	-2.02979	-1.58906e-10
74031554	rs7524751	1.69389e-14	4.72675	-1.58906e-10	0.000174356	-0.880709	-1.58906e-10	0.000143495	-1.03924	-1.58906e-10
74032493	rs76974922	1.73399e-14	4.75015	-1.58906e-10	0.000176134	-0.870565	-1.58906e-10	0.000144865	-1.02974	-1.58906e-10
74032534	rs12026912	4.23696e-12	11.2856	-1.03683	2.08395e-05	-1.87105	-1.1339	1.63113e-05	-2.11041	-1.10328
74032823	rs116162559	1.54672e-16	0.0306895	-1.58906e-10	6.67735e-05	-1.8405	-1.58906e-10	6.7088e-05	-1.79954	-1.58906e-10
74033051	rs12060939	9.36347e-18	-1.64537	-1.12843	1.66756e-05	-2.167	-1.06086	1.53956e-05	-2.1729	-1.09856
74033265	rs79925682	3.03822e-16	-2.98711e-10	0.705822	0.00090162	-2.98711e-10	0.762385	0.000912286	-2.98711e-10	0.81041
74033340	rs7542499	2.9362e-12	10.921	-1.03898	1.96242e-05	-1.93082	-1.13422	1.59497e-05	-2.1354	-1.10071
74033552	rs12737220	2.10275e-15	3.75807	-1.11769	1.61287e-05	-2.12768	-1.13353	1.59554e-05	-2.10073	-1.13501
74034164	rs75054708	3.06566e-16	1.65922	-0.944402	2.06668e-05	-2.08357	-0.929707	2.032e-05	-2.03528	-0.95866
74035041	rs978433	4.445e-12	11.2623	-0.965648	3.29044e-05	-1.43242	-1.11578	2.24903e-05	-1.76441	-1.12805
74035795	rs10443225	1.07821e-14	4.27502	-1.58906e-10	0.000126484	-1.20169	-1.58906e-10	0.000107428	-1.32872	-1.58906e-10
74036009	rs1854643	3.72681e-12	11.0861	-0.965648	3.15833e-05	-1.4734	-1.11578	2.18187e-05	-1.79473	-1.12805
74036249	rs12122285	2.02658e-16	0.300899	-1.58906e-10	6.35716e-05	-1.88964	-1.58906e-10	5.46376e-05	-2.00482	-1.58906e-10
74036426	rs75312152	1.73399e-14	4.75015	-1.58906e-10	0.000176134	-0.870565	-1.58906e-10	0.000144865	-1.02974	-1.58906e-10
74038223	rs11210288	9.8543e-18	-1.61311	-1.1096	1.75584e-05	-2.16266	-1.01361	1.59215e-05	-2.17433	-1.06354
74038740	rs113074776	1.04261e-14	4.24145	-1.58906e-10	0.000124849	-1.2147	-1.58906e-10	0.000106133	-1.34085	-1.58906e-10
74038762	rs111613006	1.88947e-14	4.83601	-1.58906e-10	0.000182849	-0.83315	-1.58906e-10	0.000150037	-0.994664	-1.58906e-10
74038928	rs1854644	4.57311e-12	11.3251	-1.00003	3.30453e-05	-1.4176	-1.12633	2.29622e-05	-1.75337	-1.11832
74039267	rs6694107	4.59538e-12	11.3251	-0.995176	3.30889e-05	-1.4176	-1.12501	2.29235e-05	-1.75337	-1.12001
74039453	rs72678457	1.73165e-17	-2.15896	-1.58906e-10	0.000124233	-1.21965	-1.58906e-10	0.000202628	-0.694174	-1.58906e-10
74039936	rs7512635	9.29058e-15	5.02867	-0.902529	2.02722e-05	-2.00663	-1.02593	1.6265e-05	-2.08103	-1.1355
74040359	rs12123154	1.85182e-14	4.81589	-1.58906e-10	0.000181247	-0.841946	-1.58906e-10	0.000148804	-1.00291	-1.58906e-10
74040961	rs1329988	9.43805e-15	4.91738	-0.775499	2.18482e-05	-2.02326	-0.934427	1.62133e-05	-2.09335	-1.12636
74041079	rs1329989	9.7164e-15	4.94645	-0.775499	2.19418e-05	-2.01899	-0.934427	1.62643e-05	-2.09021	-1.12636
74041576	rs12025606	3.85818e-12	11.1428	-0.987731	3.17736e-05	-1.4603	-1.12287	2.21556e-05	-1.78507	-1.12238
74041715	rs12029032	4.11857e-12	11.2053	-0.984953	3.22658e-05	-1.44576	-1.12204	2.23768e-05	-1.77431	-1.1232
74041728	rs12120813	1.62419e-14	4.68473	-1.58906e-10	0.000171219	-0.898866	-1.58906e-10	0.000141076	-1.05625	-1.58906e-10
74042455	rs7542794	4.6067e-12	11.3251	-0.992715	3.31118e-05	-1.4176	-1.12432	2.29048e-05	-1.75337	-1.12082
74042517	rs10890050	2.04548e-15	3.63794	-1.02517	1.7935e-05	-2.04905	-1.106	1.91491e-05	-2.00965	-1.04364
74042529	rs2173894	9.97444e-15	4.94645	-0.749287	2.23786e-05	-2.01899	-0.914714	1.63401e-05	-2.09021	-1.12172
74042635	rs10890051	1.01452e-17	-1.59106	-1.10256	1.78797e-05	-2.15924	-0.998902	1.60974e-05	-2.17476	-1.05213
74042679	rs10890052	1.01177e-17	-1.59106	-1.10528	1.77806e-05	-2.15924	-1.00446	1.60277e-05	-2.17476	-1.05647
74042928	rs11210289	2.19375e-11	12.5553	-0.662177	5.19689e-05	-1.23363	-0.857534	3.05498e-05	-1.47506	-1.11112
74043621	rs11210290	1.93926e-15	3.69371	-1.13427	1.76424e-05	-2.0571	-1.1144	1.73979e-05	-2.01889	-1.1303
74043705	rs12133927	1.55397e-14	4.64053	-1.58906e-10	0.000167993	-0.917888	-1.58906e-10	0.000138586	-1.07405	-1.58906e-10
74044272	rs12134850	1.00062e-17	-1.60214	-1.10528	1.77492e-05	-2.161	-1.00446	1.60303e-05	-2.1746	-1.05647
74044456	rs12134913	1.00062e-17	-1.60214	-1.10528	1.77492e-05	-2.161	-1.00446	1.60303e-05	-2.1746	-1.05647
74045119	rs7546677	9.99744e-18	-1.60214	-1.10615	1.77168e-05	-2.161	-1.00629	1.60075e-05	-2.1746	-1.05789
74045313	rs76210885	1.4834e-16	-2.98711e-10	-0.0111128	0.000440702	-2.98711e-10	0.0465605	0.000480194	-2.98711e-10	0.168647
74045315	rs142966480	7.54016e-17	-2.98711e-10	-0.687791	0.000209929	-2.98711e-10	-0.695037	0.000222036	-2.98711e-10	-0.602702
74046452	rs1576438	9.98879e-18	-1.60214	-1.10702	1.76847e-05	-2.161	-1.00811	1.5985e-05	-2.1746	-1.05929
74047183	rs6703341	8.85415e-15	4.96279	-0.884772	1.94542e-05	-2.05699	-1.01675	1.57295e-05	-2.11413	-1.13588
74047348	rs68057546	9.97188e-18	-1.60214	-1.10871	1.76212e-05	-2.161	-1.0117	1.59407e-05	-2.1746	-1.06207
74047756	rs61767168	9.73969e-14	6.21463	0.261299	0.000196441	-0.952952	0.191507	0.000116562	-1.61128	0.364161
74048060	rs146341841	1.65366e-16	-2.98711e-10	0.0975445	0.000428446	-2.98711e-10	0.0183571	0.000355267	-2.98711e-10	-0.132673
74048333	rs61767170	1.84347e-17	-2.09639	-1.58906e-10	7.33453e-05	-1.74663	-1.58906e-10	7.91053e-05	-1.63476	-1.58906e-10
74048577	rs4650213	1.00664e-17	-1.59106	-1.11036	1.75899e-05	-2.15924	-1.01524	1.58948e-05	-2.17476	-1.0648
74048649	rs4649988	1.00361e-17	-1.59489	-1.10954	1.76129e-05	-2.1597	-1.01348	1.59173e-05	-2.1747	-1.06344
74048651	rs76356146	4.87583e-14	5.78401	-1.58906e-10	0.000977958	0.843658	-1.58906e-10	0.000844687	0.733423	-1.58906e-10
74049063	rs74534600	6.01061e-17	-2.98711e-10	-0.914507	0.000170384	-2.98711e-10	-0.903755	0.000163264	-2.98711e-10	-0.910173
74049272	rs76972865	5.99912e-17	-0.916421	-1.58906e-10	4.78104e-05	-2.17456	-1.58906e-10	4.60965e-05	-2.17481	-1.58906e-10
74049372	rs6670259	1.00664e-17	-1.59106	-1.11036	1.75899e-05	-2.15924	-1.01524	1.58948e-05	-2.17476	-1.0648
74050114	rs34958636	1.00583e-17	-1.59106	-1.11116	1.75591e-05	-2.15924	-1.01699	1.58735e-05	-2.17476	-1.06614
74050603	rs6662867	9.24854e-15	4.86205	-0.74045	2.22542e-05	-2.03126	-0.908017	1.62222e-05	-2.09918	-1.11998
74050733	rs115466101	2.37963e-16	0.461497	-1.58906e-10	7.7717e-05	-1.68873	-1.58906e-10	7.96431e-05	-1.62799	-1.58906e-10
74051342	rs115866275	3.62888e-17	-1.41911	-1.58906e-10	5.2633e-05	-2.07846	-1.58906e-10	4.68864e-05	-2.15782	-1.58906e-10
74053623	rs11210292	2.08034e-15	3.65573	-1.02607	1.72806e-05	-2.06112	-1.13111	1.54671e-05	-2.15261	-1.11422
74054060	rs2341260	1.18986e-14	5.114	-0.74045	2.31135e-05	-1.99337	-0.908017	1.66846e-05	-2.07108	-1.11998
74054123	rs4571924	2.16082e-15	3.69308	-1.02546	1.73692e-05	-2.05585	-1.13126	1.54928e-05	-2.15025	-1.11492
74054298	rs11210293	9.79247e-18	-1.62397	-1.10504	1.76853e-05	-2.16422	-1.00486	1.60548e-05	-2.17396	-1.05558
74055240	rs7546041	2.18138e-15	3.69308	-1.01599	1.74307e-05	-2.05585	-1.12772	1.54496e-05	-2.15025	-1.11772
74055897	rs11210295	9.66825e-18	-1.63853	-1.10324	1.77161e-05	-2.16615	-1.00118	1.6112e-05	-2.17329	-1.05269
74056917	rs78007593	3.37881e-17	-1.49051	-1.58906e-10	5.13666e-05	-2.10282	-1.58906e-10	4.74878e-05	-2.14507	-1.58906e-10
74057098	rs1329990	7.56524e-15	4.59079	-0.670092	2.30218e-05	-2.05145	-0.853914	1.62471e-05	-2.11406	-1.10358
74057392	rs74094852	2.35261e-16	0.450076	-1.58906e-10	6.061e-05	-1.93735	-1.58906e-10	5.26879e-05	-2.04116	-1.58906e-10
74057540	rs11210296	9.75189e-18	-1.63473	-1.09843	1.78957e-05	-2.16566	-0.991588	1.62314e-05	-2.17348	-1.04512
74057638	rs6703007	9.75189e-18	-1.63473	-1.09843	1.78957e-05	-2.16566	-0.991588	1.62314e-05	-2.17348	-1.04512
74057686	rs6700402	9.96846e-15	4.91738	-0.720822	2.2771e-05	-2.02326	-0.89306	1.63845e-05	-2.09335	-1.11586
74058566	rs6666312	2.10361e-15	3.65573	-1.01494	1.73184e-05	-2.06112	-1.12892	1.53909e-05	-2.15261	-1.11916
74058628	rs12123673	9.79098e-18	-1.63473	-1.09443	1.8035e-05	-2.16566	-0.983834	1.63318e-05	-2.17348	-1.03895
74058656	rs12138472	9.96117e-15	4.19583	-1.58906e-10	0.000122671	-1.2323	-1.58906e-10	0.000104407	-1.35724	-1.58906e-10
74058924	rs1360244	9.78475e-15	4.89101	-0.713049	2.28193e-05	-2.0271	-0.887106	1.6367e-05	-2.09615	-1.11412
74059329	rs12746555	2.26161e-15	3.84243	-1.12921	1.7112e-05	-2.0771	-1.12492	1.69165e-05	-2.04205	-1.1352
74059330	rs12726518	2.19101e-15	3.81584	-1.13434	1.73547e-05	-2.07368	-1.11426	1.70522e-05	-2.03807	-1.1312
74060375	rs1411281	9.87547e-15	4.89101	-0.70382	2.29816e-05	-2.0271	-0.880015	1.64019e-05	-2.09615	-1.11199
74060644	rs11210297	9.99601e-18	-1.63079	-1.07764	1.85206e-05	-2.16994	-0.952981	1.67793e-05	-2.17137	-1.01402
74060933	rs6667503	2.08511e-15	3.65573	-1.02377	1.7284e-05	-2.06112	-1.13091	1.54451e-05	-2.15261	-1.11565
74061909	rs1411282	3.49336e-12	11.0238	-0.968069	3.11213e-05	-1.48766	-1.11625	2.16052e-05	-1.80521	-1.1274
74061956	rs11210298	9.5359e-18	-1.64537	-1.11018	1.74457e-05	-2.167	-1.01571	1.59367e-05	-2.1729	-1.06402
74062367	rs1556193	2.01469e-15	3.61478	-1.01718	1.72116e-05	-2.06678	-1.12945	1.53661e-05	-2.15507	-1.11831
74062714	rs12127945	6.75546e-15	3.80749	-1.58906e-10	0.000112667	-1.31737	-1.58906e-10	9.89834e-05	-1.41059	-1.58906e-10
74063184	rs185543697	6.19037e-17	-2.98711e-10	-0.885039	0.0001756	-2.98711e-10	-0.873601	0.000168194	-2.98711e-10	-0.880426
74063624	rs34805515	9.50442e-18	-1.66531	-1.09355	1.80006e-05	-2.16925	-0.982148	1.63863e-05	-2.1715	-1.0376
74063645	rs116586288	1.95886e-17	-2.03567	-1.58906e-10	4.90252e-05	-2.14947	-1.58906e-10	4.61296e-05	-2.17409	-1.58906e-10
74065263	rs10159403	9.64814e-18	-1.64537	-1.09848	1.7851e-05	-2.167	-0.992746	1.62351e-05	-2.1729	-1.04547
74065892	rs142148863	7.87893e-17	-2.98711e-10	-0.643842	0.000224513	-2.98711e-10	-0.627875	0.000214466	-2.98711e-10	-0.637391
74066162	rs4650214	9.43883e-18	-1.65487	-1.11092	1.73816e-05	-2.16812	-1.01828	1.59228e-05	-2.17228	-1.06551
74066853	rs1604135	1.36223e-14	5.02867	-0.51982	2.8555e-05	-2.00663	-0.68335	1.867e-05	-2.08103	-0.997589
74066907	rs1604136	1.32651e-14	5.0021	-0.51982	2.84399e-05	-2.01066	-0.68335	1.86139e-05	-2.08404	-0.997589
74066989	rs1604137	2.23514e-15	3.57767	-0.876235	1.84152e-05	-2.07179	-1.05684	1.51917e-05	-2.15718	-1.12762
74067012	rs2088765	9.43883e-18	-1.65487	-1.11092	1.73816e-05	-2.16812	-1.01828	1.59228e-05	-2.17228	-1.06551
74067414	rs11210300	3.90274e-12	10.9673	-0.800773	3.39072e-05	-1.5005	-1.01768	2.16065e-05	-1.81461	-1.11794
74067582	rs116771932	1.54313e-16	0.0283608	-1.58906e-10	6.67131e-05	-1.84141	-1.58906e-10	6.70236e-05	-1.8005	-1.58906e-10
74067663	rs34396275	2.85064e-17	-1.66049	-1.58906e-10	8.73125e-05	-1.57231	-1.58906e-10	7.87806e-05	-1.63888	-1.58906e-10
74067804	rs10890054	3.90274e-12	10.9673	-0.800773	3.39072e-05	-1.5005	-1.01768	2.16065e-05	-1.81461	-1.11794
74068327	rs6671075	1.07335e-14	4.91738	-0.646876	2.52127e-05	-2.02326	-0.791197	1.74313e-05	-2.09335	-1.05393
74068334	rs75313313	1.70817e-15	2.43256	-1.58906e-10	0.000477472	0.126696	-1.58906e-10	0.00044907	0.101636	-1.58906e-10
74068387	rs10159060	1.87598e-15	3.39914	-0.872866	1.8036e-05	-2.09447	-1.05497	1.50715e-05	-2.16573	-1.12701
74069017	rs1566585	9.72272e-18	-1.63473	-1.10143	1.77711e-05	-2.16566	-0.998572	1.61508e-05	-2.17348	-1.05009
74069273	rs7517062	1.89529e-15	3.39914	-0.862629	1.81395e-05	-2.09447	-1.04925	1.51011e-05	-2.16573	-1.12504
74070342	rs7520447	9.22698e-18	-1.66531	-1.12318	1.68655e-05	-2.16925	-1.04728	1.5589e-05	-2.1715	-1.08748
74070609	rs4540593	1.312e-14	4.94645	-0.475174	2.93076e-05	-2.01899	-0.644974	1.89028e-05	-2.09021	-0.976025
74071103	rs17573281	1.12163e-14	4.3145	-1.58906e-10	0.000134513	-1.14015	-1.58906e-10	0.000124479	-1.1814	-1.58906e-10
74071388	rs12057619	9.54517e-18	-1.63473	-1.11986	1.70556e-05	-2.16566	-1.03967	1.56306e-05	-2.17348	-1.08283
74071932	rs79813728	4.32968e-17	-1.24254	-1.58906e-10	4.81051e-05	-2.16842	-1.58906e-10	4.60997e-05	-2.17474	-1.58906e-10
74072243	rs6687434	2.51776e-16	0.517919	-1.58906e-10	5.94192e-05	-1.95719	-1.58906e-10	5.1915e-05	-2.05594	-1.58906e-10
74072307	rs6684815	3.06799e-17	-0.483499	-1.10351	2.47443e-05	-1.77076	-1.06245	2.66869e-05	-1.9265	-0.794871
74072818	rs10890055	4.09392e-17	-0.162691	-1.13584	1.98792e-05	-1.92555	-1.12658	1.97644e-05	-2.04202	-0.979638
74073141	rs34895167	3.42253e-15	3.12752	-1.58906e-10	0.000289761	-0.372751	-1.58906e-10	0.000270356	-0.405804	-1.58906e-10
74073343	rs6675727	2.06668e-14	5.52216	-0.5965	3.00371e-05	-1.89021	-0.749159	2.00541e-05	-1.98967	-1.01744
74073395	rs11210301	1.18939e-17	-1.42708	-1.10751	1.80174e-05	-2.135	-1.01547	1.59712e-05	-2.17018	-1.06458
74073403	rs11210302	1.18939e-17	-1.42708	-1.10751	1.80174e-05	-2.135	-1.01547	1.59712e-05	-2.17018	-1.06458
74074004	rs11210303	1.21383e-17	-1.40267	-1.11158	1.79674e-05	-2.12921	-1.02403	1.59003e-05	-2.16808	-1.07113
74074098	rs11210304	1.18499e-17	-1.42708	-1.11122	1.78627e-05	-2.135	-1.0241	1.58488e-05	-2.17018	-1.07227
74074357	rs148624564	9.22018e-17	-2.98711e-10	-0.48664	0.000260272	-2.98711e-10	-0.48008	0.000226618	-2.98711e-10	-0.582276
74075689	rs12143351	1.22414e-17	-1.40267	-1.10312	1.82834e-05	-2.12921	-1.0066	1.6115e-05	-2.16808	-1.05771
74075811	rs11210305	1.22414e-17	-1.40267	-1.10312	1.82834e-05	-2.12921	-1.0066	1.6115e-05	-2.16808	-1.05771
74076528	rs11210306	2.56339e-11	12.2146	-0.165749	7.62735e-05	-1.31444	-0.393043	3.85584e-05	-1.53399	-0.81938
74076707	rs12047954	3.73179e-15	4.308	-1.09398	1.99874e-05	-2.07462	-0.972084	2.33278e-05	-2.08775	-0.768152
74077150	rs4650219	2.46439e-11	12.1861	-0.176697	7.9277e-05	-1.26624	-0.402619	4.00477e-05	-1.48985	-0.82562
74077588	rs7540134	7.06717e-12	11.5301	-0.769718	3.8414e-05	-1.39849	-0.994897	2.38441e-05	-1.73208	-1.10193
74077667	rs76391551	1.97817e-17	-2.02586	-1.58906e-10	0.000183994	-0.826903	-1.58906e-10	0.00017615	-0.834208	-1.58906e-10
74078323	rs1952648	1.18545e-17	-1.45235	-1.08556	1.86822e-05	-2.14066	-0.973575	1.6477e-05	-2.17197	-1.03161
74078641	rs10890056	1.18816e-17	-1.45235	-1.08328	1.87586e-05	-2.14066	-0.969496	1.6531e-05	-2.17197	-1.02834
74078828	rs2134094	5.00189e-13	8.98589	-0.873773	3.40804e-05	-1.45783	-1.05526	2.16337e-05	-1.80488	-1.12642
74078900	rs10890057	1.19377e-17	-1.45235	-1.07857	1.89151e-05	-2.14066	-0.961189	1.66421e-05	-2.17197	-1.02164
74079554	rs12134636	1.25457e-17	-1.40267	-1.07857	1.91328e-05	-2.12921	-0.961189	1.67069e-05	-2.16808	-1.02164
74079766	rs10890058	1.2044e-17	-1.45235	-1.0697	1.92055e-05	-2.14066	-0.945954	1.68494e-05	-2.17197	-1.00926
74080156	rs1576439	1.20915e-17	-1.45235	-1.06577	1.93331e-05	-2.14066	-0.939329	1.6941e-05	-2.17197	-1.00384
74080743	rs76850250	7.85126e-17	-0.647361	-1.58906e-10	4.80041e-05	-2.17052	-1.58906e-10	4.68562e-05	-2.15846	-1.58906e-10
74081123	rs1604352	4.81474e-13	8.98589	-0.911906	3.33661e-05	-1.45783	-1.07644	2.15042e-05	-1.80488	-1.13242
74081154	rs1576437	4.59544e-13	8.92924	-0.901865	3.30645e-05	-1.47213	-1.07121	2.13134e-05	-1.81513	-1.13108
74081198	rs67682924	5.11692e-15	4.65986	-1.13017	1.68033e-05	-2.14894	-1.07129	1.59675e-05	-2.12945	-1.10554
74081430	rs10749826	3.84505e-12	10.5474	-0.39576	5.84493e-05	-1.3816	-0.592049	3.03079e-05	-1.65688	-0.937254
74081912	rs6424554	4.53503e-13	8.92924	-0.915098	3.28383e-05	-1.47213	-1.07808	2.12765e-05	-1.81513	-1.13281
74082230	rs12137601	1.20384e-17	-1.47718	-1.04534	1.98839e-05	-2.14589	-0.906009	1.73906e-05	-2.17332	-0.976293
74082375	rs6424555	1.06209e-13	7.5015	-0.938958	4.33519e-05	-1.18203	-1.09043	2.67556e-05	-1.58326	-1.13554
74082541	rs77933245	9.22817e-15	4.1194	-1.58906e-10	0.000117889	-1.27207	-1.58906e-10	0.00010104	-1.39003	-1.58906e-10
74082593	rs4650220	1.22254e-17	-1.46482	-1.04229	2.00319e-05	-2.14333	-0.901155	1.7472e-05	-2.1727	-0.972245
74082874	rs4339816	1.24629e-17	-1.45032	-1.03754	2.03405e-05	-2.13132	-0.897877	1.75104e-05	-2.16788	-0.974869
74082882	rs4339817	1.26408e-17	-1.43773	-1.03596	2.04545e-05	-2.12819	-0.895415	1.75684e-05	-2.1666	-0.972842
74083000	rs75572510	6.26122e-16	1.42893	-1.58906e-10	6.09249e-05	-1.93217	-1.58906e-10	6.12209e-05	-1.89106	-1.58906e-10
74083035	rs2341263	1.23451e-17	-1.45789	-1.03947	2.02901e-05	-2.13141	-0.900269	1.75524e-05	-2.16863	-0.971719
74083054	rs2879990	1.25227e-17	-1.45032	-1.03275	2.04921e-05	-2.13132	-0.890453	1.76179e-05	-2.16788	-0.968752
74083325	rs2102123	1.24484e-17	-1.45789	-1.03113	2.05415e-05	-2.13141	-0.887953	1.7641e-05	-2.16863	-0.966689
74083380	rs2102124	1.24688e-17	-1.45789	-1.02949	2.05932e-05	-2.13141	-0.885442	1.76776e-05	-2.16863	-0.964612
74083531	rs77051274	1.04245e-14	4.2413	-1.58906e-10	0.000123503	-1.22554	-1.58906e-10	0.000105524	-1.34661	-1.58906e-10
74083684	rs115811684	3.85293e-16	1.90277	-0.959385	2.24256e-05	-1.98634	-0.945266	2.24799e-05	-1.91986	-0.973063
74083800	rs76290833	1.04823e-14	4.24682	-1.58906e-10	0.00012499	-1.21357	-1.58906e-10	0.000105327	-1.34848	-1.58906e-10
74083804	rs1576436	5.22034e-13	9.10352	-0.94865	3.61043e-05	-1.36174	-1.09366	2.29566e-05	-1.73663	-1.1353
74084001	rs12094688	1.25631e-17	-1.45201	-1.02785	2.06646e-05	-2.13047	-0.882917	1.77156e-05	-2.16857	-0.962524
74084219	rs10159097	4.35826e-12	10.6868	-0.409851	6.0433e-05	-1.33615	-0.604118	3.09817e-05	-1.62762	-0.944521
74084557	rs12139801	1.267e-17	-1.44537	-1.02602	2.07677e-05	-2.12828	-0.880126	1.77771e-05	-2.16742	-0.960212
74084595	rs10157198	4.93137e-13	9.04657	-0.94865	3.55583e-05	-1.37698	-1.09366	2.27017e-05	-1.7478	-1.1353
74084598	rs12143730	1.26912e-17	-1.44537	-1.02435	2.08207e-05	-2.12828	-0.877576	1.78148e-05	-2.16742	-0.958097
74084664	rs10157205	3.709e-12	10.516	-0.40032	5.83522e-05	-1.37935	-0.595957	3.00698e-05	-1.66241	-0.939613
74084868	rs11210308	1.28526e-17	-1.43273	-1.02435	2.08881e-05	-2.12505	-0.877576	1.78383e-05	-2.1661	-0.958097
74085050	rs12125883	1.27674e-17	-1.4377	-1.02602	2.08166e-05	-2.12593	-0.880126	1.78004e-05	-2.16611	-0.960212
74085082	rs60610367	4.8215e-17	-2.98711e-10	-1.13495	0.000135135	-2.98711e-10	-1.13553	0.00013042	-2.98711e-10	-1.13478
74085175	rs11210309	1.27674e-17	-1.4377	-1.02602	2.08166e-05	-2.12593	-0.880126	1.78004e-05	-2.16611	-0.960212
74085299	rs12096286	1.27888e-17	-1.4377	-1.02435	2.08697e-05	-2.12593	-0.877576	1.78381e-05	-2.16611	-0.958097
74085302	rs12060012	1.30578e-17	-1.40056	-1.04068	2.05532e-05	-2.11603	-0.902764	1.75489e-05	-2.16167	-0.978884
74085409	rs12060055	1.25647e-17	-1.44537	-1.03436	2.05033e-05	-2.12828	-0.89294	1.75898e-05	-2.16742	-0.970804
74085565	rs12060140	1.26912e-17	-1.44537	-1.02435	2.08207e-05	-2.12828	-0.877576	1.78148e-05	-2.16742	-0.958097
74085646	rs12096458	1.45407e-17	-1.30426	-1.0294	2.15855e-05	-2.08281	-0.886971	1.82032e-05	-2.14599	-0.957953
74085675	rs11210312	1.35372e-17	-1.3579	-1.04728	2.06434e-05	-2.09967	-0.914736	1.76227e-05	-2.15506	-0.981301
74085769	rs1576435	1.267e-17	-1.44537	-1.02602	2.07677e-05	-2.12828	-0.880126	1.77771e-05	-2.16742	-0.960212
74085930	rs1576434	1.29557e-17	-1.40841	-1.04068	2.05002e-05	-2.11861	-0.902764	1.75205e-05	-2.16329	-0.978884
74085955	rs1576433	1.25647e-17	-1.44537	-1.03436	2.05033e-05	-2.12828	-0.89294	1.75898e-05	-2.16742	-0.970804
74086170	rs1576432	1.27866e-17	-1.43273	-1.02949	2.07245e-05	-2.12505	-0.885442	1.77225e-05	-2.1661	-0.964612
74086332	rs10789375	1.24736e-17	-1.41998	-1.06703	1.95876e-05	-2.12171	-0.945204	1.69039e-05	-2.16467	-1.01333
74086354	rs10890059	1.20742e-17	-1.45789	-1.06166	1.95715e-05	-2.13141	-0.936327	1.69576e-05	-2.16863	-1.00619
74086504	rs11210313	1.27037e-17	-1.43923	-1.02949	2.04616e-05	-2.13782	-0.885442	1.76338e-05	-2.17111	-0.964612
74086609	rs11210314	1.26249e-17	-1.43273	-1.04222	2.03192e-05	-2.12505	-0.905189	1.74366e-05	-2.1661	-0.980873
74086612	rs72641162	5.97747e-17	-2.98711e-10	-0.920037	0.000176157	-2.98711e-10	-0.870432	0.000176432	-2.98711e-10	-0.832608
74086762	rs11210316	1.27245e-17	-1.43273	-1.03436	2.05697e-05	-2.12505	-0.89294	1.76131e-05	-2.1661	-0.970804
74086841	rs1329984	2.80075e-12	10.1733	-0.338561	5.60378e-05	-1.47292	-0.542866	2.90292e-05	-1.73013	-0.907109
74086973	rs1411280	1.31451e-17	-1.39545	-1.03912	2.06233e-05	-2.11506	-0.900327	1.75843e-05	-2.16165	-0.976882
74086988	rs1411279	1.26841e-17	-1.43273	-1.03754	2.04684e-05	-2.12505	-0.897877	1.75416e-05	-2.1661	-0.974869
74087021	rs1411278	1.34567e-17	-1.36586	-1.04528	2.07368e-05	-2.09989	-0.910001	1.76221e-05	-2.15158	-0.984813
74087160	rs1411277	1.26249e-17	-1.43273	-1.04222	2.03192e-05	-2.12505	-0.905189	1.74366e-05	-2.1661	-0.980873
74087491	rs117974171	1.3371e-16	-2.98711e-10	-0.114947	0.00035707	-2.98711e-10	-0.163875	0.000393453	-2.98711e-10	-0.030583
74087657	rs11210317	1.27478e-17	-1.41998	-1.04528	2.02894e-05	-2.12171	-0.910001	1.73929e-05	-2.16467	-0.984813
74087755	rs10890060	1.26249e-17	-1.43273	-1.04222	2.03192e-05	-2.12505	-0.905189	1.74366e-05	-2.1661	-0.980873
74087827	rs140614241	6.67221e-17	-2.98711e-10	-0.810083	0.000176186	-2.98711e-10	-0.870269	0.000165899	-2.98711e-10	-0.894163
74087990	rs72680206	1.26055e-17	-1.43273	-1.04376	2.02703e-05	-2.12505	-0.907601	1.74022e-05	-2.1661	-0.982849
74088019	rs6703116	3.08014e-12	10.2637	-0.33382	5.80593e-05	-1.44157	-0.538777	2.96329e-05	-1.71209	-0.904566
74088380	rs10890061	2.72147e-12	10.1304	-0.324297	5.61551e-05	-1.48313	-0.530557	2.9016e-05	-1.73826	-0.89944
74088447	rs78772853	1.0632e-14	4.261	-1.58906e-10	0.000124444	-1.21795	-1.58906e-10	0.000106275	-1.33952	-1.58906e-10
74088594	rs118142308	5.23394e-17	-2.98711e-10	-1.05287	0.000157908	-2.98711e-10	-0.979798	0.000145845	-2.98711e-10	-1.023
74088750	rs11210318	1.27672e-17	-1.41998	-1.04376	2.03381e-05	-2.12171	-0.907601	1.74271e-05	-2.16467	-0.982849
74088799	rs76422410	1.05283e-16	-2.98711e-10	-0.353965	0.000284211	-2.98711e-10	-0.39209	0.00030603	-2.98711e-10	-0.28186
74088827	rs12142476	1.27478e-17	-1.41998	-1.04528	2.02894e-05	-2.12171	-0.910001	1.73929e-05	-2.16467	-0.984813
74088839	rs12097934	1.7085e-17	-2.17242	-1.58906e-10	0.000151124	-1.02371	-1.58906e-10	0.000260167	-0.44422	-1.58906e-10
74088886	rs10890062	1.27042e-17	-1.43273	-1.03596	2.05188e-05	-2.12505	-0.895415	1.75772e-05	-2.1661	-0.972842
74089196	rs11210319	1.30987e-17	-1.39545	-1.04266	2.05093e-05	-2.11506	-0.905869	1.75045e-05	-2.16165	-0.98143
74089353	rs12117116	1.25467e-17	-1.43273	-1.04844	2.01208e-05	-2.12505	-0.915001	1.72973e-05	-2.1661	-0.988897
74089892	rs1329982	2.95436e-12	10.2125	-0.324297	5.72649e-05	-1.46356	-0.530557	2.94714e-05	-1.72268	-0.89944
74090215	rs12047905	3.08451e-12	10.2556	-0.324297	5.78612e-05	-1.4532	-0.530557	2.97161e-05	-1.71442	-0.89944
74090296	rs78938527	5.52767e-17	-2.98711e-10	-0.998269	0.000154763	-2.98711e-10	-0.999916	0.000156588	-2.98711e-10	-0.951928
74090402	rs11210320	3.02866e-12	10.2373	-0.324297	5.74426e-05	-1.46047	-0.530557	2.96113e-05	-1.71795	-0.89944
74090463	rs77768696	4.81888e-17	-2.98711e-10	-1.13549	0.000135089	-2.98711e-10	-1.13587	0.000131229	-2.98711e-10	-1.1286
74090781	rs142848033	1.75003e-17	-2.1484	-1.58906e-10	7.6303e-05	-1.7071	-1.58906e-10	7.09145e-05	-1.74407	-1.58906e-10
74090796	rs1952647	3.28329e-12	10.2983	-0.304607	6.27896e-05	-1.38848	-0.513535	3.15954e-05	-1.66377	-0.888757
74090957	rs1952646	3.12452e-12	10.2637	-0.319516	5.87808e-05	-1.44157	-0.526427	2.98623e-05	-1.71209	-0.896855
74091104	rs1952645	4.19234e-13	8.8184	-0.88284	3.37295e-05	-1.46363	-1.05981	2.16094e-05	-1.80545	-1.12697
74091160	rs1952644	2.79553e-12	10.1423	-0.30943	5.7587e-05	-1.4708	-0.517708	2.93386e-05	-1.73526	-0.891384
74091271	rs1360242	3.26243e-12	10.3069	-0.319516	5.94021e-05	-1.43105	-0.526427	3.0113e-05	-1.70373	-0.896855
74091515	rs115863201	3.08245e-17	-1.58231	-1.58906e-10	4.88198e-05	-2.15367	-1.58906e-10	4.64764e-05	-2.1666	-1.58906e-10
74091543	rs1360241	3.27969e-12	10.3069	-0.31424	5.96736e-05	-1.43105	-0.521867	3.01992e-05	-1.70373	-0.893997
74091548	rs4650221	1.33057e-17	-1.36921	-1.05322	2.03185e-05	-2.10764	-0.92264	1.73289e-05	-2.15805	-0.995116
74091980	rs75416202	2.19927e-17	-1.91991	-1.58906e-10	0.000120696	-1.24853	-1.58906e-10	0.000115493	-1.25633	-1.58906e-10
74091995	rs1576431	2.68984e-12	10.0485	-0.254135	5.85341e-05	-1.50244	-0.469764	2.9698e-05	-1.75356	-0.8609
74092066	rs6668347	2.38736e-12	9.92428	-0.249199	5.71115e-05	-1.53133	-0.465473	2.91086e-05	-1.77637	-0.85814
74092349	rs77930571	7.70645e-17	-2.98711e-10	-0.665976	0.000250604	-2.98711e-10	-0.517935	0.000237263	-2.98711e-10	-0.536376
74092424	rs1576430	3.69898e-12	9.92428	0.188673	9.72182e-05	-1.53133	0.0664795	5.6771e-05	-1.77637	-0.19015
74092495	rs1576429	3.45029e-12	9.84307	0.200276	9.64855e-05	-1.54995	0.0775359	5.64982e-05	-1.79099	-0.180341
74092584	rs115069468	3.08253e-17	-1.58228	-1.58906e-10	5.13063e-05	-2.10399	-1.58906e-10	4.90053e-05	-2.11362	-1.58906e-10
74093171	rs79709841	5.53808e-17	-0.996387	-1.58906e-10	7.22221e-05	-1.76206	-1.58906e-10	6.0294e-05	-1.90631	-1.58906e-10
74093259	rs1576428	4.04424e-13	8.63384	-0.734239	3.72731e-05	-1.50104	-0.922501	2.50455e-05	-1.83353	-0.95132
74093417	rs1576427	4.06098e-13	8.63384	-0.730107	3.73856e-05	-1.50104	-0.919487	2.51158e-05	-1.83353	-0.948516
74093606	rs7529163	1.25317e-14	4.4254	-1.58906e-10	0.000132673	-1.15392	-1.58906e-10	0.000112834	-1.27963	-1.58906e-10
74093854	rs115868711	6.7401e-16	1.50263	-1.58906e-10	6.45557e-05	-1.87428	-1.58906e-10	6.51451e-05	-1.82893	-1.58906e-10
74094854	rs10890063	3.84444e-13	8.58311	-0.734174	3.68073e-05	-1.51366	-0.922454	2.4823e-05	-1.84249	-0.951277
74095565	rs149635265	8.1217e-17	-0.613495	-1.58906e-10	4.81436e-05	-2.16762	-1.58906e-10	4.65903e-05	-2.16415	-1.58906e-10
74095933	rs79904435	1.01991e-14	4.21944	-1.58906e-10	0.000122471	-1.23394	-1.58906e-10	0.0001047	-1.35445	-1.58906e-10
74095978	rs79051632	5.36276e-17	-2.98711e-10	-1.02856	0.000151634	-2.98711e-10	-1.02034	0.000148271	-2.98711e-10	-1.0065
74096615	rs1952643	3.82875e-13	8.58311	-0.738265	3.66979e-05	-1.51366	-0.925433	2.47544e-05	-1.84249	-0.954046
74097006	rs7524524	3.97936e-13	8.63384	-0.750412	3.68379e-05	-1.50104	-0.934245	2.47737e-05	-1.83353	-0.96223
74097497	rs12046068	3.5777e-13	8.52744	-0.750412	3.58793e-05	-1.5274	-0.934245	2.4315e-05	-1.85222	-0.96223
74098633	rs1576426	4.0445e-13	8.63384	-0.734174	3.72748e-05	-1.50104	-0.922454	2.50466e-05	-1.83353	-0.951277
74098878	rs114381319	1.48958e-16	-0.00695613	-1.58906e-10	9.81108e-05	-1.45571	-1.58906e-10	9.34544e-05	-1.46807	-1.58906e-10
74098899	rs1329981	4.0445e-13	8.63384	-0.734174	3.72748e-05	-1.50104	-0.922454	2.50466e-05	-1.83353	-0.951277
74098978	rs11210321	1.22957e-17	-1.44537	-1.056	1.97893e-05	-2.12828	-0.928386	1.70013e-05	-2.16742	-1.00483
74099273	rs12410714	3.61251e-12	10.0073	0.0819485	8.95366e-05	-1.51206	-0.0350973	5.26877e-05	-1.76118	-0.279983
74100138	rs146423400	5.68144e-17	-2.98711e-10	-0.97083	0.000179734	-2.98711e-10	-0.850333	0.000151203	-2.98711e-10	-0.986923
74100434	rs11210322	3.37178e-16	0.809991	-1.58906e-10	5.51563e-05	-2.03164	-1.58906e-10	4.92564e-05	-2.1085	-1.58906e-10
74100623	rs12049074	1.22121e-17	-1.43342	-1.07477	1.92661e-05	-2.12523	-0.958231	1.67039e-05	-2.16617	-1.02373
74100671	rs10890064	6.84855e-15	4.94698	-1.12581	1.54308e-05	-2.1746	-1.13084	1.48292e-05	-2.17325	-1.13569
74103113	rs1329992	6.92835e-15	4.94866	-1.1159	1.53682e-05	-2.17444	-1.13506	1.49209e-05	-2.16982	-1.13296
74103716	rs186358322	6.98249e-17	-0.764628	-1.58906e-10	0.000111146	-1.33097	-1.58906e-10	0.000109923	-1.30576	-1.58906e-10
74104126	rs6424557	5.78764e-15	3.45134	0.201518	5.92326e-05	-2.0551	0.0947594	4.09698e-05	-2.14091	-0.151795
74105661	rs191975694	4.8174e-17	-2.98711e-10	-1.1358	0.000135089	-2.98711e-10	-1.13587	0.000130386	-2.98711e-10	-1.13504
74106106	rs6680131	9.45282e-16	2.13919	-0.298322	3.25155e-05	-1.99973	-0.560357	2.64913e-05	-2.11735	-0.611374
74106487	rs6683123	1.38995e-15	2.51429	-0.287882	3.59449e-05	-1.90439	-0.555432	2.8084e-05	-2.06099	-0.609357
74107316	rs1329987	1.00434e-15	2.17075	-0.269283	3.33965e-05	-1.99333	-0.540027	2.70369e-05	-2.11366	-0.59468
74107985	rs1329986	5.15829e-15	4.54976	-1.01202	1.59735e-05	-2.17099	-1.09989	1.58756e-05	-2.16818	-1.07258
74108328	rs1329985	1.00434e-15	2.17075	-0.269283	3.33965e-05	-1.99333	-0.540027	2.70369e-05	-2.11366	-0.59468
74108971	rs1009146	7.13037e-16	1.78451	-0.225599	3.36684e-05	-2.023	-0.502249	2.77228e-05	-2.13014	-0.553153
74109213	rs7553862	4.73481e-15	4.46174	-1.00966	1.60322e-05	-2.16859	-1.09861	1.59513e-05	-2.16512	-1.07089
74109744	rs7367782	3.89214e-15	3.59556	-0.339465	4.0301e-05	-1.93893	-0.406503	3.02525e-05	-2.055	-0.540965
74109767	rs6424558	4.83313e-15	4.49007	-1.01744	1.59521e-05	-2.16943	-1.10279	1.58463e-05	-2.16617	-1.07644
74110629	rs10157788	5.9672e-15	4.70935	-1.02593	1.57974e-05	-2.17476	-1.1072	1.56213e-05	-2.1745	-1.08241
74110649	rs10157802	4.03995e-15	4.31253	-1.01916	1.6038e-05	-2.16315	-1.10369	1.59483e-05	-2.15853	-1.07766
74111687	rs138555427	6.52568e-17	-2.98711e-10	-0.832289	0.000185348	-2.98711e-10	-0.819571	0.000171514	-2.98711e-10	-0.860876
74111698	rs4565655	4.16585e-15	4.34337	-1.01931	1.60118e-05	-2.16442	-1.10406	1.58644e-05	-2.16004	-1.08143
74112247	rs4361947	4.23714e-15	4.37146	-1.03043	1.5908e-05	-2.16551	-1.10948	1.57788e-05	-2.16134	-1.08553
74112610	rs10890065	4.92211e-15	4.5213	-1.03043	1.58323e-05	-2.17028	-1.10948	1.56858e-05	-2.16725	-1.08553
74112883	rs4606267	4.91413e-15	4.5213	-1.03205	1.58195e-05	-2.17028	-1.11028	1.56683e-05	-2.16725	-1.08665
74113031	rs4367755	5.94675e-15	4.72934	-1.04936	1.56216e-05	-2.17468	-1.11848	1.53733e-05	-2.17459	-1.09832
74113692	rs77569555	5.10229e-17	-2.98711e-10	-1.07834	0.000142834	-2.98711e-10	-1.08013	0.000141929	-2.98711e-10	-1.05022
74113744	rs140287768	3.97071e-17	-1.32909	-1.58906e-10	4.78099e-05	-2.17458	-1.58906e-10	4.61232e-05	-2.17423	-1.58906e-10
74113954	rs74093079	3.82019e-16	0.93485	-1.58906e-10	5.28469e-05	-2.07441	-1.58906e-10	4.79166e-05	-2.13608	-1.58906e-10
74114789	rs4610956	1.08269e-17	-1.4962	-1.13238	1.65992e-05	-2.10719	-1.12527	1.51724e-05	-2.15188	-1.13419
74115104	rs4271157	4.28847e-15	4.40242	-1.04936	1.57476e-05	-2.16664	-1.11848	1.5557e-05	-2.16271	-1.09832
74115273	rs74093082	3.7527e-16	0.917026	-1.58906e-10	5.3018e-05	-2.07118	-1.58906e-10	4.80134e-05	-2.13406	-1.58906e-10
74115466	rs7546056	1.04635e-17	-1.53098	-1.13175	1.64062e-05	-2.11785	-1.1263	1.50754e-05	-2.1579	-1.13458
74115482	rs9425011	3.01173e-15	3.61173	-0.612083	3.14802e-05	-1.93005	-0.662403	2.41612e-05	-2.0501	-0.7707
74115945	rs9425122	5.17292e-15	4.58225	-1.04167	1.57181e-05	-2.17205	-1.11494	1.55346e-05	-2.16927	-1.0932
74116410	rs72680235	1.97198e-14	4.87876	-1.58906e-10	0.000367833	-0.134179	-1.58906e-10	0.000324212	-0.224146	-1.58906e-10
74116518	rs79848811	2.97022e-15	2.98577	-1.58906e-10	0.000638205	0.416852	-1.58906e-10	0.000620515	0.425007	-1.58906e-10
74116666	rs1909068	3.68005e-16	0.897477	-1.58906e-10	5.321e-05	-2.06756	-1.58906e-10	4.81229e-05	-2.13178	-1.58906e-10
74116858	rs192182811	8.58039e-17	-2.98711e-10	-0.558555	0.000241465	-2.98711e-10	-0.555082	0.00021749	-2.98711e-10	-0.623391
74117056	rs1497851	1.02057e-17	-1.56597	-1.1217	1.61169e-05	-2.12792	-1.13402	1.49821e-05	-2.16316	-1.13553
74117589	rs11805099	3.68005e-16	0.897477	-1.58906e-10	5.321e-05	-2.06756	-1.58906e-10	4.81229e-05	-2.13178	-1.58906e-10
74117835	rs11808385	3.7527e-16	0.917026	-1.58906e-10	5.3018e-05	-2.07118	-1.58906e-10	4.80134e-05	-2.13406	-1.58906e-10
74118855	rs61767191	1.90682e-17	-2.0626	-1.58906e-10	8.83361e-05	-1.56066	-1.58906e-10	9.7157e-05	-1.42922	-1.58906e-10
74119116	rs12128378	3.82019e-16	0.93485	-1.58906e-10	5.28469e-05	-2.07441	-1.58906e-10	4.79166e-05	-2.13608	-1.58906e-10
74119963	rs12129488	3.82019e-16	0.93485	-1.58906e-10	5.28469e-05	-2.07441	-1.58906e-10	4.79166e-05	-2.13608	-1.58906e-10
74120489	rs12125712	3.82019e-16	0.93485	-1.58906e-10	5.28469e-05	-2.07441	-1.58906e-10	4.79166e-05	-2.13608	-1.58906e-10
74120709	rs141090384	4.89739e-17	-2.98711e-10	-1.11933	0.000137416	-2.98711e-10	-1.11879	0.000130718	-2.98711e-10	-1.1325
74121670	rs1353673	2.72274e-16	0.596188	-1.58906e-10	5.58531e-05	-2.01908	-1.58906e-10	4.96221e-05	-2.10111	-1.58906e-10
74121779	rs150138285	4.59353e-16	-2.98711e-10	1.1192	0.00134257	-2.98711e-10	1.16054	0.00143859	-2.98711e-10	1.26588
74121812	rs115631455	3.00329e-17	-1.60833	-1.58906e-10	5.26483e-05	-2.07817	-1.58906e-10	4.94325e-05	-2.10494	-1.58906e-10
74122299	rs17574363	2.57544e-17	-1.76201	-1.58906e-10	8.28012e-05	-1.62537	-1.58906e-10	7.36159e-05	-1.70668	-1.58906e-10
74122400	rs12135137	3.82019e-16	0.93485	-1.58906e-10	5.28469e-05	-2.07441	-1.58906e-10	4.79166e-05	-2.13608	-1.58906e-10
74123576	rs1497848	1.00337e-17	-1.57293	-1.13174	1.62072e-05	-2.12983	-1.12652	1.49837e-05	-2.1641	-1.13448
74123885	rs12037153	5.93532e-17	-2.98711e-10	-0.927113	0.000161904	-2.98711e-10	-0.954805	0.000148368	-2.98711e-10	-1.00585
74124131	rs11811423	2.81725e-16	0.630314	-1.58906e-10	5.54102e-05	-2.02704	-1.58906e-10	4.93527e-05	-2.10655	-1.58906e-10
74124336	rs17515183	3.82019e-16	0.93485	-1.58906e-10	5.28469e-05	-2.07441	-1.58906e-10	4.79166e-05	-2.13608	-1.58906e-10
74124430	rs1353672	3.02161e-15	3.64575	-0.642822	3.06597e-05	-1.92643	-0.692431	2.37759e-05	-2.04692	-0.78995
74124656	rs4451508	1.00151e-17	-1.57446	-1.13207	1.62369e-05	-2.12873	-1.12579	1.49931e-05	-2.16356	-1.13439
74124780	rs75459041	3.82019e-16	0.93485	-1.58906e-10	5.28469e-05	-2.07441	-1.58906e-10	4.79166e-05	-2.13608	-1.58906e-10
74124851	rs4638066	4.22203e-15	4.40242	-1.06497	1.56444e-05	-2.16664	-1.12505	1.54019e-05	-2.16271	-1.10834
74125022	rs72680236	1.71807e-17	-2.16683	-1.58906e-10	0.000169007	-0.911867	-1.58906e-10	0.000296913	-0.312105	-1.58906e-10
74125147	rs4396074	5.84863e-15	4.73035	-1.067	1.55165e-05	-2.17407	-1.12584	1.52309e-05	-2.17261	-1.1096
74125920	rs4382664	5.45617e-15	4.6699	-1.07601	1.54779e-05	-2.17331	-1.12908	1.51665e-05	-2.1714	-1.11505
74126204	rs77179438	3.82019e-16	0.93485	-1.58906e-10	5.28469e-05	-2.07441	-1.58906e-10	4.79166e-05	-2.13608	-1.58906e-10
74126489	rs4402083	6.35661e-17	-0.858539	-1.58906e-10	7.11179e-05	-1.77747	-1.58906e-10	6.80792e-05	-1.78487	-1.58906e-10
74126598	rs1603652	1.47641e-16	-2.98711e-10	-0.0158343	0.000421957	-2.98711e-10	0.00309419	0.000413001	-2.98711e-10	0.0179068
74126749	rs35290681	2.07313e-14	4.92878	-1.58906e-10	0.000377879	-0.107233	-1.58906e-10	0.000332868	-0.197798	-1.58906e-10
74127161	rs11210323	3.82019e-16	0.93485	-1.58906e-10	5.28469e-05	-2.07441	-1.58906e-10	4.79166e-05	-2.13608	-1.58906e-10
74127668	rs12142356	3.7527e-16	0.917026	-1.58906e-10	5.3018e-05	-2.07118	-1.58906e-10	4.80134e-05	-2.13406	-1.58906e-10
74127993	rs34843145	5.99065e-15	3.68734	-1.58906e-10	0.000325727	-0.255747	-1.58906e-10	0.000314497	-0.254569	-1.58906e-10
74129292	rs9803702	3.68005e-16	0.897477	-1.58906e-10	5.321e-05	-2.06756	-1.58906e-10	4.81229e-05	-2.13178	-1.58906e-10
74129905	rs9425123	1.04494e-17	-1.56057	-1.1035	1.68837e-05	-2.12776	-1.0877	1.54349e-05	-2.16379	-1.10513
74130132	rs77982542	6.21596e-17	-0.880913	-1.58906e-10	5.05298e-05	-2.11925	-1.58906e-10	4.61204e-05	-2.17429	-1.58906e-10
74130940	rs9803770	3.61541e-16	0.879757	-1.58906e-10	5.33881e-05	-2.06422	-1.58906e-10	4.82253e-05	-2.12966	-1.58906e-10
74131068	rs9803771	3.61541e-16	0.879757	-1.58906e-10	5.33881e-05	-2.06422	-1.58906e-10	4.82253e-05	-2.12966	-1.58906e-10
74131346	rs145117283	2.8333e-17	-1.66659	-1.58906e-10	5.08849e-05	-2.11224	-1.58906e-10	4.86322e-05	-2.12126	-1.58906e-10
74131469	rs4649989	2.43065e-15	3.4048	-0.619509	3.07097e-05	-1.94692	-0.670308	2.38941e-05	-2.06153	-0.770379
74131749	rs9425124	5.7498e-15	4.73807	-1.09177	1.53844e-05	-2.17477	-1.13368	1.49843e-05	-2.17372	-1.12482
74131758	rs148643575	7.92538e-17	-0.637964	-1.58906e-10	0.00117525	1.02743	-1.58906e-10	0.00163092	1.39135	-1.58906e-10
74131764	rs11210324	3.61541e-16	0.879757	-1.58906e-10	5.33881e-05	-2.06422	-1.58906e-10	4.82253e-05	-2.12966	-1.58906e-10
74132213	rs140394715	5.39224e-17	-2.98711e-10	-1.02307	0.000150011	-2.98711e-10	-1.0311	0.000131178	-2.98711e-10	-1.12899
74132829	rs7551061	6.77754e-16	1.50817	-1.58906e-10	4.897e-05	-2.1506	-1.58906e-10	4.61261e-05	-2.17416	-1.58906e-10
74132958	rs7541091	7.2243e-16	1.572	-1.58906e-10	4.90294e-05	-2.14939	-1.58906e-10	4.6151e-05	-2.17362	-1.58906e-10
74133041	rs4650222	7.76152e-18	-2.13897	-0.822471	3.5399e-05	-1.60245	-0.872671	2.39566e-05	-1.86697	-0.962326
74133616	rs7544143	8.15682e-18	-2.13338	-0.778388	4.05769e-05	-1.50425	-0.834364	2.66328e-05	-1.79835	-0.925052
74134013	rs150878559	4.82088e-17	-2.98711e-10	-1.13508	0.000135443	-2.98711e-10	-1.13325	0.000130404	-2.98711e-10	-1.1349
74134176	rs11808889	6.12034e-16	1.40617	-1.58906e-10	4.94149e-05	-2.14156	-1.58906e-10	4.62219e-05	-2.17209	-1.58906e-10
74134285	rs11810333	3.31663e-16	0.793501	-1.58906e-10	5.24925e-05	-2.08114	-1.58906e-10	4.75075e-05	-2.14466	-1.58906e-10
74134461	rs188928759	2.48179e-17	-1.79905	-1.58906e-10	5.06285e-05	-2.11729	-1.58906e-10	4.69498e-05	-2.15646	-1.58906e-10
74134602	rs10158329	8.34865e-18	-2.12529	-0.763226	4.24602e-05	-1.47281	-0.820426	2.75903e-05	-1.77471	-0.913372
74135123	rs11809325	6.12034e-16	1.40617	-1.58906e-10	4.94149e-05	-2.14156	-1.58906e-10	4.62219e-05	-2.17209	-1.58906e-10
74135199	rs11807634	6.12034e-16	1.40617	-1.58906e-10	4.94149e-05	-2.14156	-1.58906e-10	4.62219e-05	-2.17209	-1.58906e-10
74135301	rs55664950	6.24664e-16	1.42659	-1.58906e-10	4.93193e-05	-2.14349	-1.58906e-10	4.61973e-05	-2.17262	-1.58906e-10
74135910	rs1497852	6.12034e-16	1.40617	-1.58906e-10	4.94149e-05	-2.14156	-1.58906e-10	4.62219e-05	-2.17209	-1.58906e-10
74135930	rs75518232	6.41269e-15	3.75541	-1.58906e-10	0.000555519	0.278094	-1.58906e-10	0.000523877	0.255713	-1.58906e-10
74136513	rs10158002	6.12034e-16	1.40617	-1.58906e-10	4.94149e-05	-2.14156	-1.58906e-10	4.62219e-05	-2.17209	-1.58906e-10
74136892	rs9425125	6.24678e-18	-2.17462	-1.00393	3.33791e-05	-1.54006	-0.993818	2.22667e-05	-1.82936	-1.07309
74137450	rs6686422	1.58214e-16	0.72578	-0.672452	3.12436e-05	-2.08096	-0.519035	3.26699e-05	-2.0963	-0.422794
74137493	rs6424560	1.87365e-16	0.750497	-0.528059	3.9032e-05	-1.98435	-0.39308	3.28994e-05	-2.13056	-0.38153
74138048	rs6674198	8.74789e-16	2.26876	-0.505397	6.49212e-05	-1.50618	-0.362451	4.95628e-05	-1.76072	-0.341579
74138765	rs4617355	7.15073e-16	2.11338	-0.551618	6.34654e-05	-1.47757	-0.413739	4.751e-05	-1.75104	-0.393566
74139105	rs11210325	1.34084e-15	2.90073	-0.710295	3.40052e-05	-1.95804	-0.557256	3.57584e-05	-1.98414	-0.444614
74139340	rs9425012	5.52273e-18	-2.1719	-1.12985	2.32728e-05	-1.75925	-1.13527	1.80394e-05	-1.98238	-1.13061
74139796	rs1497853	6.93569e-16	2.14615	-0.614919	5.83694e-05	-1.4907	-0.484317	4.37784e-05	-1.76126	-0.465148
74141838	rs4584347	2.84513e-15	3.38887	-0.446123	4.71206e-05	-1.88795	-0.301148	4.22744e-05	-1.98852	-0.272837
74142926	rs1073099	1.0396e-15	2.44395	-0.507972	4.09442e-05	-1.95358	-0.376019	4.70579e-05	-1.88187	-0.272292
74143418	rs117587995	5.02495e-17	-2.98711e-10	-1.09362	0.000142327	-2.98711e-10	-1.08368	0.000136064	-2.98711e-10	-1.09242
74143672	rs34293871	1.00084e-15	2.41035	-0.512376	4.11621e-05	-1.94615	-0.378138	4.73546e-05	-1.87334	-0.274545
74145078	rs9425014	4.06035e-15	3.60445	-0.306047	5.21298e-05	-1.95938	-0.128691	5.75148e-05	-1.94978	-0.00372172
74145571	rs115443630	3.87703e-17	-1.35296	-1.58906e-10	4.78836e-05	-2.17303	-1.58906e-10	4.9945e-05	-2.09462	-1.58906e-10
74145595	rs4431793	4.0447e-15	3.77273	-0.478187	4.57168e-05	-1.86812	-0.351223	5.35632e-05	-1.85494	-0.169746
74145730	rs4431794	3.75162e-15	3.69244	-0.473116	4.68323e-05	-1.84955	-0.345685	5.49247e-05	-1.83598	-0.163601
74145896	rs4456054	4.06527e-15	3.77273	-0.473116	4.59707e-05	-1.86812	-0.345685	5.38933e-05	-1.85494	-0.163601
74146980	rs75691724	2.30052e-15	2.73027	-1.58906e-10	0.000252064	-0.512124	-1.58906e-10	0.00021342	-0.642281	-1.58906e-10
74147278	rs57961006	1.88192e-17	-2.07574	-1.58906e-10	4.88699e-05	-2.15265	-1.58906e-10	4.72151e-05	-2.15083	-1.58906e-10
74147300	rs2221052	7.92885e-18	-1.81903	-1.12109	1.70078e-05	-2.09202	-1.11612	1.57079e-05	-2.12416	-1.12722
74147640	rs9425015	3.77697e-15	3.65439	-0.42833	4.96224e-05	-1.84052	-0.296851	5.85145e-05	-1.82676	-0.109512
74147660	rs9425016	3.63441e-15	3.45041	-0.262824	5.63895e-05	-1.9284	-0.0811283	6.24321e-05	-1.91814	0.0466727
74147668	rs56772751	1.8842e-17	-2.07453	-1.58906e-10	4.88421e-05	-2.15322	-1.58906e-10	4.71872e-05	-2.15142	-1.58906e-10
74147828	rs1603653	3.65774e-15	3.61646	-0.42248	5.0399e-05	-1.83136	-0.290481	5.94813e-05	-1.81741	-0.102468
74147893	rs4364822	3.61476e-15	3.41314	-0.230978	5.88583e-05	-1.92052	-0.0461535	6.53091e-05	-1.9101	0.0836891
74148537	rs11210326	3.48296e-15	3.376	-0.230978	5.9331e-05	-1.91252	-0.0461535	6.58442e-05	-1.90194	0.0836891
74149555	rs36142686	7.6357e-18	-1.86289	-1.1149	1.77902e-05	-2.05412	-1.10905	1.62569e-05	-2.09467	-1.12236
74149583	rs11210327	3.74304e-15	3.61646	-0.399428	5.16789e-05	-1.83136	-0.265403	6.11524e-05	-1.81741	-0.0747607
74149647	rs11210328	1.02206e-15	2.28619	-0.367234	4.95375e-05	-1.91738	-0.221693	5.79777e-05	-1.84043	-0.105056
74149764	rs148050124	2.16527e-17	-1.93549	-1.58906e-10	5.22314e-05	-2.08612	-1.58906e-10	5.70794e-05	-1.9611	-1.58906e-10
74150050	rs9425017	7.54415e-18	-1.87681	-1.11304	1.79871e-05	-2.0452	-1.10695	1.64005e-05	-2.08737	-1.12086
74151090	rs4478768	3.32219e-15	3.46221	-0.36445	5.58071e-05	-1.7925	-0.227411	6.63467e-05	-1.77779	-0.032856
74151316	rs2880289	1.10514e-15	2.30365	-0.306548	5.13762e-05	-1.94702	-0.155615	5.99989e-05	-1.87626	-0.0349606
74152469	rs112182293	1.9887e-17	-2.02055	-1.58906e-10	4.80394e-05	-2.16979	-1.58906e-10	4.63694e-05	-2.1689	-1.58906e-10
74154170	rs111596067	2.18097e-17	-1.92827	-1.58906e-10	4.78506e-05	-2.17373	-1.58906e-10	4.61299e-05	-2.17408	-1.58906e-10
74156182	rs112736080	2.04049e-17	-1.99484	-1.58906e-10	4.7873e-05	-2.17326	-1.58906e-10	4.61914e-05	-2.17275	-1.58906e-10
74156361	rs12048991	1.05534e-15	2.34502	-0.394017	4.6391e-05	-1.95378	-0.250923	5.39749e-05	-1.88091	-0.13611
74157007	rs9425018	2.9801e-15	3.31604	-0.326945	5.17067e-05	-1.94225	-0.153975	5.67203e-05	-1.92944	-0.0379738
74157185	rs77517352	5.7757e-17	-2.98711e-10	-0.954374	0.000163291	-2.98711e-10	-0.946275	0.000147433	-2.98711e-10	-1.01217
74157945	rs4326578	6.20057e-18	-2.12168	-1.06429	2.38959e-05	-1.83234	-1.03576	1.92705e-05	-1.98763	-1.05934
74158395	rs36125960	9.62106e-16	2.16507	-0.306561	5.28216e-05	-1.91175	-0.163133	5.68449e-05	-1.83273	-0.132484
74158592	rs2342207	2.30478e-15	3.142	-0.409882	4.99471e-05	-1.88598	-0.244861	5.46512e-05	-1.87384	-0.13073
74159941	rs7515628	2.26209e-15	3.142	-0.428579	4.89226e-05	-1.88598	-0.265587	5.34609e-05	-1.87384	-0.152751
74160428	rs4233107	2.47465e-15	3.23691	-0.433671	4.67376e-05	-1.92602	-0.271238	5.09345e-05	-1.91625	-0.158757
74160847	rs61098566	6.69372e-17	-2.98711e-10	-0.806864	0.000189771	-2.98711e-10	-0.795989	0.000167161	-2.98711e-10	-0.886587
74161292	rs1353667	7.65997e-16	2.10361	-0.47305	4.43567e-05	-1.89635	-0.353194	4.46421e-05	-1.8152	-0.391668
74161795	rs12145291	4.54104e-17	-1.19488	-1.58906e-10	5.00604e-05	-2.12858	-1.58906e-10	4.70868e-05	-2.15355	-1.58906e-10
74162840	rs140088747	5.68753e-17	-2.98711e-10	-0.969757	0.000156048	-2.98711e-10	-0.991644	0.000159441	-2.98711e-10	-0.933867
74162841	rs183761516	8.34719e-17	-0.58611	-1.58906e-10	5.57861e-05	-2.02028	-1.58906e-10	5.6516e-05	-1.97102	-1.58906e-10
74162847	rs141909065	7.12172e-18	-1.91556	-1.13191	1.54298e-05	-2.17461	-1.13089	1.48634e-05	-2.17481	-1.13183
74163209	rs1497841	9.50959e-18	-1.82045	-0.937873	1.96174e-05	-2.1566	-0.908794	2.05334e-05	-2.12703	-0.856464
74163442	rs11576660	1.6399e-17	-1.31246	-0.900939	0.000144614	-0.251716	-0.816024	0.000193371	0.0730207	-0.813951
74164065	rs4633235	8.8221e-18	-1.93576	-0.897595	2.06047e-05	-2.15407	-0.862221	1.96113e-05	-2.17174	-0.857701
74164100	rs4364823	1.44734e-16	-0.0357208	-1.58906e-10	4.97003e-05	-2.1358	-1.58906e-10	4.66845e-05	-2.16213	-1.58906e-10
74164294	rs9425019	8.75989e-18	-1.94284	-0.897595	2.06491e-05	-2.15192	-0.862221	1.96282e-05	-2.17088	-0.857701
74164750	rs142064752	5.70115e-17	-0.967366	-1.58906e-10	0.000127624	-1.19272	-1.58906e-10	0.000132351	-1.12009	-1.58906e-10
74165361	rs3738118	5.31613e-17	-2.98711e-10	-1.03729	0.000146606	-2.98711e-10	-1.05406	0.000137199	-2.98711e-10	-1.08411
74165362	rs3738117	6.8481e-18	-1.99903	-1.08762	0.000119507	-0.148121	-1.11031	0.000124616	-0.0720695	-1.10824
74165396	rs3738116	1.30773e-17	-1.36764	-1.0721	0.000107912	-0.33456	-1.02594	0.000142912	-0.0166197	-1.02669
74165735	rs12123213	1.31875e-17	-1.4004	-1.03095	0.000155429	-0.015215	-0.980404	0.000212768	0.334246	-0.979587
74166048	rs4291455	6.91733e-18	-1.9922	-1.08439	0.00012265	-0.12511	-1.10736	0.000128191	-0.0486313	-1.10339
74166959	rs4650224	9.35945e-18	-1.69275	-1.08149	1.66529e-05	-2.16528	-1.06395	1.60053e-05	-2.17101	-1.06162
74167095	rs6677431	6.92637e-18	-1.9922	-1.08308	0.000122698	-0.12511	-1.10698	0.000128013	-0.0486313	-1.10478
74167229	rs6677643	1.27341e-17	-1.38149	-1.08485	0.000103898	-0.355503	-1.04289	0.000137366	-0.039305	-1.04359
74167281	rs9425020	1.40637e-16	-0.0644382	-1.58906e-10	4.9899e-05	-2.13181	-1.58906e-10	4.67927e-05	-2.15982	-1.58906e-10
74167309	rs9425126	6.88923e-18	-1.99903	-1.08163	0.000120035	-0.148121	-1.1059	0.000125187	-0.0720695	-1.10367
74168400	rs6672593	1.23308e-17	-1.43434	-1.06418	9.8513e-05	-0.436017	-1.0156	0.000129352	-0.126611	-1.0164
74168656	rs9425127	8.01666e-18	-1.99005	-0.939046	2.0091e-05	-2.13356	-0.907977	1.89458e-05	-2.1617	-0.902262
74168846	rs115068120	1.15173e-16	-0.264182	-1.58906e-10	5.75722e-05	-1.98877	-1.58906e-10	5.95654e-05	-1.91847	-1.58906e-10
74169283	rs9425128	5.5193e-18	-2.17351	-1.12886	0.00010614	-0.241235	-1.13581	0.000122268	-0.0649444	-1.13438
74170011	rs1909067	7.57181e-18	-2.00239	-0.983801	1.91128e-05	-2.12742	-0.964032	1.81384e-05	-2.15814	-0.94937
74170117	rs112322749	6.13167e-16	1.40802	-1.58906e-10	0.000113902	-1.30647	-1.58906e-10	0.000103903	-1.36209	-1.58906e-10
74170438	rs4451506	7.54623e-18	-2.0084	-0.981176	1.92282e-05	-2.12419	-0.961243	1.82264e-05	-2.15621	-0.946465
74170796	rs12145301	1.24735e-17	-1.37432	-1.11269	0.00010373	-0.311471	-1.08855	0.00014208	0.0336993	-1.08285
74170976	rs12760435	7.44681e-18	-2.051	-0.951836	0.000141488	-0.125983	-0.963613	0.000101465	-0.345871	-1.03996
74171045	rs80137753	5.57031e-17	-0.990583	-1.58906e-10	0.000114625	-1.30014	-1.58906e-10	8.08381e-05	-1.6131	-1.58906e-10
74171552	rs140590919	9.11044e-17	-2.98711e-10	-0.498613	0.000260493	-2.98711e-10	-0.479232	0.000312627	-2.98711e-10	-0.260532
74171786	rs10890066	1.29816e-17	-1.36177	-1.08532	0.000110365	-0.287924	-1.05009	0.000151616	0.0620971	-1.04629
74172093	rs10789376	1.29147e-17	-1.36642	-1.08583	0.00010903	-0.299428	-1.05076	0.000149214	0.0468081	-1.04697
74172169	rs9425021	1.45072e-16	-0.0333888	-1.58906e-10	4.973e-05	-2.1352	-1.58906e-10	4.66819e-05	-2.16219	-1.58906e-10
74173148	rs2132998	1.46737e-16	-0.0219797	-1.58906e-10	4.96094e-05	-2.13763	-1.58906e-10	4.66362e-05	-2.16317	-1.58906e-10
74173193	rs7550532	1.26535e-17	-1.38028	-1.09241	0.00010583	-0.320569	-1.0594	0.000144536	0.0237933	-1.05581
74173336	rs76771725	5.57997e-17	-2.98711e-10	-0.98885	0.000153792	-2.98711e-10	-1.00621	0.000150223	-2.98711e-10	-0.993425
74173502	rs7540734	1.31748e-17	-1.33834	-1.09398	0.000112566	-0.256781	-1.06149	0.000154594	0.0932042	-1.05795
74174778	rs1497840	7.27373e-18	-2.07007	-0.956281	1.91457e-05	-2.14499	-0.944744	1.84098e-05	-2.16727	-0.925391
74174808	rs6662778	7.11639e-18	-1.94122	-1.10699	0.000146452	0.0682225	-1.12333	0.000157193	0.172544	-1.12061
74175290	rs4630083	7.35004e-18	-1.91108	-1.10484	0.000159338	0.15111	-1.12189	0.000170633	0.253007	-1.11903
74175497	rs9425129	7.13032e-18	-1.93618	-1.11009	0.000157392	0.142269	-1.12534	0.000168327	0.2432	-1.12284
74175571	rs11210329	5.51524e-18	-2.17416	-1.12894	0.000122237	-0.122864	-1.11298	0.000141827	0.0600627	-1.111
74175798	rs7412683	5.63326e-18	-2.17215	-1.10978	0.000158544	0.111278	-1.08705	0.000185427	0.3003	-1.08318
74176106	rs17515948	9.78032e-18	-1.63885	-1.09139	1.65256e-05	-2.15647	-1.08043	1.59372e-05	-2.16492	-1.07197
74178107	rs10493519	9.8582e-18	-1.62118	-1.10113	1.63802e-05	-2.15309	-1.09265	1.57807e-05	-2.1624	-1.08436
74178932	rs74095227	2.26567e-17	-1.89016	-1.58906e-10	4.83921e-05	-2.16247	-1.58906e-10	4.67203e-05	-2.16136	-1.58906e-10
74179179	rs6692022	5.50979e-18	-2.17283	-1.13126	0.00016008	0.151246	-1.11738	0.000188417	0.348713	-1.1156
74179254	rs148620276	5.39791e-17	-2.98711e-10	-1.02202	0.000147044	-2.98711e-10	-1.05108	0.000178137	-2.98711e-10	-0.822992
74182583	rs4633236	7.72723e-17	-0.663284	-1.58906e-10	4.78428e-05	-2.17389	-1.58906e-10	4.63073e-05	-2.17024	-1.58906e-10
74183266	rs952930	3.2486e-16	1.81254	-1.03977	0.00104587	1.99439	-1.08359	0.000681216	1.59781	-1.07948
74183592	rs4313352	5.67732e-17	-0.971554	-1.58906e-10	4.84381e-05	-2.16152	-1.58906e-10	4.64233e-05	-2.16774	-1.58906e-10
74183738	rs7515492	7.91738e-18	-1.90939	-1.03217	9.28161e-05	-0.434441	-1.07675	7.39624e-05	-0.605156	-1.09683
74184227	rs72680263	1.90838e-17	-0.938643	-1.12313	1.58009e-05	-2.15697	-1.12477	1.51185e-05	-2.15626	-1.13337
74184350	rs12032969	6.97398e-18	-1.95082	-1.11761	3.74312e-05	-1.28651	-1.13279	5.20906e-05	-0.920254	-1.1323
74184409	rs2341264	8.8372e-18	-1.83223	-0.999419	1.82715e-05	-2.15004	-0.986425	1.67433e-05	-2.17218	-1.01537
74184546	rs115560153	2.66874e-16	0.576156	-1.58906e-10	0.00029521	-0.354121	-1.58906e-10	0.000294726	-0.319496	-1.58906e-10
74185207	rs10890067	8.15014e-18	-1.87025	-1.04234	0.000101643	-0.336322	-1.08402	8.08519e-05	-0.511906	-1.10102
74185552	rs151262153	1.87289e-17	-2.08055	-1.58906e-10	5.12785e-05	-2.10454	-1.58906e-10	5.01943e-05	-2.08964	-1.58906e-10
74185569	rs56024645	1.97468e-17	-0.905997	-1.12163	1.58882e-05	-2.15286	-1.12337	1.51924e-05	-2.15207	-1.13268
74186429	rs2341265	2.48633e-17	-0.696308	-1.10092	1.67738e-05	-2.11832	-1.10366	1.59272e-05	-2.11706	-1.12045
74187343	rs10890068	8.04101e-18	-1.88373	-1.04234	9.83099e-05	-0.369666	-1.08402	7.83288e-05	-0.54361	-1.10102
74187665	rs11210333	1.95071e-17	-0.917303	-1.12254	1.58472e-05	-2.15433	-1.12449	1.51643e-05	-2.15356	-1.13303
74188401	rs34741423	6.15071e-17	-0.891466	-1.58906e-10	4.81007e-05	-2.16851	-1.58906e-10	4.62034e-05	-2.17249	-1.58906e-10
74188546	rs7554779	4.68699e-16	2.23002	-1.09068	0.00154699	2.42105	-1.11878	0.000984376	2.00418	-1.11771
74188579	rs7543292	8.09508e-18	-1.87703	-1.04234	9.99588e-05	-0.353033	-1.08402	7.95773e-05	-0.527797	-1.10102
74189323	rs4644448	3.89379e-16	2.02864	-1.0747	0.00127233	2.2153	-1.1085	0.000817693	1.80809	-1.10715
74189764	rs4372201	8.11236e-18	-1.87025	-1.04698	0.000101294	-0.336322	-1.08746	8.06248e-05	-0.511906	-1.10383
74189777	rs11526574	2.40322e-17	-0.729001	-1.10222	1.66411e-05	-2.12457	-1.10537	1.58157e-05	-2.12338	-1.12117
74190420	rs7549433	3.93167e-16	2.0445	-1.08088	0.00128785	2.2315	-1.11258	0.000826947	1.82353	-1.11133
74190747	rs12129428	4.5821e-16	2.2138	-1.09709	0.00151573	2.40448	-1.12263	0.000965102	1.98838	-1.12169
74191352	rs10890069	3.99013e-16	2.06215	-1.08378	0.00130885	2.24954	-1.11445	0.000839669	1.84072	-1.11325
74191372	rs10890070	4.65703e-16	2.23002	-1.09709	0.00154105	2.42105	-1.12263	0.00098047	2.00418	-1.12169
74191416	rs72680271	2.63162e-17	-0.648446	-1.09199	1.7074e-05	-2.10866	-1.09559	1.61849e-05	-2.1073	-1.11417
74191511	rs12076475	2.045e-17	-0.88268	-1.10996	1.61131e-05	-2.14947	-1.1127	1.53335e-05	-2.14939	-1.12611
74191796	rs78585798	4.84361e-17	-2.98711e-10	-1.13037	0.000135592	-2.98711e-10	-1.13216	0.000130281	-2.98711e-10	-1.13585
74192689	rs79855077	2.73795e-17	-0.623049	-1.07778	1.74158e-05	-2.10291	-1.08153	1.64093e-05	-2.10277	-1.10492
74193940	rs12750968	4.43435e-16	2.19581	-1.11188	0.00147609	2.3861	-1.13076	0.000941124	1.97086	-1.12933
74193979	rs76223155	1.45472e-16	-2.98711e-10	-0.0306337	0.000415513	-2.98711e-10	-0.0122938	0.000414927	-2.98711e-10	0.0225599
74193983	rs75742628	1.45472e-16	-2.98711e-10	-0.0306337	0.000415513	-2.98711e-10	-0.0122938	0.000414927	-2.98711e-10	0.0225599
74196494	rs140803544	2.81326e-17	-0.610544	-1.06315	1.77136e-05	-2.10019	-1.06728	1.66487e-05	-2.10006	-1.09315
74196781	rs10890071	8.19881e-18	-1.89246	-1.01417	9.86088e-05	-0.388955	-1.06169	7.89714e-05	-0.556945	-1.07951
74196898	rs10890072	3.66516e-16	1.99526	-1.10184	0.00120954	2.18119	-1.125	0.000779745	1.77561	-1.12218
74197008	rs11210334	7.95814e-18	-1.91809	-1.01833	9.20686e-05	-0.45434	-1.06493	7.39996e-05	-0.61915	-1.08233
74197538	rs7531876	8.10129e-18	-1.8822	-1.0364	9.84759e-05	-0.373193	-1.0788	7.94023e-05	-0.536733	-1.09428
74197786	rs140066893	1.36021e-16	-0.097812	-1.58906e-10	0.000109565	-1.34529	-1.58906e-10	0.00011771	-1.23732	-1.58906e-10
74198474	rs76634635	5.10147e-17	-2.98711e-10	-1.07851	0.000146445	-2.98711e-10	-1.05516	0.000131356	-2.98711e-10	-1.12763
74198533	rs1391290	3.57014e-16	1.97776	-1.1106	0.00118255	2.16329	-1.12967	0.000762503	1.75856	-1.1275
74199188	rs1603651	3.81654e-16	2.0445	-1.1106	0.00126603	2.2315	-1.12967	0.000813681	1.82353	-1.1275
74199216	rs34313526	1.71925e-17	-2.16615	-1.58906e-10	8.93136e-05	-1.54965	-1.58906e-10	7.2554e-05	-1.72121	-1.58906e-10
74200519	rs114247478	2.73202e-17	-0.920355	-0.782638	2.30862e-05	-2.11059	-0.791981	2.00965e-05	-2.17465	-0.830349
74200925	rs10789377	6.26566e-18	-2.04336	-1.13217	3.53612e-05	-1.34058	-1.13561	4.35527e-05	-1.09573	-1.13584
74201118	rs75250348	4.27348e-17	-1.25561	-1.58906e-10	0.00035529	-0.168875	-1.58906e-10	0.000338722	-0.180362	-1.58906e-10
74201224	rs1874730	1.14321e-17	-1.55586	-1.01833	0.000256825	0.57152	-1.06493	0.000201596	0.383056	-1.08233
74201309	rs7522587	1.20544e-17	-1.4454	-1.07579	1.7142e-05	-2.12074	-1.07954	1.62379e-05	-2.11549	-1.1027
74201562	rs10890073	1.15299e-17	-1.54734	-1.01833	0.000261467	0.589434	-1.06493	0.000205112	0.400346	-1.08233
74201821	rs60949630	4.87122e-17	-2.98711e-10	-1.12469	0.000136252	-2.98711e-10	-1.1273	0.000130364	-2.98711e-10	-1.13521
74202076	rs34847254	6.58262e-17	-0.823601	-1.58906e-10	4.79174e-05	-2.17233	-1.58906e-10	4.61123e-05	-2.17446	-1.58906e-10
74203315	rs75701941	2.51468e-17	-1.78589	-1.58906e-10	5.13022e-05	-2.10408	-1.58906e-10	5.15213e-05	-2.06355	-1.58906e-10
74203500	rs79537839	1.71163e-17	-2.17059	-1.58906e-10	0.000427078	0.0151575	-1.58906e-10	0.000351425	-0.143549	-1.58906e-10
74203735	rs1603650	1.51687e-17	-1.24583	-1.04555	1.69777e-05	-2.15974	-1.05017	1.59456e-05	-2.15691	-1.07944
74203833	rs116532860	4.21941e-17	-1.26834	-1.58906e-10	0.000206146	-0.713224	-1.58906e-10	0.000125857	-1.17039	-1.58906e-10
74203867	rs1603649	1.49394e-17	-1.26305	-1.04357	1.70494e-05	-2.15746	-1.04824	1.60104e-05	-2.15443	-1.07787
74204148	rs2030021	1.16174e-17	-1.49748	-1.06064	1.75461e-05	-2.11213	-1.06485	1.65902e-05	-2.1055	-1.09122
74204559	rs11210335	1.51687e-17	-1.24583	-1.04555	1.69777e-05	-2.15974	-1.05017	1.59456e-05	-2.15691	-1.07944
74204672	rs139985567	1.78965e-17	-2.12601	-1.58906e-10	0.000124848	-1.21471	-1.58906e-10	0.000107122	-1.33158	-1.58906e-10
74204680	rs145886846	1.78699e-17	-2.1275	-1.58906e-10	0.000124023	-1.22134	-1.58906e-10	0.000106459	-1.33779	-1.58906e-10
74204948	rs111694471	1.75601e-17	-2.14499	-1.58906e-10	7.97867e-05	-1.66245	-1.58906e-10	7.65328e-05	-1.66782	-1.58906e-10
74204980	rs1580777	3.4005e-16	1.92894	-1.11046	0.00112506	2.11339	-1.1296	0.000727181	1.71105	-1.12742
74204988	rs1580776	3.34443e-16	1.91331	-1.11146	0.00110669	2.09741	-1.13009	0.000715797	1.69585	-1.12799
74205120	rs12046476	1.53078e-17	-1.23671	-1.04555	1.69584e-05	-2.16088	-1.05017	1.59258e-05	-2.15816	-1.07944
74206065	rs55669459	4.88173e-17	-2.98711e-10	-1.12253	0.000136112	-2.98711e-10	-1.12833	0.000130403	-2.98711e-10	-1.13491
74206079	rs6424563	1.20365e-17	-1.45348	-1.06919	1.72904e-05	-2.11851	-1.07315	1.63566e-05	-2.11316	-1.09775
74206226	rs35086541	6.58262e-17	-0.823601	-1.58906e-10	4.79174e-05	-2.17233	-1.58906e-10	4.61123e-05	-2.17446	-1.58906e-10
74206576	rs12410574	1.13252e-17	-1.56526	-1.01833	0.000251781	0.551686	-1.06493	0.000197774	0.363916	-1.08233
74206662	rs10890074	1.20365e-17	-1.45348	-1.06919	1.72904e-05	-2.11851	-1.07315	1.63566e-05	-2.11316	-1.09775
74206667	rs181168639	1.79208e-17	-2.12466	-1.58906e-10	5.06952e-05	-2.11598	-1.58906e-10	4.99667e-05	-2.09419	-1.58906e-10
74206692	rs12731999	1.1402e-17	-1.55586	-1.02097	0.0002563	0.57152	-1.06698	0.000201239	0.383056	-1.08411
74207004	rs11210336	3.47222e-16	1.96203	-1.12269	0.00115788	2.14722	-1.13468	0.000746331	1.74326	-1.13363
74207549	rs12407838	6.70835e-17	-0.80468	-1.58906e-10	4.78819e-05	-2.17307	-1.58906e-10	4.61015e-05	-2.1747	-1.58906e-10
74207768	rs1546205	1.18354e-17	-1.53203	-1.00749	0.000268051	0.605831	-1.05646	0.000211339	0.422863	-1.07494
74208031	rs1497844	3.17775e-16	1.86316	-1.11244	0.00105089	2.04615	-1.13057	0.000681337	1.64706	-1.12855
74208248	rs1463801	3.27452e-16	1.89598	-1.11526	0.00108534	2.0797	-1.13186	0.000702361	1.67899	-1.13008
74208382	rs117780070	5.09018e-17	-2.98711e-10	-1.08072	0.000142716	-2.98711e-10	-1.08095	0.000135098	-2.98711e-10	-1.09954
74208480	rs6673621	1.18225e-17	-1.48179	-1.05883	1.74953e-05	-2.11679	-1.06309	1.65322e-05	-2.11041	-1.08983
74208548	rs11210337	1.7341e-17	-1.39514	-0.762403	2.7094e-05	-2.0014	-0.7411	2.25375e-05	-2.10125	-0.789114
74208574	rs12044240	1.53503e-17	-1.2311	-1.04838	1.69003e-05	-2.16155	-1.05292	1.58786e-05	-2.15889	-1.08168
74208967	rs17094289	7.6173e-17	-2.98711e-10	-0.677612	0.000210598	-2.98711e-10	-0.691857	0.000207109	-2.98711e-10	-0.672298
74209133	rs1546204	3.12588e-16	1.84767	-1.1134	0.0010339	2.03031	-1.13102	0.000670785	1.63198	-1.12908
74209254	rs1463800	2.92086e-16	1.78259	-1.11616	0.000966145	1.96376	-1.13225	0.000628708	1.56868	-1.13056
74209364	rs4649991	1.57647e-17	-1.20447	-1.04838	1.68506e-05	-2.1645	-1.05292	1.58271e-05	-2.16214	-1.08168
74210751	rs17487645	1.57647e-17	-1.20447	-1.04838	1.68506e-05	-2.1645	-1.05292	1.58271e-05	-2.16214	-1.08168
74211563	rs116317369	1.86558e-17	-2.08446	-1.58906e-10	4.78003e-05	-2.17478	-1.58906e-10	4.76934e-05	-2.14075	-1.58906e-10
74211816	rs61765867	2.33008e-17	-1.86213	-1.58906e-10	6.27207e-05	-1.90312	-1.58906e-10	7.0266e-05	-1.75326	-1.58906e-10
74212830	rs58742045	1.24657e-17	-1.43442	-1.05322	1.74033e-05	-2.12948	-1.05566	1.63953e-05	-2.12382	-1.08473
74212946	rs74093318	4.87437e-17	-2.98711e-10	-1.12404	0.000136329	-2.98711e-10	-1.12674	0.000130386	-2.98711e-10	-1.13505
74212998	rs12045842	1.24892e-17	-1.43442	-1.05133	1.74357e-05	-2.12948	-1.0538	1.64197e-05	-2.12382	-1.08324
74213129	rs11590979	7.66355e-18	-2.09824	-0.875904	2.3659e-05	-2.00541	-0.872655	1.90888e-05	-2.11134	-0.945104
74213478	rs10789378	9.04219e-18	-1.67667	-1.13204	1.6017e-05	-2.13689	-1.13127	1.48856e-05	-2.17422	-1.13093
74213884	rs1846142	7.64892e-18	-2.10015	-0.875904	2.31629e-05	-2.0266	-0.872655	1.88323e-05	-2.12487	-0.945104
74214474	rs114990070	3.97712e-17	-1.32748	-1.58906e-10	0.000119349	-1.25976	-1.58906e-10	0.000134965	-1.10053	-1.58906e-10
74214613	rs74093321	4.88014e-17	-2.98711e-10	-1.12286	0.000136472	-2.98711e-10	-1.12569	0.000130429	-2.98711e-10	-1.13471
74215037	rs11210340	6.20311e-18	-2.05071	-1.13486	3.36434e-05	-1.39194	-1.13405	4.13307e-05	-1.14921	-1.13472
74215528	rs11210342	6.2435e-18	-2.04336	-1.13571	3.54868e-05	-1.34058	-1.13206	4.36736e-05	-1.09573	-1.13307
74215574	rs72682110	1.63038e-17	-1.17745	-1.04177	1.69514e-05	-2.16708	-1.04438	1.58771e-05	-2.16502	-1.07564
74216078	rs115843480	2.31771e-17	-1.86745	-1.58906e-10	8.38747e-05	-1.61248	-1.58906e-10	8.0068e-05	-1.62267	-1.58906e-10
74216184	rs12048881	1.67094e-17	-1.14911	-1.04554	1.68501e-05	-2.16936	-1.04809	1.57885e-05	-2.16761	-1.07865
74216546	rs6683170	7.59157e-18	-2.10884	-0.874742	2.29186e-05	-2.03895	-0.870907	1.88223e-05	-2.13192	-0.938575
74217252	rs74093325	4.83671e-17	-2.98711e-10	-1.1318	0.000135436	-2.98711e-10	-1.13331	0.00013031	-2.98711e-10	-1.13563
74217368	rs117895762	5.7713e-17	-2.98711e-10	-0.955138	0.000175009	-2.98711e-10	-0.876972	0.000181608	-2.98711e-10	-0.803693
74217383	rs72682115	4.00598e-17	-1.32025	-1.58906e-10	5.30724e-05	-2.07015	-1.58906e-10	5.2127e-05	-2.05186	-1.58906e-10
74217719	rs77479572	4.83726e-17	-2.98711e-10	-1.13169	0.000135448	-2.98711e-10	-1.13322	0.000130307	-2.98711e-10	-1.13565
74218040	rs6704517	6.24248e-18	-2.04336	-1.13588	3.55619e-05	-1.34058	-1.12995	4.37544e-05	-1.09573	-1.13122
74219037	rs4650226	1.71802e-17	-1.12133	-1.04554	1.68193e-05	-2.17118	-1.04809	1.5755e-05	-2.16974	-1.07865
74219038	rs12088506	7.64595e-18	-2.10456	-0.87188	2.31121e-05	-2.03284	-0.868607	1.88295e-05	-2.12846	-0.941655
74219498	rs3947376	9.16942e-18	-1.66524	-1.12951	1.61126e-05	-2.13368	-1.12852	1.49347e-05	-2.17377	-1.12809
74220383	rs17094315	1.6862e-17	-1.1353	-1.05026	1.67558e-05	-2.17032	-1.05275	1.57121e-05	-2.16872	-1.08239
74220455	rs72682120	3.23676e-17	-1.53346	-1.58906e-10	0.000142593	-1.08181	-1.58906e-10	0.000132321	-1.12031	-1.58906e-10
74220580	rs10890076	3.22523e-16	1.89598	-1.13042	0.00108103	2.0797	-1.13584	0.000698328	1.67899	-1.13584
74220796	rs11210343	8.0433e-18	-2.0844	-0.841376	2.45499e-05	-2.00318	-0.837919	1.9706e-05	-2.10925	-0.915372
74221375	rs10082321	6.46117e-17	-0.842223	-1.58906e-10	4.81174e-05	-2.16816	-1.58906e-10	4.62498e-05	-2.17149	-1.58906e-10
74221891	rs6666961	6.04016e-18	-2.07899	-1.1332	3.26989e-05	-1.4346	-1.11987	3.9666e-05	-1.20304	-1.12201
74221904	rs115322851	4.30662e-17	-1.24788	-1.58906e-10	0.000177408	-0.863359	-1.58906e-10	0.000112681	-1.28098	-1.58906e-10
74222589	rs76760191	6.46117e-17	-0.842223	-1.58906e-10	4.81174e-05	-2.16816	-1.58906e-10	4.62498e-05	-2.17149	-1.58906e-10
74223383	rs145826473	6.62404e-17	-2.98711e-10	-0.817329	0.000179655	-2.98711e-10	-0.850769	0.000166569	-2.98711e-10	-0.890135
74223811	rs10081995	6.46117e-17	-0.842223	-1.58906e-10	4.81174e-05	-2.16816	-1.58906e-10	4.62498e-05	-2.17149	-1.58906e-10
74223965	rs1391288	2.56541e-16	1.66919	-1.13252	0.000857651	1.84778	-1.13539	0.000560128	1.45841	-1.13579
74224444	rs12129561	6.10719e-18	-2.06974	-1.13141	3.36709e-05	-1.40928	-1.1159	4.09673e-05	-1.17406	-1.11871
74224730	rs2133001	6.12842e-16	2.24648	-0.838989	0.00167983	2.29687	-0.912235	0.000853379	1.69611	-0.952449
74224755	rs12023556	1.70237e-17	-1.12576	-1.05026	1.67457e-05	-2.17092	-1.05275	1.5701e-05	-2.16943	-1.08239
74225534	rs2342208	1.89636e-17	-1.34541	-0.722684	2.84717e-05	-1.99195	-0.70095	2.34038e-05	-2.09729	-0.755352
74225658	rs2342209	8.13922e-18	-2.08848	-0.825447	2.47687e-05	-2.01033	-0.821897	1.98607e-05	-2.11524	-0.901559
74225784	rs2342210	2.60548e-16	1.68601	-1.13384	0.000873168	1.86498	-1.13466	0.000569591	1.47476	-1.13539
74226265	rs115695695	1.74288e-17	-2.1525	-1.58906e-10	0.000111023	-1.33207	-1.58906e-10	0.000106523	-1.33719	-1.58906e-10
74226794	rs6701802	6.0359e-18	-2.08368	-1.12921	3.25457e-05	-1.44775	-1.11141	3.93836e-05	-1.21812	-1.11407
74227271	rs1353670	2.56201e-16	1.66919	-1.13385	0.000858252	1.84778	-1.13469	0.000560436	1.45841	-1.13524
74227302	rs1353669	2.52361e-16	1.65409	-1.13385	0.000845096	1.83233	-1.13469	0.000552269	1.44373	-1.13524
74227394	rs7554706	2.52296e-16	1.65409	-1.13411	0.00084531	1.83233	-1.13443	0.000552269	1.44373	-1.13524
74228109	rs57052059	4.85785e-17	-2.98711e-10	-1.12744	0.000135928	-2.98711e-10	-1.12969	0.000130295	-2.98711e-10	-1.13574
74228170	rs6424564	8.14376e-18	-2.08848	-0.824889	2.47826e-05	-2.01033	-0.821336	1.98703e-05	-2.11524	-0.901075
74228366	rs6680989	2.55952e-16	1.66919	-1.13482	0.000859171	1.84778	-1.13362	0.000560758	1.45841	-1.13467
74230279	rs12066010	1.84339e-17	-1.36005	-0.736383	2.7901e-05	-1.99879	-0.714361	2.30991e-05	-2.10172	-0.764026
74230332	rs2133000	4.8767e-17	-2.98711e-10	-1.12357	0.000136386	-2.98711e-10	-1.12632	0.000130403	-2.98711e-10	-1.13492
74230555	rs72682144	1.70505e-17	-1.10243	-1.07201	1.637e-05	-2.1722	-1.07415	1.54149e-05	-2.17096	-1.09925
74232242	rs7539595	3.45364e-16	1.96915	-1.13517	0.00118522	2.16889	-1.13301	0.000770515	1.77573	-1.13422
74232457	rs1874729	2.12216e-16	1.48107	-1.13409	0.000708138	1.65528	-1.13445	0.00046679	1.27559	-1.13525
74232571	rs10518430	6.02698e-18	-2.0951	-1.11927	3.20306e-05	-1.48071	-1.09441	3.85389e-05	-1.25598	-1.0979
74233726	rs11210345	1.97298e-17	-1.34541	-0.683076	2.96721e-05	-1.99195	-0.65965	2.44276e-05	-2.09729	-0.712538
74233871	rs12733894	8.39099e-18	-2.11313	-0.770334	2.53897e-05	-2.04416	-0.763302	2.06633e-05	-2.13418	-0.843007
74234094	rs12028145	1.77446e-17	-1.06556	-1.06898	1.63944e-05	-2.17369	-1.07117	1.54215e-05	-2.17284	-1.09695
74234164	rs78727853	2.3369e-17	-1.85921	-1.58906e-10	5.58467e-05	-2.0192	-1.58906e-10	6.13298e-05	-1.88928	-1.58906e-10
74234635	rs4650227	1.2803e-17	-1.33617	-1.12477	1.60055e-05	-2.14563	-1.12325	1.53566e-05	-2.14175	-1.13225
74234712	rs7531779	1.93542e-16	1.38894	-1.13407	0.00064442	1.56097	-1.13443	0.000426672	1.18611	-1.13563
74234923	rs72682158	3.62822e-17	-1.41929	-1.58906e-10	5.13661e-05	-2.10283	-1.58906e-10	5.03001e-05	-2.08754	-1.58906e-10
74235396	rs7518173	2.26463e-17	-2.02489	0.134267	6.49254e-05	-2.14764	0.279075	6.29517e-05	-2.17218	0.309005
74235593	rs12124610	1.93195e-17	-2.04951	-1.58906e-10	4.98334e-05	-2.13312	-1.58906e-10	4.74231e-05	-2.14643	-1.58906e-10
74235594	rs12120654	1.82968e-17	-2.10389	-1.58906e-10	6.53817e-05	-1.86157	-1.58906e-10	6.02846e-05	-1.90647	-1.58906e-10
74236278	rs1532480	6.50654e-18	-2.173	-0.964814	1.82526e-05	-2.1702	-0.967301	1.72524e-05	-2.14243	-1.01516
74236492	rs12403088	1.03508e-16	-1.12413	0.753158	0.000131251	-1.95754	0.792845	9.35629e-05	-2.00934	0.542432
74236657	rs2132999	1.37557e-17	-1.28259	-1.10658	5.10088e-05	-1.00249	-1.10732	3.82511e-05	-1.25571	-1.10566
74237040	rs150834980	6.50593e-17	-0.83532	-1.58906e-10	4.97925e-05	-2.13394	-1.58906e-10	4.85603e-05	-2.12274	-1.58906e-10
74237221	rs12404758	2.78078e-17	-1.6853	-1.58906e-10	8.00645e-05	-1.65898	-1.58906e-10	7.87985e-05	-1.63865	-1.58906e-10
74237231	rs144537059	4.99818e-17	-2.98711e-10	-1.09896	0.000142995	-2.98711e-10	-1.079	0.000133284	-2.98711e-10	-1.11306
74237289	rs12737602	2.01246e-17	-2.00868	-1.58906e-10	0.000220561	-0.645636	-1.58906e-10	0.000193024	-0.742729	-1.58906e-10
74238450	rs77159319	1.31305e-17	-1.31378	-1.1219	1.56938e-05	-2.16858	-1.11997	1.56309e-05	-2.14596	-1.11034
74238827	rs12743926	2.06959e-17	-1.98068	-1.58906e-10	0.000239579	-0.562925	-1.58906e-10	0.000209116	-0.662653	-1.58906e-10
74238978	rs12747828	2.07726e-17	-1.97698	-1.58906e-10	0.000242139	-0.552296	-1.58906e-10	0.000211281	-0.652357	-1.58906e-10
74239476	rs11210346	2.61541e-17	-1.74661	-1.58906e-10	7.51766e-05	-1.72197	-1.58906e-10	7.3894e-05	-1.70291	-1.58906e-10
74239695	rs147779498	5.31986e-17	-2.98711e-10	-1.03659	0.000150069	-2.98711e-10	-1.03071	0.000145381	-2.98711e-10	-1.02618
74239827	rs4650228	5.76644e-17	-0.00547603	-0.950503	7.72157e-05	-0.740688	-0.954517	5.84253e-05	-1.0049	-0.932899
74239865	rs147001826	4.99307e-16	-2.98711e-10	1.2026	0.00137874	-2.98711e-10	1.18712	0.00146306	-2.98711e-10	1.28274
74239936	rs17576512	6.74559e-17	-0.799145	-1.58906e-10	5.01181e-05	-2.12743	-1.58906e-10	4.89174e-05	-2.11541	-1.58906e-10
74239964	rs17576547	6.74559e-17	-0.799145	-1.58906e-10	5.01181e-05	-2.12743	-1.58906e-10	4.89174e-05	-2.11541	-1.58906e-10
74240033	rs78634358	6.80984e-17	-0.789665	-1.58906e-10	5.0207e-05	-2.12565	-1.58906e-10	4.90145e-05	-2.11343	-1.58906e-10
74240214	rs17094362	2.21273e-17	-1.91381	-1.58906e-10	5.88108e-05	-1.96748	-1.58906e-10	5.62863e-05	-1.97509	-1.58906e-10
74240543	rs55791434	2.64799e-16	1.47756	-0.909212	6.74203e-05	-0.941262	-0.8896	5.26803e-05	-1.15598	-0.885326
74240720	rs149389410	4.91137e-17	-2.98711e-10	-1.11648	0.000137434	-2.98711e-10	-1.11867	0.000135274	-2.98711e-10	-1.09824
74241248	rs7537401	6.62728e-18	-2.02557	-1.09385	2.23881e-05	-1.85831	-1.07497	2.16629e-05	-1.87906	-1.05088
74242098	rs72682170	2.56561e-17	-1.76584	-1.58906e-10	7.37047e-05	-1.74174	-1.58906e-10	7.2417e-05	-1.7231	-1.58906e-10
74243377	rs2342211	1.24072e-17	-1.57685	-0.915488	4.14469e-05	-1.3977	-0.919694	3.31505e-05	-1.6137	-0.890789
74243388	rs2342212	2.06826e-17	-1.98133	-1.58906e-10	0.000239377	-0.563768	-1.58906e-10	0.00020889	-0.663737	-1.58906e-10
74243628	rs149702607	6.31523e-17	-2.98711e-10	-0.86507	0.000180141	-2.98711e-10	-0.848067	0.000177539	-2.98711e-10	-0.826355
74243663	rs12122237	1.38178e-17	-1.46302	-0.921641	5.16473e-05	-1.17158	-0.925788	4.03945e-05	-1.40957	-0.89728
74244396	rs10493521	7.02809e-16	0.809381	0.735085	0.000282461	-1.1578	0.759537	0.000185069	-1.29998	0.515162
74244751	rs71655417	3.36404e-17	-1.49489	-1.58906e-10	0.000382702	-0.0945524	-1.58906e-10	0.000236975	-0.537587	-1.58906e-10
74244827	rs17576719	7.36086e-17	-0.711857	-1.58906e-10	5.09923e-05	-2.11013	-1.58906e-10	4.98658e-05	-2.09621	-1.58906e-10
74245044	rs151202764	1.44672e-16	-0.0361483	-1.58906e-10	9.50131e-05	-1.48779	-1.58906e-10	9.00424e-05	-1.50526	-1.58906e-10
74245076	rs17576753	7.66035e-17	-0.671977	-1.58906e-10	5.22336e-05	-2.08608	-1.58906e-10	5.14732e-05	-2.06448	-1.58906e-10
74245087	rs17517490	7.18152e-17	-0.736524	-1.58906e-10	5.07328e-05	-2.11524	-1.58906e-10	4.95855e-05	-2.10185	-1.58906e-10
74245531	rs17094367	2.46663e-17	-1.80518	-1.58906e-10	6.84621e-05	-1.81553	-1.58906e-10	6.68637e-05	-1.80289	-1.58906e-10
74245644	rs12725298	2.12196e-17	-1.95569	-1.58906e-10	0.000257101	-0.492339	-1.58906e-10	0.000223919	-0.594261	-1.58906e-10
74246410	rs12730127	2.10628e-17	-1.96311	-1.58906e-10	0.000251842	-0.513006	-1.58906e-10	0.000219478	-0.614291	-1.58906e-10
74246882	rs4649992	1.25964e-17	-1.53007	-0.94714	4.35121e-05	-1.31662	-0.95215	3.45804e-05	-1.53836	-0.923898
74247134	rs4650230	1.48321e-17	-1.34933	-0.964491	5.44206e-05	-1.07653	-0.968536	4.22109e-05	-1.31818	-0.944683
74247739	rs17094377	4.83202e-17	-2.98711e-10	-1.13277	0.000135834	-2.98711e-10	-1.13037	0.000130277	-2.98711e-10	-1.13588
74248113	rs1497847	7.57126e-17	-0.683674	-1.58906e-10	5.1599e-05	-2.09831	-1.58906e-10	5.05916e-05	-2.08176	-1.58906e-10
74248842	rs117461927	9.33379e-17	-2.98711e-10	-0.474393	0.000291183	-2.98711e-10	-0.367857	0.000357361	-2.98711e-10	-0.126797
74249014	rs117843182	4.84186e-17	-2.98711e-10	-1.13073	0.000135952	-2.98711e-10	-1.12951	0.000130315	-2.98711e-10	-1.13559
74249035	rs1874731	1.22528e-17	-1.52693	-0.977933	4.52206e-05	-1.24774	-0.982513	3.56246e-05	-1.47589	-0.956614
74249225	rs12735515	1.86963e-17	-2.08229	-1.58906e-10	0.000172615	-0.890743	-1.58906e-10	0.000152317	-0.979583	-1.58906e-10
74249523	rs4650231	1.09391e-17	-1.63102	-0.987259	3.53613e-05	-1.4779	-0.998295	2.9347e-05	-1.6831	-0.943257
74249600	rs4650232	1.11743e-17	-1.61907	-0.977933	3.80722e-05	-1.41981	-0.982513	3.06357e-05	-1.62676	-0.956614
74250002	rs75326914	7.23793e-17	-0.728699	-1.58906e-10	5.05339e-05	-2.11916	-1.58906e-10	4.93058e-05	-2.1075	-1.58906e-10
74250062	rs75191923	5.2382e-17	-2.98711e-10	-1.05206	0.000145732	-2.98711e-10	-1.06004	0.000136789	-2.98711e-10	-1.0871
74250348	rs78094790	7.23793e-17	-0.728699	-1.58906e-10	5.05339e-05	-2.11916	-1.58906e-10	4.93058e-05	-2.1075	-1.58906e-10
74251125	rs4147207	4.89841e-16	2.05798	-0.874516	0.000100666	-0.573786	-0.856216	7.98692e-05	-0.780771	-0.844381
74251304	rs1817986	2.8675e-17	-0.770111	-0.884484	4.55192e-05	-1.35714	-0.86653	3.73139e-05	-1.53126	-0.854914
74251305	rs1817985	2.8675e-17	-0.770111	-0.884484	4.55192e-05	-1.35714	-0.86653	3.73139e-05	-1.53126	-0.854914
74251574	rs6666774	2.60732e-17	-1.74971	-1.58906e-10	7.52796e-05	-1.7206	-1.58906e-10	7.41994e-05	-1.69879	-1.58906e-10
74251864	rs75420276	7.11114e-17	-0.746372	-1.58906e-10	5.03612e-05	-2.12259	-1.58906e-10	4.91203e-05	-2.11127	-1.58906e-10
74252178	rs77917978	5.60743e-17	-2.98711e-10	-0.983941	0.000154832	-2.98711e-10	-0.999466	0.000155931	-2.98711e-10	-0.956127
74252336	rs2880291	1.13392e-17	-1.65471	-0.927643	3.83769e-05	-1.46145	-0.932907	3.1191e-05	-1.66215	-0.903264
74252659	rs12129729	1.20605e-17	-1.79472	-0.725962	3.67489e-05	-1.75374	-0.683963	3.41689e-05	-1.88768	-0.586552
74254157	rs79627751	7.13355e-17	-0.743226	-1.58906e-10	5.10636e-05	-2.10874	-1.58906e-10	5.01082e-05	-2.09136	-1.58906e-10
74255014	rs34029303	1.9068e-17	-2.06261	-1.58906e-10	0.000185272	-0.819981	-1.58906e-10	0.000163084	-0.911279	-1.58906e-10
74255150	rs117912696	3.34399e-16	-2.98711e-10	0.801715	0.000906617	-2.98711e-10	0.767912	0.000840087	-2.98711e-10	0.727962
74255225	rs72682192	2.75169e-17	-1.69582	-1.58906e-10	7.95877e-05	-1.66495	-1.58906e-10	7.85464e-05	-1.64185	-1.58906e-10
74255231	rs57929463	5.07176e-17	-2.98711e-10	-1.08435	0.000141814	-2.98711e-10	-1.08729	0.000141431	-2.98711e-10	-1.05373
74255352	rs7544208	1.69899e-16	0.124583	-1.58906e-10	7.16302e-05	-1.77029	-1.58906e-10	7.35076e-05	-1.70815	-1.58906e-10
74255617	rs7340110	1.9122e-17	-2.05978	-1.58906e-10	0.000187093	-0.810202	-1.58906e-10	0.000164631	-0.901834	-1.58906e-10
74256107	rs1497850	4.65275e-17	-1.17057	-1.58906e-10	8.07745e-05	-1.65015	-1.58906e-10	7.67997e-05	-1.66434	-1.58906e-10
74256293	rs72682195	2.87601e-17	-1.65163	-1.58906e-10	7.96667e-05	-1.66396	-1.58906e-10	7.79946e-05	-1.6489	-1.58906e-10
74256942	rs74093357	7.32586e-18	-1.8865	-1.13271	1.54065e-05	-2.17271	-1.13431	1.49749e-05	-2.17481	-1.12436
74257628	rs1320538	1.77254e-17	-2.13562	-1.58906e-10	4.78404e-05	-2.17394	-1.58906e-10	4.61287e-05	-2.17411	-1.58906e-10
74257965	rs12755138	1.86545e-17	-2.08453	-1.58906e-10	0.000171176	-0.899117	-1.58906e-10	0.000151091	-0.987661	-1.58906e-10
74257968	rs34298627	1.87702e-17	-2.07835	-1.58906e-10	0.000175153	-0.876148	-1.58906e-10	0.000154477	-0.9655	-1.58906e-10
74258222	rs12066267	2.89889e-17	-1.64371	-1.58906e-10	8.06304e-05	-1.65193	-1.58906e-10	7.9011e-05	-1.63596	-1.58906e-10
74258672	rs2342213	6.94628e-17	-0.176907	-0.592921	5.09973e-05	-1.53584	-0.574198	4.69962e-05	-1.59791	-0.557564
74258698	rs11210348	1.09988e-16	-0.310244	-1.58906e-10	5.95124e-05	-1.95562	-1.58906e-10	5.90381e-05	-1.92736	-1.58906e-10
74258984	rs12072977	1.08875e-16	-0.320415	-1.58906e-10	5.93058e-05	-1.9591	-1.58906e-10	5.88203e-05	-1.93106	-1.58906e-10
74259016	rs12067692	1.08875e-16	-0.320415	-1.58906e-10	5.93058e-05	-1.9591	-1.58906e-10	5.88203e-05	-1.93106	-1.58906e-10
74259172	rs111362931	1.08014e-16	-0.328362	-1.58906e-10	0.000209011	-0.69942	-1.58906e-10	0.000184044	-0.790368	-1.58906e-10
74259722	rs1463799	1.02507e-17	-2.11048	-0.572792	3.54742e-05	-1.88475	-0.588257	3.30283e-05	-1.96386	-0.544324
74259766	rs12131511	2.99805e-17	-1.61007	-1.58906e-10	4.83969e-05	-2.16237	-1.58906e-10	4.6914e-05	-2.15723	-1.58906e-10
74259955	rs1497842	9.4106e-18	-2.14723	-0.621551	3.01208e-05	-2.00027	-0.636326	2.85311e-05	-2.06022	-0.594327
74260070	rs12727693	1.92325e-17	-2.05402	-1.58906e-10	0.000190809	-0.790535	-1.58906e-10	0.000167789	-0.882837	-1.58906e-10
74260403	rs12089529	2.9593e-17	-1.62308	-1.58906e-10	7.9138e-05	-1.67061	-1.58906e-10	7.71316e-05	-1.66003	-1.58906e-10
74260532	rs1353668	1.02641e-17	-2.10918	-0.572792	3.55955e-05	-1.88133	-0.588257	3.31743e-05	-1.95944	-0.544324
74260547	rs1391287	6.08382e-17	-0.254093	-0.648309	4.48957e-05	-1.60393	-0.63354	4.14191e-05	-1.66808	-0.613716
74260853	rs1353671	1.05204e-16	-0.354716	-1.58906e-10	5.7248e-05	-1.99442	-1.58906e-10	5.62395e-05	-1.97592	-1.58906e-10
74261062	rs72683804	3.01401e-17	-1.60476	-1.58906e-10	8.01259e-05	-1.65821	-1.58906e-10	7.78779e-05	-1.6504	-1.58906e-10
74261602	rs12734465	1.9289e-17	-2.05109	-1.58906e-10	0.000192705	-0.780648	-1.58906e-10	0.000169399	-0.873284	-1.58906e-10
74261759	rs11806676	1.03113e-16	-0.374791	-1.58906e-10	5.68895e-05	-2.0007	-1.58906e-10	5.58697e-05	-1.98252	-1.58906e-10
74261955	rs10890077	1.01986e-16	-0.385786	-1.58906e-10	5.6696e-05	-2.00411	-1.58906e-10	5.56699e-05	-1.9861	-1.58906e-10
74262753	rs140649461	2.37244e-17	-1.84412	-1.58906e-10	4.78117e-05	-2.17454	-1.58906e-10	4.61001e-05	-2.17473	-1.58906e-10
74263212	rs11210349	6.81082e-17	-0.155598	-0.633923	4.79608e-05	-1.55248	-0.61894	4.40272e-05	-1.6219	-0.598833
74263421	rs74093365	1.04152e-16	-0.364767	-1.58906e-10	5.70677e-05	-1.99757	-1.58906e-10	5.60535e-05	-1.97924	-1.58906e-10
74263862	rs142304103	3.03097e-17	-1.59915	-1.58906e-10	6.88456e-05	-1.80994	-1.58906e-10	6.80036e-05	-1.78598	-1.58906e-10
74263934	rs1340433	1.01153e-17	-2.1554	-0.541169	3.18904e-05	-2.02244	-0.557065	3.04038e-05	-2.07906	-0.511922
74263940	rs1340432	1.01986e-16	-0.385786	-1.58906e-10	5.6696e-05	-2.00411	-1.58906e-10	5.56699e-05	-1.9861	-1.58906e-10
74264128	rs1340430	1.14242e-17	-1.89057	-0.684314	2.73409e-05	-2.06333	-0.670097	2.59815e-05	-2.09716	-0.651001
74264228	rs1340429	1.0507e-17	-2.09762	-0.560956	3.68594e-05	-1.85811	-0.576584	3.42023e-05	-1.94106	-0.532194
74264413	rs35990618	1.81509e-17	-2.1119	-1.58906e-10	0.000325729	-0.255743	-1.58906e-10	0.000304415	-0.28715	-1.58906e-10
74264436	rs6673400	2.15212e-17	-1.94158	-1.58906e-10	4.81454e-05	-2.16758	-1.58906e-10	4.6209e-05	-2.17237	-1.58906e-10
74265075	rs60662920	1.03113e-16	-0.374791	-1.58906e-10	5.68895e-05	-2.0007	-1.58906e-10	5.58697e-05	-1.98252	-1.58906e-10
74265298	rs7547438	2.0683e-17	-1.41461	-0.566692	4.33449e-05	-1.68946	-0.583156	3.9978e-05	-1.78157	-0.535645
74265340	rs61776223	5.27363e-17	-0.345116	-0.700198	3.83356e-05	-1.71011	-0.685315	3.55894e-05	-1.77161	-0.661887
74265483	rs7514189	9.28793e-18	-2.13956	-0.642347	3.00736e-05	-1.98228	-0.655883	2.84723e-05	-2.04673	-0.60988
74265781	rs1340428	6.42887e-17	-0.847235	-1.58906e-10	4.91857e-05	-2.14621	-1.58906e-10	4.75256e-05	-2.14427	-1.58906e-10
74265818	rs12756108	1.94045e-17	-2.04511	-1.58906e-10	0.000196575	-0.760764	-1.58906e-10	0.000172686	-0.85407	-1.58906e-10
74265891	rs7516730	9.35419e-18	-2.13646	-0.638335	3.04095e-05	-1.97513	-0.651925	2.8758e-05	-2.04089	-0.605738
74266435	rs7527637	4.94828e-17	-0.366051	-0.742943	3.63201e-05	-1.72064	-0.728802	3.37042e-05	-1.7814	-0.706519
74266781	rs12039447	6.89824e-17	-2.98711e-10	-0.776767	0.000183848	-2.98711e-10	-0.827699	0.000185068	-2.98711e-10	-0.78482
74266789	rs12057306	1.03164e-16	-0.374302	-1.58906e-10	5.68982e-05	-2.00055	-1.58906e-10	5.58786e-05	-1.98236	-1.58906e-10
74266981	rs699820	1.94619e-17	-2.04216	-1.58906e-10	0.000198495	-0.751047	-1.58906e-10	0.000174315	-0.844678	-1.58906e-10
74267230	rs1037519	8.51084e-18	-2.14536	-0.723922	2.73672e-05	-1.99618	-0.73628	2.58757e-05	-2.05803	-0.694214
74267657	rs146450113	3.54879e-17	-1.44143	-1.58906e-10	4.84926e-05	-2.1604	-1.58906e-10	4.67927e-05	-2.15982	-1.58906e-10
74267802	rs10890078	8.82697e-18	-2.13956	-0.693252	2.86017e-05	-1.98228	-0.706065	2.70134e-05	-2.04673	-0.662477
74268285	rs12743187	1.97306e-17	-2.02845	-1.58906e-10	0.000211224	-0.68889	-1.58906e-10	0.000186038	-0.779595	-1.58906e-10
74268356	rs10493523	1.83631e-17	-1.152	-0.94827	2.15701e-05	-2.03011	-0.940388	2.02811e-05	-2.06587	-0.929979
74268520	rs143589624	7.7104e-17	-2.98711e-10	-0.665465	0.000244286	-2.98711e-10	-0.54347	0.000215954	-2.98711e-10	-0.630478
74269103	rs79617584	5.09531e-17	-1.07971	-1.58906e-10	6.55291e-05	-1.85931	-1.58906e-10	5.87428e-05	-1.93238	-1.58906e-10
74269161	rs12405455	5.00265e-17	-2.98711e-10	-1.09807	0.00014128	-2.98711e-10	-1.09106	0.000139051	-2.98711e-10	-1.0707
74269283	rs79505172	1.33367e-16	-0.117511	-1.58906e-10	8.02844e-05	-1.65623	-1.58906e-10	7.63643e-05	-1.67003	-1.58906e-10
74269313	rs2047402	5.99231e-18	-2.13483	-1.08531	1.62057e-05	-2.16892	-1.08752	1.61306e-05	-2.17226	-1.05256
74269781	rs699819	1.05707e-17	-1.54667	-1.10586	1.66888e-05	-2.12475	-1.10232	1.61704e-05	-2.12941	-1.09295
74271482	rs1340443	6.05611e-18	-2.12493	-1.08462	1.62909e-05	-2.16478	-1.08642	1.61883e-05	-2.16935	-1.05191
74272303	rs1811517	7.37799e-18	-1.96434	-1.04778	3.97356e-05	-1.32847	-1.03109	3.53111e-05	-1.40619	-1.03516
74272725	rs142816111	7.11472e-18	-1.97891	-1.06955	1.87925e-05	-2.07032	-1.03803	1.75587e-05	-2.08435	-1.05564
74272921	rs12117315	8.86281e-18	-1.8547	-0.974056	3.48847e-05	-1.53075	-0.959013	3.21094e-05	-1.62365	-0.91275
74272951	rs12136815	6.07334e-18	-2.11772	-1.08899	1.62597e-05	-2.16142	-1.0917	1.61469e-05	-2.1668	-1.05701
74273400	rs72683825	1.82335e-17	-2.10736	-1.58906e-10	5.97576e-05	-1.95151	-1.58906e-10	5.57887e-05	-1.98397	-1.58906e-10
74273516	rs17577526	1.15144e-17	-1.74775	-0.819273	2.08098e-05	-2.16421	-0.842178	2.11308e-05	-2.17096	-0.783853
74274122	rs10493524	1.01914e-17	-1.55905	-1.13002	1.65566e-05	-2.10629	-1.12873	1.60019e-05	-2.10876	-1.12407
74275304	rs7529034	3.59439e-17	-1.42866	-1.58906e-10	4.91577e-05	-2.14677	-1.58906e-10	4.73791e-05	-2.14736	-1.58906e-10
74275349	rs12742913	1.8713e-17	-2.0814	-1.58906e-10	0.000163446	-0.945327	-1.58906e-10	0.000145432	-1.02583	-1.58906e-10
74275657	rs12407612	5.06187e-17	-2.98711e-10	-1.0863	0.000142875	-2.98711e-10	-1.07984	0.000140693	-2.98711e-10	-1.05896
74277427	rs2342214	6.08828e-18	-2.12138	-1.08287	1.63227e-05	-2.16316	-1.08609	1.62306e-05	-2.16814	-1.05051
74277734	rs12039842	7.04812e-18	-2.12648	-0.931375	2.58086e-05	-1.90908	-0.882021	2.44164e-05	-1.90594	-0.904354
74277783	rs1378045	9.04166e-18	-1.83206	-0.976712	3.5975e-05	-1.49659	-0.962389	3.30464e-05	-1.58981	-0.917823
74278166	rs979255	9.62598e-18	-1.69327	-1.05288	1.67919e-05	-2.16399	-1.05693	1.6844e-05	-2.1682	-1.01335
74278167	rs36045244	1.88621e-17	-2.07346	-1.58906e-10	0.000168149	-0.916957	-1.58906e-10	0.000149477	-0.998402	-1.58906e-10
74278494	rs17094420	5.06298e-17	-2.98711e-10	-1.08608	0.000142844	-2.98711e-10	-1.08006	0.000140538	-2.98711e-10	-1.06007
74278639	rs116940251	4.84e-17	-2.98711e-10	-1.13112	0.000135529	-2.98711e-10	-1.13262	0.000132628	-2.98711e-10	-1.118
74278903	rs71655418	1.88621e-17	-2.07346	-1.58906e-10	0.000168149	-0.916957	-1.58906e-10	0.000149477	-0.998402	-1.58906e-10
74279053	rs12081251	4.88066e-17	-2.98711e-10	-1.12275	0.000136171	-2.98711e-10	-1.1279	0.000134134	-2.98711e-10	-1.10671
74279635	rs826369	9.88904e-18	-1.6029	-1.1163	1.64245e-05	-2.129	-1.11403	1.58903e-05	-2.13325	-1.10659
74280334	rs1417263	8.84796e-18	-1.8506	-0.979829	3.49327e-05	-1.52278	-0.965607	3.21371e-05	-1.61411	-0.921425
74281305	rs7513302	6.3239e-18	-2.06488	-1.1014	2.39903e-05	-1.75413	-1.11003	2.25567e-05	-1.81153	-1.07799
74282262	rs11210351	4.83558e-17	-2.98711e-10	-1.13203	0.000135278	-2.98711e-10	-1.13447	0.000132241	-2.98711e-10	-1.12092
74282868	rs12044794	7.16452e-18	-1.95075	-1.09073	1.866e-05	-2.05064	-1.06479	1.74278e-05	-2.06744	-1.08004
74284076	rs12057435	4.86101e-17	-2.98711e-10	-1.12679	0.000135768	-2.98711e-10	-1.13086	0.000133472	-2.98711e-10	-1.11165
74284212	rs12238977	3.29739e-17	-1.5149	-1.58906e-10	5.01447e-05	-2.1269	-1.58906e-10	4.83215e-05	-2.12767	-1.58906e-10
74284521	rs116781935	5.54065e-17	-2.98711e-10	-0.995923	0.000151562	-2.98711e-10	-1.02081	0.000143748	-2.98711e-10	-1.03748
74284799	rs80340420	7.56141e-18	-1.88343	-1.10414	4.36495e-05	-1.17281	-1.0928	3.84556e-05	-1.25754	-1.0985
74285343	rs141522962	4.61974e-17	-1.1777	-1.58906e-10	6.91615e-05	-1.80536	-1.58906e-10	5.22714e-05	-2.0491	-1.58906e-10
74285921	rs1353674	5.10183e-17	-2.98711e-10	-1.07844	0.00014149	-2.98711e-10	-1.08958	0.000142543	-2.98711e-10	-1.0459
74286123	rs12409558	1.8543e-17	-2.09053	-1.58906e-10	6.15683e-05	-1.92166	-1.58906e-10	5.73537e-05	-1.95631	-1.58906e-10
74286408	rs10890079	6.17837e-18	-2.13483	-1.05473	1.67121e-05	-2.16892	-1.05675	1.67472e-05	-2.17226	-1.01505
74287390	rs113874580	8.46865e-17	-0.571663	-1.58906e-10	0.000154716	-1.00022	-1.58906e-10	0.000140731	-1.05869	-1.58906e-10
74288156	rs34349124	1.78908e-17	-2.12633	-1.58906e-10	0.000273729	-0.429668	-1.58906e-10	0.000256921	-0.456774	-1.58906e-10
74288195	rs1340446	9.46513e-18	-1.67055	-1.09245	1.66799e-05	-2.13978	-1.08782	1.62042e-05	-2.14154	-1.07874
74288197	rs1340445	9.40692e-18	-1.67055	-1.09862	1.65718e-05	-2.13978	-1.09433	1.60893e-05	-2.14154	-1.08585
74288468	rs984234	9.38829e-18	-1.76155	-1.0096	1.7421e-05	-2.172	-1.01213	1.76471e-05	-2.17389	-0.961078
74288850	rs35700305	1.89656e-17	-2.06799	-1.58906e-10	0.000171391	-0.897858	-1.58906e-10	0.000152264	-0.97993	-1.58906e-10
74289019	rs138948831	1.23226e-16	-2.98711e-10	-0.196597	0.000344335	-2.98711e-10	-0.200193	0.000345137	-2.98711e-10	-0.161602
74289119	rs861149	9.60158e-18	-1.66288	-1.08581	1.68157e-05	-2.13864	-1.08085	1.63376e-05	-2.14092	-1.07116
74289288	rs78001276	1.90186e-17	-2.0652	-1.58906e-10	0.000173045	-0.888254	-1.58906e-10	0.000153685	-0.970639	-1.58906e-10
74289939	rs1497856	9.3534e-18	-1.77351	-1.00137	1.75255e-05	-2.17417	-1.00398	1.78022e-05	-2.17481	-0.951416
74290198	rs75429791	2.06968e-17	-1.98064	-1.58906e-10	8.62734e-05	-1.58429	-1.58906e-10	7.81774e-05	-1.64656	-1.58906e-10
74290595	rs34828619	1.88621e-17	-2.07346	-1.58906e-10	0.000168149	-0.916957	-1.58906e-10	0.000149477	-0.998402	-1.58906e-10
74290870	rs10890080	9.62778e-18	-1.75195	-0.994017	1.77068e-05	-2.17116	-0.996694	1.79813e-05	-2.17339	-0.94282
74291323	rs41421646	4.99026e-17	-2.98711e-10	-1.10055	0.000140672	-2.98711e-10	-1.09537	0.000137941	-2.98711e-10	-1.07872
74291568	rs6699192	3.36931e-17	-1.49333	-1.58906e-10	4.93318e-05	-2.14324	-1.58906e-10	4.74009e-05	-2.1469	-1.58906e-10
74291780	rs1340444	6.33464e-18	-2.14219	-1.02239	1.71963e-05	-2.17312	-1.024	1.73623e-05	-2.17451	-0.976732
74291800	rs11210352	4.93684e-17	-2.98711e-10	-1.11131	0.000137553	-2.98711e-10	-1.1178	0.000136499	-2.98711e-10	-1.08923
74292331	rs699808	4.99122e-17	-2.98711e-10	-1.10035	0.000139128	-2.98711e-10	-1.10641	0.000138678	-2.98711e-10	-1.07339
74294214	rs706011	5.05829e-17	-2.98711e-10	-1.08701	0.000140533	-2.98711e-10	-1.09636	0.000140926	-2.98711e-10	-1.05731
74294976	rs1340442	5.88159e-18	-2.17115	-1.06764	1.64099e-05	-2.16539	-1.07853	1.62252e-05	-2.16005	-1.05893
74295238	rs77232327	2.81582e-17	-1.67278	-1.58906e-10	6.96398e-05	-1.79847	-1.58906e-10	6.36099e-05	-1.85277	-1.58906e-10
74295266	rs76642796	3.4314e-17	-1.47507	-1.58906e-10	4.9646e-05	-2.13689	-1.58906e-10	4.78451e-05	-2.13757	-1.58906e-10
74295398	rs699811	7.69505e-18	-1.88869	-1.08135	1.61561e-05	-2.17288	-1.08663	1.55598e-05	-2.17209	-1.08876
74295468	rs17094439	6.97993e-18	-1.9323	-1.13528	3.55087e-05	-1.33617	-1.13586	3.19186e-05	-1.40673	-1.13563
74296527	rs139254735	2.01464e-17	-2.00759	-1.58906e-10	4.82055e-05	-2.16634	-1.58906e-10	4.6601e-05	-2.16392	-1.58906e-10
74297489	rs75102042	5.38472e-17	-2.98711e-10	-1.02447	0.000151722	-2.98711e-10	-1.01976	0.000138708	-2.98711e-10	-1.07318
74297678	rs12411120	1.04349e-17	-1.61441	-1.05105	1.65774e-05	-2.17249	-1.06128	1.6062e-05	-2.1702	-1.05889
74297861	rs17094440	6.03911e-18	-2.08988	-1.12249	1.66602e-05	-2.12233	-1.10645	1.59552e-05	-2.11423	-1.12153
74298156	rs1948614	1.70971e-17	-2.17171	-1.58906e-10	0.000190525	-0.792023	-1.58906e-10	0.000181597	-0.803754	-1.58906e-10
74298228	rs1948615	7.93405e-18	-1.84102	-1.09844	2.99952e-05	-1.52782	-1.11295	2.97895e-05	-1.50493	-1.10646
74298254	rs2016423	5.8944e-18	-2.12741	-1.10921	1.67782e-05	-2.13386	-1.08787	1.59977e-05	-2.12524	-1.10786
74298880	rs6671711	7.74108e-18	-1.83178	-1.13229	2.97024e-05	-1.51499	-1.13559	2.93571e-05	-1.49187	-1.13414
74299064	rs17578280	8.74616e-18	-2.01745	-0.824553	2.15231e-05	-2.12985	-0.842833	2.07323e-05	-2.1451	-0.828751
74299198	rs142556900	4.89766e-17	-2.98711e-10	-1.11928	0.0001366	-2.98711e-10	-1.12475	0.000131537	-2.98711e-10	-1.12625
74299211	rs144064827	4.85261e-17	-2.98711e-10	-1.12852	0.000136517	-2.98711e-10	-1.12536	0.000130367	-2.98711e-10	-1.13519
74299658	rs12401808	9.28629e-18	-1.65985	-1.12223	1.55166e-05	-2.17352	-1.12638	1.50275e-05	-2.17119	-1.12447
74299988	rs12410805	9.00272e-18	-1.69017	-1.12292	1.54911e-05	-2.1746	-1.12695	1.49864e-05	-2.17331	-1.12509
74300016	rs11210353	6.07304e-18	-2.08452	-1.12224	1.87325e-05	-1.98922	-1.12233	1.77603e-05	-2.00987	-1.11871
74300021	rs35965154	1.77791e-17	-2.1326	-1.58906e-10	0.000112472	-1.31911	-1.58906e-10	0.000101197	-1.38847	-1.58906e-10
74300725	rs114617544	5.28616e-17	-2.98711e-10	-1.04294	0.000148885	-2.98711e-10	-1.03863	0.000136827	-2.98711e-10	-1.08683
74301539	rs1902087	7.4425e-18	-1.86796	-1.13545	2.82435e-05	-1.56555	-1.13539	2.78361e-05	-1.54334	-1.13588
74301699	rs1671060	4.90066e-17	-2.98711e-10	-1.11866	0.000137693	-2.98711e-10	-1.11678	0.000130575	-2.98711e-10	-1.13359
74302012	rs61776243	9.11305e-18	-1.68017	-1.12074	1.55233e-05	-2.17434	-1.12513	1.50253e-05	-2.17271	-1.1231
74302417	rs66760907	5.88624e-18	-2.1041	-1.13391	1.89633e-05	-1.96608	-1.13323	1.80571e-05	-1.98161	-1.13039
74302443	rs114853592	1.70599e-17	-2.17389	-1.58906e-10	0.000192376	-0.782358	-1.58906e-10	0.000180889	-0.807658	-1.58906e-10
74303128	rs74926794	5.27546e-17	-2.98711e-10	-1.04497	0.000149145	-2.98711e-10	-1.03689	0.000143473	-2.98711e-10	-1.0394
74303485	rs76453624	1.77394e-17	-2.13483	-1.58906e-10	0.000111335	-1.32927	-1.58906e-10	0.000100217	-1.39821	-1.58906e-10
74303994	rs77914515	4.93362e-17	-2.98711e-10	-1.11196	0.000139179	-2.98711e-10	-1.10605	0.000132076	-2.98711e-10	-1.12216
74304247	rs76569494	5.26349e-17	-2.98711e-10	-1.04724	0.000148658	-2.98711e-10	-1.04016	0.000143185	-2.98711e-10	-1.04141
74305156	rs6674402	8.74583e-18	-1.71861	-1.12343	1.5484e-05	-2.17477	-1.12723	1.49876e-05	-2.17449	-1.12383
74305174	rs116792375	4.02429e-17	-1.31569	-1.58906e-10	5.26389e-05	-2.07835	-1.58906e-10	5.06678e-05	-2.08025	-1.58906e-10
74305210	rs6685725	5.96064e-18	-2.1011	-1.12434	1.86209e-05	-1.99304	-1.12448	1.7692e-05	-2.01223	-1.1202
74305359	rs6662170	8.78944e-18	-1.71861	-1.11846	1.55465e-05	-2.17477	-1.12321	1.50228e-05	-2.17449	-1.12149
74305670	rs10789379	5.71845e-18	-2.16371	-1.10321	1.63274e-05	-2.16394	-1.08502	1.55024e-05	-2.15771	-1.10683
74305715	rs77823434	1.80998e-17	-2.11472	-1.58906e-10	7.92575e-05	-1.66911	-1.58906e-10	8.01601e-05	-1.62152	-1.58906e-10
74305775	rs75032140	1.80705e-17	-2.11634	-1.58906e-10	7.96335e-05	-1.66437	-1.58906e-10	8.05579e-05	-1.61657	-1.58906e-10
74306434	rs72683859	4.99246e-16	1.20248	-1.58906e-10	0.000587814	0.334603	-1.58906e-10	0.000426411	0.0498602	-1.58906e-10
74306585	rs77531331	5.29195e-17	-2.98711e-10	-1.04185	0.000149631	-2.98711e-10	-1.03363	0.000143934	-2.98711e-10	-1.03619
74307325	rs145220332	1.87788e-17	-2.07789	-1.58906e-10	5.01057e-05	-2.12767	-1.58906e-10	4.80112e-05	-2.13411	-1.58906e-10
74307742	rs10890081	5.89517e-18	-2.10326	-1.13323	1.86257e-05	-1.98481	-1.13245	1.7766e-05	-1.99896	-1.1293
74307781	rs12725208	1.70655e-17	-2.17356	-1.58906e-10	0.000190138	-0.79406	-1.58906e-10	0.000178804	-0.819252	-1.58906e-10
74307843	rs35165660	7.13457e-18	-1.91033	-1.13534	2.65866e-05	-1.6259	-1.1355	2.61772e-05	-1.6048	-1.13585
74308213	rs77045344	7.05325e-17	-2.98711e-10	-0.754546	0.000196028	-2.98711e-10	-0.763548	0.000199758	-2.98711e-10	-0.708439
74308242	rs141255265	1.72584e-17	-2.16232	-1.58906e-10	6.11957e-05	-1.92773	-1.58906e-10	6.89573e-05	-1.77206	-1.58906e-10
74308404	rs7541029	7.13563e-18	-1.91033	-1.13519	2.65837e-05	-1.6259	-1.13561	2.61782e-05	-1.6048	-1.13581
74308888	rs71655420	1.70655e-17	-2.17356	-1.58906e-10	0.000190138	-0.79406	-1.58906e-10	0.000178804	-0.819252	-1.58906e-10
74308916	rs184014849	2.0976e-17	-1.96724	-1.58906e-10	6.91712e-05	-1.80522	-1.58906e-10	6.41288e-05	-1.84465	-1.58906e-10
74309161	rs78541939	4.88759e-17	-2.98711e-10	-1.12133	0.000137711	-2.98711e-10	-1.11665	0.000131179	-2.98711e-10	-1.12898
74309443	rs977522	7.31238e-18	-1.88529	-1.13576	2.75889e-05	-1.59007	-1.13432	2.7152e-05	-1.5683	-1.13579
74310268	rs1768648	4.93882e-17	-2.98711e-10	-1.11091	0.000138817	-2.98711e-10	-1.10865	0.000131005	-2.98711e-10	-1.13031
74310761	rs10789380	5.93224e-18	-2.09446	-1.13576	1.91136e-05	-1.95565	-1.13576	1.82178e-05	-1.9688	-1.13434
74311024	rs115375943	5.68927e-18	-2.14074	-1.13129	1.5817e-05	-2.15987	-1.12086	1.51724e-05	-2.15541	-1.13065
74311152	rs4650233	5.93224e-18	-2.09446	-1.13576	1.91136e-05	-1.95565	-1.13576	1.82178e-05	-1.9688	-1.13434
74311748	rs74095608	4.96283e-17	-2.98711e-10	-1.10606	0.000139521	-2.98711e-10	-1.10359	0.00013132	-2.98711e-10	-1.1279
74311966	rs2792073	7.23324e-18	-1.89605	-1.13588	2.71193e-05	-1.60804	-1.13353	2.66144e-05	-1.58856	-1.13553
74312117	rs11210354	5.85868e-18	-2.10717	-1.13553	1.87142e-05	-1.977	-1.13553	1.78567e-05	-1.98948	-1.13368
74312688	rs80310894	1.81479e-17	-2.11207	-1.58906e-10	7.86584e-05	-1.67669	-1.58906e-10	7.95264e-05	-1.62945	-1.58906e-10
74312956	rs12738513	1.7653e-17	-2.13971	-1.58906e-10	0.0001088	-1.3523	-1.58906e-10	9.80294e-05	-1.42028	-1.58906e-10
74313400	rs6664685	5.74982e-18	-2.12592	-1.13553	1.8104e-05	-2.01015	-1.13553	1.72937e-05	-2.02152	-1.13368
74313703	rs61776246	2.75073e-17	-1.69617	-1.58906e-10	5.83216e-05	-1.97584	-1.58906e-10	6.21953e-05	-1.87526	-1.58906e-10
74313763	rs12408517	8.55521e-18	-1.74711	-1.11697	1.55503e-05	-2.17404	-1.12369	1.50364e-05	-2.1748	-1.12027
74313773	rs1768650	1.78828e-17	-2.12678	-1.58906e-10	8.06911e-05	-1.65118	-1.58906e-10	8.12824e-05	-1.60761	-1.58906e-10
74314215	rs1671051	6.97853e-18	-1.932	-1.13578	2.57843e-05	-1.65982	-1.13223	2.52634e-05	-1.64124	-1.13495
74314430	rs113167132	5.38517e-17	-2.98711e-10	-1.02439	0.000151735	-2.98711e-10	-1.01967	0.000138716	-2.98711e-10	-1.07311
74314477	rs3856034	5.74902e-18	-2.12592	-1.13567	1.81015e-05	-2.01015	-1.13567	1.72873e-05	-2.02152	-1.13405
74314526	rs12068272	1.74982e-17	-2.14852	-1.58906e-10	0.000104003	-1.39739	-1.58906e-10	9.38885e-05	-1.46344	-1.58906e-10
74317276	rs148078771	4.82987e-17	-2.98711e-10	-1.13321	0.000136105	-2.98711e-10	-1.12838	0.000131503	-2.98711e-10	-1.12651
74317282	rs12064720	1.76181e-17	-2.14169	-1.58906e-10	0.000107749	-1.362	-1.58906e-10	9.71226e-05	-1.42957	-1.58906e-10
74317594	rs72683874	1.74578e-17	-2.15083	-1.58906e-10	5.12992e-05	-2.10413	-1.58906e-10	4.82911e-05	-2.1283	-1.58906e-10
74317637	rs34352688	1.77603e-17	-2.13365	-1.58906e-10	0.000111934	-1.32389	-1.58906e-10	0.000100734	-1.39306	-1.58906e-10
74318284	rs12405907	4.82029e-17	-2.98711e-10	-1.1352	0.0001351	-2.98711e-10	-1.1358	0.000130737	-2.98711e-10	-1.13236
74319154	rs11210355	5.5895e-18	-2.1743	-1.11543	1.59925e-05	-2.17303	-1.09666	1.51376e-05	-2.17419	-1.11417
74319575	rs115413287	4.31306e-17	-1.24639	-1.58906e-10	5.81751e-05	-1.97835	-1.58906e-10	5.55514e-05	-1.98824	-1.58906e-10
74319771	rs79992260	1.7673e-17	-2.13858	-1.58906e-10	0.000109392	-1.34687	-1.58906e-10	9.85408e-05	-1.41507	-1.58906e-10
74319772	rs4650234	1.80937e-17	-2.11506	-1.58906e-10	7.78421e-05	-1.68713	-1.58906e-10	7.82956e-05	-1.64505	-1.58906e-10
74320940	rs11588483	2.19241e-17	-1.92303	-1.58906e-10	0.000112235	-1.32121	-1.58906e-10	9.80613e-05	-1.41995	-1.58906e-10
74321061	rs72683877	5.53921e-18	-2.16667	-1.13209	1.55751e-05	-2.17414	-1.122	1.49032e-05	-2.17309	-1.13088
74321226	rs147640146	1.75588e-17	-2.14506	-1.58906e-10	6.67363e-05	-1.84106	-1.58906e-10	7.42373e-05	-1.69828	-1.58906e-10
74321238	rs1454610	5.83604e-18	-2.11146	-1.13511	1.83198e-05	-1.99878	-1.13505	1.74754e-05	-2.01242	-1.13233
74321808	rs1340439	5.89389e-18	-2.10083	-1.13588	1.90771e-05	-1.95744	-1.13588	1.82701e-05	-1.96525	-1.13503
74321859	rs921717	5.97275e-18	-2.08757	-1.13584	1.95085e-05	-1.9351	-1.13586	1.86716e-05	-1.94331	-1.13524
74321867	rs921718	6.65205e-18	-1.98057	-1.13512	2.43365e-05	-1.72005	-1.12978	2.39546e-05	-1.69583	-1.13355
74322035	rs79861771	1.82182e-17	-2.1082	-1.58906e-10	7.78224e-05	-1.68738	-1.58906e-10	7.8642e-05	-1.64064	-1.58906e-10
74322237	rs12035249	5.63981e-18	-2.1556	-1.12516	1.58016e-05	-2.17135	-1.11035	1.50616e-05	-2.17021	-1.12318
74322743	rs114402242	5.68965e-17	-2.98711e-10	-0.969385	0.000159667	-2.98711e-10	-0.968718	0.000143496	-2.98711e-10	-1.03923
74323287	rs12036352	5.54682e-18	-2.16901	-1.12839	1.56633e-05	-2.17467	-1.11582	1.49375e-05	-2.17405	-1.12761
74323399	rs12046593	5.62372e-18	-2.1626	-1.12103	1.5853e-05	-2.17386	-1.10458	1.50648e-05	-2.17323	-1.11995
74323761	rs75331118	1.79303e-17	-2.12413	-1.58906e-10	7.32708e-05	-1.74765	-1.58906e-10	7.26546e-05	-1.71983	-1.58906e-10
74323957	rs17578476	7.79814e-18	-1.84474	-1.11199	1.57753e-05	-2.16373	-1.11964	1.52003e-05	-2.1685	-1.11573
74324054	rs12040443	5.52762e-18	-2.17177	-1.12909	1.56112e-05	-2.17477	-1.11905	1.49121e-05	-2.17463	-1.12874
74325405	rs1454612	5.63917e-18	-2.1575	-1.12338	1.60037e-05	-2.15951	-1.10949	1.52396e-05	-2.15288	-1.12876
74325467	rs1454613	5.50615e-18	-2.1689	-1.13586	1.59603e-05	-2.13587	-1.13584	1.53327e-05	-2.13968	-1.13588
74325809	rs17094489	6.08083e-18	-2.07026	-1.13522	1.63613e-05	-2.11162	-1.13526	1.59169e-05	-2.10511	-1.13305
74325845	rs17094491	5.68425e-18	-2.13705	-1.13587	1.58218e-05	-2.14693	-1.13349	1.53109e-05	-2.14187	-1.13511
74326154	rs958820	5.57774e-18	-2.17424	-1.1176	1.92646e-05	-1.98002	-1.10352	1.75335e-05	-2.02173	-1.1197
74326378	rs17578595	2.69561e-17	-1.71641	-1.58906e-10	5.3475e-05	-2.06259	-1.58906e-10	5.23754e-05	-2.04711	-1.58906e-10
74326484	rs11210356	1.07672e-17	-1.49941	-1.13471	1.73795e-05	-2.05236	-1.13415	1.59612e-05	-2.09954	-1.13585
74327078	rs7519992	7.83891e-18	-1.82847	-1.12305	1.94831e-05	-1.94137	-1.1309	1.9783e-05	-1.88878	-1.13194
74327108	rs7520000	9.74175e-18	-1.72037	-1.01382	2.37495e-05	-1.83951	-1.03473	2.37029e-05	-1.77843	-1.06152
74327371	rs2124033	7.70324e-18	-2.09035	-0.878626	1.95858e-05	-2.16549	-0.901518	1.84461e-05	-2.15456	-0.936129
74327426	rs75188555	1.83105e-17	-2.10314	-1.58906e-10	4.96664e-05	-2.13648	-1.58906e-10	4.71671e-05	-2.15185	-1.58906e-10
74327626	rs1671053	4.80453e-17	-1.37638	0.237905	0.000188816	-1.04244	0.241404	0.000124542	-1.04165	-0.139243
74327707	rs7523081	3.21162e-17	-0.875992	-0.665267	8.52907e-05	-0.909727	-0.686016	7.19167e-05	-0.990848	-0.739187
74327987	rs76213448	3.60596e-17	-1.42544	-1.58906e-10	0.000304482	-0.323198	-1.58906e-10	0.000289336	-0.337956	-1.58906e-10
74327988	rs77102502	3.38356e-17	-1.48911	-1.58906e-10	0.000275264	-0.424076	-1.58906e-10	0.000261679	-0.438426	-1.58906e-10
74328629	rs1378046	2.97256e-17	-0.529761	-1.08885	9.33997e-05	-0.409387	-1.09553	8.44217e-05	-0.463398	-1.10632
74329054	rs117847364	4.22052e-16	-2.98711e-10	1.03451	0.00104382	-2.98711e-10	0.908832	0.000874752	-2.98711e-10	0.768397
74329295	rs12033301	4.0417e-17	-0.225784	-1.08558	8.75846e-05	-0.473839	-1.09536	8.99233e-05	-0.391322	-1.11526
74329368	rs1340440	1.49621e-16	0.766259	-0.768774	0.000710578	1.36145	-0.837184	0.000580235	1.24658	-0.888695
74329404	rs1454614	1.59602e-16	0.792876	-0.73081	0.000757175	1.39063	-0.802849	0.000616129	1.27529	-0.857375
74329508	rs6659748	1.6372e-16	0.819615	-0.732074	0.000779239	1.41994	-0.803429	0.000634947	1.30411	-0.856117
74329827	rs6675003	3.29605e-17	-0.770812	-0.744498	4.26708e-05	-1.47304	-0.815248	3.35465e-05	-1.62391	-0.868704
74330608	rs12086196	1.41765e-16	0.730098	-0.786545	0.000673127	1.32397	-0.853846	0.000553466	1.21616	-0.905504
74330640	rs12081419	1.35745e-16	0.703772	-0.803615	0.000644014	1.29507	-0.869162	0.000530559	1.18771	-0.919326
74330647	rs12096456	1.35745e-16	0.703772	-0.803615	0.000644014	1.29507	-0.869162	0.000530559	1.18771	-0.919326
74331182	rs1545564	7.62764e-17	0.143747	-0.820003	0.000309805	0.57734	-0.883206	0.000257326	0.475188	-0.930387
74331226	rs115705814	2.42068e-17	-1.82398	-1.58906e-10	0.000101911	-1.41771	-1.58906e-10	0.000100068	-1.3997	-1.58906e-10
74331281	rs1869580	1.98737e-17	-2.02122	-1.58906e-10	4.80443e-05	-2.16968	-1.58906e-10	4.61309e-05	-2.17406	-1.58906e-10
74331525	rs4649994	7.52372e-17	0.150567	-0.84054	0.000306446	0.58477	-0.901537	0.000254968	0.482479	-0.946884
74331887	rs12406213	1.04346e-17	-1.58771	-1.07778	3.44386e-05	-1.39978	-1.10285	3.19267e-05	-1.43902	-1.10308
74331961	rs6669598	7.31635e-17	0.12942	-0.847343	0.000297658	0.561729	-0.907592	0.000247917	0.459869	-0.952318
74332207	rs2343093	7.24622e-17	0.127565	-0.855118	0.00027355	0.483716	-0.914041	0.000228582	0.383016	-0.956665
74332387	rs6685128	1.9614e-17	-2.03437	-1.58906e-10	4.81766e-05	-2.16694	-1.58906e-10	4.61877e-05	-2.17283	-1.58906e-10
74333170	rs112050611	1.72954e-17	-2.16018	-1.58906e-10	5.06852e-05	-2.11617	-1.58906e-10	4.79485e-05	-2.13542	-1.58906e-10
74333358	rs146038063	5.53305e-17	-2.98711e-10	-0.997295	0.00015692	-2.98711e-10	-0.986075	0.000139955	-2.98711e-10	-1.06422
74333503	rs6697032	1.90679e-17	-0.929713	-1.1329	5.9209e-05	-0.826344	-1.13439	5.45479e-05	-0.870676	-1.13579
74333708	rs11210357	6.64274e-18	-2.03149	-1.0856	2.04842e-05	-1.93138	-1.09077	1.86196e-05	-1.97743	-1.1039
74335353	rs10890083	8.37242e-18	-1.75232	-1.13335	1.73032e-05	-2.06581	-1.1251	1.69312e-05	-2.04679	-1.12959
74335419	rs61778061	8.37094e-18	-1.77231	-1.11354	1.57783e-05	-2.1565	-1.12667	1.56498e-05	-2.13372	-1.12137
74336071	rs78314128	1.98909e-17	-2.02036	-1.58906e-10	9.16339e-05	-1.52401	-1.58906e-10	0.000100282	-1.39756	-1.58906e-10
74336375	rs7534619	7.58258e-18	-1.85216	-1.13261	1.64851e-05	-2.11573	-1.12362	1.60622e-05	-2.10063	-1.12845
74336445	rs10789381	7.53497e-18	-1.97513	-1.01593	1.95678e-05	-2.05868	-1.00924	1.81737e-05	-2.05308	-1.05248
74336464	rs10458581	8.54363e-18	-1.74034	-1.1251	1.76105e-05	-2.0622	-1.11112	1.72494e-05	-2.03954	-1.11823
74336737	rs10890084	8.6507e-18	-1.73007	-1.12291	1.77611e-05	-2.05694	-1.10785	1.73971e-05	-2.03378	-1.11546
74337002	rs2343094	8.18528e-18	-1.77918	-1.1291	1.55964e-05	-2.16044	-1.13433	1.54473e-05	-2.13865	-1.12946
74337005	rs567418843	1.20898e-16	-2.98711e-10	-0.215672	0.000301772	-2.98711e-10	-0.332138	0.000322015	-2.98711e-10	-0.230946
74337258	rs1158405	8.71345e-18	-1.72043	-1.12533	1.77856e-05	-2.05195	-1.11146	1.74387e-05	-2.02833	-1.11852
74337600	rs3964041	7.80529e-18	-1.82877	-1.12704	1.68931e-05	-2.10083	-1.11407	1.64584e-05	-2.0848	-1.11991
74337673	rs7545797	7.96332e-18	-1.82554	-1.11023	1.71451e-05	-2.10956	-1.09054	1.67165e-05	-2.08761	-1.10154
74337690	rs7524030	7.90237e-18	-1.83475	-1.10871	1.7112e-05	-2.1135	-1.08852	1.66696e-05	-2.09217	-1.09978
74337712	rs7537932	8.05559e-18	-1.81622	-1.10804	1.72649e-05	-2.1055	-1.08763	1.68377e-05	-2.08291	-1.09901
74337737	rs10789382	7.97015e-18	-1.82554	-1.10937	1.71646e-05	-2.10956	-1.0894	1.67331e-05	-2.08761	-1.10055
74337810	rs4300178	7.83565e-18	-1.82597	-1.12596	1.68632e-05	-2.10424	-1.11244	1.64182e-05	-2.08781	-1.11934
74337816	rs10458582	7.83886e-18	-1.82597	-1.12555	1.68737e-05	-2.10424	-1.11181	1.64269e-05	-2.08781	-1.11882
74337985	rs10458583	9.8065e-18	-1.68755	-1.04003	2.42115e-05	-1.793	-1.06199	2.2801e-05	-1.79147	-1.08727
74338103	rs10458584	7.75632e-18	-1.83793	-1.12418	1.68955e-05	-2.10503	-1.10973	1.64289e-05	-2.08944	-1.11706
74338189	rs61778062	8.22427e-18	-1.76776	-1.13577	1.57266e-05	-2.15103	-1.13543	1.55884e-05	-2.1239	-1.13512
74338239	rs17094522	6.79675e-18	-2.17342	-0.920751	2.01499e-05	-2.12169	-0.916922	1.89096e-05	-2.12731	-0.938569
74338530	rs6672527	7.99472e-18	-1.79806	-1.13378	1.56125e-05	-2.15791	-1.13582	1.54207e-05	-2.13424	-1.1356
74338611	rs12142473	3.46676e-17	-1.46481	-1.58906e-10	4.78124e-05	-2.17452	-1.58906e-10	4.62916e-05	-2.17058	-1.58906e-10
74338975	rs1979216	7.71825e-18	-1.84787	-1.11916	1.69428e-05	-2.10951	-1.10246	1.64499e-05	-2.09441	-1.11082
74339167	rs11210359	7.71487e-18	-1.84993	-1.11754	1.7163e-05	-2.09887	-1.10018	1.66642e-05	-2.08344	-1.10884
74339731	rs17094526	7.58097e-18	-1.85051	-1.13447	2.25672e-05	-1.80054	-1.12477	2.13978e-05	-1.81579	-1.12646
74339775	rs12079619	7.5789e-18	-1.86999	-1.11526	1.71145e-05	-2.10486	-1.09702	1.66608e-05	-2.0864	-1.10609
74339794	rs11210360	7.51846e-18	-1.87859	-1.11467	1.70585e-05	-2.10894	-1.09621	1.65961e-05	-2.091	-1.10538
74339944	rs11210361	7.75984e-18	-1.82615	-1.13551	1.55438e-05	-2.16343	-1.13471	1.52818e-05	-2.14309	-1.13579
74340017	rs12085584	7.61708e-18	-1.86556	-1.11467	1.69169e-05	-2.11728	-1.09621	1.63972e-05	-2.10306	-1.10538
74340541	rs7545016	7.75567e-18	-1.85678	-1.10542	1.71684e-05	-2.11346	-1.08528	1.65779e-05	-2.09879	-1.09868
74340578	rs7545026	7.43749e-18	-1.87839	-1.1257	1.67565e-05	-2.11004	-1.11298	1.63385e-05	-2.09036	-1.12166
74340819	rs7549862	7.60404e-18	-1.86787	-1.11407	1.68961e-05	-2.11933	-1.0954	1.63609e-05	-2.10599	-1.10466
74342010	rs35900026	6.2293e-18	-2.16788	-1.01347	1.80731e-05	-2.11422	-1.03316	1.65735e-05	-2.12894	-1.0688
74342400	rs1160782	7.51697e-18	-1.99333	-1.00012	1.9727e-05	-2.06681	-0.993015	1.82479e-05	-2.06227	-1.03922
74343194	rs12401749	7.62949e-18	-1.84568	-1.13292	2.27705e-05	-1.79535	-1.12099	2.15823e-05	-1.81071	-1.12296
74343741	rs967881	7.6453e-18	-1.84082	-1.13571	1.55773e-05	-2.16174	-1.13425	1.53359e-05	-2.13971	-1.13563
74344519	rs17520168	7.48549e-18	-1.86189	-1.13576	1.54658e-05	-2.16909	-1.13408	1.51316e-05	-2.1532	-1.13556
74344579	rs17094533	1.89562e-17	-2.06849	-1.58906e-10	7.97291e-05	-1.66317	-1.58906e-10	6.7944e-05	-1.78686	-1.58906e-10
74344637	rs17094536	6.10857e-18	-2.16275	-1.03818	1.74532e-05	-2.12661	-1.05568	1.6106e-05	-2.13962	-1.08673
74344710	rs17579506	7.5513e-18	-1.85314	-1.13576	1.54849e-05	-2.16786	-1.13408	1.51672e-05	-2.15085	-1.13556
74344914	rs17094539	1.86874e-17	-2.08277	-1.58906e-10	7.72223e-05	-1.69512	-1.58906e-10	6.60844e-05	-1.81461	-1.58906e-10
74345293	rs17579548	1.5546e-17	-1.75812	-0.508696	6.49068e-05	-1.3438	-0.525058	5.68879e-05	-1.34163	-0.622828
74345462	rs1551391	7.27397e-18	-2.0135	-1.01282	1.91736e-05	-2.08223	-1.00605	1.77721e-05	-2.07803	-1.04989
74345593	rs1551392	7.35481e-18	-2.00019	-1.01508	1.93243e-05	-2.07208	-1.00837	1.79235e-05	-2.06766	-1.05177
74345867	rs2014651	9.52354e-18	-1.68755	-1.06931	2.36004e-05	-1.793	-1.08755	2.23325e-05	-1.79147	-1.10803
74345936	rs968173	6.06333e-18	-2.17171	-1.03666	1.795e-05	-2.09992	-1.0543	1.65023e-05	-2.1164	-1.08565
74346006	rs1963248	8.84206e-18	-1.79758	-1.03352	2.14197e-05	-1.98108	-0.996413	2.0859e-05	-1.95364	-1.01412
74346157	rs2124032	7.48014e-18	-1.97923	-1.01913	1.95584e-05	-2.05587	-1.01254	1.8161e-05	-2.05111	-1.05515
74346254	rs17094545	6.17412e-18	-2.16605	-1.0242	1.78075e-05	-2.11922	-1.04297	1.63723e-05	-2.13327	-1.07668
74346867	rs1023862	7.08407e-18	-1.97923	-1.07354	1.84896e-05	-2.05587	-1.06873	1.74044e-05	-2.05111	-1.09771
74346951	rs17094548	1.92364e-17	-2.05381	-1.58906e-10	8.22911e-05	-1.63155	-1.58906e-10	6.98455e-05	-1.75926	-1.58906e-10
74347383	rs17094551	6.03799e-18	-2.17228	-1.04027	1.7945e-05	-2.09693	-1.05757	1.65037e-05	-2.11375	-1.08821
74347597	rs139971665	6.15107e-17	-0.891409	-1.58906e-10	0.000139455	-1.10407	-1.58906e-10	0.00013904	-1.07078	-1.58906e-10
74347671	rs12083576	6.06666e-18	-2.16963	-1.03818	1.77713e-05	-2.10854	-1.05568	1.63599e-05	-2.12398	-1.08673
74348167	rs79902855	7.75153e-18	-1.83591	-1.12682	2.32731e-05	-1.78487	-1.10964	2.20232e-05	-1.80044	-1.11301
74348406	rs71655422	9.18435e-18	-1.74722	-1.0459	3.89138e-05	-1.32843	-1.05203	3.63693e-05	-1.32625	-1.08557
74348680	rs17094561	6.04878e-18	-2.17107	-1.03969	1.78483e-05	-2.10285	-1.05705	1.64243e-05	-2.11898	-1.0878
74348714	rs11210362	7.54237e-18	-1.9571	-1.03298	1.962e-05	-2.03848	-1.02678	1.82755e-05	-2.03339	-1.0666
74348796	rs17094565	7.75817e-18	-1.83591	-1.12596	2.33149e-05	-1.78487	-1.10785	2.20766e-05	-1.80044	-1.11059
74349201	rs34446943	6.05436e-18	-2.17107	-1.03877	1.78632e-05	-2.10285	-1.05621	1.6435e-05	-2.11898	-1.08715
74349572	rs12060383	6.07136e-18	-2.17038	-1.03666	1.78461e-05	-2.10573	-1.0543	1.64181e-05	-2.12151	-1.08565
74349846	rs11210363	7.53306e-18	-1.86189	-1.12942	1.54507e-05	-2.16909	-1.13506	1.51603e-05	-2.1532	-1.13367
74350248	rs11210364	7.53919e-18	-1.86556	-1.12495	1.66705e-05	-2.11728	-1.11089	1.61909e-05	-2.10306	-1.11804
74351328	rs6662779	6.13719e-18	-2.17171	-1.02455	1.81668e-05	-2.09992	-1.04229	1.66407e-05	-2.1164	-1.0773
74351559	rs77830703	6.35669e-17	-0.858526	-1.58906e-10	0.000143709	-1.07402	-1.58906e-10	0.000143348	-1.04027	-1.58906e-10
74351982	rs6701825	6.1772e-18	-2.16875	-1.02101	1.80259e-05	-2.11155	-1.03845	1.65467e-05	-2.12661	-1.07275
74352113	rs1340436	9.41134e-18	-1.64072	-1.12799	2.35016e-05	-1.75142	-1.13333	2.26432e-05	-1.74981	-1.13587
74352555	rs72685809	8.3419e-18	-1.83097	-1.05836	2.57215e-05	-1.77957	-1.01491	2.4169e-05	-1.79525	-1.02522
74352843	rs72685810	8.68252e-18	-1.78598	-1.06333	2.68223e-05	-1.73143	-1.02114	2.51868e-05	-1.74804	-1.03118
74353094	rs12091914	6.31358e-18	-2.17477	-0.993142	1.89356e-05	-2.08936	-1.01141	1.73258e-05	-2.10609	-1.04726
74354055	rs75787255	6.60959e-18	-2.17339	-0.948702	1.9886e-05	-2.08741	-0.964382	1.75977e-05	-2.10453	-1.03325
74354806	rs6700377	6.66022e-18	-2.17377	-0.940696	2.01034e-05	-2.0842	-0.956715	1.77538e-05	-2.10165	-1.0273
74355110	rs6700775	7.14686e-18	-2.17475	-0.869199	2.24095e-05	-2.04434	-0.88798	1.9445e-05	-2.0654	-0.972554
74355133	rs6700787	6.97889e-18	-2.17447	-0.893255	2.16229e-05	-2.0569	-0.911154	1.88491e-05	-2.07782	-0.991257
74356551	rs1340423	5.84361e-18	-2.10946	-1.13581	1.63746e-05	-2.1102	-1.13588	1.52104e-05	-2.14908	-1.13449
74356580	rs145221401	1.80579e-17	-2.11703	-1.58906e-10	5.36623e-05	-2.0591	-1.58906e-10	5.21079e-05	-2.05223	-1.58906e-10
74356954	rs77155663	8.95895e-17	-2.98711e-10	-0.515381	0.000277409	-2.98711e-10	-0.416314	0.000232279	-2.98711e-10	-0.557603
74357094	rs79008435	8.49146e-17	-2.98711e-10	-0.568973	0.000261023	-2.98711e-10	-0.477198	0.000220714	-2.98711e-10	-0.608675
74357099	rs6696503	7.47807e-18	-1.96146	-1.03718	2.11665e-05	-2.02492	-0.964471	2.09974e-05	-1.98538	-0.975765
74357210	rs2789708	6.32906e-18	-2.17264	-0.992824	2.06838e-05	-2.03002	-0.982434	1.84002e-05	-2.05954	-1.03364
74357362	rs2792075	6.52753e-18	-2.1746	-0.959994	2.19469e-05	-2.00469	-0.948494	1.93577e-05	-2.03683	-1.00563
74357443	rs80151537	7.99705e-17	-2.98711e-10	-0.628961	0.000244647	-2.98711e-10	-0.541991	0.000208321	-2.98711e-10	-0.666465
74357555	rs2034760	1.06749e-17	-2.02533	-0.617397	2.83551e-05	-2.17463	-0.522372	2.36692e-05	-2.17438	-0.666989
74357621	rs117152652	5.30263e-17	-2.98711e-10	-1.03983	0.000151807	-2.98711e-10	-1.0192	0.000143711	-2.98711e-10	-1.03774
74358141	rs75414410	1.36651e-16	-2.98711e-10	-0.0931874	0.000428148	-2.98711e-10	0.0176617	0.000350632	-2.98711e-10	-0.145808
74358751	rs72685814	2.60661e-17	-0.817508	-0.932476	0.000129494	-0.309216	-0.86896	0.000108514	-0.412201	-0.906467
74358830	rs78570950	1.35532e-16	-2.98711e-10	-0.101409	0.000424462	-2.98711e-10	0.00901333	0.000347834	-2.98711e-10	-0.153819
74359097	rs72954138	1.52958e-17	-1.31268	-0.970361	8.71305e-05	-0.628067	-0.946335	6.44366e-05	-0.887397	-0.952465
74359159	rs71655423	3.23131e-17	-1.53515	-1.58906e-10	0.000255619	-0.498119	-1.58906e-10	0.000243078	-0.512161	-1.58906e-10
74359460	rs72685815	1.55559e-17	-1.30364	-0.962545	8.89321e-05	-0.615958	-0.937977	6.56905e-05	-0.876348	-0.944242
74359474	rs78766678	1.35303e-16	-2.98711e-10	-0.103103	0.000423706	-2.98711e-10	0.00723101	0.00034726	-2.98711e-10	-0.155469
74359877	rs79314721	1.3935e-16	-2.98711e-10	-0.073632	0.000437044	-2.98711e-10	0.0382256	0.000357378	-2.98711e-10	-0.12675
74360427	rs72685817	1.58605e-17	-1.31268	-0.934107	9.05659e-05	-0.628067	-0.907664	6.69369e-05	-0.887397	-0.914395
74360436	rs72685819	1.57184e-17	-1.32168	-0.934107	8.94802e-05	-0.640127	-0.907664	6.62046e-05	-0.898398	-0.914395
74360468	rs58495956	5.09111e-17	-2.98711e-10	-1.08054	0.000141402	-2.98711e-10	-1.0902	0.000134042	-2.98711e-10	-1.10739
74360903	rs12047206	1.08478e-17	-2.02424	-0.602416	2.85945e-05	-2.17474	-0.51385	2.43104e-05	-2.17327	-0.641374
74361016	rs78048157	1.83898e-17	-2.09882	-1.58906e-10	6.6137e-05	-1.85008	-1.58906e-10	5.82467e-05	-1.94086	-1.58906e-10
74361254	rs76214630	1.32478e-16	-2.98711e-10	-0.124205	0.000414401	-2.98711e-10	-0.014975	0.000340194	-2.98711e-10	-0.176026
74361336	rs6664601	3.01728e-17	-0.783209	-0.820469	0.000153263	-0.269041	-0.740614	0.000128283	-0.373144	-0.778164
74361342	rs9662577	6.71133e-18	-2.13699	-0.969833	3.21083e-05	-1.59605	-0.976641	2.84416e-05	-1.73145	-0.926242
74361786	rs10890086	1.09808e-17	-2.01731	-0.597158	2.87637e-05	-2.17452	-0.508174	2.44526e-05	-2.17249	-0.636311
74362661	rs77571835	1.31169e-16	-2.98711e-10	-0.134135	0.000410091	-2.98711e-10	-0.025429	0.00033692	-2.98711e-10	-0.185698
74363020	rs56981159	4.92144e-17	-2.98711e-10	-1.11443	0.000137213	-2.98711e-10	-1.12027	0.000131113	-2.98711e-10	-1.12948
74363353	rs2803128	1.07963e-17	-2.03872	-0.592692	2.88992e-05	-2.17464	-0.503354	2.45083e-05	-2.17452	-0.63201
74363988	rs12747535	6.54315e-18	-2.08382	-1.04838	4.49707e-05	-1.16836	-1.06743	3.75626e-05	-1.27282	-1.10672
74364041	rs17094575	5.80606e-18	-2.17187	-1.07984	2.07536e-05	-1.9159	-1.09318	1.86577e-05	-1.96637	-1.11291
74364054	rs72685824	4.46413e-16	1.09062	-1.58906e-10	0.000543982	0.257108	-1.58906e-10	0.000522443	0.252972	-1.58906e-10
74364809	rs4549989	1.75719e-17	-1.31704	-0.827276	0.00010057	-0.633912	-0.797041	7.44609e-05	-0.89273	-0.80254
74365646	rs1340434	6.61768e-18	-2.15723	-0.963646	3.09844e-05	-1.68637	-0.921948	2.42552e-05	-1.81003	-1.00689
74365907	rs12034480	1.11451e-17	-2.03041	-0.569205	2.9563e-05	-2.17481	-0.480475	2.50955e-05	-2.17383	-0.609022
74366628	rs1417260	1.7778e-17	-1.30796	-0.824695	0.000102077	-0.621747	-0.794336	7.54942e-05	-0.881631	-0.799857
74367555	rs11210366	6.83432e-18	-2.13036	-0.958297	3.32998e-05	-1.57092	-0.965339	2.94538e-05	-1.70942	-0.913304
74367933	rs74981055	1.31236e-16	-2.98711e-10	-0.133619	0.000410314	-2.98711e-10	-0.0248851	0.000337089	-2.98711e-10	-0.185195
74368855	rs10493525	3.35832e-17	-0.757632	-0.738961	0.000172452	-0.239128	-0.652563	0.000144094	-0.344057	-0.691021
74369034	rs17094586	1.84708e-17	-1.33417	-0.760261	0.000105544	-0.656892	-0.725791	7.85015e-05	-0.913684	-0.728742
74369185	rs12120978	7.04225e-18	-2.1183	-0.940391	3.62317e-05	-1.50409	-0.947784	3.20431e-05	-1.64515	-0.89331
74369425	rs12410370	1.74402e-17	-1.34311	-0.80873	9.90151e-05	-0.668916	-0.77762	7.35251e-05	-0.924641	-0.783275
74369577	rs2733256	6.50465e-17	-1.07623	0.240709	0.000447264	-0.316204	0.377544	0.000283111	-0.601623	0.241918
74369684	rs2733257	6.37133e-17	-1.09694	0.240709	0.000435363	-0.343171	0.377544	0.000276175	-0.626425	0.241918
74369915	rs77930985	1.80641e-17	-1.30796	-0.80873	0.000103797	-0.621747	-0.77762	7.67565e-05	-0.881631	-0.783275
74369922	rs116150035	1.30214e-16	-2.98711e-10	-0.14144	0.000406949	-2.98711e-10	-0.0331205	0.000334532	-2.98711e-10	-0.192812
74370075	rs2733258	1.80259e-17	-1.40308	-0.715734	0.000100609	-0.749992	-0.680573	7.52021e-05	-0.998414	-0.686951
74370242	rs72685830	3.34821e-17	-0.775088	-0.724521	0.000171679	-0.259539	-0.636643	0.000143437	-0.363906	-0.675742
74370394	rs12096018	6.94482e-18	-2.13036	-0.942259	3.38275e-05	-1.57092	-0.949615	2.99862e-05	-1.70942	-0.89539
74370640	rs4650235	1.12663e-17	-2.03041	-0.558387	2.99089e-05	-2.17481	-0.468844	2.53587e-05	-2.17383	-0.598589
74370904	rs78312155	1.30449e-16	-2.98711e-10	-0.139634	0.000407723	-2.98711e-10	-0.0312194	0.00033512	-2.98711e-10	-0.191054
74371568	rs12130770	7.04155e-18	-2.13699	-0.921803	3.36568e-05	-1.59605	-0.929542	3.00074e-05	-1.73145	-0.872651
74372346	rs113837344	1.68806e-17	-1.39487	-0.789578	9.41943e-05	-0.738857	-0.757592	7.03756e-05	-0.988293	-0.763403
74374309	rs145693178	1.70666e-17	-2.17349	-1.58906e-10	5.15205e-05	-2.09983	-1.58906e-10	4.91135e-05	-2.11141	-1.58906e-10
74374641	rs76716722	1.28204e-16	-2.98711e-10	-0.156995	0.000400336	-2.98711e-10	-0.0495043	0.000329503	-2.98711e-10	-0.207959
74375229	rs78890416	5.80002e-18	-2.16859	-1.08417	2.33862e-05	-1.79147	-1.09819	2.06494e-05	-1.86131	-1.11655
74375482	rs1768652	6.29079e-18	-2.17475	-0.99678	2.54721e-05	-1.8456	-0.958629	2.06226e-05	-1.9455	-1.03365
74375483	rs11210367	6.19844e-18	-2.17474	-1.01158	2.46091e-05	-1.8633	-0.975389	2.00659e-05	-1.96024	-1.04628
74376663	rs717830	3.20926e-17	-0.853596	-0.688396	0.000163197	-0.351566	-0.595284	0.000136957	-0.453359	-0.63252
74376862	rs7544252	7.02567e-18	-2.13699	-0.924059	3.35823e-05	-1.59605	-0.931757	2.99323e-05	-1.73145	-0.875154
74377502	rs61200871	1.79591e-17	-1.40348	-0.719045	0.000100208	-0.750542	-0.684021	7.49076e-05	-0.998913	-0.690374
74377510	rs76661228	1.24991e-16	-2.98711e-10	-0.182375	0.00038977	-2.98711e-10	-0.0762507	0.000321462	-2.98711e-10	-0.232665
74377737	rs66562882	6.66245e-17	-1.09952	0.287976	0.000461717	-0.333941	0.427086	0.000293089	-0.614271	0.289205
74377786	rs10890090	1.06043e-17	-2.06173	-0.587626	2.9106e-05	-2.17057	-0.500296	2.46606e-05	-2.17356	-0.626778
74377795	rs12062996	7.01861e-18	-2.13996	-0.922098	3.32529e-05	-1.60783	-0.929832	2.969e-05	-1.74176	-0.872979
74378017	rs149274654	2.87013e-17	-1.65368	-1.58906e-10	5.38296e-05	-2.05599	-1.58906e-10	4.79303e-05	-2.1358	-1.58906e-10
74378168	rs1840360	1.72266e-17	-2.16417	-1.58906e-10	5.34463e-05	-2.06313	-1.58906e-10	4.84776e-05	-2.12444	-1.58906e-10
74378764	rs72685833	6.58992e-18	-2.17059	-0.954486	2.2766e-05	-1.9789	-0.93764	2.32365e-05	-1.89912	-0.960696
74379312	rs7550937	7.16154e-18	-2.13699	-0.904905	3.42199e-05	-1.59605	-0.912947	3.05738e-05	-1.73145	-0.85395
74379949	rs1768649	6.41382e-18	-2.15924	-0.992923	2.96607e-05	-1.69725	-0.954733	2.34316e-05	-1.81942	-1.03204
74380277	rs115949117	2.22527e-17	-1.90816	-1.58906e-10	5.46939e-05	-2.04006	-1.58906e-10	5.26833e-05	-2.04125	-1.58906e-10
74380471	rs11210368	7.18595e-18	-2.13359	-0.904905	3.46712e-05	-1.58295	-0.912947	3.09267e-05	-1.71998	-0.85395
74380784	rs974091	5.92213e-17	-2.98711e-10	-0.929337	0.00016633	-2.98711e-10	-0.927835	0.000160051	-2.98711e-10	-0.930054
74381089	rs1619291	1.28497e-16	-2.98711e-10	-0.154714	0.000401299	-2.98711e-10	-0.0471016	0.000330235	-2.98711e-10	-0.205738
74381831	rs2603539	1.34849e-16	-2.98711e-10	-0.106466	0.000422209	-2.98711e-10	0.00369262	0.000346124	-2.98711e-10	-0.158746
74382995	rs74710217	1.23798e-16	-2.98711e-10	-0.191965	0.000385849	-2.98711e-10	-0.0863614	0.000318476	-2.98711e-10	-0.241998
74383025	rs2250012	1.32679e-16	-2.98711e-10	-0.122684	0.000415064	-2.98711e-10	-0.0133742	0.000340699	-2.98711e-10	-0.174545
74383154	rs72685837	3.23784e-17	-0.879247	-0.653882	0.000164293	-0.381721	-0.558437	0.000138572	-0.482656	-0.5915
74383219	rs112926764	3.18432e-17	-0.895912	-0.653882	0.000161102	-0.401336	-0.558437	0.000135956	-0.501709	-0.5915
74383281	rs2803131	6.37196e-18	-2.15669	-1.00202	2.9763e-05	-1.68355	-0.964997	2.35279e-05	-1.80758	-1.03977
74383409	rs72685839	3.0953e-17	-0.88072	-0.697429	0.000156359	-0.383454	-0.606197	0.000132074	-0.48434	-0.637843
74383565	rs17521189	7.16832e-18	-2.13996	-0.900992	3.39494e-05	-1.60783	-0.909102	3.03914e-05	-1.74176	-0.849628
74384352	rs11210369	7.34862e-18	-2.13996	-0.876151	3.47886e-05	-1.60783	-0.884683	3.12344e-05	-1.74176	-0.82227
74385091	rs147235723	1.79484e-17	-2.12312	-1.58906e-10	6.30395e-05	-1.89805	-1.58906e-10	5.60913e-05	-1.97856	-1.58906e-10
74385347	rs114635458	3.02094e-17	-1.60247	-1.58906e-10	0.000305317	-0.320457	-1.58906e-10	0.000286415	-0.348101	-1.58906e-10
74385392	rs17580527	2.15702e-17	-1.93931	-1.58906e-10	6.53894e-05	-1.86145	-1.58906e-10	6.64151e-05	-1.80962	-1.58906e-10
74385680	rs10493526	7.46421e-18	-2.13699	-0.863511	3.56413e-05	-1.59605	-0.87225	3.19988e-05	-1.73145	-0.808395
74385848	rs1340425	1.6667e-17	-1.43298	-0.764206	9.18991e-05	-0.790737	-0.73038	6.9486e-05	-1.03541	-0.729009
74386137	rs74764294	1.20566e-16	-2.98711e-10	-0.218424	0.000375229	-2.98711e-10	-0.114272	0.000310382	-2.98711e-10	-0.267741
74386268	rs140545723	1.24726e-16	-0.1845	-1.58906e-10	0.000105836	-1.37991	-1.58906e-10	7.76321e-05	-1.65356	-1.58906e-10
74386509	rs79495962	1.2009e-16	-2.98711e-10	-0.22238	0.000373666	-2.98711e-10	-0.118446	0.00030919	-2.98711e-10	-0.271589
74387236	rs55681160	1.66906e-17	-1.44059	-0.75519	9.18095e-05	-0.801129	-0.720964	6.94863e-05	-1.04484	-0.719578
74387277	rs2733260	6.33297e-18	-2.15876	-1.00609	2.93013e-05	-1.69458	-0.969599	2.32247e-05	-1.81711	-1.04322
74387451	rs11210370	7.46421e-18	-2.13699	-0.863511	3.56413e-05	-1.59605	-0.87225	3.19988e-05	-1.73145	-0.808395
74387658	rs2792070	1.30563e-16	-2.98711e-10	-0.138767	0.000408096	-2.98711e-10	-0.0303056	0.000335404	-2.98711e-10	-0.190209
74387876	rs1340424	1.06348e-17	-2.06179	-0.584701	2.91516e-05	-2.17289	-0.496406	2.48761e-05	-2.17465	-0.616984
74387944	rs77083422	2.61781e-17	-1.7457	-1.58906e-10	7.14249e-05	-1.77316	-1.58906e-10	6.58297e-05	-1.81847	-1.58906e-10
74388096	rs12753473	1.05541e-17	-2.06179	-0.592317	2.88576e-05	-2.17289	-0.506539	2.47128e-05	-2.17465	-0.623574
74388884	rs12076161	7.32432e-18	-2.13036	-0.889054	3.56419e-05	-1.57092	-0.897369	3.18062e-05	-1.70942	-0.836464
74388935	rs12077198	7.24041e-18	-2.13359	-0.897355	3.49714e-05	-1.58295	-0.904325	3.13218e-05	-1.71998	-0.841253
74389249	rs2219141	1.68963e-17	-1.44059	-0.742937	9.2991e-05	-0.801129	-0.708177	7.0382e-05	-1.04484	-0.706769
74389575	rs7513356	1.70285e-17	-1.44059	-0.735142	9.36474e-05	-0.801129	-0.701143	7.06686e-05	-1.04484	-0.702706
74390358	rs78589561	1.20905e-16	-2.98711e-10	-0.215615	0.000374379	-2.98711e-10	-0.11654	0.000311242	-2.98711e-10	-0.264972
74390726	rs11809296	1.73133e-17	-2.15915	-1.58906e-10	5.72067e-05	-1.99514	-1.58906e-10	5.17732e-05	-2.05867	-1.58906e-10
74391278	rs7516938	1.71648e-17	-2.16776	-1.58906e-10	5.27844e-05	-2.07559	-1.58906e-10	4.80794e-05	-2.13269	-1.58906e-10
74391334	rs9659345	7.27283e-18	-2.13699	-0.889484	3.47425e-05	-1.59605	-0.897793	3.10984e-05	-1.73145	-0.836938
74392185	rs80319740	1.80899e-17	-2.11527	-1.58906e-10	4.89436e-05	-2.15114	-1.58906e-10	4.63845e-05	-2.16858	-1.58906e-10
74392263	rs151081047	4.97981e-17	-1.10264	-1.58906e-10	7.20531e-05	-1.76441	-1.58906e-10	7.44902e-05	-1.69488	-1.58906e-10
74392539	rs79366978	1.17418e-16	-2.98711e-10	-0.24488	0.000364895	-2.98711e-10	-0.1422	0.000302497	-2.98711e-10	-0.293471
74392912	rs74358222	1.79611e-17	-2.12241	-1.58906e-10	6.34509e-05	-1.89154	-1.58906e-10	5.65514e-05	-1.97039	-1.58906e-10
74393112	rs7533599	7.30602e-18	-2.13244	-0.889484	3.53535e-05	-1.57862	-0.897793	3.1577e-05	-1.71618	-0.836938
74393481	rs145608431	5.3459e-17	-2.98711e-10	-1.0317	0.000149562	-2.98711e-10	-1.03409	0.000148297	-2.98711e-10	-1.00632
74395328	rs9660534	6.90208e-18	-2.17296	-0.905832	2.84606e-05	-1.77943	-0.913858	2.60001e-05	-1.89247	-0.854974
74395359	rs146531738	1.71255e-17	-2.17005	-1.58906e-10	4.78891e-05	-2.17292	-1.58906e-10	4.61979e-05	-2.17261	-1.58906e-10
74395561	rs12081389	6.96862e-18	-2.17357	-0.89563	2.84685e-05	-1.78918	-0.903833	2.60792e-05	-1.9007	-0.843711
74395666	rs2792068	1.18592e-17	-1.93798	-0.599531	2.8858e-05	-2.16703	-0.512387	2.48828e-05	-2.16	-0.63137
74396180	rs17094622	1.76409e-17	-2.1404	-1.58906e-10	6.04289e-05	-1.94034	-1.58906e-10	5.41437e-05	-2.0139	-1.58906e-10
74396636	rs79186759	1.16787e-16	-2.98711e-10	-0.250269	0.000362824	-2.98711e-10	-0.14789	0.000300917	-2.98711e-10	-0.29871
74396743	rs11210372	6.95399e-18	-2.17357	-0.89773	2.84098e-05	-1.78918	-0.905897	2.60188e-05	-1.9007	-0.846028
74396896	rs2733262	1.19541e-17	-1.93002	-0.599531	2.89012e-05	-2.16554	-0.512387	2.49337e-05	-2.15795	-0.63137
74397244	rs17094627	1.57875e-17	-1.5236	-0.727805	8.42532e-05	-0.915586	-0.692395	6.44679e-05	-1.14841	-0.690962
74398127	rs12082647	6.97335e-18	-2.17479	-0.893731	2.74643e-05	-1.82696	-0.901967	2.53184e-05	-1.9324	-0.841618
74398760	rs74906271	1.13402e-16	-2.98711e-10	-0.279676	0.000351723	-2.98711e-10	-0.178965	0.000292437	-2.98711e-10	-0.327295
74399816	rs17094629	1.56641e-17	-1.53144	-0.727805	8.33379e-05	-0.92651	-0.692395	6.38354e-05	-1.15827	-0.690962
74400107	rs17094632	1.55663e-17	-1.53144	-0.734069	8.27953e-05	-0.92651	-0.698927	6.34191e-05	-1.15827	-0.697505
74400300	rs60579799	1.57111e-17	-1.53144	-0.724805	8.35989e-05	-0.92651	-0.689268	6.40357e-05	-1.15827	-0.68783
74400421	rs75214981	3.40305e-17	-1.48336	-1.58906e-10	0.00039633	-0.0595619	-1.58906e-10	0.000348154	-0.152898	-1.58906e-10
74400497	rs142166207	5.26128e-17	-2.98711e-10	-1.04766	0.000149169	-2.98711e-10	-1.03673	0.000141476	-2.98711e-10	-1.05342
74400515	rs2603534	1.23337e-16	-2.98711e-10	-0.1957	0.000384333	-2.98711e-10	-0.0902995	0.00031732	-2.98711e-10	-0.245632
74400671	rs2733264	1.2031e-17	-1.91369	-0.609444	2.8691e-05	-2.16215	-0.523079	2.4806e-05	-2.15348	-0.640983
74401083	rs2803132	1.2527e-16	-2.98711e-10	-0.180148	0.000390686	-2.98711e-10	-0.0739028	0.000322159	-2.98711e-10	-0.230497
74401399	rs2603533	1.24757e-16	-2.98711e-10	-0.184254	0.000388999	-2.98711e-10	-0.0782307	0.000320875	-2.98711e-10	-0.234493
74401944	rs148399984	1.34566e-16	-0.108562	-1.58906e-10	0.00010825	-1.35737	-1.58906e-10	7.78232e-05	-1.6511	-1.58906e-10
74402318	rs10890092	1.013e-17	-2.07246	-0.622655	2.80055e-05	-2.17121	-0.5382	2.3915e-05	-2.17398	-0.657063
74402823	rs74093166	1.71548e-17	-2.16834	-1.58906e-10	5.51882e-05	-2.03106	-1.58906e-10	5.03191e-05	-2.08716	-1.58906e-10
74402825	rs10890093	7.47641e-18	-2.14189	-0.85698	3.5173e-05	-1.61571	-0.865824	3.16797e-05	-1.74863	-0.801238
74402888	rs10890094	7.4917e-18	-2.14189	-0.854938	3.52438e-05	-1.61571	-0.863814	3.17507e-05	-1.74863	-0.799001
74403128	rs2733265	1.2071e-17	-1.93002	-0.589798	2.9206e-05	-2.16554	-0.501896	2.51702e-05	-2.15795	-0.621929
74403780	rs1340447	1.03807e-17	-2.05625	-0.614422	2.8214e-05	-2.17354	-0.528451	2.4166e-05	-2.17479	-0.64581
74404594	rs74355265	1.19428e-16	-2.98711e-10	-0.227903	0.000371494	-2.98711e-10	-0.124275	0.000307533	-2.98711e-10	-0.276961
74404678	rs2255940	5.22591e-17	-1.31551	0.261103	0.000333629	-0.631852	0.400072	0.000219102	-0.89085	0.274844
74405005	rs118030331	4.98034e-17	-2.98711e-10	-1.10254	0.000141189	-2.98711e-10	-1.09171	0.000134906	-2.98711e-10	-1.10097
74405054	rs2733267	1.05229e-17	-2.06179	-0.59528	2.88211e-05	-2.17289	-0.507805	2.46221e-05	-2.17465	-0.627247
74405105	rs2803133	1.05229e-17	-2.06179	-0.59528	2.88211e-05	-2.17289	-0.507805	2.46221e-05	-2.17465	-0.627247
74405134	rs12092771	7.42095e-18	-2.1428	-0.863511	3.48154e-05	-1.6195	-0.87225	3.13498e-05	-1.75194	-0.808395
74405960	rs72956095	1.71149e-17	-2.17067	-1.58906e-10	5.21559e-05	-2.08757	-1.58906e-10	4.77121e-05	-2.14036	-1.58906e-10
74406437	rs76955980	1.20805e-16	-2.98711e-10	-0.216441	0.000376015	-2.98711e-10	-0.112178	0.000310981	-2.98711e-10	-0.265811
74406538	rs41410848	1.57395e-17	-1.5236	-0.73085	8.39862e-05	-0.915586	-0.69557	6.42633e-05	-1.14841	-0.694142
74406804	rs9988487	1.70968e-17	-2.17173	-1.58906e-10	5.18887e-05	-2.09271	-1.58906e-10	4.75597e-05	-2.14356	-1.58906e-10
74407060	rs9988659	1.70968e-17	-2.17173	-1.58906e-10	5.18887e-05	-2.09271	-1.58906e-10	4.75597e-05	-2.14356	-1.58906e-10
74407171	rs115095093	2.19862e-17	-1.92021	-1.58906e-10	5.42296e-05	-2.04858	-1.58906e-10	5.2238e-05	-2.04973	-1.58906e-10
74407400	rs7536904	7.38424e-18	-2.14553	-0.865744	3.43403e-05	-1.63104	-0.874447	3.09599e-05	-1.762	-0.810845
74408018	rs77962954	1.3731e-16	-2.98711e-10	-0.0883771	0.000432348	-2.98711e-10	0.0274221	0.000352094	-2.98711e-10	-0.141646
74408578	rs72685863	1.14742e-15	2.03466	-1.58906e-10	0.000607628	0.367755	-1.58906e-10	0.00055757	0.318045	-1.58906e-10
74408747	rs72685866	2.97505e-17	-0.946953	-0.67082	0.000148901	-0.461534	-0.57699	0.000125948	-0.560164	-0.60951
74410088	rs72685868	2.19936e-17	-1.91987	-1.58906e-10	4.96847e-05	-2.13611	-1.58906e-10	5.06627e-05	-2.08035	-1.58906e-10
74410643	rs10493527	2.93907e-17	-0.952848	-0.677095	0.000146854	-0.468498	-0.583871	0.000124267	-0.566925	-0.616186
74411752	rs56929921	1.71839e-17	-2.16664	-1.58906e-10	5.29997e-05	-2.07152	-1.58906e-10	4.82078e-05	-2.13002	-1.58906e-10
74412613	rs2603542	6.56438e-17	-1.18687	0.360494	0.000421296	-0.511692	0.513218	0.000269822	-0.776843	0.369061
74412635	rs12044322	1.20664e-17	-1.9671	-0.553096	3.06941e-05	-2.16052	-0.457223	2.62211e-05	-2.14928	-0.589698
74412652	rs10493528	7.01764e-18	-2.16515	-0.897045	2.79274e-05	-1.80698	-0.905224	2.54821e-05	-1.92229	-0.845272
74412966	rs7518124	1.24448e-17	-1.96085	-0.528463	3.13279e-05	-2.16389	-0.433408	2.68142e-05	-2.15386	-0.562754
74413502	rs2792074	1.25674e-17	-1.94574	-0.533767	3.12624e-05	-2.16028	-0.439113	2.68076e-05	-2.14895	-0.567906
74413700	rs12137774	7.09577e-18	-2.16613	-0.884993	2.89513e-05	-1.78282	-0.893378	2.63757e-05	-1.90111	-0.831994
74413766	rs59674279	7.02196e-17	-1.13865	0.379662	0.000455275	-0.449305	0.528399	0.00029272	-0.719597	0.39327
74413924	rs2789706	1.24448e-17	-1.96085	-0.528463	3.13279e-05	-2.16389	-0.433408	2.68142e-05	-2.15386	-0.562754
74414502	rs77031007	1.36034e-16	-2.98711e-10	-0.0977159	0.000428113	-2.98711e-10	0.0175795	0.000348905	-2.98711e-10	-0.150744
74415277	rs74763318	1.36607e-16	-2.98711e-10	-0.093512	0.000430014	-2.98711e-10	0.0220105	0.000350337	-2.98711e-10	-0.146649
74416407	rs77997861	1.40321e-16	-2.98711e-10	-0.0666871	0.000442341	-2.98711e-10	0.0502736	0.000359614	-2.98711e-10	-0.120512
74417102	rs1340427	1.41472e-16	-2.98711e-10	-0.0585163	0.000446164	-2.98711e-10	0.0588788	0.000362489	-2.98711e-10	-0.112549
74417742	rs2603541	1.26031e-17	-1.92304	-0.553632	3.08535e-05	-2.15462	-0.457942	2.66668e-05	-2.14489	-0.577235
74417873	rs116134090	2.95347e-17	-1.62505	-1.58906e-10	0.000307819	-0.312296	-1.58906e-10	0.000264776	-0.426659	-1.58906e-10
74418047	rs76585094	1.39183e-16	-2.98711e-10	-0.0748284	0.000438564	-2.98711e-10	0.0416977	0.000356772	-2.98711e-10	-0.128446
74418181	rs76504214	1.42637e-16	-2.98711e-10	-0.050316	0.000450033	-2.98711e-10	0.0675135	0.000365398	-2.98711e-10	-0.104557
74418437	rs1417259	7.16432e-18	-2.16535	-0.876151	2.93753e-05	-1.77697	-0.884683	2.67101e-05	-1.89823	-0.82227
74418578	rs72685874	5.9221e-18	-2.11677	-1.11515	1.60423e-05	-2.1561	-1.11048	1.5863e-05	-2.12675	-1.11481
74418736	rs72685875	5.00562e-16	1.20511	-1.58906e-10	0.000729929	0.55114	-1.58906e-10	0.000651222	0.473307	-1.58906e-10
74419186	rs11210374	7.37984e-18	-2.14851	-0.863363	3.28286e-05	-1.6784	-0.872104	2.93648e-05	-1.81751	-0.808233
74419407	rs7544238	7.39636e-18	-2.14851	-0.861126	3.29009e-05	-1.6784	-0.869903	2.94369e-05	-1.81751	-0.80578
74419463	rs77916578	6.72726e-17	-2.98711e-10	-0.801866	0.000185165	-2.98711e-10	-0.820558	0.000178062	-2.98711e-10	-0.823414
74419539	rs79522467	1.43197e-16	-2.98711e-10	-0.0464008	0.000451892	-2.98711e-10	0.0716355	0.000366795	-2.98711e-10	-0.100741
74419682	rs78126800	1.41472e-16	-2.98711e-10	-0.0585163	0.000446164	-2.98711e-10	0.0588788	0.000362489	-2.98711e-10	-0.112549
74419877	rs35254292	1.82196e-17	-2.10812	-1.58906e-10	6.37681e-05	-1.88655	-1.58906e-10	6.64363e-05	-1.8093	-1.58906e-10
74420351	rs11210375	7.32934e-18	-2.15337	-0.865368	3.20528e-05	-1.70035	-0.874077	2.8761e-05	-1.83609	-0.810432
74420386	rs58494793	1.86618e-17	-1.34764	-0.736497	9.95077e-05	-0.740114	-0.701459	7.2292e-05	-1.02479	-0.700041
74420653	rs11810961	1.93789e-17	-1.31283	-0.733604	0.000104479	-0.694383	-0.698442	7.55441e-05	-0.983809	-0.697018
74420814	rs77691625	1.44439e-16	-2.98711e-10	-0.0377638	0.00045602	-2.98711e-10	0.0807275	0.000369896	-2.98711e-10	-0.0923215
74420912	rs75554959	1.46853e-16	-2.98711e-10	-0.0211853	0.000464045	-2.98711e-10	0.0981742	0.000375923	-2.98711e-10	-0.0761585
74421061	rs11803265	1.7722e-17	-2.13581	-1.58906e-10	5.74324e-05	-1.9912	-1.58906e-10	5.10258e-05	-2.07321	-1.58906e-10
74421383	rs76726434	1.41472e-16	-2.98711e-10	-0.0585163	0.000446164	-2.98711e-10	0.0588788	0.000362489	-2.98711e-10	-0.112549
74421500	rs74331376	1.47437e-16	-2.98711e-10	-0.0172207	0.000465985	-2.98711e-10	0.102345	0.000377379	-2.98711e-10	-0.0722928
74421944	rs74931420	1.45008e-16	-2.98711e-10	-0.0338272	0.000457913	-2.98711e-10	0.0848708	0.000371318	-2.98711e-10	-0.0884838
74421976	rs79358014	1.45008e-16	-2.98711e-10	-0.0338272	0.000457913	-2.98711e-10	0.0848708	0.000371318	-2.98711e-10	-0.0884838
74422071	rs1340435	1.42637e-16	-2.98711e-10	-0.050316	0.000450033	-2.98711e-10	0.0675135	0.000365398	-2.98711e-10	-0.104557
74422211	rs1361463	7.49654e-18	-2.151	-0.845181	3.29612e-05	-1.68944	-0.857039	2.96803e-05	-1.82687	-0.788194
74422464	rs77740796	1.45639e-16	-2.98711e-10	-0.0294893	0.000460008	-2.98711e-10	0.0894362	0.000372892	-2.98711e-10	-0.0842547
74422588	rs716550	1.45008e-16	-2.98711e-10	-0.0338272	0.000457913	-2.98711e-10	0.0848708	0.000371318	-2.98711e-10	-0.0884838
74422821	rs716551	1.48082e-16	-2.98711e-10	-0.012852	0.000468132	-2.98711e-10	0.106942	0.00037899	-2.98711e-10	-0.0680329
74422844	rs114909155	2.18954e-17	-1.92434	-1.58906e-10	6.25855e-05	-1.90527	-1.58906e-10	6.33522e-05	-1.85683	-1.58906e-10
74423187	rs74973622	1.48082e-16	-2.98711e-10	-0.012852	0.000468132	-2.98711e-10	0.106942	0.00037899	-2.98711e-10	-0.0680329
74423383	rs11210377	7.56003e-18	-2.14929	-0.83845	3.34318e-05	-1.68185	-0.850446	3.00922e-05	-1.82044	-0.780836
74423618	rs12116914	7.69753e-18	-2.13808	-0.831639	3.52341e-05	-1.63602	-0.843774	3.15231e-05	-1.78142	-0.773399
74423667	rs1378047	1.73024e-17	-2.15977	-1.58906e-10	5.36135e-05	-2.06001	-1.58906e-10	4.87495e-05	-2.11885	-1.58906e-10
74423736	rs78193698	1.44669e-16	-2.98711e-10	-0.0361679	0.000456786	-2.98711e-10	0.0824072	0.000370472	-2.98711e-10	-0.0907657
74424617	rs77244228	1.46445e-16	-2.98711e-10	-0.0239725	0.000462686	-2.98711e-10	0.0952415	0.000374903	-2.98711e-10	-0.0788761
74424721	rs74093182	1.77572e-17	-2.13383	-1.58906e-10	5.7679e-05	-1.98692	-1.58906e-10	5.1189e-05	-2.07002	-1.58906e-10
74425275	rs10890095	8.59079e-18	-2.04832	-0.811608	2.50488e-05	-2.09502	-0.725966	2.27733e-05	-2.09932	-0.780635
74425789	rs78930525	1.46445e-16	-2.98711e-10	-0.0239725	0.000462686	-2.98711e-10	0.0952415	0.000374903	-2.98711e-10	-0.0788761
74426149	rs75864760	1.50209e-16	-2.98711e-10	0.00140624	0.000475205	-2.98711e-10	0.121939	0.000384297	-2.98711e-10	-0.0541282
74426696	rs72958118	1.72334e-17	-1.38172	-0.782046	9.07107e-05	-0.785109	-0.749023	6.62094e-05	-1.06504	-0.747684
74426805	rs77337859	2.60778e-17	-1.74953	-1.58906e-10	4.97929e-05	-2.13394	-1.58906e-10	4.83557e-05	-2.12696	-1.58906e-10
74427111	rs72958121	1.73374e-17	-2.15775	-1.58906e-10	5.44764e-05	-2.04404	-1.58906e-10	4.91153e-05	-2.11137	-1.58906e-10
74427244	rs76440474	1.48959e-16	-2.98711e-10	-0.00695104	0.000471047	-2.98711e-10	0.113149	0.000381177	-2.98711e-10	-0.0622785
74427252	rs79558462	1.48959e-16	-2.98711e-10	-0.00695104	0.000471047	-2.98711e-10	0.113149	0.000381177	-2.98711e-10	-0.0622785
74427888	rs2343182	1.08324e-17	-2.02418	-0.603897	2.86457e-05	-2.17443	-0.51238	2.44622e-05	-2.17208	-0.63634
74428295	rs74458579	1.51474e-16	-2.98711e-10	0.00979267	0.000479415	-2.98711e-10	0.130758	0.000387453	-2.98711e-10	-0.0459487
74428582	rs1304907	1.08309e-17	-2.03639	-0.591822	2.90723e-05	-2.17478	-0.497238	2.47012e-05	-2.1734	-0.62529
74428590	rs1578310	7.8958e-18	-2.13556	-0.808725	3.61366e-05	-1.63062	-0.823886	3.24436e-05	-1.77818	-0.747864
74428605	rs1591964	8.28993e-18	-2.07272	-0.822855	2.43867e-05	-2.11024	-0.737527	2.225e-05	-2.11493	-0.788274
74428697	rs79967488	1.52754e-16	-2.98711e-10	0.0182082	0.000483675	-2.98711e-10	0.139605	0.000390647	-2.98711e-10	-0.0377401
74428807	rs144274033	2.14817e-17	-1.94342	-1.58906e-10	0.000100465	-1.432	-1.58906e-10	7.82934e-05	-1.64508	-1.58906e-10
74429022	rs78311598	1.57877e-16	-2.98711e-10	0.0511949	0.000500736	-2.98711e-10	0.174272	0.000403423	-2.98711e-10	-0.00555723
74429544	rs61776686	7.71555e-18	-2.13063	-0.836755	3.5988e-05	-1.60844	-0.850178	3.19381e-05	-1.75781	-0.783933
74429668	rs58253217	1.78754e-17	-2.12719	-1.58906e-10	5.84876e-05	-1.97299	-1.58906e-10	5.17273e-05	-2.05956	-1.58906e-10
74429944	rs12064944	7.7706e-18	-2.13063	-0.829646	3.6239e-05	-1.60844	-0.843229	3.21852e-05	-1.75781	-0.776225
74430080	rs12064997	1.06009e-17	-2.03609	-0.613589	2.83362e-05	-2.17479	-0.522877	2.41998e-05	-2.17347	-0.64573
74430102	rs12064998	7.70747e-18	-2.12726	-0.841172	3.63123e-05	-1.59654	-0.853113	3.22702e-05	-1.74759	-0.783811
74430131	rs79717941	1.76929e-17	-2.13746	-1.58906e-10	6.08893e-05	-1.93275	-1.58906e-10	5.44858e-05	-2.0076	-1.58906e-10
74430342	rs79772494	1.57388e-16	-2.98711e-10	0.048095	0.000499108	-2.98711e-10	0.171015	0.000402205	-2.98711e-10	-0.00858204
74430487	rs77414817	1.7674e-17	-2.13852	-1.58906e-10	5.70312e-05	-1.99821	-1.58906e-10	5.7767e-05	-1.94913	-1.58906e-10
74430743	rs182826400	1.90084e-17	-2.06574	-1.58906e-10	6.46808e-05	-1.87234	-1.58906e-10	7.7416e-05	-1.65635	-1.58906e-10
74430925	rs150150816	4.88041e-17	-2.98711e-10	-1.1228	0.000136641	-2.98711e-10	-1.12445	0.000131326	-2.98711e-10	-1.12786
74431550	rs182910360	4.24542e-17	-1.26219	-1.58906e-10	0.000269831	-0.444012	-1.58906e-10	0.000271046	-0.403255	-1.58906e-10
74432014	rs11210379	7.72316e-18	-2.12726	-0.839138	3.63847e-05	-1.59654	-0.851121	3.2342e-05	-1.74759	-0.781589
74432276	rs12401388	3.02619e-17	-0.852738	-0.747992	0.000138186	-0.451281	-0.661926	0.000110529	-0.60843	-0.691834
74432340	rs114849833	2.28312e-17	-1.88249	-1.58906e-10	0.000173993	-0.882795	-1.58906e-10	0.00015227	-0.979886	-1.58906e-10
74432425	rs139858802	1.71204e-17	-2.17035	-1.58906e-10	5.36067e-05	-2.06013	-1.58906e-10	5.06022e-05	-2.08155	-1.58906e-10
74432793	rs11802699	1.72464e-17	-2.16302	-1.58906e-10	5.36426e-05	-2.05946	-1.58906e-10	4.85976e-05	-2.12197	-1.58906e-10
74432811	rs10890096	1.04512e-17	-2.03609	-0.627808	2.79028e-05	-2.17479	-0.53829	2.38688e-05	-2.17347	-0.659502
74432955	rs11803052	1.63415e-17	-1.39034	-0.826568	8.55957e-05	-0.796528	-0.795644	6.25468e-05	-1.07524	-0.794389
74433022	rs11210380	1.01984e-17	-2.04207	-0.64632	2.73478e-05	-2.17479	-0.55838	2.34325e-05	-2.174	-0.677422
74433207	rs78875937	1.58094e-16	-2.98711e-10	0.0525685	0.00050146	-2.98711e-10	0.175715	0.000403964	-2.98711e-10	-0.00421688
74433346	rs58760069	1.72347e-17	-2.1637	-1.58906e-10	5.35272e-05	-2.06162	-1.58906e-10	4.8527e-05	-2.12342	-1.58906e-10
74433749	rs2733253	1.07108e-17	-2.05928	-0.580087	2.94059e-05	-2.17399	-0.486626	2.49654e-05	-2.17479	-0.61326
74434631	rs114010904	3.77526e-17	-1.37957	-1.58906e-10	0.000412184	-0.0203383	-1.58906e-10	0.000437762	0.0761318	-1.58906e-10
74434906	rs140222342	1.89808e-17	-2.06719	-1.58906e-10	7.48439e-05	-1.7264	-1.58906e-10	6.6768e-05	-1.80432	-1.58906e-10
74435042	rs1551390	1.5922e-17	-1.39891	-0.844005	8.30933e-05	-0.807899	-0.813945	6.07901e-05	-1.08539	-0.812723
74435508	rs11210383	7.60777e-18	-2.12376	-0.857685	3.61622e-05	-1.58451	-0.869283	3.20219e-05	-1.73724	-0.801882
74435586	rs72685887	4.76864e-17	-1.14597	-1.58906e-10	6.74717e-05	-1.8301	-1.58906e-10	5.7435e-05	-1.95489	-1.58906e-10
74435858	rs59118365	1.72957e-17	-2.16016	-1.58906e-10	5.41058e-05	-2.05087	-1.58906e-10	4.88837e-05	-2.1161	-1.58906e-10
74435920	rs77673094	1.56053e-16	-2.98711e-10	0.0395769	0.000494661	-2.98711e-10	0.162065	0.000398876	-2.98711e-10	-0.0168934
74436937	rs75785106	1.5675e-16	-2.98711e-10	0.0440352	0.000496984	-2.98711e-10	0.166749	0.000400615	-2.98711e-10	-0.0125434
74437279	rs72685889	2.77898e-17	-0.892947	-0.793001	0.000125555	-0.497235	-0.711825	0.000100809	-0.652225	-0.740089
74438138	rs2343185	1.0205e-17	-2.06468	-0.623058	2.80842e-05	-2.17346	-0.533139	2.39471e-05	-2.17479	-0.654902
74438968	rs72685892	2.72764e-17	-0.901549	-0.803049	0.000122943	-0.507077	-0.723008	9.87957e-05	-0.6616	-0.75089
74439045	rs144848561	7.15607e-17	-0.740074	-1.58906e-10	8.15716e-05	-1.64033	-1.58906e-10	6.62229e-05	-1.81252	-1.58906e-10
74439159	rs76487684	1.62957e-16	-2.98711e-10	0.0828695	0.000517674	-2.98711e-10	0.207537	0.000416089	-2.98711e-10	0.0253561
74439174	rs56975240	1.54819e-17	-1.41507	-0.855876	8.032e-05	-0.829371	-0.826419	5.88958e-05	-1.10455	-0.825221
74439207	rs74912846	1.60829e-16	-2.98711e-10	0.0697222	0.000510576	-2.98711e-10	0.193732	0.000410784	-2.98711e-10	0.0125235
74439622	rs11585896	7.93035e-18	-2.08098	-0.858939	2.31669e-05	-2.11791	-0.781173	2.10343e-05	-2.12288	-0.836513
74440178	rs10890098	7.65183e-18	-2.11254	-0.86313	3.73189e-05	-1.54769	-0.874613	3.2859e-05	-1.70547	-0.807851
74440298	rs10890099	6.3994e-18	-2.15337	-1.00105	2.93882e-05	-1.70035	-0.960867	2.28799e-05	-1.83609	-1.03919
74440382	rs6424568	9.73618e-18	-2.0751	-0.65967	2.70287e-05	-2.17202	-0.572888	2.31224e-05	-2.17441	-0.690338
74440575	rs115088909	2.00069e-16	0.288043	-1.58906e-10	0.000354956	-0.169814	-1.58906e-10	0.0003672	-0.0996358	-1.58906e-10
74440915	rs80062577	1.62432e-16	-2.98711e-10	0.0796405	0.000515922	-2.98711e-10	0.204147	0.00041478	-2.98711e-10	0.0222041
74441371	rs67551075	1.50269e-17	-1.4111	-0.889678	7.79975e-05	-0.824091	-0.86104	5.73036e-05	-1.09984	-0.857337
74442233	rs6424569	9.59341e-18	-2.06999	-0.679553	2.64548e-05	-2.1728	-0.593567	2.27493e-05	-2.17466	-0.706348
74442523	rs12138557	6.50126e-18	-2.14589	-0.992734	3.06659e-05	-1.66725	-0.95141	2.36976e-05	-1.80804	-1.03213
74442698	rs7555147	1.79373e-17	-2.12374	-1.58906e-10	5.89013e-05	-1.96595	-1.58906e-10	5.20042e-05	-2.05422	-1.58906e-10
74443864	rs11210385	1.10697e-17	-1.97819	-0.628219	2.79173e-05	-2.17381	-0.538752	2.41032e-05	-2.16335	-0.659854
74443867	rs11584294	3.04519e-17	-1.59447	-1.58906e-10	5.26001e-05	-2.07909	-1.58906e-10	5.07167e-05	-2.07929	-1.58906e-10
74444001	rs28890229	7.98987e-18	-2.16806	-0.764383	3.05005e-05	-1.84626	-0.777805	2.85446e-05	-1.95378	-0.700294
74444170	rs11210386	6.24607e-18	-2.06658	-1.11209	1.57333e-05	-2.1695	-1.11653	1.51465e-05	-2.16594	-1.12184
74444248	rs79584705	9.45126e-18	-1.75039	-1.01408	1.80042e-05	-2.17395	-0.977251	1.7941e-05	-2.16494	-0.953516
74444716	rs78968377	5.85179e-18	-2.14138	-1.10249	1.70263e-05	-2.09637	-1.11068	1.56196e-05	-2.12934	-1.12768
74445005	rs76447894	1.78454e-16	-2.98711e-10	0.17371	0.000570956	-2.98711e-10	0.305505	0.000458092	-2.98711e-10	0.121526
74445040	rs6424570	2.01686e-17	-1.96106	-0.0454305	8.35477e-05	-1.6915	0.075109	5.90649e-05	-1.8339	-0.0930023
74445055	rs10890100	8.07911e-18	-2.00144	-0.919902	2.95114e-05	-1.75258	-0.904454	2.51151e-05	-1.82968	-0.952398
74445180	rs114386798	1.92527e-17	-2.05297	-1.58906e-10	4.97447e-05	-2.1349	-1.58906e-10	4.79421e-05	-2.13555	-1.58906e-10
74445584	rs10890101	8.28352e-18	-1.98693	-0.90942	3.04852e-05	-1.73011	-0.89446	2.58182e-05	-1.80933	-0.945131
74445650	rs2880560	6.22128e-18	-2.08022	-1.10242	1.94627e-05	-1.97823	-1.09508	1.85486e-05	-1.99086	-1.09429
74445923	rs6703761	2.12185e-17	-1.95223	-0.00352019	8.8482e-05	-1.67826	0.119254	6.22254e-05	-1.82277	-0.0520077
74446166	rs114738840	3.31855e-17	-1.50851	-1.58906e-10	4.9079e-05	-2.14838	-1.58906e-10	4.83135e-05	-2.12783	-1.58906e-10
74446343	rs7556283	1.75285e-17	-2.14679	-1.58906e-10	5.64101e-05	-2.00916	-1.58906e-10	5.03641e-05	-2.08626	-1.58906e-10
74447563	rs2343189	2.01622e-17	-2.05162	0.0448069	7.96787e-05	-1.83391	0.170107	5.73575e-05	-1.95152	-0.0047157
74447580	rs72958154	5.98144e-18	-2.12601	-1.09595	1.67929e-05	-2.11625	-1.1046	1.54573e-05	-2.14413	-1.12333
74447818	rs75742892	1.83479e-17	-2.00235	-0.0987584	7.4797e-05	-1.7459	0.0188749	5.36851e-05	-1.87727	-0.145139
74447834	rs74433984	1.76251e-17	-2.1413	-1.58906e-10	5.7149e-05	-1.99615	-1.58906e-10	5.0849e-05	-2.07668	-1.58906e-10
74447861	rs59927006	5.82183e-18	-2.13602	-1.11298	1.67445e-05	-2.10407	-1.11966	1.54561e-05	-2.13516	-1.13238
74448177	rs60701806	1.74749e-17	-2.14985	-1.58906e-10	5.59847e-05	-2.01673	-1.58906e-10	5.00874e-05	-2.09177	-1.58906e-10
74448226	rs182750837	2.0492e-17	-1.99059	-1.58906e-10	4.78337e-05	-2.17408	-1.58906e-10	4.61517e-05	-2.17361	-1.58906e-10
74448268	rs57725374	1.7605e-17	-2.14244	-1.58906e-10	5.69982e-05	-1.99879	-1.58906e-10	5.07497e-05	-2.07864	-1.58906e-10
74448322	rs11210387	7.38517e-18	-2.13324	-0.8779	3.26135e-05	-1.71905	-0.838031	2.75353e-05	-1.83475	-0.855325
74448379	rs57764907	1.7605e-17	-2.14244	-1.58906e-10	5.69982e-05	-1.99879	-1.58906e-10	5.07497e-05	-2.07864	-1.58906e-10
74449005	rs75222971	5.89938e-18	-2.11895	-1.11682	1.63272e-05	-2.12609	-1.12289	1.51287e-05	-2.15589	-1.13306
74449040	rs78286822	1.91155e-16	-2.98711e-10	0.242463	0.000613634	-2.98711e-10	0.377591	0.000490025	-2.98711e-10	0.188913
74449226	rs79698666	1.99151e-16	-2.98711e-10	0.283444	0.00064055	-2.98711e-10	0.420519	0.000510117	-2.98711e-10	0.229096
74449498	rs67082658	6.19279e-18	-2.16243	-1.0248	2.20913e-05	-1.92642	-1.02021	1.97163e-05	-1.97864	-1.04546
74450042	rs148409054	1.97345e-16	-2.98711e-10	0.274337	0.00063447	-2.98711e-10	0.410982	0.000505581	-2.98711e-10	0.220165
74450177	rs6657933	7.47409e-18	-2.10299	-0.896188	3.46573e-05	-1.60159	-0.894711	2.90566e-05	-1.74838	-0.887921
74451106	rs2343191	1.77069e-17	-2.13667	-1.58906e-10	5.77521e-05	-1.98565	-1.58906e-10	5.12481e-05	-2.06886	-1.58906e-10
74451708	rs11589413	1.03765e-16	-0.36849	-1.58906e-10	9.19994e-05	-1.52003	-1.58906e-10	7.0777e-05	-1.74601	-1.58906e-10
74451786	rs1986455	5.93314e-18	-2.11671	-1.11336	1.63408e-05	-2.12814	-1.12	1.5131e-05	-2.15716	-1.13164
74451840	rs1987219	2.08062e-17	-1.98332	0.00795232	8.62241e-05	-1.71619	0.131331	6.10886e-05	-1.85244	-0.0407829
74451975	rs1578930	5.92744e-18	-2.11671	-1.11432	1.63e-05	-2.12814	-1.1225	1.50936e-05	-2.15716	-1.13411
74452037	rs191937274	2.63643e-17	-1.73861	-1.58906e-10	5.03202e-05	-2.1234	-1.58906e-10	4.96959e-05	-2.09962	-1.58906e-10
74452322	rs74363345	5.94559e-18	-2.11895	-1.10902	1.64346e-05	-2.12609	-1.11633	1.51804e-05	-2.15589	-1.12965
74452323	rs9662322	7.37044e-18	-2.09871	-0.91443	3.44386e-05	-1.58962	-0.91301	2.88185e-05	-1.73804	-0.906481
74452557	rs72958166	5.96207e-18	-2.11671	-1.1085	1.64083e-05	-2.12814	-1.11588	1.5165e-05	-2.15716	-1.12939
74452596	rs11584480	6.39659e-18	-2.15857	-0.996286	2.31186e-05	-1.91003	-0.991139	2.05308e-05	-1.96405	-1.01957
74452823	rs11210388	6.47177e-18	-2.04442	-1.09875	2.03279e-05	-1.95069	-1.07912	2.00542e-05	-1.95698	-1.05013
74452998	rs13376548	1.53865e-16	-2.98711e-10	0.025458	0.000488608	-2.98711e-10	0.149753	0.000396189	-2.98711e-10	-0.0236528
74453208	rs72958168	5.87376e-18	-2.13148	-1.10865	1.6659e-05	-2.11285	-1.11601	1.53135e-05	-2.14734	-1.12946
74453741	rs4650236	5.94747e-18	-2.11671	-1.11095	1.63741e-05	-2.12814	-1.11797	1.51474e-05	-2.15716	-1.13055
74454364	rs74745473	1.56013e-16	-2.98711e-10	0.0393208	0.000495786	-2.98711e-10	0.164336	0.000401601	-2.98711e-10	-0.0100854
74454490	rs60264424	5.9528e-18	-2.11895	-1.10781	1.64517e-05	-2.12609	-1.11529	1.51894e-05	-2.15589	-1.12905
74454498	rs114103105	1.52583e-16	0.0170906	-1.58906e-10	0.000180733	-0.84479	-1.58906e-10	0.000185724	-0.781281	-1.58906e-10
74454537	rs117740458	4.93718e-17	-2.98711e-10	-1.11124	0.00013724	-2.98711e-10	-1.12008	0.000130935	-2.98711e-10	-1.13084
74454701	rs11210389	6.52422e-18	-2.15857	-0.97653	2.35881e-05	-1.91003	-0.971034	2.09056e-05	-1.96405	-1.00148
74454776	rs11210390	6.52422e-18	-2.15857	-0.97653	2.35881e-05	-1.91003	-0.971034	2.09056e-05	-1.96405	-1.00148
74455101	rs77689690	1.77734e-17	-2.13291	-1.58906e-10	5.80449e-05	-1.98059	-1.58906e-10	5.13499e-05	-2.06688	-1.58906e-10
74455745	rs11806015	5.91678e-18	-2.13341	-1.09942	1.68322e-05	-2.11049	-1.10802	1.54119e-05	-2.14576	-1.12464
74456072	rs58096858	5.82862e-18	-2.15056	-1.09728	1.73984e-05	-2.07928	-1.10615	1.58492e-05	-2.11899	-1.12344
74456361	rs9970341	5.98055e-18	-2.12115	-1.10096	1.6584e-05	-2.12399	-1.10937	1.52637e-05	-2.15458	-1.12549
74456386	rs57778052	7.12191e-18	-2.10299	-0.944454	3.30191e-05	-1.60159	-0.943134	2.76634e-05	-1.74838	-0.937059
74457114	rs76047647	1.61528e-16	-2.98711e-10	0.0740587	0.00051423	-2.98711e-10	0.200862	0.000415492	-2.98711e-10	0.0239199
74457300	rs72958186	5.93743e-18	-2.12799	-1.10135	1.6697e-05	-2.11687	-1.10971	1.53306e-05	-2.15	-1.1257
74457400	rs2343194	6.35502e-18	-2.09288	-1.0685	1.97306e-05	-2.00197	-1.05767	1.89061e-05	-2.00887	-1.05719
74458464	rs6699220	6.38334e-18	-2.1748	-0.982128	2.15305e-05	-2.02074	-0.951601	1.90184e-05	-2.061	-0.999139
74459386	rs74096019	1.78706e-17	-2.12746	-1.58906e-10	5.89119e-05	-1.96577	-1.58906e-10	5.20229e-05	-2.05386	-1.58906e-10
74459637	rs75580284	1.71396e-17	-2.16923	-1.58906e-10	5.07139e-05	-2.11561	-1.58906e-10	4.98365e-05	-2.0968	-1.58906e-10
74459849	rs4650237	6.63625e-18	-2.17463	-0.94344	2.18168e-05	-2.02172	-0.937405	1.95124e-05	-2.06353	-0.970958
74460997	rs6663201	7.79218e-18	-2.16384	-0.793654	3.14635e-05	-1.80109	-0.79189	2.71689e-05	-1.91968	-0.78379
74461036	rs75417251	1.73354e-16	-2.98711e-10	0.144716	0.000553846	-2.98711e-10	0.275078	0.000445262	-2.98711e-10	0.0931186
74461136	rs6660710	7.75768e-18	-2.16542	-0.79652	3.0914e-05	-1.81056	-0.800041	2.68122e-05	-1.92749	-0.789194
74461828	rs4556311	5.85634e-18	-2.15622	-1.08688	1.75318e-05	-2.10003	-1.07777	1.67295e-05	-2.11015	-1.07822
74462124	rs11210392	8.4303e-18	-2.17289	-0.705895	3.09964e-05	-1.87554	-0.732399	2.88414e-05	-1.98288	-0.660852
74462377	rs11210393	6.2931e-18	-2.1235	-1.04767	1.79998e-05	-2.13008	-1.02137	1.72921e-05	-2.13121	-1.02409
74462397	rs142013592	5.85071e-18	-2.14085	-1.1032	1.71186e-05	-2.09368	-1.10796	1.56709e-05	-2.12878	-1.12496
74462422	rs2343196	1.21251e-17	-2.17473	-0.340605	4.09161e-05	-1.91147	-0.41881	3.86549e-05	-2.01021	-0.340662
74462477	rs116202357	1.76559e-17	-2.13955	-1.58906e-10	6.46811e-05	-1.87234	-1.58906e-10	5.73194e-05	-1.9569	-1.58906e-10
74462490	rs2343197	1.2656e-17	-2.16453	-0.307956	5.20062e-05	-1.70265	-0.387791	4.69163e-05	-1.84917	-0.308013
74463145	rs59295640	2.05144e-17	-1.98949	-1.58906e-10	6.04018e-05	-1.94079	-1.58906e-10	6.11746e-05	-1.89181	-1.58906e-10
74464055	rs72958200	5.1778e-17	-0.0675783	-0.996075	9.14391e-05	-0.512359	-1.01378	0.000102117	-0.33313	-1.04629
74464091	rs116755500	7.66775e-17	-0.671011	-1.58906e-10	0.000808638	0.653543	-1.58906e-10	0.000829752	0.715583	-1.58906e-10
74464107	rs11210394	7.06914e-18	-2.16254	-0.89234	2.04987e-05	-2.15107	-0.870377	2.01144e-05	-2.15891	-0.845195
74464625	rs12039894	4.43877e-17	-0.31231	-0.905347	4.67891e-05	-1.30005	-0.896109	6.18313e-05	-1.01193	-0.869201
74465302	rs17588031	5.72757e-17	0.15079	-1.11353	0.000105734	-0.264485	-1.11639	0.0001196	-0.0857596	-1.13563
74465846	rs75016135	1.78715e-16	-2.98711e-10	0.175175	0.00057603	-2.98711e-10	0.314351	0.000461085	-2.98711e-10	0.12804
74465975	rs12066151	5.56675e-17	0.131642	-1.12286	0.000103022	-0.281836	-1.12503	0.000117465	-0.103905	-1.1355
74466312	rs1351778	6.76639e-17	0.339471	-1.13554	0.000123375	-0.093133	-1.13344	0.000144224	0.0932609	-1.12744
74466483	rs1483784	6.6443e-17	0.318356	-1.13263	0.000121002	-0.112342	-1.13366	0.000140997	0.073209	-1.13001
74466665	rs12045527	6.5852e-17	0.0477488	-0.870958	6.52326e-05	-1.00657	-0.857275	8.16921e-05	-0.673507	-0.929079
74467117	rs76897036	2.96341e-16	-2.98711e-10	0.680891	0.000964951	-2.98711e-10	0.830269	0.000710729	-2.98711e-10	0.560748
74468533	rs10493535	2.01595e-16	0.295643	-1.58906e-10	0.000402502	-0.0441083	-1.58906e-10	0.000347437	-0.154961	-1.58906e-10
74468631	rs150602793	2.48314e-17	-1.79851	-1.58906e-10	4.88782e-05	-2.15248	-1.58906e-10	4.74974e-05	-2.14487	-1.58906e-10
74468803	rs72960108	8.35633e-16	1.71757	-1.58906e-10	0.00299759	1.96376	-1.58906e-10	0.00234352	1.75386	-1.58906e-10
74470568	rs10890102	1.15961e-17	-1.46216	-1.09779	2.49792e-05	-1.74096	-1.08281	2.44484e-05	-1.7841	-1.02488
74470770	rs12143930	1.2104e-17	-1.41159	-1.10549	2.57171e-05	-1.70131	-1.09334	2.50737e-05	-1.74643	-1.0373
74473623	rs71655424	9.76249e-18	-1.62271	-1.10936	2.31706e-05	-1.80053	-1.0984	2.30001e-05	-1.83019	-1.03985
74474583	rs17522644	2.81795e-17	-1.04757	-0.624455	7.19166e-05	-1.10417	-0.662128	8.62421e-05	-0.957563	-0.590822
74475469	rs117979679	6.10816e-17	-2.98711e-10	-0.898408	0.000172157	-2.98711e-10	-0.893402	0.000172566	-2.98711e-10	-0.854765
74475969	rs17588367	3.74495e-17	-1.38762	-1.58906e-10	0.000137079	-1.12125	-1.58906e-10	0.000131406	-1.12725	-1.58906e-10
74476321	rs922936	1.75906e-17	-1.00981	-1.13344	4.66368e-05	-1.06376	-1.13566	5.23379e-05	-0.912097	-1.13573
74476374	rs76247396	6.17718e-17	-2.98711e-10	-0.887172	0.000173962	-2.98711e-10	-0.882972	0.000172705	-2.98711e-10	-0.853959
74478315	rs17094728	1.32572e-17	-1.91203	-0.514046	5.0932e-05	-1.62254	-0.488781	4.26624e-05	-1.67086	-0.581361
74478339	rs11210395	3.56849e-17	-0.462678	-0.973214	0.000115912	-0.279389	-1.00958	0.000133673	-0.0960249	-1.01412
74480299	rs11210396	1.3372e-17	-1.89893	-0.518519	5.16685e-05	-1.60362	-0.493344	4.32577e-05	-1.65278	-0.585585
74480457	rs11210397	1.34055e-17	-1.89893	-0.51602	5.18004e-05	-1.60362	-0.490794	4.33599e-05	-1.65278	-0.583225
74480696	rs11210398	8.3378e-18	-1.77787	-1.11195	2.47727e-05	-1.70801	-1.12406	2.80248e-05	-1.57591	-1.09655
74481555	rs149953265	3.38424e-17	-1.4889	-1.58906e-10	8.45058e-05	-1.60499	-1.58906e-10	8.27159e-05	-1.59013	-1.58906e-10
74484500	rs17094735	6.94303e-17	-2.98711e-10	-0.770297	0.00019778	-2.98711e-10	-0.75465	0.000187727	-2.98711e-10	-0.770555
74484773	rs12406113	1.72952e-17	-2.16019	-1.58906e-10	4.81867e-05	-2.16673	-1.58906e-10	4.69005e-05	-2.15752	-1.58906e-10
74484795	rs79908926	1.79929e-17	-2.12064	-1.58906e-10	5.02552e-05	-2.12469	-1.58906e-10	4.82402e-05	-2.12935	-1.58906e-10
74484823	rs11210399	2.80395e-17	-1.62404	-0.0529623	8.34527e-05	-1.48543	-0.132101	0.000105234	-1.3011	-0.0482544
74486995	rs34174464	2.2919e-16	0.423931	-1.58906e-10	0.000851044	0.704655	-1.58906e-10	0.000729335	0.586589	-1.58906e-10
74487117	rs61776707	4.3844e-17	-1.22998	-1.58906e-10	8.40439e-05	-1.61047	-1.58906e-10	6.78225e-05	-1.78865	-1.58906e-10
74488022	rs10890103	1.76561e-17	-1.05104	-1.0885	3.49389e-05	-1.41463	-1.07358	3.46528e-05	-1.45197	-1.0082
74489346	rs12122915	3.6644e-17	-1.40937	-1.58906e-10	7.20388e-05	-1.7646	-1.58906e-10	6.04899e-05	-1.90307	-1.58906e-10
74489524	rs146211582	1.01255e-16	-0.392976	-1.58906e-10	0.000260661	-0.478587	-1.58906e-10	0.000281898	-0.363997	-1.58906e-10
74490343	rs35325059	4.74367e-17	-1.15122	-1.58906e-10	9.82479e-05	-1.45431	-1.58906e-10	9.1352e-05	-1.49082	-1.58906e-10
74490459	rs11210400	1.9011e-17	-0.929938	-1.13566	4.96286e-05	-1.00328	-1.13396	5.67406e-05	-0.831667	-1.13539
74491169	rs951811	3.62499e-17	-1.42018	-1.58906e-10	5.7396e-05	-1.99183	-1.58906e-10	5.93687e-05	-1.92178	-1.58906e-10
74491578	rs78917996	1.01212e-17	-1.92872	-0.767268	4.14914e-05	-1.56618	-0.750137	3.54308e-05	-1.62083	-0.817129
74491800	rs7521245	1.64128e-17	-1.10325	-1.10931	3.26704e-05	-1.45746	-1.09788	3.20581e-05	-1.49372	-1.04428
74492769	rs1384884	1.61646e-17	-1.12047	-1.10733	3.229e-05	-1.47153	-1.09552	3.17371e-05	-1.50743	-1.04063
74493705	rs59076272	5.71913e-17	-2.98711e-10	-0.964218	0.000157647	-2.98711e-10	-0.98145	0.000155104	-2.98711e-10	-0.961447
74495093	rs4650239	1.6447e-17	-1.10397	-1.10651	3.14938e-05	-1.49748	-1.09454	3.08724e-05	-1.53655	-1.03913
74496645	rs76640738	1.6722e-17	-1.09224	-1.10165	3.03184e-05	-1.54123	-1.08882	2.99173e-05	-1.57663	-1.03047
74496880	rs78994872	1.34367e-17	-1.81494	-0.597697	4.11002e-05	-1.69697	-0.628827	4.81286e-05	-1.56597	-0.565697
74496976	rs147185571	4.0427e-17	-1.31112	-1.58906e-10	0.000148598	-1.04056	-1.58906e-10	0.000145117	-1.02801	-1.58906e-10
74498376	rs116876199	8.9457e-17	-2.98711e-10	-0.516861	0.000259002	-2.98711e-10	-0.484974	0.000244576	-2.98711e-10	-0.506019
74499286	rs1384882	1.60375e-17	-1.1384	-1.09729	3.21984e-05	-1.48616	-1.08373	3.1847e-05	-1.52168	-1.02292
74500399	rs4650240	1.65849e-17	-1.10325	-1.09888	3.30749e-05	-1.45746	-1.08557	3.2661e-05	-1.49372	-1.02565
74500441	rs115687201	1.87948e-17	-2.07704	-1.58906e-10	6.75718e-05	-1.82862	-1.58906e-10	5.88101e-05	-1.93123	-1.58906e-10
74500534	rs4650241	1.63138e-17	-1.12047	-1.09814	3.26407e-05	-1.47153	-1.08471	3.22571e-05	-1.50743	-1.02438
74500657	rs4650242	1.63228e-17	-1.12047	-1.09759	3.26616e-05	-1.47153	-1.08408	3.22876e-05	-1.50743	-1.02343
74500787	rs75274216	4.43888e-17	-1.21763	-1.58906e-10	0.000143739	-1.07381	-1.58906e-10	0.000130612	-1.13331	-1.58906e-10
74501154	rs149731321	5.14665e-17	-2.98711e-10	-1.06969	0.000147301	-2.98711e-10	-1.04933	0.000143732	-2.98711e-10	-1.0376
74501474	rs1483787	1.6178e-17	-1.13325	-1.09372	3.2468e-05	-1.48196	-1.07959	3.21717e-05	-1.51759	-1.01687
74501477	rs1384883	2.04547e-17	-0.856937	-1.13547	5.32463e-05	-0.932431	-1.13445	6.12063e-05	-0.75588	-1.13541
74502374	rs72687631	3.25034e-16	0.773311	-1.58906e-10	0.00122862	1.07184	-1.58906e-10	0.00104518	0.946397	-1.58906e-10
74502629	rs1843024	8.27654e-18	-1.78248	-1.11471	2.53379e-05	-1.68364	-1.12587	2.8591e-05	-1.55025	-1.1022
74502753	rs138274098	2.93008e-17	-1.633	-1.58906e-10	6.21927e-05	-1.91157	-1.58906e-10	6.02727e-05	-1.90666	-1.58906e-10
74503575	rs74737352	4.60895e-17	-1.18003	-1.58906e-10	0.000229449	-0.606128	-1.58906e-10	0.000259285	-0.447615	-1.58906e-10
74504099	rs146100388	4.87762e-17	-2.98711e-10	-1.12338	0.000136388	-2.98711e-10	-1.1263	0.000133064	-2.98711e-10	-1.11471
74504156	rs115784519	2.78927e-17	-1.68225	-1.58906e-10	6.33697e-05	-1.89282	-1.58906e-10	7.11829e-05	-1.74029	-1.58906e-10
74504196	rs143635545	8.97299e-17	-2.98711e-10	-0.513815	0.000246673	-2.98711e-10	-0.533744	0.000247787	-2.98711e-10	-0.492975
74504906	rs80073797	1.86164e-17	-2.08658	-1.58906e-10	4.80508e-05	-2.16955	-1.58906e-10	4.63342e-05	-2.16966	-1.58906e-10
74504999	rs151080901	2.07404e-16	-2.98711e-10	0.324051	0.000592761	-2.98711e-10	0.342983	0.000530544	-2.98711e-10	0.268359
74505789	rs115438332	2.28613e-17	-1.88118	-1.58906e-10	4.82822e-05	-2.16474	-1.58906e-10	4.61575e-05	-2.17348	-1.58906e-10
74506753	rs6681458	1.66542e-17	-1.10649	-1.09147	3.32717e-05	-1.46011	-1.07699	3.29879e-05	-1.4963	-1.0131
74506942	rs79435376	1.02643e-17	-1.93028	-0.751667	4.20554e-05	-1.56864	-0.734182	3.58649e-05	-1.62317	-0.802611
74507315	rs17094777	1.00474e-17	-1.93028	-0.773032	4.11464e-05	-1.56864	-0.756035	3.51591e-05	-1.62317	-0.822488
74507450	rs78657023	8.42844e-17	-2.98711e-10	-0.576422	0.00025358	-2.98711e-10	-0.506129	0.000217021	-2.98711e-10	-0.625549
74507711	rs7538410	1.63691e-17	-1.12465	-1.09057	3.28155e-05	-1.47495	-1.07596	3.25629e-05	-1.51076	-1.01161
74508744	rs12029234	8.66762e-18	-1.73181	-1.11921	2.67304e-05	-1.62713	-1.12888	3.02917e-05	-1.48672	-1.10795
74509683	rs10493533	4.24648e-17	-1.26194	-1.58906e-10	0.000157197	-0.984307	-1.58906e-10	0.000153562	-0.971442	-1.58906e-10
74509805	rs6676622	2.27684e-17	-0.749551	-1.13569	5.91335e-05	-0.828105	-1.13391	6.84379e-05	-0.644532	-1.13508
74510176	rs76472728	5.6613e-17	-2.98711e-10	-0.97438	0.000153322	-2.98711e-10	-1.00927	0.000144687	-2.98711e-10	-1.03097
74510908	rs150057927	4.91589e-17	-2.98711e-10	-1.11556	0.000138932	-2.98711e-10	-1.10783	0.000137286	-2.98711e-10	-1.08348
74511694	rs2211207	1.68125e-17	-1.1019	-1.08659	3.35842e-05	-1.45636	-1.0714	3.33755e-05	-1.49264	-1.00508
74512144	rs112358119	9.63041e-17	-2.98711e-10	-0.443108	0.000266344	-2.98711e-10	-0.45702	0.000221756	-2.98711e-10	-0.603966
74512767	rs7554250	1.64045e-17	-1.12802	-1.08504	3.29333e-05	-1.4777	-1.06963	3.2771e-05	-1.51344	-1.00256
74512896	rs10789383	8.94758e-18	-1.69943	-1.11981	2.76981e-05	-1.59119	-1.12926	3.15105e-05	-1.4465	-1.10872
74513209	rs147323073	4.28469e-17	-1.25299	-1.58906e-10	0.000158813	-0.974079	-1.58906e-10	0.000155149	-0.961159	-1.58906e-10
74513945	rs6424572	1.6616e-17	-1.11935	-1.0809	3.32946e-05	-1.47062	-1.06579	3.30603e-05	-1.50654	-1.00067
74514591	rs12740120	2.20952e-16	0.387327	-1.58906e-10	0.00602903	2.66253	-1.58906e-10	0.00436029	2.37475	-1.58906e-10
74515066	rs75134485	4.24648e-17	-1.26194	-1.58906e-10	0.000157197	-0.984307	-1.58906e-10	0.000153562	-0.971442	-1.58906e-10
74515848	rs7547033	1.48854e-17	-1.1766	-1.13364	2.76839e-05	-1.58665	-1.13431	2.51377e-05	-1.64532	-1.13585
74516752	rs115488289	5.32987e-17	-1.03471	-1.58906e-10	0.000137295	-1.11968	-1.58906e-10	0.00014676	-1.01675	-1.58906e-10
74516930	rs117071598	4.87315e-17	-2.98711e-10	-1.12429	0.000137853	-2.98711e-10	-1.11562	0.000132771	-2.98711e-10	-1.11692
74517667	rs10493531	1.07785e-17	-1.58371	-1.04935	2.91879e-05	-1.59501	-1.07304	3.08792e-05	-1.49471	-1.08075
74518334	rs1483782	1.67307e-17	-1.11064	-1.08273	3.34922e-05	-1.46351	-1.06699	3.33514e-05	-1.49961	-0.998835
74518464	rs4650243	1.17993e-17	-1.49535	-1.04722	3.19162e-05	-1.50747	-1.07122	3.39994e-05	-1.40015	-1.07905
74518615	rs139068297	3.15926e-17	-1.5577	-1.58906e-10	5.38266e-05	-2.05604	-1.58906e-10	5.49843e-05	-1.9985	-1.58906e-10
74518831	rs7542672	1.72218e-17	-1.08335	-1.0811	3.43129e-05	-1.44116	-1.06513	3.41751e-05	-1.47783	-0.996213
74520088	rs4649995	1.68991e-17	-1.1019	-1.08146	3.37815e-05	-1.45636	-1.06554	3.36532e-05	-1.49264	-0.99679
74520183	rs78576364	1.01535e-16	-2.98711e-10	-0.390218	0.000308716	-2.98711e-10	-0.309387	0.000259417	-2.98711e-10	-0.447108
74520279	rs4649996	3.59793e-17	-0.345399	-1.08228	0.000118383	-0.167361	-1.10052	0.000136256	0.0152364	-1.10624
74520949	rs112993198	1.708e-17	-2.17271	-1.58906e-10	5.70493e-05	-1.99789	-1.58906e-10	5.43012e-05	-2.011	-1.58906e-10
74521552	rs10789384	2.51191e-17	-0.65111	-1.13588	6.51601e-05	-0.732369	-1.13259	7.58507e-05	-0.542589	-1.13419
74521756	rs113144292	4.63293e-17	-1.17484	-1.58906e-10	7.9079e-05	-1.67136	-1.58906e-10	7.09514e-05	-1.74355	-1.58906e-10
74522474	rs4650245	2.418e-17	-0.690101	-1.13499	6.30149e-05	-0.770299	-1.12814	7.31026e-05	-0.582952	-1.13073
74522532	rs1072936	1.66969e-17	-1.12989	-1.06551	2.94099e-05	-1.61293	-1.04755	2.93477e-05	-1.65442	-0.97191
74523188	rs76366507	1.04372e-17	-1.92702	-0.73822	4.28562e-05	-1.56352	-0.720435	3.64949e-05	-1.61829	-0.790079
74523308	rs11210402	1.77651e-17	-1.0543	-1.07909	3.0625e-05	-1.55715	-1.06285	3.0321e-05	-1.60069	-0.993017
74524353	rs368180784	8.64484e-17	-2.98711e-10	-0.551072	0.000247308	-2.98711e-10	-0.531175	0.000226351	-2.98711e-10	-0.583458
74524827	rs1574842	2.50379e-17	-0.656402	-1.13383	6.50113e-05	-0.742075	-1.12517	7.53153e-05	-0.555596	-1.12826
74525837	rs6670220	1.79456e-17	-1.04485	-1.07843	3.08638e-05	-1.55012	-1.0621	3.05589e-05	-1.59392	-0.991971
74527778	rs12044425	2.46765e-17	-0.670668	-1.1341	6.43675e-05	-0.751396	-1.1258	7.47325e-05	-0.562833	-1.1288
74528451	rs6669321	1.67621e-17	-1.12117	-1.07033	2.94389e-05	-1.60653	-1.05296	2.93112e-05	-1.64826	-0.979309
74528775	rs76440924	3.21028e-17	-1.54168	-1.58906e-10	0.000101296	-1.42377	-1.58906e-10	9.30168e-05	-1.47276	-1.58906e-10
74529177	rs74910531	1.05096e-16	-2.98711e-10	-0.355744	0.00032012	-2.98711e-10	-0.273113	0.00026816	-2.98711e-10	-0.41396
74529325	rs139843112	3.22443e-17	-1.53728	-1.58906e-10	6.02884e-05	-1.94267	-1.58906e-10	6.77672e-05	-1.78947	-1.58906e-10
74529810	rs7529775	3.42863e-17	-1.47587	-1.58906e-10	0.000122876	-1.23063	-1.58906e-10	0.000119865	-1.21917	-1.58906e-10
74530240	rs11210403	2.67458e-17	-0.589693	-1.13455	6.95676e-05	-0.672595	-1.12691	8.1189e-05	-0.479043	-1.12972
74530242	rs1483789	1.7228e-17	-1.08136	-1.08272	3.15966e-05	-1.52178	-1.06698	3.10017e-05	-1.57269	-0.998817
74530967	rs72960151	3.37297e-17	-1.49224	-1.58906e-10	0.000120558	-1.24968	-1.58906e-10	0.000117591	-1.23833	-1.58906e-10
74531511	rs1934729	1.89972e-17	-0.991749	-1.07458	3.22516e-05	-1.51049	-1.05775	3.19428e-05	-1.55567	-0.985922
74531987	rs1032082	2.66138e-17	-0.59509	-1.1341	6.89584e-05	-0.682501	-1.1258	8.01939e-05	-0.492301	-1.1288
74532053	rs1984229	2.84098e-17	-0.529119	-1.13477	7.37516e-05	-0.613612	-1.12749	8.63953e-05	-0.41641	-1.1302
74532536	rs1483792	1.72946e-17	-1.07617	-1.08405	2.99627e-05	-1.57336	-1.06849	2.96146e-05	-1.61631	-1.00096
74532587	rs11579809	1.39791e-17	-1.31492	-1.05813	3.78171e-05	-1.32856	-1.08049	4.08383e-05	-1.20821	-1.08771
74533195	rs79101852	4.8176e-17	-2.98711e-10	-1.13576	0.000135173	-2.98711e-10	-1.13525	0.000130343	-2.98711e-10	-1.13537
74533312	rs12068778	1.00437e-17	-1.95521	-0.748463	4.05537e-05	-1.60827	-0.730906	3.46384e-05	-1.66095	-0.799627
74534035	rs12731752	4.31242e-17	-1.24654	-1.58906e-10	9.07313e-05	-1.53391	-1.58906e-10	8.45406e-05	-1.56831	-1.58906e-10
74535130	rs1483793	4.52416e-17	-0.208043	-0.990559	0.000151336	-0.00688977	-1.01542	0.000174856	0.185918	-1.0275
74535725	rs1340473	9.79108e-18	-1.60058	-1.12857	3.34285e-05	-1.39812	-1.13427	3.88134e-05	-1.22616	-1.12062
74535782	rs78286821	1.72982e-17	-2.16002	-1.58906e-10	5.45445e-05	-2.04279	-1.58906e-10	5.18749e-05	-2.05671	-1.58906e-10
74535871	rs1340474	9.79108e-18	-1.60058	-1.12857	3.34285e-05	-1.39812	-1.13427	3.88134e-05	-1.22616	-1.12062
74536732	rs7535190	3.18418e-17	-0.635238	-0.914603	7.79109e-05	-0.721515	-0.964728	9.17469e-05	-0.533743	-0.952767
74536803	rs7535276	1.70933e-17	-1.08507	-1.08686	2.96709e-05	-1.57994	-1.0717	2.92937e-05	-1.62265	-1.00552
74536925	rs114763958	1.89819e-17	-2.06714	-1.58906e-10	5.26741e-05	-2.07768	-1.58906e-10	5.08909e-05	-2.07586	-1.58906e-10
74537133	rs72687664	1.96414e-17	-2.03298	-1.58906e-10	4.84334e-05	-2.16162	-1.58906e-10	4.66412e-05	-2.16306	-1.58906e-10
74537163	rs114116813	1.72003e-16	0.136894	-1.58906e-10	0.000501165	0.175126	-1.58906e-10	0.00052367	0.255317	-1.58906e-10
74537434	rs74794629	5.77315e-17	-2.98711e-10	-0.954816	0.000160393	-2.98711e-10	-0.964182	0.000158238	-2.98711e-10	-0.941442
74537710	rs74732456	1.2109e-16	-2.98711e-10	-0.214082	0.000371432	-2.98711e-10	-0.124443	0.000307379	-2.98711e-10	-0.277462
74538252	rs11210404	3.07438e-17	-0.450167	-1.13477	7.9262e-05	-0.541555	-1.12749	9.29911e-05	-0.342839	-1.1302
```
