## Supplementary material for "Characterization of shared and ancestry-specific signals driving complex traits using multi-ancestry fine-mapping": susiex_nc3.cs80.summary

```
# chr1:72805782-74538928
CS_ID	CS_LENGTH	CS_PURITY	MAX_PIP_SNP	BP	REF_ALLELE	ALT_ALLELE	REF_FRQ	BETA	SE	-LOG10P	MAX_PIP	POST-HOC_PROB_POP1	POST-HOC_PROB_POP2
1	116	0.851653	rs12042444	73988149	T,T	C,C	0.424453,0.222222	-0.0335932,-0.00499026	0.00400022,0.0102821	16.3421,0.202428	0.012332	1	0.2712
2	989	0	rs4649955	72888654	T,T	C,C	0.813121,0.980159	-0.0198338,0.0553097	0.00507203,0.0306528	4.03558,1.14771	0.0203154	0.417615	0.414055
3	984	0	rs662655	73305782	A,A	G,G	0.512922,0.720238	0.0274175,-0.0202517	0.00395562,0.00952293	11.3798,1.47558	0.00881212	0.312651	0.53372
```
