## Supplementary material for "Characterization of shared and ancestry-specific signals driving complex traits using multi-ancestry fine-mapping": s1.afreq

```
#CHROM	ID	REF	ALT	ALT_FREQS	OBS_CT
1	rs11578295	C	T	0.0308151	1006
1	rs11589601	G	A	0.0308151	1006
1	rs76803023	G	A	0.0308151	1006
1	rs35212019	G	A	0.0526839	1006
1	rs12096480	G	A	0.0347913	1006
1	rs78170509	G	C	0.105368	1006
1	rs11165731	A	G	0.0347913	1006
1	rs74107605	T	G	0.0347913	1006
1	rs12094917	A	C	0.0347913	1006
1	rs34851434	G	A	0.0526839	1006
1	rs115444038	C	T	0.00795229	1006
1	rs182223969	T	A	0.00695825	1006
1	rs1519890	C	T	0.0526839	1006
1	rs11165732	G	A	0.435388	1006
1	rs6659844	T	C	0.0944334	1006
1	rs6660077	A	G	0.0347913	1006
1	rs113265390	T	C	0.0129225	1006
1	rs149887189	G	A	0.0218688	1006
1	rs7518502	A	G	0.436382	1006
1	rs77754450	A	G	0.0308151	1006
1	rs1494806	G	T	0.0526839	1006
1	rs116133443	G	A	0.0308151	1006
1	rs75002994	G	A	0.161034	1006
1	rs2642875	A	G	0.421471	1006
1	rs79741362	A	G	0.0347913	1006
1	rs722102	G	A	0.0347913	1006
1	rs7520236	C	T	0.435388	1006
1	rs76549306	A	G	0.082505	1006
1	rs12069698	C	G	0.0347913	1006
1	rs12144834	T	G	0.0159046	1006
1	rs181798216	A	G	0.0129225	1006
1	rs139854315	A	G	0.0109344	1006
1	rs6680664	G	T	0.0357853	1006
1	rs79648733	G	C	0.0715706	1006
1	rs6669942	A	G	0.0357853	1006
1	rs6675133	T	C	0.05666	1006
1	rs114809584	C	T	0.0129225	1006
1	rs12723843	A	G	0.05666	1006
1	rs142416265	C	T	0.0119284	1006
1	rs12026710	G	A	0.543738	1006
1	rs145101408	C	A	0.00795229	1006
1	rs138603485	T	C	0.0228628	1006
1	rs12752081	G	A	0.0526839	1006
1	rs114706558	G	A	0.00994036	1006
1	rs12027801	G	A	0.434394	1006
1	rs11165733	T	C	0.434394	1006
1	rs76712526	G	A	0.129225	1006
1	rs2642878	G	A	0.420477	1006
1	rs12027936	T	C	0.129225	1006
1	rs2681194	C	T	0.420477	1006
1	rs11584972	C	G	0.05666	1006
1	rs7512687	T	C	0.578529	1006
1	rs72724320	G	C	0.0198807	1006
1	rs115473986	C	T	0.00994036	1006
1	rs143134347	A	G	0.0129225	1006
1	rs1850898	G	C	0.578529	1006
1	rs12717805	A	G	0.0526839	1006
1	rs6689294	C	T	0.434394	1006
1	rs114344631	G	A	0.0328032	1006
1	rs112428412	C	A	0.0377734	1006
1	rs114779685	A	T	0.0188867	1006
1	rs2391807	T	C	0.434394	1006
1	rs950390	A	T	0.0526839	1006
1	rs111295835	T	C	0.0377734	1006
1	rs1976805	T	C	0.577535	1006
1	rs4433451	C	T	0.0526839	1006
1	rs1850896	C	T	0.434394	1006
1	rs74104219	C	T	0.0228628	1006
1	rs140128604	C	T	0.0129225	1006
1	rs35669205	A	T	0.00695825	1006
1	rs7515595	C	T	0.05666	1006
1	rs112461167	C	T	0.0526839	1006
1	rs4950016	G	A	0.479125	1006
1	rs7525364	C	A	0.426441	1006
1	rs12096182	C	A	0.055666	1006
1	rs2030342	C	T	0.570577	1006
1	rs4498849	T	A	0.05666	1006
1	rs35061101	T	C	0.0328032	1006
1	rs2932317	C	T	0.481113	1006
1	rs79137025	C	A	0.0526839	1006
1	rs1844444	G	A	0.0188867	1006
1	rs76530383	A	C	0.170974	1006
1	rs79724648	T	A	0.0328032	1006
1	rs145942414	G	T	0.00795229	1006
1	rs11808794	A	G	0.0516899	1006
1	rs7551794	A	T	0.569583	1006
1	rs17115963	C	T	0.0526839	1006
1	rs75804019	T	C	0.0367793	1006
1	rs1489810	T	C	0.0526839	1006
1	rs114119439	A	C	0.0347913	1006
1	rs10875039	C	A	0.426441	1006
1	rs11588838	A	G	0.0526839	1006
1	rs2391808	G	A	0.0526839	1006
1	rs2130366	A	G	0.568588	1006
1	rs2171827	G	C	0.0526839	1006
1	rs184612197	G	A	0.0139165	1006
1	rs6593627	G	A	0.0526839	1006
1	rs72724326	C	T	0.0238569	1006
1	rs6659733	A	G	0.0586481	1006
1	rs74838719	G	A	0.084493	1006
1	rs144191853	G	A	0.0149105	1006
1	rs58922146	C	T	0.05666	1006
1	rs74630773	A	G	0.0526839	1006
1	rs11165740	G	A	0.454274	1006
1	rs10493887	T	C	0.05666	1006
1	rs12561898	G	A	0.05666	1006
1	rs12094491	A	G	0.05666	1006
1	rs74365124	G	A	0.0119284	1006
1	rs731925	G	A	0.119284	1006
1	rs17116005	G	C	0.05666	1006
1	rs17116013	A	T	0.0586481	1006
1	rs17116017	A	G	0.0586481	1006
1	rs1489809	A	T	0.0586481	1006
1	rs72724327	G	T	0.0119284	1006
1	rs11165742	A	C	0.0606362	1006
1	rs12098200	A	G	0.0516899	1006
1	rs12565126	C	T	0.102386	1006
1	rs6593628	A	T	0.10835	1006
1	rs12060321	A	T	0.106362	1006
1	rs113061193	G	A	0.0536779	1006
1	rs4385771	C	T	0.106362	1006
1	rs6671669	A	G	0.570577	1006
1	rs72724329	T	C	0.0198807	1006
1	rs7545975	G	A	0.0576541	1006
1	rs1489808	T	G	0.256461	1006
1	rs12066233	G	A	0.0129225	1006
1	rs11165745	T	G	0.149105	1006
1	rs112979864	A	C	0.0208748	1006
1	rs11165746	G	T	0.120278	1006
1	rs79963760	G	A	0.00994036	1006
1	rs7547816	T	C	0.0129225	1006
1	rs12729476	C	T	0.101392	1006
1	rs78711704	G	T	0.0119284	1006
1	rs995258	A	C	0.428429	1006
1	rs17116080	C	T	0.0576541	1006
1	rs60519916	A	T	0.0119284	1006
1	rs10157469	A	G	0.0119284	1006
1	rs17116084	C	T	0.102386	1006
1	rs10493888	G	C	0.149105	1006
1	rs7512858	G	A	0.05666	1006
1	rs11802567	T	A	0.05666	1006
1	rs72724331	G	A	0.0129225	1006
1	rs74955872	G	C	0.0298211	1006
1	rs182527693	A	G	0.0178926	1006
1	rs1994570	T	C	0.425447	1006
1	rs78933896	G	T	0.0516899	1006
1	rs114620107	T	C	0.0188867	1006
1	rs3002273	G	T	0.255467	1006
1	rs11808362	C	A	0.0109344	1006
1	rs77852814	C	T	0.0109344	1006
1	rs3002272	G	A	0.255467	1006
1	rs3002271	A	C	0.425447	1006
1	rs6697652	A	T	0.0357853	1006
1	rs36098010	G	A	0.028827	1006
1	rs17428852	A	T	0.291252	1006
1	rs140679466	A	G	0.0198807	1006
1	rs77440194	C	T	0.0258449	1006
1	rs72724332	C	T	0.0129225	1006
1	rs17116141	C	T	0.05666	1006
1	rs1489805	C	A	0.255467	1006
1	rs3002269	T	C	0.255467	1006
1	rs74339478	C	A	0.0298211	1006
1	rs11165751	T	G	0.423459	1006
1	rs75082473	T	C	0.0298211	1006
1	rs9651214	T	G	0.0298211	1006
1	rs10493889	T	C	0.119284	1006
1	rs2004950	C	A	0.0298211	1006
1	rs111678902	G	A	0.0198807	1006
1	rs138870820	C	T	0.0298211	1006
1	rs114950032	C	T	0.0178926	1006
1	rs115861818	C	T	0.0586481	1006
1	rs184093059	T	A	0.00894632	1006
1	rs290829	A	G	0.849901	1006
1	rs115778297	C	T	0.0198807	1006
1	rs12077060	T	C	0.0337972	1006
1	rs55992002	G	T	0.00795229	1006
1	rs12038456	G	T	0.0596421	1006
1	rs290831	C	T	0.845924	1006
1	rs76813458	G	A	0.0328032	1006
1	rs183266710	G	A	0.0119284	1006
1	rs36088337	T	A	0.0516899	1006
1	rs17116157	G	C	0.0119284	1006
1	rs7535326	T	A	0.190855	1006
1	rs79981306	T	G	0.028827	1006
1	rs727092	C	A	0.258449	1006
1	rs146583484	A	G	0.027833	1006
1	rs290833	G	T	0.368787	1006
1	rs80176175	C	T	0.190855	1006
1	rs11165753	T	G	0.104374	1006
1	rs114067214	T	C	0.0168986	1006
1	rs12116554	C	T	0.258449	1006
1	rs2015551	C	T	0.895626	1006
1	rs78135887	T	C	0.0944334	1006
1	rs10875042	A	T	0.229622	1006
1	rs76942566	A	G	0.17992	1006
1	rs74733751	C	T	0.180915	1006
1	rs6683880	C	G	0.242545	1006
1	rs7537724	T	C	0.0228628	1006
1	rs544746	T	C	0.422465	1006
1	rs182358	C	T	0.5	1006
1	rs78713725	T	C	0.0248509	1006
1	rs11165754	C	T	0.210736	1006
1	rs59607765	A	G	0.00596421	1006
1	rs12089450	T	A	0.189861	1006
1	rs12088604	A	T	0.22167	1006
1	rs147687533	G	A	0.0168986	1006
1	rs113763728	G	A	0.00298211	1006
1	rs290822	C	G	0.992048	1006
1	rs290821	C	A	0.630219	1006
1	rs61788476	G	A	0.0586481	1006
1	rs185467587	T	C	0.0178926	1006
1	rs182506080	G	A	0.0109344	1006
1	rs10783053	C	T	0.141153	1006
1	rs11165756	C	A	0.141153	1006
1	rs6666366	G	A	0.185885	1006
1	rs290826	T	C	0.121272	1006
1	rs290827	A	G	0.666004	1006
1	rs7545161	C	T	0.185885	1006
1	rs17469736	A	T	0.172962	1006
1	rs290824	C	T	0.806163	1006
1	rs11165757	C	T	0.185885	1006
1	rs12066912	C	T	0.185885	1006
1	rs2497653	T	C	0.992048	1006
1	rs72724340	T	C	0.0208748	1006
1	rs12057641	G	T	0.0357853	1006
1	rs114492433	T	A	0.0357853	1006
1	rs290825	A	G	0.770378	1006
1	rs75841690	T	C	0.0198807	1006
1	rs7526788	T	C	0.22167	1006
1	rs11577283	G	T	0.00695825	1006
1	rs116191619	C	A	0.0675944	1006
1	rs519300	G	A	0.771372	1006
1	rs12117420	A	C	0.0308151	1006
1	rs545370	C	T	0.992048	1006
1	rs1489814	C	T	0.185885	1006
1	rs76136477	G	C	0.0506958	1006
1	rs290809	A	C	0.771372	1006
1	rs290810	C	G	0.771372	1006
1	rs290811	G	A	0.771372	1006
1	rs80269540	A	T	0.0208748	1006
1	rs115081198	G	T	0.0387674	1006
1	rs58404459	G	A	0.188867	1006
1	rs35072849	T	A	0.0417495	1006
1	rs6678369	A	G	0.220676	1006
1	rs75968189	A	G	0.0308151	1006
1	rs3123303	G	A	0.771372	1006
1	rs142905224	G	A	0.00596421	1006
1	rs114253730	G	A	0.0139165	1006
1	rs290820	A	G	0.771372	1006
1	rs12060897	T	A	0.220676	1006
1	rs290819	A	G	0.992048	1006
1	rs290818	C	A	0.992048	1006
1	rs116534431	G	A	0.0178926	1006
1	rs12120951	T	A	0.220676	1006
1	rs72980472	G	A	0.220676	1006
1	rs11165761	A	G	0.220676	1006
1	rs290817	A	G	0.630219	1006
1	rs188470296	C	T	0.00298211	1006
1	rs11165762	A	G	0.220676	1006
1	rs11165763	A	C	0.220676	1006
1	rs138839151	C	T	0.0149105	1006
1	rs114681011	G	A	0.0168986	1006
1	rs7547732	T	C	0.220676	1006
1	rs58359408	G	A	0.0337972	1006
1	rs78151315	C	T	0.0347913	1006
1	rs11165764	G	C	0.141153	1006
1	rs290816	C	T	0.992048	1006
1	rs116448748	G	A	0.0308151	1006
1	rs290815	C	T	0.992048	1006
1	rs11165765	C	T	0.220676	1006
1	rs77806213	T	C	0.147117	1006
1	rs113879239	A	G	0.0218688	1006
1	rs12133631	C	T	0.220676	1006
1	rs150143811	T	G	0.0308151	1006
1	rs290813	G	A	0.0854871	1006
1	rs11488019	G	A	0.220676	1006
1	rs2200872	G	A	0.220676	1006
1	rs2200871	G	A	0.220676	1006
1	rs28750379	C	T	0.220676	1006
1	rs11165766	T	A	0.220676	1006
1	rs6685017	A	G	0.00795229	1006
1	rs11165767	A	G	0.220676	1006
1	rs7543748	T	C	0.220676	1006
1	rs1117413	G	T	0.220676	1006
1	rs6693797	T	A	0.220676	1006
1	rs6691437	A	G	0.219682	1006
1	rs7547371	T	C	0.220676	1006
1	rs80057864	A	G	0.0188867	1006
1	rs72724344	A	G	0.314115	1006
1	rs970872	C	T	0.220676	1006
1	rs970873	G	A	0.220676	1006
1	rs6701162	T	A	0.220676	1006
1	rs144101070	T	C	0.0188867	1006
1	rs6689318	C	A	0.219682	1006
1	rs6656001	T	A	0.220676	1006
1	rs6664634	G	A	0.220676	1006
1	rs11165770	T	C	0.220676	1006
1	rs290871	T	C	0.771372	1006
1	rs3844167	C	A	0.220676	1006
1	rs67530	T	C	0.298211	1006
1	rs6659233	G	A	0.234592	1006
1	rs6696799	A	G	0.235586	1006
1	rs6659688	G	A	0.235586	1006
1	rs112919351	T	C	0.0218688	1006
1	rs291590	G	A	0.992048	1006
1	rs291589	T	C	0.992048	1006
1	rs186025	G	A	0.992048	1006
1	rs12064287	T	C	0.236581	1006
1	rs76505950	T	C	0.0188867	1006
1	rs141543681	T	G	0.00596421	1006
1	rs290840	G	C	0.83499	1006
1	rs76228359	G	T	0.0139165	1006
1	rs290839	G	A	0.755467	1006
1	rs563268732	C	T	0.00596421	1006
1	rs6593629	C	T	0.236581	1006
1	rs290838	T	G	0.992048	1006
1	rs290837	T	G	0.991054	1006
1	rs115320841	C	T	0.0208748	1006
1	rs116791404	C	T	0.00695825	1006
1	rs74503846	A	C	0.0149105	1006
1	rs114853178	G	A	0.0119284	1006
1	rs158602	C	T	0.992048	1006
1	rs12126988	T	C	0.0337972	1006
1	rs158601	T	G	0.992048	1006
1	rs11165771	G	A	0.16998	1006
1	rs290835	A	T	0.992048	1006
1	rs11804383	A	G	0.141153	1006
1	rs291581	T	C	0.992048	1006
1	rs291580	C	T	0.992048	1006
1	rs75877752	A	G	0.0149105	1006
1	rs290848	C	T	0.992048	1006
1	rs290847	G	A	0.992048	1006
1	rs72724352	C	A	0.312127	1006
1	rs150385997	T	C	0.0347913	1006
1	rs4949943	G	A	0.141153	1006
1	rs4950019	C	T	0.141153	1006
1	rs290846	A	G	0.755467	1006
1	rs290845	C	A	0.992048	1006
1	rs114387151	T	C	0.0139165	1006
1	rs290844	T	A	0.992048	1006
1	rs6663838	T	C	0.0666004	1006
1	rs290843	T	G	0.755467	1006
1	rs290842	A	G	0.992048	1006
1	rs290841	A	T	0.822068	1006
1	rs116321181	C	T	0.0159046	1006
1	rs1514493	G	A	0.170974	1006
1	rs169734	C	T	0.994036	1006
1	rs291571	C	A	0.994036	1006
1	rs144411286	A	G	0.0119284	1006
1	rs290860	T	C	0.994036	1006
1	rs10875044	G	A	0.142147	1006
1	rs75646453	A	T	0.0308151	1006
1	rs56062920	C	T	0.166998	1006
1	rs72724354	A	T	0.0218688	1006
1	rs11165773	G	A	0.141153	1006
1	rs290859	T	G	0.994036	1006
1	rs12132152	G	A	0.0318091	1006
1	rs114250564	C	T	0.0188867	1006
1	rs290858	C	A	0.994036	1006
1	rs76969442	T	C	0.166998	1006
1	rs72963859	A	T	0.0377734	1006
1	rs17116306	G	A	0.0695825	1006
1	rs74978782	A	G	0.0377734	1006
1	rs11165774	A	G	0.166998	1006
1	rs158637	A	G	0.083499	1006
1	rs290857	T	G	0.756461	1006
1	rs12095325	C	T	0.166998	1006
1	rs141490438	G	A	0.00695825	1006
1	rs2391810	C	T	0.0437376	1006
1	rs36069622	C	A	0.203777	1006
1	rs74729068	G	A	0.166998	1006
1	rs148558585	G	T	0.0119284	1006
1	rs12135974	A	C	0.0705765	1006
1	rs291565	T	C	0.994036	1006
1	rs115533118	C	A	0.026839	1006
1	rs12085574	A	G	0.166998	1006
1	rs12090195	G	C	0.166998	1006
1	rs12090393	G	C	0.166998	1006
1	rs291564	G	A	0.992048	1006
1	rs291563	A	G	0.994036	1006
1	rs291562	G	A	0.828032	1006
1	rs291561	T	C	0.994036	1006
1	rs67811612	T	C	0.142147	1006
1	rs291560	T	C	0.756461	1006
1	rs291559	C	A	0.994036	1006
1	rs291558	A	G	0.827038	1006
1	rs290869	G	T	0.994036	1006
1	rs17100610	A	G	0.166998	1006
1	rs158636	A	G	0.083499	1006
1	rs11165775	A	G	0.0695825	1006
1	rs78065256	T	C	0.0188867	1006
1	rs290868	C	T	0.756461	1006
1	rs290867	G	A	0.826044	1006
1	rs72963878	A	T	0.00497018	1006
1	rs158635	A	G	0.993042	1006
1	rs1849747	C	T	0.142147	1006
1	rs76387818	G	A	0.0318091	1006
1	rs12047996	G	A	0.142147	1006
1	rs12027927	C	G	0.142147	1006
1	rs290865	T	G	0.994036	1006
1	rs290863	C	G	0.994036	1006
1	rs291550	A	G	0.082505	1006
1	rs290862	C	T	0.994036	1006
1	rs72963889	C	A	0.00596421	1006
1	rs158634	C	T	0.826044	1006
1	rs17430460	A	C	0.305169	1006
1	rs290861	C	T	0.826044	1006
1	rs41285690	T	C	0.0178926	1006
1	rs17470762	A	G	0.0377734	1006
1	rs291593	G	A	0.307157	1006
1	rs291592	C	T	0.449304	1006
1	rs1042482	C	T	0.0666004	1006
1	rs56160474	A	G	0.167992	1006
1	rs17116357	C	G	0.167992	1006
1	rs290855	T	C	0.826044	1006
1	rs113604832	C	G	0.00298211	1006
1	rs1023244	T	C	0.0705765	1006
1	rs6668057	T	A	0.0377734	1006
1	rs1399285	T	C	0.166998	1006
1	rs2171826	C	T	0.166998	1006
1	rs290853	A	T	0.827038	1006
1	rs12060037	G	A	0.166998	1006
1	rs2130365	T	A	0.0119284	1006
1	rs78213473	A	G	0.166998	1006
1	rs1014320	T	C	0.37674	1006
1	rs290852	T	C	0.827038	1006
1	rs290851	G	T	0.994036	1006
1	rs290850	T	C	0.994036	1006
1	rs80344467	C	T	0.166998	1006
1	rs79920791	T	A	0.166998	1006
1	rs1040090	G	A	0.166998	1006
1	rs1040091	T	C	0.166998	1006
1	rs290806	T	C	0.994036	1006
1	rs290807	G	A	0.994036	1006
1	rs114874062	T	G	0.0785288	1006
1	rs72724364	A	C	0.305169	1006
1	rs6667364	A	G	0.0387674	1006
1	rs17471125	T	C	0.164016	1006
1	rs6680642	T	C	0.0139165	1006
1	rs1514494	T	G	0.994036	1006
1	rs17116398	T	C	0.166998	1006
1	rs2056049	G	C	0.827038	1006
1	rs2056048	T	G	0.450298	1006
1	rs12062102	A	G	0.166998	1006
1	rs2056047	C	G	0.142147	1006
1	rs72963902	A	G	0.0705765	1006
1	rs10449720	C	G	0.37674	1006
1	rs55836864	A	C	0.166998	1006
1	rs10449721	A	G	0.37674	1006
1	rs10157336	C	T	0.0149105	1006
1	rs1855363	T	C	0.994036	1006
1	rs75206280	T	A	0.0318091	1006
1	rs12403912	T	C	0.142147	1006
1	rs1810252	C	T	0.450298	1006
1	rs112341588	A	G	0.166998	1006
1	rs76651381	A	C	0.166998	1006
1	rs11165779	C	T	0.0705765	1006
1	rs11165780	G	A	0.377734	1006
1	rs11165781	T	C	0.166998	1006
1	rs6697058	A	T	0.0705765	1006
1	rs72724374	C	A	0.305169	1006
1	rs11165782	T	C	0.0705765	1006
1	rs6663628	G	T	0.450298	1006
1	rs11165783	T	C	0.308151	1006
1	rs7524812	G	C	0.994036	1006
1	rs10218636	C	A	0.0497018	1006
1	rs993568	A	G	0.450298	1006
1	rs6686861	C	T	0.0715706	1006
1	rs72965820	A	G	0.00795229	1006
1	rs75376263	T	C	0.0109344	1006
1	rs914937	C	A	0.00695825	1006
1	rs77490973	T	A	0.00695825	1006
1	rs74561515	C	G	0.00695825	1006
1	rs6593630	C	T	0.833002	1006
1	rs6669422	G	A	0.0139165	1006
1	rs115548223	A	G	0.0258449	1006
1	rs72965828	T	A	0.00695825	1006
1	rs1399289	T	C	0.0337972	1006
1	rs1399290	G	C	0.993042	1006
1	rs1399291	C	T	0.449304	1006
1	rs78065033	T	A	0.0745527	1006
1	rs17116410	A	G	0.00497018	1006
1	rs74365866	C	T	0.0387674	1006
1	rs17471577	C	T	0.0417495	1006
1	rs2137975	T	C	0.375746	1006
1	rs148872245	T	G	0.0119284	1006
1	rs6593631	C	G	0.84493	1006
1	rs72724382	T	A	0.305169	1006
1	rs61788541	C	T	0.202783	1006
1	rs6421757	T	C	0.833002	1006
1	rs6702924	C	A	0.307157	1006
1	rs116319961	T	G	0.0178926	1006
1	rs17471640	T	C	0.305169	1006
1	rs7525018	T	G	0.317097	1006
1	rs72965835	T	C	0.0377734	1006
1	rs12130586	T	C	0.192843	1006
1	rs6681958	G	A	0.40159	1006
1	rs970337	A	G	0.545726	1006
1	rs72724388	T	C	0.00894632	1006
1	rs11165784	C	G	0.168986	1006
1	rs72724390	A	G	0.00894632	1006
1	rs1514499	A	C	0.00596421	1006
1	rs74594568	G	A	0.0139165	1006
1	rs9437663	A	G	0.807157	1006
1	rs12136135	G	T	0.0119284	1006
1	rs61056107	C	T	0.0149105	1006
1	rs80119522	G	T	0.0129225	1006
1	rs10493890	C	T	0.367793	1006
1	rs10875045	C	T	0.168986	1006
1	rs11165786	G	T	0.170974	1006
1	rs12042544	T	A	0.168986	1006
1	rs56130535	C	T	0.367793	1006
1	rs6682836	C	G	0.544732	1006
1	rs4146964	T	C	0.329026	1006
1	rs6683233	A	T	0.00497018	1006
1	rs151261016	C	T	0.0188867	1006
1	rs4950021	G	T	0.544732	1006
1	rs56822709	A	G	0.0397614	1006
1	rs67517372	T	G	0.367793	1006
1	rs828051	C	T	0.367793	1006
1	rs10875046	T	C	0.168986	1006
1	rs10875047	T	C	0.168986	1006
1	rs10875048	G	A	0.16998	1006
1	rs79313673	T	C	0.192843	1006
1	rs6696033	T	C	0.00795229	1006
1	rs114829396	T	C	0.0188867	1006
1	rs75188345	C	T	0.0109344	1006
1	rs12139650	T	G	0.168986	1006
1	rs12090721	T	A	0.367793	1006
1	rs111254568	T	C	0.00497018	1006
1	rs57027253	C	T	0.367793	1006
1	rs12026902	C	T	0.54175	1006
1	rs12047910	G	A	0.132207	1006
1	rs17431828	G	C	0.368787	1006
1	rs116014441	A	G	0.0914513	1006
1	rs182794453	C	A	0.0178926	1006
1	rs55897914	C	G	0.368787	1006
1	rs17116458	G	A	0.0387674	1006
1	rs1709409	T	C	0.177932	1006
1	rs11165789	T	C	0.172962	1006
1	rs1760217	A	G	0.177932	1006
1	rs114102605	G	A	0.027833	1006
1	rs12039249	T	C	0.172962	1006
1	rs17116469	G	A	0.00497018	1006
1	rs11799399	C	T	0.162028	1006
1	rs72965857	C	T	0.00497018	1006
1	rs11586728	T	G	0.261431	1006
1	rs1760216	T	G	0.809145	1006
1	rs57140765	C	T	0.0765408	1006
1	rs12023630	C	T	0.138171	1006
1	rs7552825	C	T	0.347913	1006
1	rs116833987	C	T	0.00994036	1006
1	rs6667550	T	C	0.205765	1006
1	rs78489382	A	G	0.0178926	1006
1	rs17702702	G	C	0.172962	1006
1	rs6668653	A	C	0.159046	1006
1	rs828052	T	C	0.500994	1006
1	rs828053	A	G	0.146123	1006
1	rs186293220	C	T	0.0159046	1006
1	rs76110644	G	A	0.0228628	1006
1	rs17599509	A	C	0.00497018	1006
1	rs828054	G	T	0.492048	1006
1	rs1760215	C	T	0.925447	1006
1	rs79836259	G	A	0.111332	1006
1	rs828057	G	A	0.150099	1006
1	rs17432093	A	G	0.23161	1006
1	rs12091136	T	C	0.150099	1006
1	rs17116479	T	C	0.22664	1006
1	rs7520102	C	T	0.150099	1006
1	rs6593632	C	T	0.611332	1006
1	rs4390222	A	G	0.150099	1006
1	rs2039449	A	G	0.22664	1006
1	rs57870709	C	A	0.203777	1006
1	rs185404868	A	G	0.0168986	1006
1	rs1514495	C	T	0.22664	1006
1	rs1514497	C	T	0.235586	1006
1	rs17116488	A	G	0.0228628	1006
1	rs74326595	T	G	0.0228628	1006
1	rs59037549	C	G	0.22664	1006
1	rs58721972	G	A	0.0904573	1006
1	rs115046541	T	A	0.0248509	1006
1	rs1760210	G	C	0.150099	1006
1	rs11165791	A	C	0.150099	1006
1	rs11165792	C	A	0.148111	1006
1	rs10875049	T	C	0.150099	1006
1	rs11165793	G	A	0.150099	1006
1	rs11165794	T	C	0.150099	1006
1	rs12026200	G	A	0.22664	1006
1	rs17116506	C	T	0.232604	1006
1	rs77238270	C	T	0.232604	1006
1	rs10875050	C	T	0.148111	1006
1	rs146391061	A	G	0.0149105	1006
1	rs10875051	T	C	0.148111	1006
1	rs12120077	G	A	0.148111	1006
1	rs864341	G	T	0.150099	1006
1	rs55881838	T	C	0.0188867	1006
1	rs828058	C	A	0.612326	1006
1	rs78393924	A	T	0.233598	1006
1	rs6656329	C	T	0.22664	1006
1	rs10875052	C	A	0.148111	1006
1	rs6593633	C	T	0.460239	1006
1	rs828059	T	G	0.150099	1006
1	rs993714	C	T	0.150099	1006
1	rs111336203	G	C	0.0109344	1006
1	rs113206364	G	T	0.0109344	1006
1	rs6593634	A	C	0.22664	1006
1	rs1760209	C	A	0.150099	1006
1	rs111612054	G	A	0.0228628	1006
1	rs6670102	T	C	0.22664	1006
1	rs12122422	A	C	0.148111	1006
1	rs12133566	C	T	0.148111	1006
1	rs12133667	C	T	0.0675944	1006
1	rs10875053	C	G	0.150099	1006
1	rs17116539	C	T	0.0119284	1006
1	rs71656170	C	T	0.00994036	1006
1	rs12134860	C	T	0.150099	1006
1	rs12124552	A	C	0.150099	1006
1	rs116078748	G	A	0.0228628	1006
1	rs11165798	G	A	0.261431	1006
1	rs12029380	A	G	0.148111	1006
1	rs76214615	C	T	0.0258449	1006
1	rs10430074	T	C	0.612326	1006
1	rs74451502	G	A	0.111332	1006
1	rs914959	T	C	0.612326	1006
1	rs11165800	G	A	0.150099	1006
1	rs12759852	G	A	0.150099	1006
1	rs12035468	G	A	0.148111	1006
1	rs77974239	C	T	0.0427435	1006
1	rs12035560	G	A	0.0914513	1006
1	rs74660763	C	G	0.233598	1006
1	rs34031151	G	T	0.148111	1006
1	rs6593635	T	A	0.612326	1006
1	rs6661442	C	T	0.60835	1006
1	rs6593636	C	T	0.612326	1006
1	rs6593637	A	G	0.617296	1006
1	rs6683351	T	C	0.612326	1006
1	rs12041436	C	T	0.148111	1006
1	rs12740796	T	C	0.148111	1006
1	rs67665424	A	T	0.62326	1006
1	rs79997740	T	A	0.112326	1006
1	rs12127420	A	T	0.62326	1006
1	rs76370325	C	T	0.0994036	1006
1	rs72965902	T	C	0.114314	1006
1	rs80184654	A	G	0.0228628	1006
1	rs76912324	C	T	0.0139165	1006
1	rs7529372	C	T	0.139165	1006
1	rs11165803	T	A	0.148111	1006
1	rs10047165	C	G	0.0994036	1006
1	rs1413232	G	C	0.0994036	1006
1	rs1413231	T	C	0.62326	1006
1	rs1413230	C	T	0.984095	1006
1	rs77283449	T	A	0.0228628	1006
1	rs6681752	C	T	0.62326	1006
1	rs6656660	G	T	0.138171	1006
1	rs6656968	G	A	0.0994036	1006
1	rs112398095	T	C	0.0427435	1006
1	rs75992642	C	T	0.112326	1006
1	rs6703589	T	C	0.233598	1006
1	rs77141363	T	G	0.0994036	1006
1	rs11165804	T	C	0.148111	1006
1	rs11589971	C	A	0.233598	1006
1	rs11584924	T	C	0.233598	1006
1	rs6673282	C	T	0.62326	1006
1	rs11165805	C	G	0.148111	1006
1	rs7528359	C	G	0.62326	1006
1	rs7531100	C	T	0.577535	1006
1	rs11587873	C	T	0.233598	1006
1	rs147472939	T	C	0.00795229	1006
1	rs72726628	T	C	0.0407555	1006
1	rs6692424	T	C	0.62326	1006
1	rs6700957	G	A	0.62326	1006
1	rs12034568	T	C	0.0984095	1006
1	rs6693034	A	G	0.62326	1006
1	rs115232121	G	A	0.0109344	1006
1	rs141055843	G	A	0.0178926	1006
1	rs77993430	G	T	0.0984095	1006
1	rs114131530	G	C	0.0258449	1006
1	rs6683883	C	T	0.624254	1006
1	rs146557761	G	A	0.0198807	1006
1	rs114379890	C	T	0.0119284	1006
1	rs74461426	A	G	0.0149105	1006
1	rs12036730	A	T	0.0984095	1006
1	rs3762412	T	C	0.62326	1006
1	rs147252710	A	C	0.0159046	1006
1	rs4950023	C	T	0.620278	1006
1	rs10875054	C	T	0.62326	1006
1	rs1413228	A	G	0.117296	1006
1	rs1413229	A	G	0.62326	1006
1	rs79224290	G	A	0.0168986	1006
1	rs7513333	A	C	0.624254	1006
1	rs74556004	A	G	0.11332	1006
1	rs75637747	C	T	0.101392	1006
1	rs79946066	C	T	0.0994036	1006
1	rs77334809	C	A	0.0994036	1006
1	rs28619552	G	C	0.624254	1006
1	rs74601902	G	T	0.134195	1006
1	rs75215924	T	C	0.0119284	1006
1	rs4949945	C	T	0.624254	1006
1	rs4112180	T	C	0.977137	1006
1	rs8179310	C	A	0.147117	1006
1	rs75392002	C	T	0.0337972	1006
1	rs11165807	T	A	0.521869	1006
1	rs76246330	G	A	0.0159046	1006
1	rs75110606	T	A	0.11332	1006
1	rs7545506	G	A	0.624254	1006
1	rs6593639	C	T	0.520875	1006
1	rs10783055	C	T	0.147117	1006
1	rs61786273	C	A	0.0705765	1006
1	rs111554392	G	A	0.233598	1006
1	rs4128473	T	C	0.141153	1006
1	rs4128474	T	C	0.135189	1006
1	rs58951949	C	G	0.0238569	1006
1	rs79816507	C	T	0.0228628	1006
1	rs76038939	T	C	0.0685885	1006
1	rs12120388	C	A	0.479125	1006
1	rs189125993	G	A	0.0129225	1006
1	rs72726635	A	G	0.00497018	1006
1	rs139548851	T	C	0.0228628	1006
1	rs7537668	A	G	0.662028	1006
1	rs3897933	G	A	0.293241	1006
1	rs7528631	C	T	0.0218688	1006
1	rs10783056	C	T	0.293241	1006
1	rs34773620	T	C	0.0129225	1006
1	rs113589535	G	A	0.0437376	1006
1	rs138702430	G	C	0.0129225	1006
1	rs115302069	G	A	0.0258449	1006
1	rs77271952	T	A	0.0407555	1006
1	rs12120068	G	A	0.127237	1006
1	rs2027054	C	T	0.295229	1006
1	rs114436742	C	T	0.0437376	1006
1	rs1333727	T	C	0.32008	1006
1	rs6697132	G	A	0.638171	1006
1	rs116375943	G	A	0.0218688	1006
1	rs12046655	A	G	0.215706	1006
1	rs189573130	G	A	0.026839	1006
1	rs12116905	G	T	0.127237	1006
1	rs75112377	G	A	0.0755467	1006
1	rs71656171	G	A	0.0129225	1006
1	rs61637399	T	C	0.318091	1006
1	rs10875055	T	C	0.535785	1006
1	rs4511173	T	C	0.32008	1006
1	rs71656172	T	C	0.126243	1006
1	rs2039447	T	C	0.32008	1006
1	rs1413234	C	A	0.10338	1006
1	rs1413235	T	C	0.638171	1006
1	rs2039448	T	G	0.318091	1006
1	rs1413239	C	T	0.32008	1006
1	rs4415625	G	A	0.131213	1006
1	rs1333728	G	T	0.101392	1006
1	rs72967839	C	T	0.102386	1006
1	rs74676854	C	A	0.0328032	1006
1	rs885622	T	C	0.638171	1006
1	rs10875056	A	T	0.293241	1006
1	rs148245643	A	G	0.0129225	1006
1	rs75993802	G	C	0.101392	1006
1	rs115115446	C	G	0.0218688	1006
1	rs188489679	C	T	0.0178926	1006
1	rs11165810	C	T	0.0248509	1006
1	rs12402250	A	T	0.293241	1006
1	rs1931072	G	A	0.295229	1006
1	rs827497	C	T	0.294235	1006
1	rs9969993	C	T	0.215706	1006
1	rs12120514	A	G	0.127237	1006
1	rs140241547	T	C	0.0149105	1006
1	rs12729191	C	T	0.127237	1006
1	rs866129	A	T	0.296223	1006
1	rs9651211	T	A	0.214712	1006
1	rs112599248	A	G	0.0248509	1006
1	rs595937	T	C	0.639165	1006
1	rs688913	T	C	0.639165	1006
1	rs676686	C	G	0.508946	1006
1	rs71656173	G	T	0.214712	1006
1	rs673989	C	T	0.986083	1006
1	rs4412640	G	C	0.510934	1006
1	rs71656174	C	A	0.127237	1006
1	rs1520658	T	C	0.131213	1006
1	rs17432999	T	C	0.0427435	1006
1	rs12137711	C	T	0.128231	1006
1	rs2184191	T	A	0.0815109	1006
1	rs1970143	C	T	0.514911	1006
1	rs1970142	A	G	0.639165	1006
1	rs17116594	C	T	0.0258449	1006
1	rs77594823	C	G	0.028827	1006
1	rs189664358	C	T	0.0109344	1006
1	rs533365	C	T	0.637177	1006
1	rs17116602	T	C	0.0904573	1006
1	rs12119089	A	T	0.322068	1006
1	rs505864	G	A	0.610338	1006
1	rs72726650	C	T	0.0904573	1006
1	rs79714321	C	T	0.0318091	1006
1	rs79435028	A	C	0.0168986	1006
1	rs865242	T	C	0.290258	1006
1	rs1413227	T	C	0.65507	1006
1	rs12133176	C	T	0.141153	1006
1	rs72726651	A	G	0.0775348	1006
1	rs12738234	C	A	0.0427435	1006
1	rs542490	C	T	0.654076	1006
1	rs34346385	C	T	0.141153	1006
1	rs76859231	T	C	0.100398	1006
1	rs11165814	T	A	0.654076	1006
1	rs12403951	A	G	0.290258	1006
1	rs79023416	T	C	0.100398	1006
1	rs12125127	T	C	0.141153	1006
1	rs78357087	G	C	0.0129225	1006
1	rs74775655	A	T	0.0238569	1006
1	rs12124488	A	G	0.243539	1006
1	rs77934634	T	G	0.0357853	1006
1	rs35182755	C	T	0.243539	1006
1	rs592609	A	G	0.610338	1006
1	rs12758854	G	A	0.321074	1006
1	rs58261705	G	A	0.0775348	1006
1	rs10875057	T	C	0.399602	1006
1	rs116583800	G	A	0.026839	1006
1	rs10875058	C	T	0.399602	1006
1	rs12128564	G	A	0.139165	1006
1	rs12069661	A	T	0.0785288	1006
1	rs56038816	T	C	0.0984095	1006
1	rs12137174	C	T	0.142147	1006
1	rs12564297	A	C	0.0427435	1006
1	rs146546313	A	G	0.00994036	1006
1	rs1760212	C	T	0.398608	1006
1	rs11165815	A	C	0.398608	1006
1	rs2151567	G	A	0.0387674	1006
1	rs77987628	C	T	0.100398	1006
1	rs4950025	A	C	0.0427435	1006
1	rs563033	T	C	0.398608	1006
1	rs563832	G	T	0.398608	1006
1	rs1520663	C	T	0.398608	1006
1	rs1520664	C	T	0.39662	1006
1	rs72726653	C	T	0.0715706	1006
1	rs666924	T	C	0.39662	1006
1	rs12735722	G	A	0.0427435	1006
1	rs576189	T	C	0.398608	1006
1	rs652247	G	A	0.39662	1006
1	rs652246	T	A	0.295229	1006
1	rs10875059	G	A	0.219682	1006
1	rs10875060	C	T	0.219682	1006
1	rs650879	T	C	0.663022	1006
1	rs493517	A	G	0.416501	1006
1	rs494271	T	C	0.663022	1006
1	rs495257	A	G	0.416501	1006
1	rs496179	G	A	0.662028	1006
1	rs1413241	G	T	0.229622	1006
1	rs2027055	A	G	0.0755467	1006
1	rs2027056	G	T	0.798211	1006
1	rs188619167	A	G	0.00994036	1006
1	rs11165822	T	G	0.321074	1006
1	rs71656176	C	T	0.0139165	1006
1	rs12140120	C	T	0.410537	1006
1	rs55811950	A	T	0.203777	1006
1	rs78581965	G	A	0.0357853	1006
1	rs11165823	T	C	0.114314	1006
1	rs191768562	G	A	0.00298211	1006
1	rs77285274	T	C	0.0178926	1006
1	rs693680	G	A	0.685885	1006
1	rs148846281	C	T	0.0139165	1006
1	rs7522938	G	C	0.368787	1006
1	rs827500	A	C	0.688867	1006
1	rs75433128	A	T	0.0149105	1006
1	rs6660936	A	G	0.67992	1006
1	rs1402256	C	T	0.0159046	1006
1	rs75437550	G	A	0.0318091	1006
1	rs10783057	G	A	0.368787	1006
1	rs12139679	G	A	0.0586481	1006
1	rs1402258	C	T	0.368787	1006
1	rs499009	T	C	0.687873	1006
1	rs61786278	A	G	0.22664	1006
1	rs78970785	A	G	0.12326	1006
1	rs7518848	G	T	0.687873	1006
1	rs7556387	T	C	0.678926	1006
1	rs144895542	C	T	0.0497018	1006
1	rs149025913	G	A	0.0497018	1006
1	rs12739965	T	C	0.0149105	1006
1	rs12753487	G	A	0.0675944	1006
1	rs12048612	C	T	0.32008	1006
1	rs10157665	A	T	0.22664	1006
1	rs79880567	C	T	0.0497018	1006
1	rs77119729	C	G	0.0149105	1006
1	rs148548179	C	T	0.0129225	1006
1	rs72726670	A	G	0.229622	1006
1	rs78907290	T	C	0.0149105	1006
1	rs34992328	G	C	0.0129225	1006
1	rs59037276	G	A	0.0159046	1006
1	rs10158174	T	C	0.0208748	1006
1	rs7526691	T	C	0.0159046	1006
1	rs12752763	A	G	0.0149105	1006
1	rs77087744	C	T	0.0497018	1006
1	rs78340425	G	A	0.0497018	1006
1	rs12753135	A	G	0.0149105	1006
1	rs75268624	C	T	0.0159046	1006
1	rs7527272	T	C	0.235586	1006
1	rs553388	C	T	0.687873	1006
1	rs644428	C	T	0.686879	1006
1	rs76130084	G	C	0.0308151	1006
1	rs75585626	C	A	0.0159046	1006
1	rs507170	G	C	0.687873	1006
1	rs76530406	G	T	0.0497018	1006
1	rs75749428	G	A	0.0497018	1006
1	rs628959	C	T	0.687873	1006
1	rs144327505	C	T	0.00894632	1006
1	rs471581	C	T	0.687873	1006
1	rs11165826	A	G	0.368787	1006
1	rs11165827	A	T	0.368787	1006
1	rs114262821	T	C	0.0129225	1006
1	rs75800350	C	G	0.0308151	1006
1	rs7539889	T	C	0.294235	1006
1	rs78547229	C	G	0.0497018	1006
1	rs7525922	T	C	0.0159046	1006
1	rs2090763	A	G	0.368787	1006
1	rs11587447	T	G	0.259443	1006
1	rs145563249	G	T	0.0497018	1006
1	rs142444049	C	T	0.0178926	1006
1	rs75526386	A	G	0.0497018	1006
1	rs644023	G	A	0.686879	1006
1	rs11165829	C	G	0.368787	1006
1	rs641805	A	T	0.419483	1006
1	rs6675639	A	G	0.0159046	1006
1	rs10875061	G	A	0.368787	1006
1	rs146204216	C	T	0.0238569	1006
1	rs116121732	C	T	0.0506958	1006
1	rs75151632	G	A	0.0178926	1006
1	rs12048063	G	A	0.0656064	1006
1	rs72726674	G	A	0.0248509	1006
1	rs10735793	T	C	0.405567	1006
1	rs4351704	T	C	0.405567	1006
1	rs10875062	C	A	0.354871	1006
1	rs11589238	A	G	0.237575	1006
1	rs638456	A	G	0.405567	1006
1	rs552926	T	C	0.405567	1006
1	rs148703110	C	A	0.0139165	1006
1	rs12029106	C	T	0.248509	1006
1	rs12046744	A	C	0.247515	1006
1	rs6700670	G	C	0.239563	1006
1	rs56300389	G	A	0.247515	1006
1	rs114849039	G	A	0.0139165	1006
1	rs71656179	G	A	0.0129225	1006
1	rs519852	T	A	0.404573	1006
1	rs6692946	A	G	0.0159046	1006
1	rs114726984	C	T	0.0258449	1006
1	rs71656180	A	G	0.0129225	1006
1	rs528455	T	C	0.405567	1006
1	rs71656181	G	A	0.0129225	1006
1	rs667565	T	C	0.405567	1006
1	rs526645	G	A	0.683897	1006
1	rs79652940	T	C	0.0159046	1006
1	rs12049622	T	C	0.247515	1006
1	rs11165830	G	A	0.0666004	1006
1	rs12726453	T	C	0.594433	1006
1	rs61786317	A	C	0.316103	1006
1	rs115139581	G	A	0.0178926	1006
1	rs6593640	T	C	0.594433	1006
1	rs6593641	T	C	0.594433	1006
1	rs74655673	T	C	0.0159046	1006
1	rs6593642	C	T	0.594433	1006
1	rs78815677	T	A	0.0159046	1006
1	rs79204295	C	T	0.0159046	1006
1	rs12024830	G	A	0.354871	1006
1	rs145599941	G	A	0.247515	1006
1	rs145261174	C	T	0.0159046	1006
1	rs188783007	G	A	0.0397614	1006
1	rs61786318	T	G	0.316103	1006
1	rs60600201	G	A	0.0308151	1006
1	rs4285753	G	A	0.0497018	1006
1	rs4266934	T	G	0.594433	1006
1	rs546231663	A	T	0.00298211	1006
1	rs10465748	C	A	0.594433	1006
1	rs72726678	T	C	0.316103	1006
1	rs10465749	C	A	0.237575	1006
1	rs12121789	G	A	0.150099	1006
1	rs1610253	G	A	0.354871	1006
1	rs72726681	G	A	0.595427	1006
1	rs144524239	A	T	0.0168986	1006
1	rs11165837	A	T	0.645129	1006
1	rs149212857	A	T	0.0377734	1006
1	rs59373360	T	C	0.0497018	1006
1	rs6696988	C	T	0.0308151	1006
1	rs12723967	C	T	0.0129225	1006
1	rs4950026	A	G	0.644135	1006
1	rs1879373	T	C	0.670974	1006
1	rs114322239	T	A	0.0119284	1006
1	rs6700920	A	G	0.645129	1006
1	rs10783058	T	C	0.354871	1006
1	rs116493120	C	A	0.0129225	1006
1	rs184703346	C	T	0.00298211	1006
1	rs4264037	A	G	0.247515	1006
1	rs77284010	C	A	0.0159046	1006
1	rs28552810	T	A	0.232604	1006
1	rs28478258	C	A	0.0666004	1006
1	rs28696953	A	G	0.667992	1006
1	rs34749427	T	C	0.0129225	1006
1	rs61786353	A	T	0.316103	1006
1	rs28538108	C	T	0.0129225	1006
1	rs72971802	C	T	0.0298211	1006
1	rs1589342	C	G	0.354871	1006
1	rs1589343	A	T	0.354871	1006
1	rs1589344	C	G	0.984095	1006
1	rs76473287	A	G	0.0497018	1006
1	rs2049112	G	A	0.248509	1006
1	rs28483122	C	T	0.354871	1006
1	rs28595744	A	T	0.354871	1006
1	rs79140353	A	G	0.0308151	1006
1	rs61081552	T	G	0.0159046	1006
1	rs10783060	A	G	0.667992	1006
1	rs76192937	G	A	0.0159046	1006
1	rs61786354	C	T	0.237575	1006
1	rs12741841	G	A	0.0129225	1006
1	rs34534958	G	T	0.0129225	1006
1	rs1801160	C	T	0.0497018	1006
1	rs7556439	C	A	0.316103	1006
1	rs61786355	C	T	0.0328032	1006
1	rs61786356	T	G	0.316103	1006
1	rs140244067	T	A	0.0129225	1006
1	rs115644251	C	T	0.026839	1006
1	rs80174161	C	T	0.0497018	1006
1	rs11808765	G	A	0.658052	1006
1	rs72726689	T	C	0.237575	1006
1	rs61786357	A	G	0.316103	1006
1	rs76805496	T	C	0.0497018	1006
1	rs72726691	C	T	0.316103	1006
1	rs75454821	T	A	0.055666	1006
1	rs10875064	C	T	0.369781	1006
1	rs72726696	G	A	0.00497018	1006
1	rs115602400	T	C	0.0218688	1006
1	rs10783059	C	T	0.667992	1006
1	rs61249534	G	A	0.0159046	1006
1	rs12030332	A	G	0.248509	1006
1	rs116213296	G	T	0.0367793	1006
1	rs138317927	T	C	0.00695825	1006
1	rs58203161	C	T	0.244533	1006
1	rs1609519	A	G	0.313121	1006
1	rs75007747	C	T	0.0119284	1006
1	rs114753598	C	T	0.0228628	1006
1	rs71656186	A	G	0.0129225	1006
1	rs11583545	C	T	0.243539	1006
1	rs79683729	T	A	0.0129225	1006
1	rs61787962	G	C	0.313121	1006
1	rs61787963	C	T	0.313121	1006
1	rs57555420	C	T	0.244533	1006
1	rs61787976	A	T	0.313121	1006
1	rs61787977	C	T	0.243539	1006
1	rs77459229	G	A	0.0149105	1006
1	rs28468570	G	A	0.332008	1006
1	rs34843163	T	C	0.0129225	1006
1	rs59879323	C	A	0.239563	1006
1	rs58645363	G	T	0.0606362	1006
1	rs144735814	G	C	0.0198807	1006
1	rs76431772	G	A	0.027833	1006
1	rs57058326	C	T	0.239563	1006
1	rs61787980	G	C	0.313121	1006
1	rs28699374	A	T	0.318091	1006
1	rs10127817	C	T	0.239563	1006
1	rs77085839	G	C	0.0487078	1006
1	rs115332211	A	G	0.0377734	1006
1	rs55651621	A	G	0.313121	1006
1	rs114819357	A	G	0.027833	1006
1	rs12140043	C	T	0.243539	1006
1	rs10875069	T	G	0.333002	1006
1	rs6698780	A	G	0.244533	1006
1	rs6698789	A	T	0.244533	1006
1	rs6701415	T	C	0.244533	1006
1	rs61787981	T	C	0.313121	1006
1	rs6661380	G	A	0.32008	1006
1	rs7516576	G	A	0.0616302	1006
1	rs7539913	C	A	0.0616302	1006
1	rs6686712	C	T	0.244533	1006
1	rs6593646	T	A	0.755467	1006
1	rs12038518	A	C	0.149105	1006
1	rs4950027	C	T	0.0596421	1006
1	rs12407539	A	G	0.255467	1006
1	rs35691382	T	C	0.0139165	1006
1	rs75363500	T	G	0.0437376	1006
1	rs112728586	A	T	0.0437376	1006
1	rs12401348	C	T	0.0596421	1006
1	rs148652810	C	T	0.0437376	1006
1	rs7555294	C	T	0.193837	1006
1	rs74104367	G	T	0.136183	1006
1	rs80251895	T	C	0.0437376	1006
1	rs150049388	C	G	0.00695825	1006
1	rs76252209	A	G	0.0437376	1006
1	rs71512508	A	G	0.0139165	1006
1	rs75267292	A	G	0.0497018	1006
1	rs80099795	G	A	0.0437376	1006
1	rs58054780	C	T	0.0427435	1006
1	rs58623258	G	A	0.0437376	1006
1	rs60852591	C	T	0.0437376	1006
1	rs117967363	G	A	0.0397614	1006
1	rs36025579	A	G	0.253479	1006
1	rs79626151	A	G	0.0437376	1006
1	rs80283604	A	G	0.0437376	1006
1	rs75113655	T	C	0.0437376	1006
1	rs12754968	C	T	0.282306	1006
1	rs72728409	T	G	0.0119284	1006
1	rs79132726	C	T	0.0437376	1006
1	rs35814910	C	T	0.0139165	1006
1	rs146236925	G	A	0.00894632	1006
1	rs79331711	G	A	0.0437376	1006
1	rs9783115	C	A	0.151093	1006
1	rs116234142	G	A	0.00497018	1006
1	rs9782950	T	C	0.295229	1006
1	rs79851747	T	A	0.0437376	1006
1	rs12750945	T	C	0.150099	1006
1	rs184634280	T	C	0.00695825	1006
1	rs115262804	C	A	0.0387674	1006
1	rs12024103	C	T	0.136183	1006
1	rs114719882	T	C	0.0397614	1006
1	rs74682146	C	T	0.0397614	1006
1	rs74784253	C	G	0.0437376	1006
1	rs75323142	G	A	0.054672	1006
1	rs6684671	G	T	0.054672	1006
1	rs1879375	A	G	0.192843	1006
1	rs56339143	C	T	0.0218688	1006
1	rs12746909	G	A	0.0139165	1006
1	rs12044858	A	G	0.131213	1006
1	rs79806521	T	C	0.0437376	1006
1	rs144883827	T	C	0.0178926	1006
1	rs35181732	T	C	0.0139165	1006
1	rs12046771	T	C	0.193837	1006
1	rs75306259	C	T	0.0437376	1006
1	rs79512458	G	A	0.0437376	1006
1	rs74104372	C	G	0.136183	1006
1	rs11588048	A	C	0.286282	1006
1	rs79426638	G	A	0.054672	1006
1	rs12745512	G	A	0.0139165	1006
1	rs74104373	G	A	0.141153	1006
1	rs78987067	C	T	0.0397614	1006
1	rs7414210	A	C	0.132207	1006
1	rs78786116	A	G	0.0437376	1006
1	rs74885558	T	C	0.0437376	1006
1	rs75932131	T	G	0.0397614	1006
1	rs80068634	T	C	0.027833	1006
1	rs114588763	T	C	0.0188867	1006
1	rs10875070	A	G	0.150099	1006
1	rs10875071	T	C	0.194831	1006
1	rs74727720	T	C	0.0437376	1006
1	rs76254164	A	G	0.0437376	1006
1	rs76963298	T	C	0.0397614	1006
1	rs115872137	A	G	0.0387674	1006
1	rs111788017	A	T	0.0427435	1006
1	rs74940085	T	C	0.0159046	1006
1	rs74679167	A	G	0.16501	1006
1	rs11165845	A	G	0.717694	1006
1	rs11165846	C	G	0.240557	1006
1	rs77807619	C	T	0.00695825	1006
1	rs75777655	T	A	0.028827	1006
1	rs76416031	G	A	0.0129225	1006
1	rs78342127	T	C	0.0129225	1006
1	rs79510932	G	A	0.0516899	1006
1	rs78891055	T	C	0.028827	1006
1	rs76248704	C	A	0.0129225	1006
1	rs74105107	T	C	0.240557	1006
1	rs4950028	A	G	0.0884692	1006
1	rs6679536	G	A	0.717694	1006
1	rs77656893	G	A	0.0387674	1006
1	rs115506594	C	T	0.0129225	1006
1	rs6685859	G	C	0.591451	1006
1	rs112749677	T	C	0.0447316	1006
1	rs11165847	C	T	0.717694	1006
1	rs74538697	C	A	0.0387674	1006
1	rs10875073	T	C	0.240557	1006
1	rs145939847	C	G	0.0367793	1006
1	rs146209480	C	T	0.0159046	1006
1	rs79134772	G	T	0.0884692	1006
1	rs144644749	C	G	0.0596421	1006
1	rs112508617	T	C	0.028827	1006
1	rs111244535	A	G	0.122266	1006
1	rs145400209	T	C	0.0596421	1006
1	rs140918097	C	T	0.0377734	1006
1	rs111377057	T	C	0.0298211	1006
1	rs149004577	C	T	0.026839	1006
1	rs77299972	A	G	0.279324	1006
1	rs138372200	A	T	0.0168986	1006
1	rs142477428	G	T	0.027833	1006
1	rs6691565	T	C	0.27833	1006
1	rs34011849	C	T	0.281312	1006
1	rs147193697	C	G	0.0596421	1006
1	rs113793055	A	C	0.121272	1006
1	rs56306472	G	A	0.0685885	1006
1	rs150148381	A	G	0.304175	1006
1	rs145868982	C	T	0.028827	1006
1	rs56013752	A	G	0.0596421	1006
1	rs56103838	G	A	0.0596421	1006
1	rs12123145	T	C	0.304175	1006
1	rs78922435	C	T	0.0596421	1006
1	rs79124115	T	C	0.028827	1006
1	rs74344183	T	C	0.0884692	1006
1	rs74105109	T	A	0.27833	1006
1	rs75995514	A	G	0.0884692	1006
1	rs74105110	C	T	0.152087	1006
1	rs12564011	T	C	0.0884692	1006
1	rs12563828	A	T	0.27833	1006
1	rs80147656	C	T	0.0596421	1006
1	rs75242832	G	T	0.0596421	1006
1	rs78413744	T	C	0.028827	1006
1	rs80216782	C	T	0.117296	1006
1	rs116038331	T	C	0.0109344	1006
1	rs74229079	C	T	0.0596421	1006
1	rs74105111	T	C	0.139165	1006
1	rs75402597	G	A	0.0377734	1006
1	rs11165850	T	C	0.27833	1006
1	rs76416878	C	T	0.028827	1006
1	rs12063370	T	C	0.240557	1006
1	rs78638054	A	G	0.0596421	1006
1	rs78597006	T	C	0.0159046	1006
1	rs10875075	T	C	0.291252	1006
1	rs12403997	G	A	0.0387674	1006
1	rs143454920	G	A	0.0129225	1006
1	rs867261	T	A	0.284294	1006
1	rs74105112	A	T	0.0497018	1006
1	rs144549655	C	T	0.0129225	1006
1	rs114037302	G	T	0.0129225	1006
1	rs76364010	G	C	0.0377734	1006
1	rs1879372	T	C	0.0497018	1006
1	rs1879371	C	T	0.537773	1006
1	rs72728414	G	A	0.234592	1006
1	rs72728415	T	C	0.0506958	1006
1	rs76869799	C	G	0.0417495	1006
1	rs75916323	T	G	0.028827	1006
1	rs12126526	G	C	0.0924453	1006
1	rs145825055	A	G	0.0139165	1006
1	rs72728416	A	G	0.234592	1006
1	rs72728417	A	C	0.0894632	1006
1	rs7515904	G	T	0.457256	1006
1	rs72728418	A	G	0.0506958	1006
1	rs1915313	G	C	0.234592	1006
1	rs141462099	A	G	0.0129225	1006
1	rs113154640	T	C	0.0506958	1006
1	rs149517030	C	T	0.00695825	1006
1	rs6701322	A	G	0.234592	1006
1	rs12070583	T	C	0.146123	1006
1	rs74384723	T	C	0.0387674	1006
1	rs78735515	A	G	0.0387674	1006
1	rs10875076	C	T	0.235586	1006
1	rs10875077	T	C	0.54175	1006
1	rs10875078	C	G	0.54175	1006
1	rs72728421	A	G	0.0894632	1006
1	rs55652347	C	T	0.133201	1006
1	rs11582179	T	C	0.264414	1006
1	rs1879374	A	G	0.0506958	1006
1	rs1890138	A	G	0.235586	1006
1	rs6699630	C	G	0.54175	1006
1	rs72728423	T	C	0.00497018	1006
1	rs7523609	T	C	0.235586	1006
1	rs140879071	C	G	0.0417495	1006
1	rs35398836	C	A	0.260437	1006
1	rs113268154	G	A	0.0506958	1006
1	rs78974981	C	T	0.133201	1006
1	rs138635313	C	T	0.0129225	1006
1	rs77621792	G	A	0.0387674	1006
1	rs77975962	T	C	0.0129225	1006
1	rs12030316	T	C	0.196819	1006
1	rs12040045	C	T	0.146123	1006
1	rs10875079	A	G	0.460239	1006
1	rs72728426	A	T	0.0506958	1006
1	rs11580977	A	G	0.260437	1006
1	rs72728430	C	T	0.0427435	1006
1	rs191316497	T	C	0.0109344	1006
1	rs12738091	T	C	0.264414	1006
1	rs12756826	C	T	0.264414	1006
1	rs74105139	G	A	0.0387674	1006
1	rs12032384	T	C	0.235586	1006
1	rs6672867	G	A	0.456262	1006
1	rs56062554	A	C	0.0506958	1006
1	rs56000287	A	T	0.196819	1006
1	rs139090364	G	A	0.0198807	1006
1	rs55844132	C	T	0.0506958	1006
1	rs6665022	T	C	0.0387674	1006
1	rs34085458	C	T	0.311133	1006
1	rs1415683	T	G	0.235586	1006
1	rs74105145	G	A	0.146123	1006
1	rs74105146	T	C	0.146123	1006
1	rs80188499	T	C	0.0387674	1006
1	rs12565467	T	C	0.235586	1006
1	rs74105148	T	C	0.133201	1006
1	rs74105150	A	G	0.146123	1006
1	rs34448971	C	T	0.264414	1006
1	rs72728435	G	C	0.229622	1006
1	rs72728436	T	C	0.196819	1006
1	rs55698615	G	A	0.0516899	1006
1	rs74105153	G	A	0.146123	1006
1	rs72728438	T	C	0.196819	1006
1	rs56279424	G	T	0.196819	1006
1	rs150937234	A	T	0.0119284	1006
1	rs12568621	C	T	0.229622	1006
1	rs72728440	C	T	0.0506958	1006
1	rs4949947	C	T	0.266402	1006
1	rs139445170	G	T	0.0357853	1006
1	rs143152993	A	G	0.0367793	1006
1	rs6690620	G	A	0.146123	1006
1	rs10875080	G	A	0.302187	1006
1	rs11165854	C	T	0.0417495	1006
1	rs6690816	G	T	0.232604	1006
1	rs72728442	A	G	0.196819	1006
1	rs4950030	A	T	0.263419	1006
1	rs72728443	A	T	0.196819	1006
1	rs74105186	T	C	0.133201	1006
1	rs79537678	T	C	0.00994036	1006
1	rs1112314	C	T	0.196819	1006
1	rs12739046	A	G	0.263419	1006
1	rs6679142	G	A	0.534791	1006
1	rs58067278	C	A	0.196819	1006
1	rs72728447	C	G	0.196819	1006
1	rs72728450	G	C	0.196819	1006
1	rs74105189	T	C	0.132207	1006
1	rs11165855	G	A	0.233598	1006
1	rs72728452	G	A	0.0506958	1006
1	rs11165856	T	C	0.232604	1006
1	rs1356917	A	C	0.196819	1006
1	rs181034694	T	C	0.0129225	1006
1	rs1356918	T	A	0.196819	1006
1	rs1356919	A	T	0.196819	1006
1	rs6677502	T	C	0.196819	1006
1	rs2152878	T	C	0.264414	1006
1	rs56401000	G	A	0.196819	1006
1	rs6665429	C	T	0.308151	1006
1	rs55748568	T	C	0.196819	1006
1	rs56389703	A	T	0.196819	1006
1	rs4950031	T	G	0.0357853	1006
1	rs12047563	C	A	0.196819	1006
1	rs12040388	G	A	0.196819	1006
1	rs1577895	A	G	0.0357853	1006
1	rs12047716	C	A	0.196819	1006
1	rs7538155	T	C	0.0357853	1006
1	rs4319377	G	A	0.232604	1006
1	rs4495747	A	G	0.196819	1006
1	rs72728456	A	G	0.0506958	1006
1	rs4503384	G	A	0.196819	1006
1	rs7527030	C	T	0.196819	1006
1	rs12039093	T	A	0.146123	1006
1	rs7541618	T	G	0.232604	1006
1	rs12049600	C	T	0.145129	1006
1	rs7530072	C	T	0.0357853	1006
1	rs72728460	C	T	0.0497018	1006
1	rs12021567	C	T	0.197813	1006
1	rs12042394	G	C	0.195825	1006
1	rs12040059	T	G	0.195825	1006
1	rs12040763	T	C	0.196819	1006
1	rs12043125	G	T	0.196819	1006
1	rs56682383	A	C	0.133201	1006
1	rs60314659	G	A	0.196819	1006
1	rs955850	T	C	0.459245	1006
1	rs28714464	C	T	0.196819	1006
1	rs4634942	T	C	0.538767	1006
1	rs28526496	G	T	0.196819	1006
1	rs12089260	G	A	0.232604	1006
1	rs28829687	T	C	0.196819	1006
1	rs138554903	C	T	0.0139165	1006
1	rs4950032	C	T	0.0357853	1006
1	rs7536690	C	T	0.459245	1006
1	rs7536770	C	T	0.0357853	1006
1	rs9727787	T	C	0.196819	1006
1	rs111316699	T	C	0.0516899	1006
1	rs35675942	T	C	0.264414	1006
1	rs35767735	G	T	0.264414	1006
1	rs77292185	A	C	0.0506958	1006
1	rs7516781	G	C	0.196819	1006
1	rs7540201	C	A	0.232604	1006
1	rs55824522	C	A	0.196819	1006
1	rs12411169	C	A	0.232604	1006
1	rs12740800	A	T	0.260437	1006
1	rs78101370	T	A	0.0357853	1006
1	rs12407440	A	T	0.0357853	1006
1	rs72728467	T	C	0.196819	1006
1	rs75588123	G	A	0.0497018	1006
1	rs12566907	T	C	0.232604	1006
1	rs72728468	C	T	0.196819	1006
1	rs12043021	G	T	0.196819	1006
1	rs12043040	G	T	0.196819	1006
1	rs12022243	C	T	0.198807	1006
1	rs12407793	A	G	0.0357853	1006
1	rs12040699	T	C	0.196819	1006
1	rs4428925	G	A	0.196819	1006
1	rs4363450	A	C	0.0516899	1006
1	rs76012985	C	T	0.0417495	1006
1	rs4445510	T	C	0.196819	1006
1	rs148185926	T	C	0.0417495	1006
1	rs58897692	T	A	0.197813	1006
1	rs12024083	C	T	0.196819	1006
1	rs149906100	G	A	0.308151	1006
1	rs146592832	G	T	0.0129225	1006
1	rs11165860	T	C	0.538767	1006
1	rs72728475	G	C	0.0506958	1006
1	rs12047072	G	T	0.196819	1006
1	rs116675568	T	A	0.0427435	1006
1	rs114500736	T	A	0.0427435	1006
1	rs12026223	C	T	0.196819	1006
1	rs111766159	T	G	0.0506958	1006
1	rs12026229	C	T	0.196819	1006
1	rs12045421	T	C	0.196819	1006
1	rs1577897	G	A	0.0864811	1006
1	rs1577896	T	C	0.0357853	1006
1	rs80121219	T	C	0.145129	1006
1	rs7512213	A	G	0.146123	1006
1	rs185595110	A	G	0.00397614	1006
1	rs7548189	C	A	0.197813	1006
1	rs72728482	G	T	0.0506958	1006
1	rs72728483	T	C	0.0506958	1006
1	rs116620462	T	C	0.0238569	1006
1	rs146290416	T	C	0.0159046	1006
1	rs55912562	C	T	0.196819	1006
1	rs12725266	C	T	0.410537	1006
1	rs72728488	T	C	0.0149105	1006
1	rs60495923	A	T	0.197813	1006
1	rs74229081	A	C	0.0357853	1006
1	rs72728490	C	G	0.0506958	1006
1	rs12047625	T	C	0.196819	1006
1	rs12048428	T	C	0.133201	1006
1	rs142393164	A	G	0.0129225	1006
1	rs11165861	C	T	0.181909	1006
1	rs12022771	G	A	0.196819	1006
1	rs12022799	G	A	0.146123	1006
1	rs12030174	C	T	0.146123	1006
1	rs12048663	T	C	0.146123	1006
1	rs11165862	A	T	0.4334	1006
1	rs115526910	A	C	0.0129225	1006
1	rs4949949	T	C	0.0357853	1006
1	rs7544128	C	G	0.262425	1006
1	rs7555984	A	G	0.22664	1006
1	rs72728494	C	T	0.0805169	1006
1	rs7521383	G	T	0.564612	1006
1	rs12403187	C	T	0.0149105	1006
1	rs11165863	A	G	0.22664	1006
1	rs75302512	A	C	0.0129225	1006
1	rs4300257	A	C	0.197813	1006
1	rs4434871	T	C	0.146123	1006
1	rs79213791	C	G	0.0407555	1006
1	rs57676409	T	C	0.227634	1006
1	rs12410949	G	A	0.0357853	1006
1	rs12409761	A	G	0.565606	1006
1	rs58516533	T	C	0.227634	1006
1	rs4381229	A	G	0.228628	1006
1	rs4319378	T	C	0.432406	1006
1	rs4336888	C	G	0.263419	1006
1	rs4497251	G	C	0.0815109	1006
1	rs116310345	C	T	0.0198807	1006
1	rs2018902	A	G	0.0954274	1006
1	rs11165864	T	C	0.307157	1006
1	rs12096100	T	G	0.227634	1006
1	rs74106717	T	A	0.133201	1006
1	rs78155123	T	C	0.146123	1006
1	rs12143861	A	G	0.464215	1006
1	rs11165865	G	T	0.146123	1006
1	rs116406354	A	G	0.0248509	1006
1	rs148430764	T	C	0.0129225	1006
1	rs945879	C	T	0.188867	1006
1	rs4492658	G	C	0.306163	1006
1	rs1556794	A	G	0.173956	1006
1	rs79593470	T	C	0.0427435	1006
1	rs1538176	T	G	0.173956	1006
1	rs11165867	C	T	0.161034	1006
1	rs6663751	C	A	0.133201	1006
1	rs6687374	G	A	0.173956	1006
1	rs6678858	A	T	0.161034	1006
1	rs150350672	C	T	0.0129225	1006
1	rs7543523	G	C	0.173956	1006
1	rs12750717	C	T	0.0149105	1006
1	rs7543614	G	A	0.173956	1006
1	rs7535930	T	C	0.173956	1006
1	rs4589145	A	G	0.302187	1006
1	rs116747202	A	C	0.026839	1006
1	rs6693628	G	T	0.161034	1006
1	rs114638322	C	A	0.0129225	1006
1	rs12024396	A	G	0.469185	1006
1	rs72729904	T	C	0.0854871	1006
1	rs72729905	G	A	0.084493	1006
1	rs140389825	C	T	0.0139165	1006
1	rs4497250	G	A	0.173956	1006
1	rs79157526	T	C	0.00795229	1006
1	rs59111295	G	A	0.173956	1006
1	rs58941846	C	T	0.116302	1006
1	rs148908604	C	A	0.0129225	1006
1	rs140281723	G	A	0.0218688	1006
1	rs72729906	A	C	0.128231	1006
1	rs115359427	A	C	0.0427435	1006
1	rs11165868	C	T	0.16004	1006
1	rs10875084	T	C	0.177932	1006
1	rs10875085	A	T	0.176938	1006
1	rs4949952	T	C	0.637177	1006
1	rs11165869	C	T	0.0367793	1006
1	rs10875086	T	C	0.563618	1006
1	rs12403515	T	C	0.0357853	1006
1	rs4950033	C	T	0.558648	1006
1	rs12123121	G	T	0.245527	1006
1	rs17116720	T	C	0.0487078	1006
1	rs1556798	T	C	0.846918	1006
1	rs146730881	A	G	0.00497018	1006
1	rs4350236	G	T	0.0198807	1006
1	rs7549538	T	A	0.865805	1006
1	rs61788022	G	T	0.185885	1006
1	rs12028565	T	C	0.364811	1006
1	rs142651753	G	T	0.0188867	1006
1	rs11165870	T	C	0.483101	1006
1	rs192797153	T	C	0.00596421	1006
1	rs137987543	C	T	0.0188867	1006
1	rs4353133	A	G	0.865805	1006
1	rs61788023	T	C	0.196819	1006
1	rs12126093	T	C	0.286282	1006
1	rs142620527	T	C	0.0188867	1006
1	rs12126921	T	C	0.483101	1006
1	rs56064273	T	G	0.196819	1006
1	rs7517433	T	C	0.845924	1006
1	rs142475554	G	A	0.0129225	1006
1	rs10449723	A	C	0.865805	1006
1	rs12129397	A	T	0.483101	1006
1	rs140805772	T	C	0.0188867	1006
1	rs112782275	T	C	0.0298211	1006
1	rs12073650	G	T	0.0427435	1006
1	rs11165872	T	G	0.479125	1006
1	rs11165873	A	T	0.480119	1006
1	rs7516433	T	C	0.362823	1006
1	rs12031561	A	G	0.349901	1006
1	rs10875087	C	T	0.363817	1006
1	rs72729921	A	T	0.0248509	1006
1	rs4949953	T	C	0.483101	1006
1	rs55931309	G	C	0.196819	1006
1	rs10875088	C	T	0.362823	1006
1	rs112419833	T	A	0.0298211	1006
1	rs4949954	G	A	0.0238569	1006
1	rs116606497	T	A	0.0188867	1006
1	rs140821433	C	G	0.0188867	1006
1	rs116367593	G	A	0.0298211	1006
1	rs7517899	C	T	0.0675944	1006
1	rs10783063	T	G	0.864811	1006
1	rs11165874	G	C	0.364811	1006
1	rs56339395	T	C	0.0487078	1006
1	rs141420760	C	T	0.0188867	1006
1	rs1415681	T	G	0.841948	1006
1	rs143022055	A	G	0.0188867	1006
1	rs56296115	G	T	0.0149105	1006
1	rs4950034	C	T	0.0675944	1006
1	rs4612663	G	T	0.861829	1006
1	rs114843736	A	G	0.0188867	1006
1	rs10783065	G	A	0.842942	1006
1	rs1538175	T	A	0.864811	1006
1	rs10747482	C	A	0.861829	1006
1	rs11165875	T	C	0.365805	1006
1	rs17376848	A	G	0.0367793	1006
1	rs10783066	G	C	0.865805	1006
1	rs147764253	C	T	0.0188867	1006
1	rs147019521	C	T	0.0238569	1006
1	rs61789171	G	A	0.055666	1006
1	rs115652558	G	A	0.0238569	1006
1	rs3897855	T	A	0.478131	1006
1	rs3897854	C	T	0.479125	1006
1	rs115764845	C	T	0.0188867	1006
1	rs75122842	T	C	0.0228628	1006
1	rs141931909	G	T	0.0178926	1006
1	rs75852638	G	A	0.0188867	1006
1	rs76262284	A	G	0.0139165	1006
1	rs79058138	G	C	0.00596421	1006
1	rs4950035	T	C	0.483101	1006
1	rs150038173	A	G	0.0188867	1006
1	rs12354219	T	C	0.483101	1006
1	rs2039676	C	T	0.865805	1006
1	rs6593648	C	A	0.864811	1006
1	rs6593649	C	A	0.865805	1006
1	rs61789172	T	A	0.0427435	1006
1	rs10875090	T	C	0.363817	1006
1	rs7531138	T	A	0.481113	1006
1	rs79807948	A	G	0.0367793	1006
1	rs61789173	A	G	0.0258449	1006
1	rs7523116	C	T	0.862823	1006
1	rs184316732	C	G	0.0218688	1006
1	rs7548444	G	A	0.0149105	1006
1	rs7550959	G	A	0.477137	1006
1	rs72729930	T	G	0.205765	1006
1	rs4431878	T	C	0.845924	1006
1	rs6696976	T	G	0.285288	1006
1	rs12735808	G	A	0.272366	1006
1	rs79206631	C	T	0.0248509	1006
1	rs138870478	G	A	0.0188867	1006
1	rs149558699	C	T	0.0188867	1006
1	rs115085562	G	T	0.0188867	1006
1	rs10783067	C	T	0.861829	1006
1	rs80175316	T	C	0.0178926	1006
1	rs12136186	T	C	0.272366	1006
1	rs10783068	C	T	0.861829	1006
1	rs150531239	C	A	0.0188867	1006
1	rs13376084	G	A	0.0188867	1006
1	rs11165877	G	A	0.308151	1006
1	rs61789175	T	C	0.0427435	1006
1	rs76692391	G	C	0.0417495	1006
1	rs115396448	A	C	0.0188867	1006
1	rs34387885	T	C	0.0675944	1006
1	rs143966823	T	C	0.0188867	1006
1	rs143979894	C	T	0.0188867	1006
1	rs61789177	A	G	0.186879	1006
1	rs34044808	C	A	0.187873	1006
1	rs74105234	G	A	0.272366	1006
1	rs139426672	A	G	0.0188867	1006
1	rs7513650	T	C	0.864811	1006
1	rs61789178	A	G	0.189861	1006
1	rs10875091	T	C	0.864811	1006
1	rs141877895	G	C	0.0188867	1006
1	rs11811087	A	C	0.190855	1006
1	rs11811436	T	C	0.187873	1006
1	rs12117481	G	A	0.322068	1006
1	rs11165879	A	G	0.657058	1006
1	rs114273993	G	A	0.0188867	1006
1	rs149262453	T	C	0.0188867	1006
1	rs12096724	G	T	0.182903	1006
1	rs6672095	G	T	0.280318	1006
1	rs12759539	G	A	0.270378	1006
1	rs141590460	A	C	0.0188867	1006
1	rs945881	G	A	0.586481	1006
1	rs61789180	A	G	0.184891	1006
1	rs950467	T	G	0.861829	1006
1	rs55865801	A	G	0.191849	1006
1	rs11165880	C	T	0.859841	1006
1	rs952856	C	G	0.860835	1006
1	rs11165881	C	T	0.588469	1006
1	rs6685976	G	A	0.182903	1006
1	rs79156814	C	A	0.0178926	1006
1	rs117960039	A	G	0.0188867	1006
1	rs4495745	A	C	0.877734	1006
1	rs4451581	A	C	0.836978	1006
1	rs13375021	C	T	0.16998	1006
1	rs7545712	G	A	0.56163	1006
1	rs6593650	A	C	0.299205	1006
1	rs4950037	G	T	0.616302	1006
1	rs4950038	A	C	0.192843	1006
1	rs11165882	C	A	0.601392	1006
1	rs10747483	T	C	0.625249	1006
1	rs4949955	T	A	0.416501	1006
1	rs36028550	C	T	0.0606362	1006
1	rs9629025	C	T	0.0159046	1006
1	rs55701055	T	G	0.0516899	1006
1	rs6687950	G	A	0.628231	1006
1	rs11165883	T	A	0.191849	1006
1	rs12058771	T	G	0.11332	1006
1	rs6679873	T	G	0.635189	1006
1	rs6664888	C	G	0.245527	1006
1	rs12060079	T	C	0.116302	1006
1	rs12074340	C	T	0.114314	1006
1	rs12121057	G	C	0.187873	1006
1	rs10875092	A	G	0.246521	1006
1	rs140578680	A	G	0.0159046	1006
1	rs1415682	A	G	0.187873	1006
1	rs952501	G	A	0.187873	1006
1	rs10875093	A	C	0.635189	1006
1	rs144409110	C	T	0.0139165	1006
1	rs11165884	A	T	0.187873	1006
1	rs115216079	C	T	0.116302	1006
1	rs4364915	T	A	0.635189	1006
1	rs75028638	T	C	0.0139165	1006
1	rs74480548	T	C	0.0188867	1006
1	rs78338622	T	A	0.116302	1006
1	rs2811188	G	A	0.602386	1006
1	rs2786779	T	C	0.187873	1006
1	rs79926623	T	C	0.0159046	1006
1	rs12062552	T	C	0.117296	1006
1	rs56229527	C	T	0.0188867	1006
1	rs115346130	C	T	0.0218688	1006
1	rs2811187	A	C	0.187873	1006
1	rs76394731	G	C	0.117296	1006
1	rs77950444	T	C	0.0159046	1006
1	rs2786778	C	T	0.187873	1006
1	rs2786777	G	C	0.187873	1006
1	rs2786776	T	G	0.637177	1006
1	rs2786775	C	A	0.187873	1006
1	rs2786774	T	C	0.187873	1006
1	rs2786773	C	T	0.187873	1006
1	rs2811186	A	G	0.619284	1006
1	rs77944334	A	T	0.117296	1006
1	rs78673388	C	T	0.117296	1006
1	rs191919167	T	A	0.0159046	1006
1	rs183277867	T	G	0.0159046	1006
1	rs78472505	T	C	0.0516899	1006
1	rs114369627	G	A	0.0139165	1006
1	rs4520446	C	T	0.487078	1006
1	rs79961076	G	A	0.117296	1006
1	rs189491568	G	C	0.0159046	1006
1	rs10493892	A	C	0.117296	1006
1	rs2811185	C	G	0.187873	1006
1	rs2786782	A	G	0.636183	1006
1	rs12073044	T	A	0.117296	1006
1	rs77750308	A	G	0.117296	1006
1	rs2786781	A	G	0.625249	1006
1	rs2811184	G	C	0.60835	1006
1	rs115191210	G	A	0.0188867	1006
1	rs7516492	G	A	0.298211	1006
1	rs17377093	C	T	0.0328032	1006
1	rs12029826	T	A	0.298211	1006
1	rs11165886	C	T	0.300199	1006
1	rs2811183	T	C	0.187873	1006
1	rs76563222	A	G	0.00894632	1006
1	rs2811182	G	A	0.61829	1006
1	rs10875094	G	A	0.298211	1006
1	rs17116806	C	A	0.186879	1006
1	rs2786780	A	G	0.187873	1006
1	rs17377142	G	A	0.00994036	1006
1	rs12087910	C	T	0.116302	1006
1	rs2811179	T	C	0.186879	1006
1	rs12032158	A	G	0.309145	1006
1	rs141460384	A	G	0.0159046	1006
1	rs11165887	G	A	0.298211	1006
1	rs11165888	G	A	0.115308	1006
1	rs868184	C	T	0.61829	1006
1	rs76807833	T	A	0.0149105	1006
1	rs10875095	A	G	0.61332	1006
1	rs78284086	G	A	0.0497018	1006
1	rs79192556	G	A	0.0347913	1006
1	rs75258541	G	T	0.0427435	1006
1	rs17377205	G	T	0.00497018	1006
1	rs10493893	G	C	0.310139	1006
1	rs17116810	C	T	0.299205	1006
1	rs1556795	T	C	0.305169	1006
1	rs1556796	C	G	0.43837	1006
1	rs7545340	G	A	0.299205	1006
1	rs147288173	G	A	0.0168986	1006
1	rs144275479	T	C	0.0168986	1006
1	rs61789182	G	A	0.0168986	1006
1	rs149875286	T	C	0.0168986	1006
1	rs2027250	C	T	0.61829	1006
1	rs2811178	T	C	0.61829	1006
1	rs2786783	G	A	0.187873	1006
1	rs1801159	T	C	0.187873	1006
1	rs1801158	C	T	0.0308151	1006
1	rs1337752	C	T	0.61829	1006
1	rs140470649	T	C	0.0168986	1006
1	rs7519652	C	A	0.304175	1006
1	rs184081216	C	A	0.0168986	1006
1	rs2786784	A	C	0.624254	1006
1	rs78991521	A	G	0.0168986	1006
1	rs2811177	C	T	0.624254	1006
1	rs1556797	G	C	0.305169	1006
1	rs2105129	C	G	0.625249	1006
1	rs2811176	T	C	0.625249	1006
1	rs141629739	C	A	0.0149105	1006
1	rs6671771	C	A	0.305169	1006
1	rs2811175	T	C	0.625249	1006
1	rs12097874	C	T	0.115308	1006
1	rs10157130	C	G	0.0159046	1006
1	rs4427441	T	G	0.626243	1006
1	rs4612662	G	A	0.115308	1006
1	rs10158124	T	C	0.0168986	1006
1	rs10158132	T	C	0.0168986	1006
1	rs12061124	C	T	0.115308	1006
1	rs11165889	A	T	0.305169	1006
1	rs116021858	C	A	0.0208748	1006
1	rs2811174	T	C	0.627237	1006
1	rs2786771	G	A	0.188867	1006
1	rs2786770	A	G	0.636183	1006
1	rs17368837	A	C	0.115308	1006
1	rs74868689	A	G	0.116302	1006
1	rs115023154	T	C	0.0139165	1006
1	rs2811173	C	T	0.508946	1006
1	rs2811172	G	T	0.620278	1006
1	rs112710870	A	T	0.0258449	1006
1	rs2786512	A	G	0.632207	1006
1	rs10430076	C	T	0.148111	1006
1	rs185788381	C	T	0.0188867	1006
1	rs2786513	T	C	0.430417	1006
1	rs2786769	A	G	0.423459	1006
1	rs79925977	T	C	0.0188867	1006
1	rs79390450	A	T	0.11829	1006
1	rs77212630	G	C	0.11829	1006
1	rs76198425	T	C	0.026839	1006
1	rs12138657	A	G	0.240557	1006
1	rs2786517	G	T	0.377734	1006
1	rs142161197	A	C	0.0188867	1006
1	rs150652692	C	T	0.00994036	1006
1	rs72729989	G	A	0.227634	1006
1	rs2786518	G	C	0.37674	1006
1	rs2786785	A	T	0.355865	1006
1	rs143317384	C	T	0.0188867	1006
1	rs138599477	A	G	0.0188867	1006
1	rs71657272	C	T	0.0616302	1006
1	rs2297780	C	T	0.166998	1006
1	rs77920795	A	G	0.0357853	1006
1	rs17368930	T	A	0.0109344	1006
1	rs1812389	T	C	0.0705765	1006
1	rs2786519	A	G	0.232604	1006
1	rs12729863	C	T	0.170974	1006
1	rs12063030	C	A	0.229622	1006
1	rs12089969	T	C	0.0705765	1006
1	rs12093651	G	A	0.229622	1006
1	rs2786772	T	G	0.366799	1006
1	rs12568733	G	T	0.229622	1006
1	rs2786520	T	C	0.375746	1006
1	rs2786521	A	C	0.356859	1006
1	rs12091654	A	G	0.238569	1006
1	rs12096383	G	A	0.238569	1006
1	rs34934786	G	A	0.167992	1006
1	rs149045074	C	T	0.0188867	1006
1	rs4950041	A	G	0.230616	1006
1	rs74550569	A	C	0.11829	1006
1	rs4950042	C	T	0.167992	1006
1	rs10875097	G	A	0.167992	1006
1	rs3956688	T	C	0.11829	1006
1	rs2811171	C	T	0.119284	1006
1	rs75730464	A	G	0.027833	1006
1	rs111710181	C	T	0.0129225	1006
1	rs75027277	A	G	0.083499	1006
1	rs12756513	T	C	0.287276	1006
1	rs148803313	C	T	0.0208748	1006
1	rs58578592	T	C	0.0139165	1006
1	rs56776420	T	A	0.0139165	1006
1	rs75720706	A	T	0.0218688	1006
1	rs187411337	T	C	0.0208748	1006
1	rs2811170	T	A	0.11829	1006
1	rs2811169	T	C	0.127237	1006
1	rs145444581	C	T	0.0129225	1006
1	rs148820292	C	T	0.00894632	1006
1	rs181968808	A	T	0.0228628	1006
1	rs113784881	C	T	0.0129225	1006
1	rs76313637	A	G	0.0228628	1006
1	rs2811168	T	G	0.119284	1006
1	rs77311029	A	G	0.0964215	1006
1	rs17368985	T	C	0.106362	1006
1	rs2811167	G	A	0.0228628	1006
1	rs115138685	A	T	0.0228628	1006
1	rs144407312	T	C	0.0228628	1006
1	rs2786522	C	T	0.233598	1006
1	rs74809217	T	G	0.11332	1006
1	rs7530858	A	G	0.119284	1006
1	rs75128572	C	A	0.0228628	1006
1	rs143310307	G	A	0.0228628	1006
1	rs557831916	G	A	0.00894632	1006
1	rs61789183	A	T	0.126243	1006
1	rs115241663	A	G	0.0228628	1006
1	rs149824840	C	T	0.0188867	1006
1	rs79279886	G	A	0.0964215	1006
1	rs115460054	C	A	0.0228628	1006
1	rs2786529	C	G	0.233598	1006
1	rs7540983	A	G	0.11332	1006
1	rs76851297	T	C	0.0964215	1006
1	rs17116909	T	G	0.0765408	1006
1	rs2786533	G	A	0.209742	1006
1	rs12060391	T	C	0.11332	1006
1	rs77540430	A	G	0.0178926	1006
1	rs17100624	C	T	0.12326	1006
1	rs142623637	C	T	0.027833	1006
1	rs17116920	T	C	0.11332	1006
1	rs17116925	C	A	0.11332	1006
1	rs2811221	C	G	0.233598	1006
1	rs2811220	C	G	0.232604	1006
1	rs75280548	A	G	0.0228628	1006
1	rs114733895	A	T	0.0228628	1006
1	rs17377638	G	A	0.0964215	1006
1	rs12066229	G	A	0.11332	1006
1	rs139939880	A	C	0.0149105	1006
1	rs2811219	A	G	0.232604	1006
1	rs2811218	G	A	0.209742	1006
1	rs146244937	G	A	0.0974155	1006
1	rs115807698	A	G	0.0228628	1006
1	rs77571413	G	C	0.0775348	1006
1	rs112971064	G	A	0.00795229	1006
1	rs61789185	C	T	0.0258449	1006
1	rs148941589	T	C	0.0228628	1006
1	rs79334427	T	C	0.0964215	1006
1	rs76901112	C	T	0.151093	1006
1	rs111328225	A	G	0.0357853	1006
1	rs145929931	A	G	0.00497018	1006
1	rs12122032	T	C	0.83499	1006
1	rs77856561	G	T	0.0238569	1006
1	rs115117569	G	A	0.0238569	1006
1	rs2786541	A	T	0.989066	1006
1	rs115272223	A	G	0.0238569	1006
1	rs11165895	C	A	0.83499	1006
1	rs114170368	C	T	0.0208748	1006
1	rs74684283	A	G	0.129225	1006
1	rs2786543	G	A	0.129225	1006
1	rs2811215	C	T	0.153082	1006
1	rs2811214	C	T	0.129225	1006
1	rs79323392	T	C	0.0238569	1006
1	rs2786544	T	A	0.153082	1006
1	rs115587017	T	A	0.0168986	1006
1	rs116772342	T	C	0.0238569	1006
1	rs2248658	T	C	0.129225	1006
1	rs4949958	T	C	0.837972	1006
1	rs79917705	T	C	0.129225	1006
1	rs56038477	C	T	0.0238569	1006
1	rs56293913	A	G	0.129225	1006
1	rs80098619	C	A	0.0437376	1006
1	rs145367992	A	G	0.0109344	1006
1	rs115767057	T	C	0.0238569	1006
1	rs34961061	C	T	0.150099	1006
1	rs10875098	T	C	0.835984	1006
1	rs148063988	G	T	0.0149105	1006
1	rs115810978	A	G	0.0238569	1006
1	rs2811212	G	A	0.989066	1006
1	rs10875099	C	T	0.835984	1006
1	rs74584403	T	C	0.0238569	1006
1	rs115485654	T	C	0.00994036	1006
1	rs6663357	A	C	0.835984	1006
1	rs75017182	G	C	0.0238569	1006
1	rs10783069	G	C	0.83499	1006
1	rs2811211	G	T	0.965209	1006
1	rs78372232	G	A	0.143141	1006
1	rs2811210	G	A	0.154076	1006
1	rs146353874	G	T	0.0238569	1006
1	rs2811209	G	C	0.130219	1006
1	rs185381455	T	A	0.027833	1006
1	rs2811208	T	C	0.989066	1006
1	rs2811206	A	T	0.989066	1006
1	rs2485436	T	C	0.989066	1006
1	rs2485437	G	A	0.130219	1006
1	rs78846772	C	G	0.0536779	1006
1	rs79954780	A	T	0.0238569	1006
1	rs78944474	T	C	0.0238569	1006
1	rs142272269	T	C	0.130219	1006
1	rs150034831	T	G	0.027833	1006
1	rs143953339	A	G	0.0238569	1006
1	rs2811205	T	C	0.989066	1006
1	rs142069183	G	C	0.0238569	1006
1	rs72732342	T	A	0.0397614	1006
1	rs111361711	A	T	0.0705765	1006
1	rs76997178	T	G	0.0238569	1006
1	rs76430515	G	A	0.0159046	1006
1	rs80317254	G	A	0.028827	1006
1	rs72732346	G	A	0.0238569	1006
1	rs116786060	A	G	0.0238569	1006
1	rs77743956	A	G	0.130219	1006
1	rs7537165	A	G	0.83499	1006
1	rs11165897	T	C	0.131213	1006
1	rs77936524	T	G	0.0238569	1006
1	rs2786490	T	G	0.131213	1006
1	rs115637836	A	G	0.130219	1006
1	rs2811203	C	T	0.15507	1006
1	rs146813894	G	A	0.0238569	1006
1	rs115349832	A	C	0.0238569	1006
1	rs3790384	A	C	0.341948	1006
1	rs2811202	A	C	0.131213	1006
1	rs116716248	T	C	0.0238569	1006
1	rs3790386	T	C	0.130219	1006
1	rs116566349	C	T	0.0238569	1006
1	rs1337523	C	T	0.83499	1006
1	rs76125757	T	C	0.0238569	1006
1	rs2786494	G	A	0.987078	1006
1	rs10783070	T	C	0.835984	1006
1	rs79290905	C	T	0.0238569	1006
1	rs2786496	G	A	0.99006	1006
1	rs2811201	G	C	0.15507	1006
1	rs72732366	A	G	0.0238569	1006
1	rs74105269	T	C	0.0238569	1006
1	rs2786498	G	A	0.156064	1006
1	rs114448991	C	G	0.0238569	1006
1	rs139906750	C	T	0.0298211	1006
1	rs77530919	A	G	0.0238569	1006
1	rs77806051	A	G	0.131213	1006
1	rs116474277	C	G	0.0238569	1006
1	rs115803273	T	C	0.0238569	1006
1	rs2811200	A	G	0.130219	1006
1	rs74727777	T	C	0.0238569	1006
1	rs2811199	C	T	0.15507	1006
1	rs141832068	T	C	0.0238569	1006
1	rs2811198	A	G	0.131213	1006
1	rs138502409	T	C	0.0119284	1006
1	rs1013810	A	T	0.131213	1006
1	rs2065943	T	C	0.83499	1006
1	rs75260359	T	C	0.0238569	1006
1	rs139743335	G	C	0.0238569	1006
1	rs116570677	A	C	0.0238569	1006
1	rs115996553	A	G	0.0238569	1006
1	rs116240210	A	G	0.0109344	1006
1	rs145702260	A	G	0.0188867	1006
1	rs76382421	A	C	0.0238569	1006
1	rs12144462	G	A	0.083499	1006
1	rs74721888	T	A	0.130219	1006
1	rs79763638	A	G	0.0238569	1006
1	rs115488556	A	G	0.0238569	1006
1	rs114904431	C	T	0.0238569	1006
1	rs72732372	A	G	0.0536779	1006
1	rs116425298	T	C	0.0248509	1006
1	rs115698228	T	C	0.0238569	1006
1	rs2786500	A	C	0.15507	1006
1	rs2786501	C	A	0.130219	1006
1	rs7554746	C	T	0.100398	1006
1	rs79339775	A	G	0.0238569	1006
1	rs116731995	G	T	0.0238569	1006
1	rs2811197	C	T	0.15507	1006
1	rs77235815	C	T	0.0715706	1006
1	rs10875100	A	T	0.83499	1006
1	rs17377919	C	T	0.0238569	1006
1	rs116333436	T	C	0.0238569	1006
1	rs115701932	C	T	0.0238569	1006
1	rs74345451	A	T	0.0238569	1006
1	rs113834024	T	C	0.0129225	1006
1	rs74653112	T	C	0.0238569	1006
1	rs2786503	T	G	0.15507	1006
1	rs2811196	T	C	0.15507	1006
1	rs72732380	G	A	0.0228628	1006
1	rs7533902	T	C	0.751491	1006
1	rs141377600	A	G	0.0248509	1006
1	rs2786504	C	T	0.15507	1006
1	rs12033263	C	A	0.150099	1006
1	rs2786505	G	T	0.130219	1006
1	rs2811195	C	T	0.154076	1006
1	rs75659087	T	C	0.105368	1006
1	rs2811194	A	T	0.15507	1006
1	rs79470803	G	A	0.0238569	1006
1	rs114827595	T	C	0.0238569	1006
1	rs148822173	G	C	0.0129225	1006
1	rs78874992	G	T	0.0238569	1006
1	rs117910319	A	G	0.0149105	1006
1	rs78891607	T	A	0.127237	1006
1	rs17369442	C	A	0.139165	1006
1	rs114964942	C	T	0.0367793	1006
1	rs191636740	T	A	0.0228628	1006
1	rs77086158	T	C	0.0238569	1006
1	rs80345826	G	A	0.0168986	1006
1	rs11578528	T	C	0.054672	1006
1	rs2811193	A	G	0.83996	1006
1	rs2811192	C	T	0.99006	1006
1	rs11578795	A	C	0.0427435	1006
1	rs75162484	T	C	0.0228628	1006
1	rs2811190	G	T	0.99006	1006
1	rs114360246	G	A	0.0198807	1006
1	rs72732387	A	G	0.128231	1006
1	rs79047566	T	C	0.127237	1006
1	rs1337521	A	T	0.83996	1006
1	rs78466668	A	G	0.0328032	1006
1	rs116368600	C	A	0.0238569	1006
1	rs79561591	T	C	0.127237	1006
1	rs113997389	A	G	0.0238569	1006
1	rs1337522	G	A	0.838966	1006
1	rs75812626	T	A	0.150099	1006
1	rs147854501	T	C	0.0119284	1006
1	rs78923081	T	C	0.0218688	1006
1	rs72732395	C	G	0.127237	1006
1	rs10518636	G	A	0.147117	1006
1	rs72732396	C	A	0.127237	1006
1	rs72732398	A	G	0.127237	1006
1	rs74796875	T	G	0.126243	1006
1	rs12073839	T	A	0.151093	1006
1	rs114479539	T	C	0.0238569	1006
1	rs12074083	A	T	0.0248509	1006
1	rs142710642	C	T	0.0149105	1006
1	rs116771875	A	G	0.0238569	1006
1	rs78030525	C	A	0.0178926	1006
1	rs12070513	T	A	0.126243	1006
1	rs75314491	G	T	0.10338	1006
1	rs76050843	G	A	0.0904573	1006
1	rs78508369	A	G	0.0198807	1006
1	rs150592042	G	A	0.0377734	1006
1	rs1538120	C	T	0.956262	1006
1	rs116372849	C	T	0.00795229	1006
1	rs6663670	A	C	0.153082	1006
1	rs143738601	T	A	0.0129225	1006
1	rs79607352	T	C	0.128231	1006
1	rs76816490	G	C	0.128231	1006
1	rs151122402	T	C	0.00994036	1006
1	rs7512910	C	T	0.152087	1006
1	rs141113302	T	C	0.0159046	1006
1	rs77326442	A	G	0.128231	1006
1	rs146958696	T	C	0.0238569	1006
1	rs137963308	T	A	0.0139165	1006
1	rs77083779	A	G	0.0238569	1006
1	rs79385582	C	T	0.128231	1006
1	rs10518637	T	C	0.05666	1006
1	rs76834760	C	G	0.128231	1006
1	rs76968654	C	A	0.0238569	1006
1	rs12731506	T	C	0.0109344	1006
1	rs192077069	C	T	0.00795229	1006
1	rs115343713	A	G	0.0238569	1006
1	rs114331770	G	A	0.00795229	1006
1	rs67086927	C	T	0.152087	1006
1	rs145563742	C	T	0.00795229	1006
1	rs142577617	T	C	0.00695825	1006
1	rs77619582	T	C	0.128231	1006
1	rs139209915	A	G	0.0129225	1006
1	rs111505702	G	A	0.0119284	1006
1	rs80215295	C	T	0.106362	1006
1	rs2786507	G	A	0.0725646	1006
1	rs76277277	C	T	0.106362	1006
1	rs75722236	C	T	0.0477137	1006
1	rs76278687	G	A	0.0238569	1006
1	rs72975761	T	G	0.152087	1006
1	rs79725088	C	A	0.0238569	1006
1	rs144290245	G	T	0.0149105	1006
1	rs72975763	A	G	0.152087	1006
1	rs72975765	C	T	0.152087	1006
1	rs79054405	T	C	0.0238569	1006
1	rs115368645	C	T	0.0198807	1006
1	rs75382280	C	T	0.129225	1006
1	rs146436155	G	T	0.0318091	1006
1	rs17117037	C	T	0.026839	1006
1	rs115566878	G	T	0.0218688	1006
1	rs76431122	G	T	0.0159046	1006
1	rs143148361	C	T	0.0129225	1006
1	rs147481664	A	C	0.00994036	1006
1	rs79415308	G	T	0.106362	1006
1	rs80253778	C	T	0.129225	1006
1	rs13375516	A	C	0.153082	1006
1	rs149657041	C	T	0.0864811	1006
1	rs2786523	G	A	0.0427435	1006
1	rs78210029	G	A	0.0924453	1006
1	rs77661969	G	A	0.0238569	1006
1	rs78080847	G	A	0.0238569	1006
1	rs114654880	C	T	0.0328032	1006
1	rs72975785	A	T	0.153082	1006
1	rs149172548	C	A	0.0139165	1006
1	rs116570304	G	A	0.0238569	1006
1	rs115816339	G	A	0.0149105	1006
1	rs116241948	A	G	0.0198807	1006
1	rs77325233	T	C	0.129225	1006
1	rs74886436	C	T	0.0238569	1006
1	rs78593303	G	T	0.0238569	1006
1	rs75848580	C	T	0.129225	1006
1	rs72975790	C	T	0.153082	1006
1	rs148404384	C	T	0.0238569	1006
1	rs140582039	C	T	0.0109344	1006
1	rs79854150	T	C	0.0198807	1006
1	rs12097618	G	A	0.0238569	1006
1	rs76353325	T	C	0.120278	1006
1	rs72975796	G	A	0.144135	1006
1	rs144560321	G	C	0.0248509	1006
1	rs114773631	C	T	0.0337972	1006
1	rs77334208	T	C	0.0238569	1006
1	rs2786508	C	T	0.0397614	1006
1	rs2893373	C	A	0.0149105	1006
1	rs2151563	G	A	0.877734	1006
1	rs2786509	T	C	0.877734	1006
1	rs3790387	T	C	0.122266	1006
1	rs75294762	C	G	0.146123	1006
1	rs116571796	C	T	0.0238569	1006
1	rs77710101	T	C	0.0328032	1006
1	rs78695904	G	A	0.122266	1006
1	rs75706535	T	C	0.146123	1006
1	rs74935720	T	C	0.0347913	1006
1	rs146009839	G	A	0.00497018	1006
1	rs114563030	T	A	0.0238569	1006
1	rs115034759	T	C	0.0238569	1006
1	rs7515966	T	C	0.05666	1006
1	rs2780851	T	A	0.0526839	1006
1	rs150479177	T	C	0.0238569	1006
1	rs139919539	C	A	0.0228628	1006
1	rs61789253	A	C	0.145129	1006
1	rs2780852	G	A	0.985089	1006
1	rs61789254	T	C	0.0924453	1006
1	rs115060176	C	A	0.0238569	1006
1	rs78558062	G	T	0.119284	1006
1	rs79691313	A	T	0.119284	1006
1	rs61789255	G	A	0.143141	1006
1	rs75914094	T	C	0.16004	1006
1	rs79884288	T	C	0.119284	1006
1	rs61789256	C	G	0.0964215	1006
1	rs116495583	T	C	0.0238569	1006
1	rs114333699	G	A	0.0119284	1006
1	rs3790389	A	G	0.145129	1006
1	rs114452583	C	T	0.0238569	1006
1	rs61789257	T	A	0.121272	1006
1	rs72977714	G	A	0.121272	1006
1	rs145331486	C	T	0.0109344	1006
1	rs10875102	G	A	0.489066	1006
1	rs61789258	T	C	0.143141	1006
1	rs149497973	G	C	0.0238569	1006
1	rs75621692	T	C	0.145129	1006
1	rs72977716	C	T	0.121272	1006
1	rs74675134	A	T	0.121272	1006
1	rs12119882	A	G	0.0934394	1006
1	rs61789259	C	A	0.119284	1006
1	rs61790060	C	A	0.143141	1006
1	rs115842839	T	A	0.0238569	1006
1	rs6668296	C	T	0.143141	1006
1	rs2297595	T	C	0.119284	1006
1	rs114242178	C	T	0.0238569	1006
1	rs115051546	A	C	0.0218688	1006
1	rs114403055	T	C	0.0198807	1006
1	rs116497028	G	T	0.0238569	1006
1	rs116025468	A	G	0.0238569	1006
1	rs116371884	C	T	0.0238569	1006
1	rs114469519	C	A	0.0238569	1006
1	rs61790062	G	T	0.119284	1006
1	rs61790063	G	T	0.143141	1006
1	rs61790064	T	C	0.119284	1006
1	rs114970958	T	C	0.0238569	1006
1	rs72977720	A	T	0.145129	1006
1	rs142554180	C	T	0.0109344	1006
1	rs75818154	T	C	0.0238569	1006
1	rs74568113	C	T	0.0238569	1006
1	rs77627802	T	G	0.0238569	1006
1	rs114658708	C	T	0.0238569	1006
1	rs191873177	C	T	0.00994036	1006
1	rs61790065	G	A	0.120278	1006
1	rs140829333	A	G	0.0238569	1006
1	rs144959980	T	C	0.00596421	1006
1	rs74105276	A	T	0.120278	1006
1	rs61790066	T	C	0.117296	1006
1	rs77233321	T	C	0.0238569	1006
1	rs72977724	G	A	0.0715706	1006
1	rs77293675	G	A	0.0238569	1006
1	rs116756399	A	C	0.0228628	1006
1	rs75848562	T	C	0.0337972	1006
1	rs61786599	A	T	0.0974155	1006
1	rs55684412	T	C	0.141153	1006
1	rs56276561	C	T	0.0238569	1006
1	rs4304627	C	T	0.858847	1006
1	rs146957199	C	T	0.00994036	1006
1	rs74868099	G	A	0.0238569	1006
1	rs76413586	C	T	0.0238569	1006
1	rs80120599	G	A	0.0238569	1006
1	rs61033129	T	C	0.0964215	1006
1	rs72734017	C	T	0.0397614	1006
1	rs17378455	C	T	0.0954274	1006
1	rs148956247	T	C	0.0149105	1006
1	rs181227023	A	T	0.0238569	1006
1	rs72734018	T	C	0.0477137	1006
1	rs72977741	C	T	0.0238569	1006
1	rs72977743	T	C	0.0238569	1006
1	rs4554755	C	T	0.311133	1006
1	rs78560841	A	G	0.0238569	1006
1	rs79692595	T	G	0.0238569	1006
1	rs6683957	A	G	0.880716	1006
1	rs12139338	T	A	0.0407555	1006
1	rs4970728	G	C	0.860835	1006
1	rs17369919	T	C	0.0954274	1006
1	rs41309171	C	G	0.0129225	1006
1	rs74105295	C	T	0.119284	1006
1	rs148437562	T	C	0.0238569	1006
1	rs79112588	G	A	0.0238569	1006
1	rs72734021	T	C	0.0228628	1006
1	rs17378539	T	C	0.17495	1006
1	rs4970716	G	A	0.0238569	1006
1	rs80248574	C	T	0.0238569	1006
1	rs147331060	G	T	0.0188867	1006
1	rs74105298	T	C	0.0974155	1006
1	rs74105299	C	T	0.0954274	1006
1	rs115413182	T	C	0.00994036	1006
1	rs72977750	C	A	0.0238569	1006
1	rs72977751	C	A	0.119284	1006
1	rs76626357	A	T	0.0238569	1006
1	rs80339829	C	A	0.0238569	1006
1	rs74105301	G	T	0.0884692	1006
1	rs59593128	C	T	0.0238569	1006
1	rs74105302	C	T	0.0884692	1006
1	rs74108303	C	A	0.114314	1006
1	rs79808923	T	G	0.0715706	1006
1	rs75302628	G	A	0.00894632	1006
1	rs58626076	C	A	0.0884692	1006
1	rs78058894	C	T	0.0656064	1006
1	rs78343601	C	T	0.0248509	1006
1	rs74108304	C	T	0.0884692	1006
1	rs80211592	C	T	0.0238569	1006
1	rs12144395	T	C	0.0109344	1006
1	rs77258298	C	T	0.0238569	1006
1	rs115350011	G	A	0.0228628	1006
1	rs79723387	G	T	0.0387674	1006
1	rs143038621	G	A	0.0129225	1006
1	rs56202188	C	A	0.235586	1006
1	rs74108305	C	T	0.0904573	1006
1	rs76846966	T	A	0.0656064	1006
1	rs56012174	C	G	0.134195	1006
1	rs55914037	C	T	0.0477137	1006
1	rs71657277	G	C	0.0149105	1006
1	rs138966542	A	G	0.0377734	1006
1	rs74108308	T	G	0.0238569	1006
1	rs61786604	A	G	0.204771	1006
1	rs114560456	G	A	0.0149105	1006
1	rs17117116	T	G	0.0228628	1006
1	rs17117118	C	T	0.0238569	1006
1	rs17378671	T	C	0.205765	1006
1	rs4537601	G	C	0.769384	1006
1	rs77871763	G	A	0.0467197	1006
1	rs114124780	T	C	0.0109344	1006
1	rs12406752	C	T	0.204771	1006
1	rs11165908	G	A	0.769384	1006
1	rs74105004	T	C	0.0238569	1006
1	rs12126850	T	A	0.0387674	1006
1	rs74107709	A	G	0.0238569	1006
1	rs111307925	C	G	0.0149105	1006
1	rs12739159	C	T	0.208748	1006
1	rs115499708	T	C	0.0367793	1006
1	rs114509974	G	A	0.0228628	1006
1	rs193292954	G	A	0.0139165	1006
1	rs12565244	G	A	0.792247	1006
1	rs10783076	G	C	0.792247	1006
1	rs143720621	T	A	0.00695825	1006
1	rs76593957	C	T	0.0675944	1006
1	rs75798741	T	A	0.0228628	1006
1	rs115091873	T	G	0.027833	1006
1	rs74443656	C	T	0.0238569	1006
1	rs150149373	C	T	0.00695825	1006
1	rs116282615	G	A	0.0228628	1006
1	rs7527085	A	G	0.793241	1006
1	rs61786605	G	A	0.207753	1006
1	rs10747485	T	C	0.791252	1006
1	rs75696555	G	A	0.0765408	1006
1	rs10747486	A	G	0.766402	1006
1	rs151196452	C	T	0.0188867	1006
1	rs114394933	G	A	0.0228628	1006
1	rs77073430	C	T	0.0228628	1006
1	rs10747487	G	A	0.789264	1006
1	rs6685266	G	A	0.792247	1006
1	rs144036749	T	C	0.0208748	1006
1	rs147049391	C	T	0.00695825	1006
1	rs61786606	C	T	0.0238569	1006
1	rs34486749	C	T	0.2167	1006
1	rs139220381	C	A	0.0228628	1006
1	rs72977779	G	A	0.0228628	1006
1	rs1889229	A	T	0.780318	1006
1	rs115292582	G	A	0.0168986	1006
1	rs1931063	C	T	0.757455	1006
1	rs1333717	G	A	0.767396	1006
1	rs114905034	A	G	0.00894632	1006
1	rs115369766	T	C	0.0208748	1006
1	rs10493894	G	A	0.792247	1006
1	rs36081268	C	T	0.00994036	1006
1	rs79085678	T	C	0.0526839	1006
1	rs12725934	T	A	0.282306	1006
1	rs61786609	A	G	0.00695825	1006
1	rs17379095	G	T	0.207753	1006
1	rs6703307	A	C	0.792247	1006
1	rs61786610	T	C	0.0228628	1006
1	rs17370607	T	C	0.0129225	1006
1	rs76357981	C	G	0.0725646	1006
1	rs150842168	A	G	0.00695825	1006
1	rs10875105	C	A	0.780318	1006
1	rs10493895	A	C	0.2167	1006
1	rs116443183	T	C	0.0228628	1006
1	rs12568335	T	C	0.559642	1006
1	rs114332654	T	A	0.0228628	1006
1	rs11165913	C	T	0.792247	1006
1	rs56767454	C	T	0.0238569	1006
1	rs79498699	G	A	0.0666004	1006
1	rs114564527	T	C	0.0238569	1006
1	rs115306154	T	C	0.0308151	1006
1	rs10493896	T	C	0.2167	1006
1	rs12059052	T	G	0.757455	1006
1	rs115737435	T	C	0.0208748	1006
1	rs1984091	C	T	0.780318	1006
1	rs1931064	T	C	0.791252	1006
1	rs1931066	A	G	0.790258	1006
1	rs1034215	T	C	0.789264	1006
1	rs1034216	A	G	0.790258	1006
1	rs1034217	A	G	0.792247	1006
1	rs12119653	T	G	0.00198807	1006
1	rs116060669	A	G	0.0208748	1006
1	rs4329543	C	T	0.7833	1006
1	rs10875108	C	T	0.782306	1006
1	rs1023245	A	C	0.782306	1006
1	rs78164635	T	C	0.0805169	1006
1	rs189435356	T	G	0.0149105	1006
1	rs1963206	G	A	0.780318	1006
1	rs6675325	A	G	0.7833	1006
1	rs12134028	C	T	0.0516899	1006
1	rs114071729	C	T	0.0367793	1006
1	rs1974204	C	T	0.789264	1006
1	rs1974203	C	T	0.757455	1006
1	rs78104608	G	A	0.0208748	1006
1	rs6676451	T	A	0.7833	1006
1	rs10157611	A	G	0.782306	1006
1	rs75992345	T	C	0.0725646	1006
1	rs114918218	T	C	0.0248509	1006
1	rs10875109	A	T	0.780318	1006
1	rs147896945	T	C	0.0248509	1006
1	rs7538995	C	T	0.789264	1006
1	rs4246514	C	G	0.784294	1006
1	rs4375301	A	G	0.232604	1006
1	rs10747488	C	A	0.76839	1006
1	rs113811368	T	G	0.0725646	1006
1	rs78284108	T	G	0.0596421	1006
1	rs150635700	A	C	0.0149105	1006
1	rs11165917	A	T	0.237575	1006
1	rs7526108	G	A	0.76839	1006
1	rs77018612	C	A	0.0725646	1006
1	rs75800281	T	G	0.0725646	1006
1	rs149186959	T	C	0.0347913	1006
1	rs4414075	T	C	0.0785288	1006
1	rs61787781	C	T	0.0218688	1006
1	rs6658412	A	C	0.777336	1006
1	rs61787782	A	G	0.219682	1006
1	rs116072346	C	T	0.0139165	1006
1	rs151110145	G	A	0.00695825	1006
1	rs74525187	G	A	0.0725646	1006
1	rs77039014	C	T	0.0725646	1006
1	rs12073487	T	A	0.219682	1006
1	rs12072739	A	G	0.219682	1006
1	rs4421623	T	G	0.777336	1006
1	rs12089031	C	T	0.22167	1006
1	rs4970719	A	G	0.780318	1006
1	rs10747489	C	T	0.782306	1006
1	rs4372296	C	A	0.780318	1006
1	rs45522136	T	G	0.0725646	1006
1	rs78411707	G	A	0.0725646	1006
1	rs4379706	C	T	0.780318	1006
1	rs11588741	C	T	0.180915	1006
1	rs115044824	C	T	0.0139165	1006
1	rs10747490	G	A	0.785288	1006
1	rs11165920	A	G	0.21173	1006
1	rs4970720	G	A	0.785288	1006
1	rs75641275	A	C	0.142147	1006
1	rs113985410	T	C	0.0228628	1006
1	rs4523551	C	T	0.784294	1006
1	rs4523552	C	T	0.21173	1006
1	rs144483395	G	C	0.00894632	1006
1	rs77079365	A	C	0.0159046	1006
1	rs115781043	A	C	0.0218688	1006
1	rs76586805	T	C	0.0904573	1006
1	rs61787783	A	G	0.0904573	1006
1	rs61787784	A	G	0.0904573	1006
1	rs71657279	A	G	0.0149105	1006
1	rs61787785	G	C	0.142147	1006
1	rs11590802	C	T	0.0785288	1006
1	rs12135891	T	C	0.00198807	1006
1	rs7412142	A	T	0.0785288	1006
1	rs79599355	A	G	0.0516899	1006
1	rs116317946	T	C	0.0129225	1006
1	rs17370884	A	C	0.0357853	1006
1	rs12137138	T	G	0.0139165	1006
1	rs11165921	G	T	0.785288	1006
1	rs10875111	G	C	0.787276	1006
1	rs116303728	T	C	0.0705765	1006
1	rs12060207	C	T	0.0695825	1006
1	rs147060001	A	G	0.0129225	1006
1	rs113411628	C	T	0.0357853	1006
1	rs9661794	G	A	0.785288	1006
1	rs74993515	T	G	0.0695825	1006
1	rs11165922	T	G	0.589463	1006
1	rs6677116	A	G	0.785288	1006
1	rs79206149	C	A	0.00596421	1006
1	rs6604093	T	A	0.785288	1006
1	rs145030418	C	T	0.00894632	1006
1	rs12141657	A	G	0.0139165	1006
1	rs17379561	A	T	0.142147	1006
1	rs147698866	G	C	0.0139165	1006
1	rs10747491	G	T	0.784294	1006
1	rs4970721	C	A	0.785288	1006
1	rs75207540	G	C	0.0188867	1006
1	rs10747492	G	A	0.785288	1006
1	rs12062845	C	A	0.21173	1006
1	rs79645286	G	C	0.0208748	1006
1	rs61787819	T	C	0.21173	1006
1	rs61787820	T	C	0.21173	1006
1	rs7524038	G	A	0.785288	1006
1	rs10875112	A	T	0.785288	1006
1	rs4394693	G	C	0.785288	1006
1	rs4546957	A	T	0.785288	1006
1	rs10875113	T	C	0.785288	1006
1	rs111983855	T	C	0.0516899	1006
1	rs16798	T	G	0.0248509	1006
1	rs80016823	A	C	0.0238569	1006
1	rs1801265	G	A	0.785288	1006
1	rs140310784	C	T	0.0139165	1006
1	rs74439783	C	G	0.0506958	1006
1	rs4970722	A	T	0.787276	1006
1	rs149986635	C	T	0.00994036	1006
1	rs4970723	A	G	0.787276	1006
1	rs112160725	C	T	0.0228628	1006
1	rs77705434	T	C	0.0159046	1006
1	rs9324374	T	C	0.785288	1006
1	rs141098699	A	G	0.0695825	1006
1	rs12406713	C	T	0.785288	1006
1	rs61787822	T	C	0.00695825	1006
1	rs9727548	T	A	0.785288	1006
1	rs7418577	T	C	0.785288	1006
1	rs12125748	G	A	0.0129225	1006
1	rs76266880	A	T	0.0516899	1006
1	rs10875118	A	C	0.785288	1006
1	rs78160265	C	T	0.0695825	1006
1	rs111711976	T	C	0.0516899	1006
1	rs9662719	G	A	0.787276	1006
1	rs74342068	T	C	0.0497018	1006
1	rs12077442	G	C	0.21173	1006
1	rs115923460	A	T	0.0208748	1006
1	rs78736851	T	C	0.0258449	1006
1	rs6604094	T	G	0.0437376	1006
1	rs4394694	A	T	0.785288	1006
1	rs112043062	T	G	0.0516899	1006
1	rs12127542	G	A	0.054672	1006
1	rs74450569	T	C	0.0705765	1006
1	rs114378385	T	C	0.0198807	1006
1	rs76831591	C	G	0.0188867	1006
1	rs79215295	C	T	0.0516899	1006
1	rs61787823	C	T	0.223658	1006
1	rs11165924	A	G	0.308151	1006
1	rs181378933	C	T	0.0109344	1006
1	rs77350815	T	A	0.0785288	1006
1	rs9727976	C	T	0.775348	1006
1	rs139027552	C	T	0.0168986	1006
1	rs4399192	G	T	0.77336	1006
1	rs75570956	A	G	0.0934394	1006
1	rs114078222	G	A	0.0168986	1006
1	rs6604095	G	C	0.0437376	1006
1	rs61787824	T	C	0.102386	1006
1	rs9662870	A	C	0.77336	1006
1	rs76003396	G	A	0.214712	1006
1	rs61787826	T	C	0.223658	1006
1	rs145205908	C	T	0.0178926	1006
1	rs6689552	G	A	0.77336	1006
1	rs6692580	G	T	0.77336	1006
1	rs79616494	C	T	0.0159046	1006
1	rs79055225	C	T	0.223658	1006
1	rs148985929	C	T	0.0208748	1006
1	rs72734093	C	T	0.0347913	1006
1	rs75469693	A	C	0.0695825	1006
1	rs77822194	T	C	0.0258449	1006
1	rs61787827	T	A	0.102386	1006
1	rs75451404	T	C	0.102386	1006
1	rs72981743	C	T	0.0755467	1006
1	rs61787828	A	C	0.109344	1006
1	rs4456128	T	A	0.775348	1006
1	rs138428353	G	A	0.0119284	1006
1	rs61787829	A	T	0.109344	1006
1	rs79255919	G	T	0.0159046	1006
1	rs9729897	C	A	0.775348	1006
1	rs72981753	G	A	0.0606362	1006
1	rs191141330	G	A	0.00695825	1006
1	rs79957304	T	C	0.0129225	1006
1	rs61787830	C	T	0.109344	1006
1	rs113933113	G	A	0.0516899	1006
1	rs78228849	T	C	0.0149105	1006
1	rs4970725	A	G	0.775348	1006
1	rs4294451	T	A	0.775348	1006
1	rs4378243	G	T	0.835984	1006
1	rs72981758	G	C	0.0606362	1006
1	rs4478846	C	T	0.837972	1006
1	rs4271249	G	T	0.579523	1006
1	rs12741167	T	A	0.237575	1006
1	rs10875120	G	T	0.775348	1006
1	rs9662232	T	A	0.775348	1006
1	rs6604097	G	A	0.0447316	1006
1	rs75467533	A	C	0.0516899	1006
1	rs77834366	G	A	0.0159046	1006
1	rs115678220	A	G	0.00994036	1006
1	rs61789073	T	C	0.0725646	1006
1	rs4506495	T	C	0.161034	1006
1	rs12122552	C	T	0.0387674	1006
1	rs6604098	C	G	0.775348	1006
1	rs4322261	G	A	0.837972	1006
1	rs191396637	G	T	0.00795229	1006
1	rs140838634	C	A	0.0119284	1006
1	rs6696127	T	C	0.0606362	1006
1	rs78805408	C	T	0.0606362	1006
1	rs4423049	C	A	0.775348	1006
1	rs74948275	C	T	0.0606362	1006
1	rs112509352	T	C	0.0178926	1006
1	rs111584358	G	C	0.0516899	1006
1	rs4495746	A	G	0.777336	1006
1	rs75568898	T	C	0.0228628	1006
1	rs4598523	C	T	0.777336	1006
1	rs79924101	T	G	0.0606362	1006
1	rs116665811	A	T	0.0606362	1006
1	rs77603986	C	T	0.0159046	1006
1	rs187951956	T	A	0.0119284	1006
1	rs139660678	G	A	0.0139165	1006
1	rs75514295	C	T	0.0149105	1006
1	rs61789075	A	G	0.10835	1006
1	rs112716947	C	T	0.0497018	1006
1	rs4274102	A	G	0.776342	1006
1	rs12116803	G	A	0.0139165	1006
1	rs9324378	T	C	0.776342	1006
1	rs10875121	G	C	0.83996	1006
1	rs11165934	C	A	0.774354	1006
1	rs6664489	G	A	0.775348	1006
1	rs9729190	C	T	0.777336	1006
1	rs4246516	G	C	0.836978	1006
1	rs113529524	C	G	0.0497018	1006
1	rs78190633	A	C	0.0159046	1006
1	rs79871536	A	T	0.0606362	1006
1	rs9285628	A	G	0.838966	1006
1	rs9324379	C	A	0.838966	1006
1	rs77779411	C	T	0.0765408	1006
1	rs11165935	A	G	0.838966	1006
1	rs74594312	T	C	0.0606362	1006
1	rs9659380	G	A	0.838966	1006
1	rs56732321	G	A	0.224652	1006
1	rs190075198	A	G	0.0109344	1006
1	rs10783081	C	T	0.955268	1006
1	rs78246936	C	G	0.00795229	1006
1	rs28641479	A	G	0.161034	1006
1	rs77259662	A	G	0.00894632	1006
1	rs28582591	G	A	0.161034	1006
1	rs61789077	C	T	0.16004	1006
1	rs79230710	G	A	0.026839	1006
1	rs75513088	C	A	0.161034	1006
1	rs148807675	T	C	0.0159046	1006
1	rs61789078	A	G	0.161034	1006
1	rs77291070	T	C	0.0626243	1006
1	rs9887831	G	A	0.22664	1006
1	rs61789079	T	A	0.161034	1006
1	rs116610533	G	A	0.0129225	1006
1	rs9887848	G	A	0.22664	1006
1	rs9887792	A	G	0.22664	1006
1	rs77009978	T	C	0.0626243	1006
1	rs80075254	T	C	0.0715706	1006
1	rs181972137	T	C	0.00596421	1006
1	rs11165937	T	A	0.163022	1006
1	rs116208494	A	G	0.0109344	1006
1	rs114743589	A	G	0.0715706	1006
1	rs6703588	G	A	0.22664	1006
1	rs61789080	G	A	0.0238569	1006
1	rs12067700	T	G	0.225646	1006
1	rs113400063	C	T	0.0497018	1006
1	rs111348842	G	A	0.0705765	1006
1	rs61789082	T	G	0.161034	1006
1	rs143556814	C	T	0.0357853	1006
1	rs57468345	C	T	0.22664	1006
1	rs72963714	C	A	0.0626243	1006
1	rs12071067	G	A	0.22664	1006
1	rs12067567	T	C	0.225646	1006
1	rs77316149	C	T	0.0139165	1006
1	rs12068763	T	G	0.223658	1006
1	rs115061963	T	C	0.0328032	1006
1	rs75998673	A	T	0.0646123	1006
1	rs11165938	T	A	0.22664	1006
1	rs72963721	T	C	0.0626243	1006
1	rs11165939	C	T	0.22664	1006
1	rs11165940	A	G	0.227634	1006
1	rs61789085	A	G	0.287276	1006
1	rs10875122	C	T	0.961233	1006
1	rs6604099	G	A	0.961233	1006
1	rs6604100	T	C	0.961233	1006
1	rs80289781	C	G	0.162028	1006
1	rs12077962	G	C	0.227634	1006
1	rs72963731	G	A	0.0636183	1006
1	rs61785881	A	C	0.162028	1006
1	rs77654485	T	A	0.0387674	1006
1	rs114424269	T	C	0.0228628	1006
1	rs61785882	A	G	0.162028	1006
1	rs78542688	A	C	0.0397614	1006
1	rs61785883	C	T	0.112326	1006
1	rs75074153	C	T	0.0139165	1006
1	rs113386591	G	T	0.0497018	1006
1	rs12732155	T	C	0.350895	1006
1	rs12094520	C	T	0.514911	1006
1	rs36028749	A	G	0.513917	1006
1	rs115311709	G	A	0.0139165	1006
1	rs72963738	C	T	0.163022	1006
1	rs187704085	G	A	0.0139165	1006
1	rs61785886	G	A	0.16004	1006
1	rs186768004	A	C	0.0139165	1006
1	rs61785888	C	T	0.16501	1006
1	rs4573558	C	A	0.16501	1006
1	rs2893376	C	G	0.166998	1006
1	rs116777712	T	C	0.00894632	1006
1	rs2391873	A	T	0.166998	1006
1	rs9440288	G	A	0.833002	1006
1	rs41285696	C	T	0.0258449	1006
1	rs9324380	G	C	0.885686	1006
1	rs9662365	C	T	0.477137	1006
1	rs1938570	T	C	0.83499	1006
1	rs10443185	C	A	0.00298211	1006
1	rs78807223	T	C	0.0208748	1006
1	rs114379518	T	G	0.0318091	1006
1	rs114831558	C	G	0.0506958	1006
1	rs75497903	A	G	0.0516899	1006
1	rs111883241	C	T	0.0318091	1006
1	rs138547212	A	G	0.0139165	1006
1	rs2154403	G	A	0.83499	1006
1	rs61785889	T	C	0.0457256	1006
1	rs116319667	G	A	0.0159046	1006
1	rs12138817	T	C	0.284294	1006
1	rs10747495	A	G	0.833996	1006
1	rs77177281	A	G	0.0367793	1006
1	rs55635742	C	A	0.0357853	1006
1	rs1938564	C	T	0.831014	1006
1	rs1938563	T	A	0.833996	1006
1	rs1938562	T	A	0.833996	1006
1	rs2391902	C	T	0.831014	1006
1	rs72735950	T	C	0.0377734	1006
1	rs2154402	T	C	0.884692	1006
1	rs9324381	G	A	0.832008	1006
1	rs12143723	T	C	0.00695825	1006
1	rs1938561	G	A	0.833996	1006
1	rs9440293	T	C	0.83499	1006
1	rs9727941	C	T	0.833002	1006
1	rs9724773	G	C	0.833002	1006
1	rs1938565	A	T	0.83499	1006
1	rs61785940	A	C	0.0228628	1006
1	rs1938566	C	T	0.831014	1006
1	rs140937880	A	G	0.0129225	1006
1	rs1938567	T	C	0.833996	1006
1	rs11165944	C	T	0.353877	1006
1	rs6683447	C	T	0.312127	1006
1	rs74542894	C	T	0.026839	1006
1	rs2391903	G	A	0.884692	1006
1	rs1892549	A	G	0.833996	1006
1	rs1892550	A	G	0.833996	1006
1	rs114055400	A	G	0.0168986	1006
1	rs1892551	C	T	0.833996	1006
1	rs1892552	G	A	0.833996	1006
1	rs2391904	A	G	0.833996	1006
1	rs116414424	T	A	0.0516899	1006
1	rs9324382	T	C	0.832008	1006
1	rs77914247	G	A	0.0149105	1006
1	rs1938571	T	C	0.831014	1006
1	rs4447033	G	A	0.833996	1006
1	rs1938572	T	C	0.833996	1006
1	rs1938573	C	T	0.833996	1006
1	rs1938558	G	T	0.833996	1006
1	rs1938559	G	A	0.833996	1006
1	rs1938560	C	T	0.833996	1006
1	rs114990651	T	C	0.0149105	1006
1	rs9324383	C	T	0.833996	1006
1	rs9725319	T	C	0.833996	1006
1	rs4477335	T	C	0.833996	1006
1	rs4480407	G	A	0.833996	1006
1	rs79792869	A	C	0.0516899	1006
1	rs77482155	A	G	0.0586481	1006
1	rs9659624	A	G	0.833996	1006
1	rs5005705	C	A	0.832008	1006
1	rs9324384	C	T	0.833996	1006
1	rs79699616	T	C	0.0506958	1006
1	rs4634961	G	A	0.833996	1006
1	rs9324385	C	A	0.833996	1006
1	rs9324386	G	A	0.833996	1006
1	rs9324387	G	A	0.83499	1006
1	rs9324388	G	A	0.833996	1006
1	rs79733093	G	C	0.0526839	1006
1	rs9659996	A	G	0.833996	1006
1	rs9658841	C	T	0.833996	1006
1	rs9661157	G	A	0.833996	1006
1	rs10747496	C	T	0.833996	1006
1	rs4584446	A	G	0.833996	1006
1	rs2391905	T	C	0.833996	1006
1	rs4950117	C	T	0.833996	1006
1	rs4950118	G	T	0.833996	1006
1	rs10783082	T	C	0.833996	1006
1	rs75133093	G	T	0.0725646	1006
1	rs4950119	A	C	0.792247	1006
1	rs4950120	G	A	0.833996	1006
1	rs4245673	A	C	0.833996	1006
1	rs1938568	T	C	0.833996	1006
1	rs4394709	C	T	0.0139165	1006
1	rs72735971	C	A	0.0427435	1006
1	rs9440393	C	T	0.833996	1006
1	rs9440302	A	G	0.475149	1006
1	rs78882372	G	A	0.0238569	1006
1	rs17117424	G	A	0.0417495	1006
1	rs9324389	T	C	0.833996	1006
1	rs74700717	G	A	0.0357853	1006
1	rs1938569	A	G	0.833996	1006
1	rs35676984	T	G	0.0705765	1006
1	rs10875124	G	A	0.833996	1006
1	rs10875125	A	C	0.833996	1006
1	rs1198574	A	G	0.833996	1006
1	rs112185417	T	C	0.0218688	1006
1	rs1198573	T	C	0.833002	1006
1	rs138244728	A	C	0.0139165	1006
1	rs1198572	A	C	0.790258	1006
1	rs1198571	A	G	0.833996	1006
1	rs17371457	C	T	0.228628	1006
1	rs11804556	G	A	0.0715706	1006
1	rs1782815	C	A	0.832008	1006
1	rs1782813	T	C	0.833996	1006
1	rs7554283	G	C	0.315109	1006
1	rs17117459	C	A	0.0437376	1006
1	rs76649014	T	C	0.0437376	1006
1	rs17117461	T	C	0.0437376	1006
1	rs17117466	C	T	0.0437376	1006
1	rs4950101	T	C	0.291252	1006
1	rs17117472	C	T	0.0417495	1006
1	rs145066899	T	C	0.00695825	1006
1	rs138848630	G	C	0.00894632	1006
1	rs1702294	T	C	0.790258	1006
1	rs17117478	C	T	0.0437376	1006
1	rs1702293	G	C	0.884692	1006
1	rs1782810	G	A	0.789264	1006
1	rs1782811	A	C	0.833996	1006
1	rs1628294	A	C	0.884692	1006
1	rs72735981	C	T	0.0437376	1006
1	rs1625579	G	T	0.789264	1006
1	rs78949299	C	T	0.0437376	1006
1	rs76871704	T	C	0.0437376	1006
1	rs145078673	T	C	0.0437376	1006
1	rs75229359	T	A	0.0437376	1006
1	rs143674409	T	A	0.0437376	1006
1	rs72969621	A	T	0.0437376	1006
1	rs79439991	A	G	0.026839	1006
1	rs140920004	A	T	0.0437376	1006
1	rs139304127	A	T	0.0437376	1006
1	rs4292998	A	G	0.790258	1006
1	rs4411173	C	A	0.83499	1006
1	rs2802535	C	T	0.789264	1006
1	rs138057001	T	C	0.0437376	1006
1	rs115354697	G	C	0.0506958	1006
1	rs116048198	T	G	0.0437376	1006
1	rs114845577	C	G	0.0417495	1006
1	rs148617624	C	T	0.0437376	1006
1	rs116790941	T	C	0.0506958	1006
1	rs114894221	C	G	0.0437376	1006
1	rs12744323	G	C	0.0715706	1006
1	rs76183049	C	T	0.0506958	1006
1	rs114402789	G	T	0.0437376	1006
1	rs74904371	C	T	0.0437376	1006
1	rs565828322	G	C	0.00894632	1006
1	rs2660304	G	T	0.789264	1006
1	rs78422095	C	T	0.0437376	1006
1	rs115108429	A	C	0.0437376	1006
1	rs141931471	A	T	0.0506958	1006
1	rs61786696	G	A	0.884692	1006
1	rs61786697	A	G	0.884692	1006
1	rs78977259	C	T	0.0258449	1006
1	rs76963373	C	G	0.0427435	1006
1	rs76372718	C	T	0.0427435	1006
1	rs115510655	A	T	0.0427435	1006
1	rs532776470	G	T	0.00397614	1006
1	rs76866146	C	T	0.0427435	1006
1	rs2660302	T	A	0.78827	1006
1	rs77674075	G	A	0.0427435	1006
1	rs2660301	A	G	0.822068	1006
1	rs74646430	C	A	0.0208748	1006
1	rs139889128	C	T	0.0129225	1006
1	rs150253940	A	T	0.0427435	1006
1	rs145801776	G	A	0.0427435	1006
1	rs78000828	A	G	0.0427435	1006
1	rs1702292	A	G	0.779324	1006
1	rs75269296	G	A	0.0427435	1006
1	rs1782818	A	G	0.779324	1006
1	rs144601766	C	T	0.0407555	1006
1	rs78576334	T	C	0.0427435	1006
1	rs1702291	T	C	0.77833	1006
1	rs76611862	A	T	0.0437376	1006
1	rs2802533	C	T	0.77833	1006
1	rs10875127	A	G	0.2833	1006
1	rs78040625	G	A	0.0745527	1006
1	rs12567114	G	A	0.27833	1006
1	rs142469003	G	A	0.0417495	1006
1	rs145403806	C	T	0.0745527	1006
1	rs2660300	A	C	0.77833	1006
1	rs2660299	C	T	0.77833	1006
1	rs114326478	C	T	0.0437376	1006
1	rs2802532	C	T	0.884692	1006
1	rs1198583	A	G	0.822068	1006
1	rs115390393	T	C	0.026839	1006
1	rs143612452	T	C	0.0437376	1006
1	rs148050011	T	G	0.0437376	1006
1	rs116797348	C	T	0.00795229	1006
1	rs80158081	A	G	0.0437376	1006
1	rs1198582	A	G	0.77833	1006
1	rs1198581	T	C	0.77833	1006
1	rs80348255	G	C	0.0437376	1006
1	rs1198580	A	G	0.77833	1006
1	rs149760873	A	G	0.0437376	1006
1	rs114307916	T	G	0.0437376	1006
1	rs116398601	G	T	0.0109344	1006
1	rs115861610	A	G	0.0437376	1006
1	rs1198579	T	C	0.822068	1006
1	rs146602127	C	T	0.0129225	1006
1	rs1211661	A	G	0.884692	1006
1	rs1848177	A	G	0.0228628	1006
1	rs150285005	C	T	0.026839	1006
1	rs1198600	G	A	0.822068	1006
1	rs79441368	A	C	0.0437376	1006
1	rs114212116	G	A	0.0337972	1006
1	rs77974252	T	C	0.0437376	1006
1	rs116711437	A	T	0.0437376	1006
1	rs1198598	A	C	0.77833	1006
1	rs76373424	G	A	0.0129225	1006
1	rs11808051	A	G	0.0705765	1006
1	rs78575518	C	A	0.0417495	1006
1	rs116104946	C	T	0.0417495	1006
1	rs1198596	T	G	0.822068	1006
1	rs1198595	A	T	0.82008	1006
1	rs67887321	A	G	0.182903	1006
1	rs146156809	G	C	0.00894632	1006
1	rs1198594	A	T	0.82008	1006
1	rs1198593	G	A	0.822068	1006
1	rs1198592	A	G	0.822068	1006
1	rs4950142	C	T	0.228628	1006
1	rs1198591	C	G	0.776342	1006
1	rs116674558	G	A	0.0377734	1006
1	rs77431965	T	C	0.0437376	1006
1	rs2802531	C	T	0.884692	1006
1	rs2802530	G	A	0.884692	1006
1	rs2802529	G	A	0.818091	1006
1	rs1782812	A	G	0.77336	1006
1	rs115708714	C	T	0.0427435	1006
1	rs78728761	A	T	0.0447316	1006
1	rs2802525	A	G	0.815109	1006
1	rs1198590	G	A	0.818091	1006
1	rs77665265	C	G	0.00695825	1006
1	rs1198589	T	C	0.817097	1006
1	rs1198588	A	T	0.770378	1006
1	rs77093818	G	C	0.0228628	1006
1	rs191988161	T	C	0.00596421	1006
1	rs114522393	G	A	0.0248509	1006
1	rs76286687	G	A	0.0447316	1006
1	rs7549825	A	G	0.298211	1006
1	rs1622611	C	T	0.815109	1006
1	rs2802536	T	C	0.817097	1006
1	rs2660298	A	T	0.815109	1006
1	rs1198578	T	C	0.815109	1006
1	rs74773972	C	T	0.0427435	1006
1	rs1198577	T	C	0.817097	1006
1	rs1198576	T	A	0.817097	1006
1	rs79536980	C	T	0.0745527	1006
1	rs189482326	C	T	0.00596421	1006
1	rs1198575	T	C	0.805169	1006
1	rs77521299	G	A	0.0497018	1006
1	rs17117562	T	C	0.355865	1006
1	rs1198587	A	G	0.333002	1006
1	rs1198586	T	C	0.2833	1006
1	rs1198585	A	C	0.714712	1006
1	rs74997684	C	T	0.100398	1006
1	rs140220742	C	G	0.0258449	1006
1	rs12027634	A	G	0.101392	1006
1	rs1198584	G	A	0.281312	1006
1	rs4950093	G	A	0.101392	1006
1	rs4950094	T	C	0.101392	1006
1	rs114322627	A	T	0.0119284	1006
1	rs12731784	T	C	0.263419	1006
1	rs61786758	T	C	0.0188867	1006
1	rs6664310	G	A	0.101392	1006
1	rs74340655	G	A	0.00497018	1006
1	rs1507061	G	A	0.263419	1006
1	rs2055686	T	C	0.101392	1006
1	rs11580992	G	T	0.101392	1006
1	rs7528365	T	A	0.723658	1006
1	rs11802316	A	G	0.100398	1006
1	rs11165950	C	T	0.101392	1006
1	rs17372140	G	A	0.277336	1006
1	rs10158436	T	A	0.277336	1006
1	rs72737818	G	A	0.0367793	1006
1	rs140649591	A	C	0.0168986	1006
1	rs1507071	A	C	0.718688	1006
1	rs113445054	C	T	0.0725646	1006
1	rs7525127	G	T	0.101392	1006
1	rs17117613	C	T	0.101392	1006
1	rs17117616	C	T	0.100398	1006
1	rs12406529	G	A	0.0228628	1006
1	rs4950095	A	G	0.101392	1006
1	rs58424079	G	A	0.215706	1006
1	rs114854045	A	T	0.0337972	1006
1	rs6694396	A	T	0.363817	1006
1	rs72737820	A	G	0.0765408	1006
1	rs978346	C	G	0.540755	1006
1	rs10518654	G	A	0.100398	1006
1	rs6679864	A	G	0.617296	1006
1	rs146394372	T	A	0.0129225	1006
1	rs116392340	G	A	0.0188867	1006
1	rs1911502	T	C	0.101392	1006
1	rs1911501	T	C	0.101392	1006
1	rs1911500	G	A	0.718688	1006
1	rs959707	A	G	0.101392	1006
1	rs72737821	A	T	0.277336	1006
1	rs355382	T	C	0.898608	1006
1	rs17384988	C	T	0.0119284	1006
1	rs17117677	G	C	0.101392	1006
1	rs55633054	G	A	0.0328032	1006
1	rs116045131	C	T	0.0308151	1006
1	rs147133954	C	T	0.0129225	1006
1	rs76994232	G	A	0.00497018	1006
1	rs355380	T	A	0.281312	1006
1	rs17100664	A	C	0.0765408	1006
1	rs12078119	T	C	0.0139165	1006
1	rs17385037	T	C	0.277336	1006
1	rs355379	G	T	0.898608	1006
1	rs17380922	G	A	0.0586481	1006
1	rs114773807	C	A	0.00795229	1006
1	rs115633725	A	G	0.0735586	1006
1	rs12038627	T	C	0.101392	1006
1	rs355377	G	A	0.898608	1006
1	rs79423253	T	G	0.0228628	1006
1	rs355376	C	G	0.898608	1006
1	rs12407367	T	C	0.100398	1006
1	rs12407126	A	C	0.101392	1006
1	rs1473476	G	A	0.263419	1006
1	rs355375	A	G	0.281312	1006
1	rs355374	A	G	0.296223	1006
1	rs1473475	C	T	0.263419	1006
1	rs1473474	T	C	0.540755	1006
1	rs355373	G	A	0.898608	1006
1	rs140304214	C	T	0.00795229	1006
1	rs112339938	C	T	0.0208748	1006
1	rs1843815	A	T	0.510934	1006
1	rs12401542	C	T	0.133201	1006
1	rs355372	T	C	0.281312	1006
1	rs355371	A	G	0.281312	1006
1	rs17117724	T	A	0.0745527	1006
1	rs12746085	G	A	0.0238569	1006
1	rs1487299	T	C	0.270378	1006
1	rs12082064	T	G	0.0745527	1006
1	rs11165951	A	C	0.133201	1006
1	rs12567725	G	A	0.133201	1006
1	rs11807935	A	T	0.133201	1006
1	rs11809431	G	C	0.133201	1006
1	rs1487301	C	G	0.133201	1006
1	rs1487302	C	A	0.133201	1006
1	rs116818286	A	G	0.0715706	1006
1	rs78126705	T	G	0.0298211	1006
1	rs355357	C	T	0.281312	1006
1	rs355356	G	A	0.281312	1006
1	rs4950096	A	G	0.133201	1006
1	rs1352254	G	A	0.133201	1006
1	rs186507036	A	G	0.00994036	1006
1	rs12043365	T	A	0.133201	1006
1	rs10493899	T	G	0.0745527	1006
1	rs11165952	G	A	0.133201	1006
1	rs12046836	G	A	0.133201	1006
1	rs12044342	A	G	0.133201	1006
1	rs977630	G	A	0.0745527	1006
1	rs11165953	C	T	0.133201	1006
1	rs11165954	G	A	0.133201	1006
1	rs11165955	C	T	0.133201	1006
1	rs11165956	T	C	0.133201	1006
1	rs17117759	C	T	0.133201	1006
1	rs17117764	A	G	0.133201	1006
1	rs17117765	T	C	0.133201	1006
1	rs17117766	A	T	0.133201	1006
1	rs72737833	C	G	0.0377734	1006
1	rs78890790	A	G	0.133201	1006
1	rs1032196	A	G	0.135189	1006
1	rs11165957	T	A	0.135189	1006
1	rs11165958	C	T	0.135189	1006
1	rs355354	G	A	0.281312	1006
1	rs1487289	G	A	0.135189	1006
1	rs72737834	A	T	0.238569	1006
1	rs143503662	A	T	0.0119284	1006
1	rs17381287	G	T	0.313121	1006
1	rs17381294	G	A	0.238569	1006
1	rs355353	T	A	0.281312	1006
1	rs72737838	G	T	0.238569	1006
1	rs17381322	C	A	0.00497018	1006
1	rs4950106	G	A	0.405567	1006
1	rs4950107	G	A	0.404573	1006
1	rs111252289	A	G	0.0715706	1006
1	rs1487308	A	T	0.270378	1006
1	rs116022628	A	C	0.0407555	1006
1	rs355368	G	T	0.285288	1006
1	rs994478	T	A	0.266402	1006
1	rs80333180	A	G	0.0685885	1006
1	rs355366	G	T	0.285288	1006
1	rs4133804	T	A	0.238569	1006
1	rs111682630	C	T	0.0666004	1006
1	rs112793346	C	T	0.0188867	1006
1	rs1118413	C	T	0.286282	1006
1	rs12140519	G	T	0.0129225	1006
1	rs116285028	C	T	0.0178926	1006
1	rs114979040	G	T	0.0318091	1006
1	rs11587636	T	C	0.267396	1006
1	rs355365	A	T	0.286282	1006
1	rs355364	G	A	0.359841	1006
1	rs355363	A	G	0.285288	1006
1	rs12749164	C	T	0.0149105	1006
1	rs111391027	A	T	0.00298211	1006
1	rs355361	G	C	0.523857	1006
1	rs80086390	T	G	0.0178926	1006
1	rs1507070	C	T	0.285288	1006
1	rs723702	G	A	0.266402	1006
1	rs2632300	A	G	0.523857	1006
1	rs1507069	G	T	0.523857	1006
1	rs1507068	A	G	0.523857	1006
1	rs1507067	T	C	0.523857	1006
1	rs2632303	T	C	0.285288	1006
1	rs2632304	G	A	0.286282	1006
1	rs149646593	T	G	0.0139165	1006
1	rs192617265	C	T	0.00795229	1006
1	rs13373752	T	C	0.0745527	1006
1	rs147838288	C	A	0.0715706	1006
1	rs9440334	C	G	0.285288	1006
1	rs2939963	G	A	0.285288	1006
1	rs2391907	G	T	0.238569	1006
1	rs2660311	C	T	0.285288	1006
1	rs114319849	G	T	0.0168986	1006
1	rs11165961	A	C	0.135189	1006
1	rs2660310	C	T	0.285288	1006
1	rs185256413	T	C	0.00795229	1006
1	rs113128853	A	G	0.0745527	1006
1	rs2263255	T	G	0.285288	1006
1	rs150432419	C	T	0.0168986	1006
1	rs79474968	C	T	0.0129225	1006
1	rs6701393	C	A	0.476143	1006
1	rs2660309	C	T	0.285288	1006
1	rs17385603	T	C	0.238569	1006
1	rs17381509	A	G	0.238569	1006
1	rs1507065	C	T	0.0487078	1006
1	rs1487303	C	A	0.475149	1006
1	rs1507064	G	A	0.285288	1006
1	rs80319638	T	C	0.0218688	1006
1	rs2253341	T	C	0.285288	1006
1	rs2660308	G	A	0.285288	1006
1	rs111732361	G	T	0.0168986	1006
1	rs2632308	G	A	0.285288	1006
1	rs2660307	G	A	0.285288	1006
1	rs12021635	A	G	0.135189	1006
1	rs2893391	C	T	0.266402	1006
1	rs2200585	A	G	0.285288	1006
1	rs2220332	G	A	0.285288	1006
1	rs2660306	G	T	0.285288	1006
1	rs2632311	T	G	0.285288	1006
1	rs147613212	A	G	0.239563	1006
1	rs12734197	A	T	0.266402	1006
1	rs12734505	A	G	0.235586	1006
1	rs71657286	A	G	0.00994036	1006
1	rs822565	A	C	0.285288	1006
1	rs822567	A	G	0.523857	1006
1	rs963852	C	G	0.238569	1006
1	rs61787320	G	A	0.238569	1006
1	rs355370	C	T	0.0487078	1006
1	rs7554282	T	C	0.0745527	1006
1	rs7554083	A	C	0.0745527	1006
1	rs355369	T	C	0.285288	1006
1	rs79475932	A	C	0.116302	1006
1	rs72737852	T	C	0.0536779	1006
1	rs71657288	G	A	0.40159	1006
1	rs148603842	C	A	0.0705765	1006
1	rs112797689	C	T	0.237575	1006
1	rs150786883	C	T	0.0347913	1006
1	rs17385693	C	T	0.0715706	1006
1	rs355387	T	C	0.286282	1006
1	rs72737855	A	C	0.0596421	1006
1	rs355385	C	A	0.523857	1006
1	rs12737713	G	A	0.266402	1006
1	rs12724641	T	C	0.266402	1006
1	rs17117845	A	G	0.267396	1006
1	rs61787323	C	T	0.239563	1006
1	rs355384	C	T	0.523857	1006
1	rs150505697	A	G	0.00994036	1006
1	rs17381615	C	T	0.0715706	1006
1	rs2046585	A	G	0.135189	1006
1	rs2200584	C	T	0.0715706	1006
1	rs355383	A	G	0.523857	1006
1	rs1487295	T	A	0.285288	1006
1	rs1487296	T	G	0.266402	1006
1	rs17381657	C	G	0.244533	1006
1	rs12069773	A	G	0.0745527	1006
1	rs12033249	G	A	0.130219	1006
1	rs10875130	C	T	0.130219	1006
1	rs10875131	G	A	0.204771	1006
1	rs10493900	A	G	0.204771	1006
1	rs2200583	T	C	0.205765	1006
1	rs12567176	C	T	0.205765	1006
1	rs72737859	A	C	0.0328032	1006
1	rs12567432	C	A	0.250497	1006
1	rs1487297	T	C	0.432406	1006
1	rs1487298	G	A	0.432406	1006
1	rs10875132	A	G	0.181909	1006
1	rs1352253	G	T	0.251491	1006
1	rs1507063	C	T	0.282306	1006
1	rs4000209	A	T	0.0258449	1006
1	rs17117881	C	T	0.110338	1006
1	rs9804043	A	G	0.250497	1006
1	rs9804044	A	C	0.250497	1006
1	rs139874954	A	G	0.00994036	1006
1	rs1386499	A	G	0.432406	1006
1	rs10783085	C	T	0.181909	1006
1	rs822559	T	G	0.310139	1006
1	rs12725029	C	T	0.251491	1006
1	rs78222319	T	C	0.0149105	1006
1	rs114200631	C	T	0.0139165	1006
1	rs10875133	G	A	0.469185	1006
1	rs11809984	C	T	0.150099	1006
1	rs1487288	A	G	0.255467	1006
1	rs72737867	A	T	0.027833	1006
1	rs17385947	C	A	0.227634	1006
1	rs72737868	A	T	0.255467	1006
1	rs11165964	C	T	0.150099	1006
1	rs80144234	G	A	0.0208748	1006
1	rs2391908	T	G	0.301193	1006
1	rs12734525	A	G	0.241551	1006
1	rs2129579	G	C	0.497018	1006
1	rs4950097	A	G	0.150099	1006
1	rs698997	C	T	0.246521	1006
1	rs12567765	G	A	0.227634	1006
1	rs12094082	C	T	0.0914513	1006
1	rs822604	G	A	0.985089	1006
1	rs698994	T	C	0.748509	1006
1	rs78247481	T	G	0.0884692	1006
1	rs35492075	T	G	0.0914513	1006
1	rs75239457	G	T	0.0238569	1006
1	rs76685943	A	G	0.0119284	1006
1	rs17266983	C	T	0.22664	1006
1	rs61788584	C	G	0.255467	1006
1	rs12042564	G	A	0.497018	1006
1	rs140268532	G	A	0.0119284	1006
1	rs34660856	T	A	0.0854871	1006
1	rs11577139	C	A	0.428429	1006
1	rs190923640	T	C	0.0109344	1006
1	rs17117942	G	A	0.200795	1006
1	rs17267004	G	T	0.0109344	1006
1	rs139015522	G	A	0.0178926	1006
1	rs12042846	T	C	0.176938	1006
1	rs822555	A	G	0.65507	1006
1	rs72719814	A	G	0.0188867	1006
1	rs1487307	T	G	0.415507	1006
1	rs822602	C	A	0.985089	1006
1	rs1352256	G	A	0.500994	1006
1	rs79573214	G	T	0.154076	1006
1	rs187242489	G	C	0.00298211	1006
1	rs11165965	T	A	0.246521	1006
1	rs4245672	G	A	0.639165	1006
1	rs72719817	C	G	0.154076	1006
1	rs1487306	A	G	0.65507	1006
1	rs1487304	C	A	0.657058	1006
1	rs12568130	G	C	0.500994	1006
1	rs6676121	T	C	0.65507	1006
1	rs6659077	G	A	0.415507	1006
1	rs6662252	G	A	0.485089	1006
1	rs116196581	G	C	0.154076	1006
1	rs76108660	A	G	0.0178926	1006
1	rs78249251	C	G	0.154076	1006
1	rs12097515	G	A	0.485089	1006
1	rs11165967	T	C	0.485089	1006
1	rs12743537	C	T	0.411531	1006
1	rs61788587	G	A	0.483101	1006
1	rs12027965	C	T	0.637177	1006
1	rs114914936	A	T	0.0675944	1006
1	rs822617	C	T	0.0874751	1006
1	rs149063982	A	G	0.0149105	1006
1	rs1487294	C	T	0.501988	1006
1	rs4950110	A	T	0.481113	1006
1	rs11577300	G	A	0.482107	1006
1	rs61788591	C	T	0.482107	1006
1	rs181229360	T	A	0.0218688	1006
1	rs1487293	G	A	0.482107	1006
1	rs2031245	C	A	0.154076	1006
1	rs12129731	C	T	0.246521	1006
1	rs1487292	C	A	0.482107	1006
1	rs1487291	G	A	0.482107	1006
1	rs822615	T	C	0.656064	1006
1	rs78703565	G	A	0.0675944	1006
1	rs12724493	C	A	0.485089	1006
1	rs822614	C	G	0.656064	1006
1	rs12753285	T	C	0.482107	1006
1	rs6683873	G	A	0.656064	1006
1	rs35116467	C	T	0.414513	1006
1	rs11165968	A	G	0.501988	1006
1	rs11165969	G	T	0.247515	1006
1	rs822613	T	A	0.985089	1006
1	rs139182503	C	G	0.0119284	1006
1	rs10875134	G	A	0.656064	1006
1	rs75862172	T	A	0.0675944	1006
1	rs11578624	A	T	0.485089	1006
1	rs72719839	T	C	0.154076	1006
1	rs12759120	A	G	0.485089	1006
1	rs6677305	A	G	0.659046	1006
1	rs6672621	C	T	0.154076	1006
1	rs75051181	A	G	0.0675944	1006
1	rs4950111	T	G	0.659046	1006
1	rs2200582	T	C	0.247515	1006
1	rs12041603	C	T	0.154076	1006
1	rs12564403	A	C	0.417495	1006
1	rs142155171	C	T	0.027833	1006
1	rs2391926	A	G	0.154076	1006
1	rs2129577	T	C	0.417495	1006
1	rs2171368	T	C	0.659046	1006
1	rs114567348	A	G	0.0218688	1006
1	rs34074228	A	T	0.486083	1006
1	rs12028859	T	C	0.154076	1006
1	rs2171367	A	G	0.66004	1006
1	rs2171366	A	G	0.486083	1006
1	rs61788594	T	G	0.486083	1006
1	rs12733307	T	C	0.485089	1006
1	rs114357112	G	C	0.0675944	1006
1	rs12404514	T	A	0.417495	1006
1	rs7520464	G	A	0.659046	1006
1	rs12735193	A	G	0.417495	1006
1	rs12739475	T	C	0.484095	1006
1	rs28708456	A	G	0.0666004	1006
1	rs4950115	T	C	0.416501	1006
1	rs76112066	G	A	0.0666004	1006
1	rs34169331	A	T	0.417495	1006
1	rs116814124	C	T	0.0347913	1006
1	rs114976293	A	G	0.0666004	1006
1	rs822611	A	G	0.986083	1006
1	rs80339897	C	T	0.0666004	1006
1	rs1580486	A	T	0.659046	1006
1	rs79948264	G	A	0.0666004	1006
1	rs11165972	T	G	0.15507	1006
1	rs12030857	G	T	0.153082	1006
1	rs12030892	G	A	0.154076	1006
1	rs10875135	A	G	0.437376	1006
1	rs80247004	T	G	0.0666004	1006
1	rs1487290	G	A	0.0675944	1006
1	rs12404420	T	G	0.251491	1006
1	rs75468679	A	G	0.0666004	1006
1	rs13374691	T	A	0.0656064	1006
1	rs12405617	G	T	0.418489	1006
1	rs13375041	G	A	0.0656064	1006
1	rs12070862	A	C	0.505964	1006
1	rs189075317	C	T	0.00894632	1006
1	rs115564638	G	A	0.00994036	1006
1	rs74565802	C	A	0.0656064	1006
1	rs150292618	C	T	0.0129225	1006
1	rs116432247	T	C	0.0666004	1006
1	rs1015212	A	G	0.661034	1006
1	rs12406167	T	C	0.419483	1006
1	rs10783086	G	T	0.435388	1006
1	rs1155645	G	A	0.43837	1006
1	rs1155644	C	T	0.419483	1006
1	rs116185972	C	G	0.0666004	1006
1	rs79073170	A	G	0.0656064	1006
1	rs10158172	C	A	0.0646123	1006
1	rs75393468	A	G	0.0129225	1006
1	rs1408082	T	G	0.657058	1006
1	rs76902244	G	A	0.0646123	1006
1	rs148853973	A	C	0.0347913	1006
1	rs79144630	G	A	0.0646123	1006
1	rs2031244	G	A	0.418489	1006
1	rs79374047	T	C	0.0646123	1006
1	rs77896850	C	T	0.0646123	1006
1	rs11165974	C	T	0.120278	1006
1	rs75629412	C	T	0.0636183	1006
1	rs71657290	C	T	0.0347913	1006
1	rs79942657	T	C	0.0119284	1006
1	rs6670774	A	G	0.0775348	1006
1	rs11165975	C	A	0.0606362	1006
1	rs1535732	C	T	0.178926	1006
1	rs1471908	A	G	0.0685885	1006
1	rs12751197	C	A	0.645129	1006
1	rs822610	G	A	0.712724	1006
1	rs12134140	A	G	0.362823	1006
1	rs77966234	T	A	0.0208748	1006
1	rs17118062	G	C	0.00497018	1006
1	rs77201322	A	G	0.00497018	1006
1	rs11586707	T	C	0.0984095	1006
1	rs11586315	A	G	0.0984095	1006
1	rs822607	A	C	0.178926	1006
1	rs10489933	C	G	0.0984095	1006
1	rs4141860	A	G	0.00497018	1006
1	rs10875136	G	A	0.286282	1006
1	rs10489932	G	A	0.0984095	1006
1	rs76596642	G	A	0.00695825	1006
1	rs17358243	G	A	0.0198807	1006
1	rs11585586	A	G	0.0606362	1006
1	rs36173104	A	C	0.0149105	1006
1	rs11808087	T	A	0.0984095	1006
1	rs138789715	C	T	0.00397614	1006
1	rs58258211	A	G	0.0984095	1006
1	rs78673640	A	T	0.0755467	1006
1	rs78484861	G	A	0.0238569	1006
1	rs148079626	C	T	0.0159046	1006
1	rs115168843	C	T	0.0208748	1006
1	rs17118102	C	T	0.0984095	1006
1	rs10489931	G	T	0.0308151	1006
1	rs115062876	T	G	0.083499	1006
1	rs6664132	C	A	0.0984095	1006
1	rs1352255	A	G	0.0805169	1006
1	rs11577467	C	A	0.0984095	1006
1	rs10489930	T	C	0.0984095	1006
1	rs11577469	C	G	0.0984095	1006
1	rs2391927	G	A	0.0984095	1006
1	rs12143154	G	A	0.287276	1006
1	rs17118112	A	G	0.0984095	1006
1	rs140682381	G	C	0.00795229	1006
1	rs115425064	A	G	0.0228628	1006
1	rs114454757	C	T	0.0198807	1006
1	rs12410115	T	C	0.0258449	1006
1	rs79212040	A	G	0.0755467	1006
1	rs192741543	T	C	0.0109344	1006
1	rs151061963	G	A	0.0308151	1006
1	rs78321937	G	T	0.0377734	1006
1	rs143570463	C	A	0.028827	1006
1	rs143094650	G	A	0.0367793	1006
1	rs10875138	T	C	0.0984095	1006
1	rs6666675	G	C	0.0984095	1006
1	rs6681415	A	C	0.387674	1006
1	rs6667101	G	A	0.178926	1006
1	rs6684371	A	T	0.0984095	1006
1	rs4291549	C	A	0.178926	1006
1	rs140865897	C	T	0.289264	1006
1	rs112162839	C	G	0.0755467	1006
1	rs112655778	G	A	0.0755467	1006
1	rs78762895	C	G	0.0984095	1006
1	rs2181697	A	G	0.0984095	1006
1	rs72975405	G	A	0.0984095	1006
1	rs72975409	T	C	0.0984095	1006
1	rs184006746	T	C	0.0119284	1006
1	rs6698133	T	C	0.0984095	1006
1	rs1998541	C	T	0.0984095	1006
1	rs11165976	C	T	0.289264	1006
1	rs1924224	A	G	0.0984095	1006
1	rs113356070	G	A	0.0755467	1006
1	rs1924222	T	C	0.0984095	1006
1	rs11165977	A	G	0.178926	1006
1	rs11165978	C	T	0.0994036	1006
1	rs150091319	T	C	0.0188867	1006
1	rs59594660	G	T	0.0984095	1006
1	rs12058461	A	G	0.0984095	1006
1	rs12750688	C	G	0.243539	1006
1	rs80002562	T	C	0.0397614	1006
1	rs11165979	C	T	0.0984095	1006
1	rs12118398	A	G	0.289264	1006
1	rs11165980	A	T	0.499006	1006
1	rs6660105	A	T	0.499006	1006
1	rs6663562	T	C	0.0984095	1006
1	rs12120201	T	C	0.289264	1006
1	rs77354393	A	G	0.0258449	1006
1	rs1998540	A	C	0.0984095	1006
1	rs115075496	G	T	0.084493	1006
1	rs11578695	A	C	0.0755467	1006
1	rs12057752	A	G	0.0984095	1006
1	rs79243764	G	A	0.083499	1006
1	rs79753669	T	C	0.00497018	1006
1	rs12024712	A	G	0.290258	1006
1	rs12120750	T	G	0.370775	1006
1	rs4950116	G	A	0.0308151	1006
1	rs116076608	C	T	0.0109344	1006
1	rs11165982	A	G	0.290258	1006
1	rs11165983	G	C	0.290258	1006
1	rs75240562	T	G	0.0755467	1006
1	rs1323726	A	T	0.083499	1006
1	rs12124493	G	A	0.291252	1006
1	rs36000110	A	G	0.371769	1006
1	rs6703728	G	A	0.904573	1006
1	rs145629202	A	G	0.0765408	1006
1	rs184979858	C	A	0.00596421	1006
1	rs60947576	T	G	0.0815109	1006
1	rs115283749	G	T	0.0109344	1006
1	rs77970352	T	C	0.0765408	1006
1	rs1575485	A	C	0.38668	1006
1	rs7516384	A	G	0.0815109	1006
1	rs114746639	T	G	0.0308151	1006
1	rs150754080	A	G	0.00397614	1006
1	rs12127198	T	G	0.290258	1006
1	rs12127326	T	G	0.371769	1006
1	rs12132847	C	T	0.371769	1006
1	rs78173095	C	G	0.0765408	1006
1	rs113602622	C	G	0.0765408	1006
1	rs12125287	G	T	0.290258	1006
1	rs77565080	T	C	0.0765408	1006
1	rs78196091	C	T	0.0109344	1006
1	rs2224808	G	A	0.0974155	1006
1	rs76141011	A	G	0.0308151	1006
1	rs12745464	G	T	0.0149105	1006
1	rs111520245	G	C	0.0765408	1006
1	rs1323725	G	T	0.0874751	1006
1	rs56811475	C	T	0.0815109	1006
1	rs1408081	T	G	0.50994	1006
1	rs12125948	T	C	0.290258	1006
1	rs12136897	C	T	0.290258	1006
1	rs11165985	T	C	0.371769	1006
1	rs76677766	C	T	0.0765408	1006
1	rs76510700	T	G	0.0208748	1006
1	rs10489929	G	A	0.0974155	1006
1	rs111541644	G	A	0.0765408	1006
1	rs114840833	C	T	0.0308151	1006
1	rs12127843	T	C	0.290258	1006
1	rs1075032	T	C	0.500994	1006
1	rs114450555	G	A	0.0467197	1006
1	rs1075033	A	G	0.469185	1006
1	rs12132650	G	A	0.366799	1006
1	rs61786216	C	A	0.0198807	1006
1	rs6673332	C	T	0.5	1006
1	rs116184177	T	C	0.00994036	1006
1	rs35068763	C	T	0.0347913	1006
1	rs11165986	T	G	0.371769	1006
1	rs149264444	C	A	0.0576541	1006
1	rs12036525	G	T	0.289264	1006
1	rs11165989	T	C	0.369781	1006
1	rs11165990	A	G	0.129225	1006
1	rs17118163	T	C	0.0318091	1006
1	rs12074622	A	G	0.00497018	1006
1	rs72975452	A	G	0.0318091	1006
1	rs76310357	T	C	0.0765408	1006
1	rs74930117	C	T	0.0765408	1006
1	rs1924221	T	C	0.980119	1006
1	rs11165991	C	T	0.365805	1006
1	rs12141952	C	T	0.289264	1006
1	rs72719871	G	A	0.185885	1006
1	rs12134374	G	A	0.289264	1006
1	rs141207575	A	C	0.0168986	1006
1	rs74996626	A	G	0.0805169	1006
1	rs72975459	A	G	0.0318091	1006
1	rs79587772	G	A	0.0298211	1006
1	rs10783087	G	T	0.50994	1006
1	rs4950098	T	C	0.0318091	1006
1	rs114273273	G	T	0.0357853	1006
1	rs148003324	T	C	0.0298211	1006
1	rs78600586	T	C	0.0646123	1006
1	rs72977422	T	C	0.0318091	1006
1	rs146549087	T	C	0.0168986	1006
1	rs114177884	C	T	0.0298211	1006
1	rs115183174	G	T	0.00695825	1006
1	rs57353713	C	A	0.0328032	1006
1	rs114369797	G	A	0.00497018	1006
1	rs112114170	C	T	0.0159046	1006
1	rs1323727	C	T	0.911531	1006
1	rs1328316	G	C	0.428429	1006
1	rs11165994	A	G	0.359841	1006
1	rs11165995	G	A	0.327038	1006
1	rs11165996	C	A	0.360835	1006
1	rs61786219	A	G	0.10338	1006
1	rs2893397	T	C	0.493042	1006
1	rs1157647	A	C	0.493042	1006
1	rs12022933	C	T	0.380716	1006
1	rs78380627	A	G	0.0357853	1006
1	rs17118192	G	A	0.180915	1006
1	rs72719878	G	T	0.0109344	1006
1	rs11165998	A	G	0.282306	1006
1	rs10783088	C	T	0.615308	1006
1	rs74705919	C	T	0.0188867	1006
1	rs17118201	T	C	0.0487078	1006
1	rs11810583	T	C	0.0159046	1006
1	rs1028889	C	T	0.2833	1006
1	rs72719879	A	T	0.0119284	1006
1	rs11165999	G	C	0.420477	1006
1	rs116528616	G	C	0.0188867	1006
1	rs17118214	G	A	0.0159046	1006
1	rs144881695	T	C	0.0168986	1006
1	rs17386204	T	C	0.0228628	1006
1	rs10047243	T	C	0.755467	1006
1	rs10047236	A	G	0.755467	1006
1	rs17118223	G	T	0.0159046	1006
1	rs1328307	C	T	0.754473	1006
1	rs1328308	A	T	0.755467	1006
1	rs12096576	T	A	0.420477	1006
1	rs17386287	T	C	0.0159046	1006
1	rs1556048	T	C	0.0516899	1006
1	rs12758847	T	C	0.0218688	1006
1	rs75721166	A	T	0.0258449	1006
1	rs79926236	A	G	0.0228628	1006
1	rs977306	T	C	0.757455	1006
1	rs977307	T	G	0.94831	1006
1	rs115057948	T	G	0.0367793	1006
1	rs17118236	T	C	0.0318091	1006
1	rs12048166	A	G	0.318091	1006
1	rs72719882	A	T	0.21173	1006
1	rs61786220	T	G	0.0457256	1006
1	rs61786221	A	G	0.304175	1006
1	rs78919468	T	C	0.0248509	1006
1	rs1328309	C	T	0.106362	1006
1	rs7534382	G	A	0.298211	1006
1	rs1328310	T	C	0.16004	1006
1	rs7537179	G	A	0.0139165	1006
1	rs72719884	T	G	0.11829	1006
1	rs12119825	T	C	0.342942	1006
1	rs6604105	C	T	0.11829	1006
1	rs11166000	G	A	0.341948	1006
1	rs114254614	G	A	0.028827	1006
1	rs72977449	A	G	0.0308151	1006
1	rs17382283	C	T	0.262425	1006
1	rs72719886	A	T	0.11829	1006
1	rs17386441	A	G	0.11829	1006
1	rs12727789	C	T	0.267396	1006
1	rs1013023	G	T	0.308151	1006
1	rs76167432	T	C	0.0139165	1006
1	rs1013024	G	A	0.308151	1006
1	rs145587591	C	T	0.0318091	1006
1	rs114884893	T	G	0.0149105	1006
1	rs76126856	C	T	0.027833	1006
1	rs77436287	A	G	0.0318091	1006
1	rs72977455	A	G	0.0308151	1006
1	rs6697562	A	G	0.11829	1006
1	rs6700680	T	C	0.460239	1006
1	rs10875142	T	C	0.341948	1006
1	rs61786222	A	G	0.0168986	1006
1	rs77165959	G	A	0.0159046	1006
1	rs1359958	A	G	0.463221	1006
1	rs72719888	T	G	0.0745527	1006
1	rs574741219	C	T	0.0318091	1006
1	rs77263547	T	C	0.028827	1006
1	rs72719890	T	C	0.0715706	1006
1	rs72719891	C	T	0.0934394	1006
1	rs114814662	A	T	0.027833	1006
1	rs78914757	T	C	0.026839	1006
1	rs10875143	G	T	0.290258	1006
1	rs4950121	T	C	0.471173	1006
1	rs72719893	G	A	0.0715706	1006
1	rs72719894	T	C	0.0715706	1006
1	rs12069555	A	T	0.324056	1006
1	rs4950122	C	T	0.0218688	1006
1	rs4518963	A	C	0.276342	1006
1	rs10875144	A	C	0.395626	1006
1	rs141187253	G	A	0.00795229	1006
1	rs12073753	A	G	0.395626	1006
1	rs58077558	G	T	0.0139165	1006
1	rs61786224	T	G	0.0318091	1006
1	rs12407797	C	T	0.149105	1006
1	rs114064379	G	A	0.0139165	1006
1	rs10493901	T	G	0.0298211	1006
1	rs12125899	A	G	0.149105	1006
1	rs4542263	A	C	0.0715706	1006
1	rs35993047	T	C	0.00994036	1006
1	rs55892660	C	T	0.186879	1006
1	rs149912501	C	T	0.0208748	1006
1	rs2182944	T	A	0.0715706	1006
1	rs138612274	A	G	0.0139165	1006
1	rs2026664	T	G	0.324056	1006
1	rs115680060	C	T	0.0248509	1006
1	rs2026663	A	G	0.0139165	1006
1	rs17118257	A	G	0.0934394	1006
1	rs143600559	G	T	0.0298211	1006
1	rs766204	C	G	0.276342	1006
1	rs17382589	T	C	0.0715706	1006
1	rs11166002	C	T	0.290258	1006
1	rs11166003	A	G	0.395626	1006
1	rs72719899	G	A	0.0715706	1006
1	rs1328315	G	A	0.324056	1006
1	rs67027618	T	C	0.107356	1006
1	rs6664206	A	T	0.107356	1006
1	rs7525553	T	C	0.850895	1006
1	rs12133218	G	A	0.246521	1006
1	rs61786780	T	C	0.295229	1006
1	rs76352319	T	G	0.026839	1006
1	rs17382685	G	A	0.0377734	1006
1	rs10875145	G	A	0.291252	1006
1	rs12724820	T	A	0.149105	1006
1	rs10875146	C	T	0.290258	1006
1	rs72719900	T	C	0.0218688	1006
1	rs11166004	A	G	0.277336	1006
1	rs1328314	C	T	0.39662	1006
1	rs72719901	C	A	0.0715706	1006
1	rs7541400	T	C	0.394632	1006
1	rs1328313	C	T	0.149105	1006
1	rs7543973	T	G	0.394632	1006
1	rs72977479	C	T	0.0129225	1006
1	rs17118281	A	G	0.0874751	1006
1	rs72719902	A	C	0.00994036	1006
1	rs6680034	T	C	0.0308151	1006
1	rs61786782	C	T	0.474155	1006
1	rs7533184	C	T	0.361829	1006
1	rs12134558	T	G	0.0685885	1006
1	rs115728723	C	T	0.0119284	1006
1	rs11166005	G	C	0.164016	1006
1	rs79454822	G	A	0.0139165	1006
1	rs78689577	A	G	0.0298211	1006
1	rs115656839	G	A	0.0367793	1006
1	rs72721803	C	G	0.0516899	1006
1	rs17386954	T	C	0.33499	1006
1	rs12023121	C	T	0.478131	1006
1	rs728656	G	A	0.521869	1006
1	rs7555933	T	C	0.522863	1006
1	rs7548836	C	T	0.835984	1006
1	rs72979441	T	G	0.0318091	1006
1	rs10875147	T	C	0.26839	1006
1	rs75199899	T	C	0.0228628	1006
1	rs75963668	A	T	0.0606362	1006
1	rs4950123	A	T	0.522863	1006
1	rs1526297	C	T	0.805169	1006
1	rs10875148	G	A	0.250497	1006
1	rs10875149	C	T	0.249503	1006
1	rs59456240	T	C	0.0318091	1006
1	rs185725842	C	T	0.0139165	1006
1	rs12087723	A	G	0.512922	1006
1	rs61786784	C	T	0.0606362	1006
1	rs12408712	A	T	0.166998	1006
1	rs61786785	A	G	0.0606362	1006
1	rs61786786	C	G	0.0367793	1006
1	rs4620590	G	T	0.549702	1006
1	rs4448566	C	G	0.549702	1006
1	rs3908575	C	T	0.449304	1006
1	rs10783090	T	C	0.549702	1006
1	rs72721806	T	C	0.0964215	1006
1	rs10875150	T	C	0.549702	1006
1	rs71657297	G	A	0.168986	1006
1	rs112501009	A	G	0.00596421	1006
1	rs1410468	A	G	0.672962	1006
1	rs12127246	C	G	0.279324	1006
1	rs12117012	T	G	0.549702	1006
1	rs149069707	C	T	0.0387674	1006
1	rs1410465	A	T	0.549702	1006
1	rs72721807	A	G	0.0974155	1006
1	rs12058177	G	A	0.279324	1006
1	rs1568969	G	A	0.549702	1006
1	rs1568970	T	A	0.54672	1006
1	rs1568971	A	T	0.549702	1006
1	rs12757898	A	G	0.451292	1006
1	rs1405227	G	A	0.300199	1006
1	rs7524325	C	T	0.0994036	1006
1	rs7524418	C	T	0.719682	1006
1	rs17118336	T	C	0.44831	1006
1	rs148254226	A	G	0.0308151	1006
1	rs150764185	C	T	0.0397614	1006
1	rs1818956	A	T	0.44831	1006
1	rs1358107	T	C	0.44831	1006
1	rs72721812	A	G	0.0149105	1006
1	rs12033373	C	T	0.44831	1006
1	rs17383059	T	C	0.130219	1006
1	rs4950124	G	T	0.44831	1006
1	rs4950125	T	A	0.750497	1006
1	rs72721815	C	T	0.0994036	1006
1	rs4950099	T	C	0.44831	1006
1	rs4950100	C	T	0.751491	1006
1	rs11166007	T	G	0.44831	1006
1	rs11166008	C	T	0.0228628	1006
1	rs145646449	T	C	0.0357853	1006
1	rs6683719	C	T	0.44831	1006
1	rs114541229	C	G	0.0467197	1006
1	rs7539771	C	T	0.130219	1006
1	rs12403147	T	A	0.16998	1006
1	rs12404006	G	A	0.168986	1006
1	rs36095490	G	T	0.44831	1006
1	rs34135039	C	T	0.44831	1006
1	rs17118344	G	A	0.44831	1006
1	rs17118347	A	G	0.44831	1006
1	rs139992929	T	C	0.00894632	1006
1	rs4950126	T	C	0.44831	1006
1	rs1410463	C	T	0.44831	1006
1	rs74615229	A	T	0.130219	1006
1	rs17387268	G	A	0.130219	1006
1	rs10875151	G	A	0.755467	1006
1	rs17387282	A	T	0.130219	1006
1	rs6604106	C	G	0.44831	1006
1	rs1328306	T	C	0.0606362	1006
1	rs1405225	T	C	0.44831	1006
1	rs6690442	T	C	0.44831	1006
1	rs116148872	T	C	0.0328032	1006
1	rs10157099	C	T	0.44831	1006
1	rs10157812	A	G	0.44831	1006
1	rs7542173	C	T	0.44831	1006
1	rs61786790	G	A	0.0139165	1006
1	rs6700082	T	G	0.44831	1006
1	rs6604107	C	T	0.578529	1006
1	rs28562443	A	C	0.44831	1006
1	rs1410467	C	T	0.751491	1006
1	rs72721824	T	C	0.130219	1006
1	rs7556194	A	G	0.0357853	1006
1	rs7556597	A	T	0.44831	1006
1	rs72721827	C	T	0.0606362	1006
1	rs28533029	C	T	0.44831	1006
1	rs1328312	T	A	0.130219	1006
1	rs1358106	T	C	0.578529	1006
1	rs12408506	C	T	0.168986	1006
1	rs2177892	C	T	0.44831	1006
1	rs2391945	C	T	0.578529	1006
1	rs1547208	T	C	0.756461	1006
1	rs1157413	A	G	0.578529	1006
1	rs1157414	C	T	0.130219	1006
1	rs2391946	G	A	0.578529	1006
1	rs2177891	A	G	0.44831	1006
1	rs4950127	T	C	0.44831	1006
1	rs114694604	G	T	0.0328032	1006
1	rs2030856	T	G	0.17495	1006
1	rs76348220	A	G	0.0417495	1006
1	rs77098202	C	A	0.0308151	1006
1	rs6700104	A	G	0.130219	1006
1	rs6685937	G	A	0.578529	1006
1	rs6688529	G	A	0.130219	1006
1	rs75138997	C	G	0.0139165	1006
1	rs72721830	G	A	0.130219	1006
1	rs2391948	G	T	0.17495	1006
1	rs2391949	C	T	0.17495	1006
1	rs72721831	C	T	0.130219	1006
1	rs12040827	C	T	0.447316	1006
1	rs12030530	A	G	0.752485	1006
1	rs11581452	A	C	0.130219	1006
1	rs12756402	C	T	0.16998	1006
1	rs72721834	A	G	0.0198807	1006
1	rs11166009	T	C	0.44831	1006
1	rs11166010	C	A	0.44831	1006
1	rs11166011	G	T	0.198807	1006
1	rs996770	A	G	0.756461	1006
1	rs1526296	C	T	0.44831	1006
1	rs1540839	T	G	0.17495	1006
1	rs114061958	A	G	0.028827	1006
1	rs116645026	G	A	0.0218688	1006
1	rs12044698	C	T	0.44831	1006
1	rs12034466	A	G	0.44831	1006
1	rs11166012	G	A	0.581511	1006
1	rs12739237	C	T	0.44831	1006
1	rs10465761	T	C	0.578529	1006
1	rs10493902	G	C	0.44831	1006
1	rs72721835	C	T	0.130219	1006
1	rs10493903	C	A	0.578529	1006
1	rs10875154	A	G	0.44831	1006
1	rs72721839	T	C	0.130219	1006
1	rs2177893	T	A	0.44831	1006
1	rs72721841	A	G	0.130219	1006
1	rs115724490	A	C	0.0149105	1006
1	rs113311214	A	G	0.0168986	1006
1	rs145485179	A	T	0.00795229	1006
1	rs71512511	G	A	0.0238569	1006
1	rs11166013	C	T	0.166998	1006
1	rs11166014	T	C	0.586481	1006
1	rs114085225	C	T	0.0178926	1006
1	rs6672351	C	G	0.586481	1006
1	rs11166015	A	C	0.578529	1006
1	rs12131979	A	G	0.176938	1006
1	rs10875155	A	G	0.754473	1006
1	rs11584512	A	G	0.130219	1006
1	rs10783091	A	C	0.578529	1006
1	rs72721847	C	T	0.0367793	1006
1	rs141179355	C	G	0.0387674	1006
1	rs35152783	T	C	0.578529	1006
1	rs1576177	A	G	0.578529	1006
1	rs115601044	C	T	0.0298211	1006
1	rs78046108	G	A	0.130219	1006
1	rs72721851	C	T	0.130219	1006
1	rs505578	A	T	0.44831	1006
1	rs479764	C	G	0.578529	1006
1	rs71657299	C	T	0.026839	1006
1	rs637471	T	C	0.578529	1006
1	rs2077956	A	C	0.0308151	1006
1	rs474348	G	A	0.44831	1006
1	rs72721854	T	A	0.130219	1006
1	rs78051729	T	C	0.028827	1006
1	rs72721855	G	T	0.130219	1006
1	rs1576176	A	C	0.263419	1006
1	rs12725724	G	A	0.16998	1006
1	rs555557	A	C	0.578529	1006
1	rs494274	C	A	0.449304	1006
1	rs138929407	T	C	0.0198807	1006
1	rs490686	C	T	0.44831	1006
1	rs684637	C	A	0.44831	1006
1	rs75621094	T	C	0.0318091	1006
1	rs72721858	A	T	0.124254	1006
1	rs7546532	T	C	0.324056	1006
1	rs7530588	G	A	0.275348	1006
1	rs34031504	T	C	0.258449	1006
1	rs34588016	G	A	0.207753	1006
1	rs316040	A	G	0.0506958	1006
1	rs316041	C	T	0.702783	1006
1	rs957984	T	C	0.276342	1006
1	rs72721859	G	A	0.143141	1006
1	rs185299537	G	A	0.00795229	1006
1	rs12084220	G	A	0.277336	1006
1	rs11166016	T	C	0.276342	1006
1	rs144957336	A	G	0.0337972	1006
1	rs7556292	A	G	0.277336	1006
1	rs7514150	T	G	0.277336	1006
1	rs7554710	C	T	0.277336	1006
1	rs72721860	A	T	0.0347913	1006
1	rs1434370	T	G	0.277336	1006
1	rs1434371	A	C	0.277336	1006
1	rs17118449	C	T	0.0318091	1006
1	rs76918396	T	A	0.0586481	1006
1	rs17383572	A	G	0.00894632	1006
1	rs72981573	A	T	0.0318091	1006
1	rs144847841	C	T	0.00695825	1006
1	rs11166017	T	A	0.277336	1006
1	rs10875156	T	C	0.277336	1006
1	rs11586421	G	A	0.277336	1006
1	rs182622	A	G	0.280318	1006
1	rs10875157	C	T	0.277336	1006
1	rs4000204	G	A	0.276342	1006
1	rs4000199	C	T	0.276342	1006
1	rs11166018	A	C	0.276342	1006
1	rs7553779	C	T	0.276342	1006
1	rs79503821	C	A	0.0318091	1006
1	rs80328707	T	C	0.0367793	1006
1	rs11166019	C	G	0.22664	1006
1	rs316039	T	C	0.84493	1006
1	rs1434362	T	C	0.840954	1006
1	rs1434363	T	A	0.841948	1006
1	rs1434364	C	T	0.841948	1006
1	rs60162041	A	G	0.0576541	1006
1	rs4950129	A	G	0.833002	1006
1	rs12045149	T	C	0.832008	1006
1	rs770918	A	G	0.843936	1006
1	rs1434365	T	A	0.833002	1006
1	rs6692390	A	G	0.833002	1006
1	rs10875158	C	T	0.833002	1006
1	rs77220830	C	T	0.0318091	1006
1	rs648124	C	T	0.813121	1006
1	rs34955216	G	C	0.156064	1006
1	rs116557385	A	T	0.0377734	1006
1	rs2479667	A	G	0.147117	1006
1	rs316054	A	G	0.743539	1006
1	rs316055	G	A	0.840954	1006
1	rs115414713	A	G	0.00894632	1006
1	rs12744218	C	T	0.0347913	1006
1	rs72965921	G	T	0.0854871	1006
1	rs7521127	A	G	0.0854871	1006
1	rs78938624	A	G	0.00894632	1006
1	rs3853693	C	T	0.83996	1006
1	rs3853694	G	A	0.83996	1006
1	rs146196399	A	G	0.0129225	1006
1	rs571452	C	T	0.840954	1006
1	rs72965927	G	A	0.0854871	1006
1	rs3910294	T	C	0.83996	1006
1	rs1655565	T	C	0.83996	1006
1	rs72721865	G	A	0.00994036	1006
1	rs11583017	C	A	0.0397614	1006
1	rs192883	G	T	0.0854871	1006
1	rs17118544	G	A	0.0616302	1006
1	rs316049	C	G	0.83996	1006
1	rs3906675	G	A	0.753479	1006
1	rs316050	T	G	0.83996	1006
1	rs316051	T	C	0.842942	1006
1	rs34228753	A	T	0.0606362	1006
1	rs12118517	A	G	0.0109344	1006
1	rs316052	C	A	0.838966	1006
1	rs182706883	G	A	0.00894632	1006
1	rs116784293	G	C	0.027833	1006
1	rs3853696	C	T	0.752485	1006
1	rs111253996	T	A	0.0298211	1006
1	rs316053	C	T	0.83996	1006
1	rs80138657	A	G	0.0139165	1006
1	rs573643	T	C	0.842942	1006
1	rs7539045	G	A	0.0427435	1006
1	rs672852	G	C	0.841948	1006
1	rs545030	G	T	0.838966	1006
1	rs520465	G	A	0.842942	1006
1	rs55730262	T	C	0.0298211	1006
1	rs520327	T	G	0.842942	1006
1	rs519549	A	G	0.842942	1006
1	rs149597621	A	T	0.00894632	1006
1	rs519433	C	G	0.842942	1006
1	rs1369019	A	G	0.842942	1006
1	rs9440371	G	C	0.842942	1006
1	rs316046	T	C	0.0864811	1006
1	rs316047	G	A	0.0864811	1006
1	rs10783093	G	A	0.912525	1006
1	rs1724946	C	G	0.0874751	1006
1	rs12031336	G	A	0.0705765	1006
1	rs167567	C	T	0.0864811	1006
1	rs12124356	A	G	0.909543	1006
1	rs6604108	C	T	0.912525	1006
1	rs185891900	C	A	0.00397614	1006
1	rs571344	T	C	0.645129	1006
1	rs571320	C	T	0.560636	1006
1	rs61787888	A	G	0.0397614	1006
1	rs72965948	C	T	0.0347913	1006
1	rs35949358	A	C	0.0536779	1006
1	rs591520	A	G	0.161034	1006
1	rs591545	T	C	0.0725646	1006
1	rs566731	C	T	0.614314	1006
1	rs591996	A	T	0.126243	1006
1	rs3867319	G	A	0.0755467	1006
1	rs1724949	T	C	0.984095	1006
1	rs1724950	G	A	0.680915	1006
1	rs1724951	G	A	0.696819	1006
1	rs1655566	A	G	0.709742	1006
1	rs1724952	T	C	0.709742	1006
1	rs1655567	T	G	0.709742	1006
1	rs1655568	T	C	0.693837	1006
1	rs1724953	C	T	0.709742	1006
1	rs1724954	G	A	0.693837	1006
1	rs1821440	T	A	0.0964215	1006
1	rs1369020	A	G	0.709742	1006
1	rs12090748	C	T	0.0159046	1006
1	rs1594858	A	G	0.693837	1006
1	rs1434357	C	T	0.709742	1006
1	rs1434358	A	G	0.563618	1006
1	rs1724956	G	A	0.709742	1006
1	rs13343096	A	G	0.0964215	1006
1	rs115593997	T	C	0.0238569	1006
1	rs74450969	T	C	0.0139165	1006
1	rs74107417	A	G	0.0159046	1006
1	rs17118633	C	T	0.0139165	1006
1	rs1655569	G	A	0.0974155	1006
1	rs141593252	G	A	0.0248509	1006
1	rs1724957	A	C	0.714712	1006
1	rs6662541	A	G	0.698807	1006
1	rs12406744	A	G	0.0159046	1006
1	rs112928740	A	G	0.0168986	1006
1	rs12407039	T	G	0.0159046	1006
1	rs114736279	A	G	0.0238569	1006
1	rs1614690	T	C	0.66501	1006
1	rs1614772	A	G	0.71173	1006
1	rs1615635	A	G	0.698807	1006
1	rs1304458	G	C	0.698807	1006
1	rs11809146	C	T	0.0159046	1006
1	rs1434359	C	T	0.698807	1006
1	rs74107488	T	C	0.0159046	1006
1	rs1434360	A	T	0.698807	1006
1	rs1724959	G	A	0.698807	1006
1	rs77166801	C	T	0.0139165	1006
1	rs1655572	T	C	0.714712	1006
1	rs143630020	C	T	0.0119284	1006
1	rs80045174	T	C	0.0159046	1006
1	rs61787890	G	A	0.285288	1006
1	rs77937168	T	C	0.00795229	1006
1	rs1655573	A	G	0.714712	1006
1	rs1594859	G	T	0.602386	1006
1	rs1655574	T	C	0.714712	1006
1	rs2164082	G	T	0.0159046	1006
1	rs1724960	G	A	0.698807	1006
1	rs11166023	C	T	0.0168986	1006
1	rs12756659	A	G	0.247515	1006
1	rs1724961	A	G	0.698807	1006
1	rs10875160	C	T	0.568588	1006
1	rs1724962	A	G	0.714712	1006
1	rs1655575	T	C	0.714712	1006
1	rs59755784	C	T	0.0159046	1006
1	rs1724963	C	A	0.714712	1006
1	rs12132423	T	C	0.00795229	1006
1	rs76951280	G	T	0.0139165	1006
1	rs1594860	C	A	0.568588	1006
1	rs1608982	T	C	0.0954274	1006
1	rs74208888	T	C	0.0139165	1006
1	rs1724964	G	T	0.71173	1006
1	rs1724965	A	C	0.66501	1006
1	rs79162661	C	T	0.0139165	1006
1	rs1159583	C	A	0.698807	1006
1	rs1159584	A	G	0.698807	1006
1	rs138258416	G	A	0.0139165	1006
1	rs138161378	G	A	0.0139165	1006
1	rs6604110	G	A	0.712724	1006
1	rs1434377	C	T	0.698807	1006
1	rs1434376	A	T	0.712724	1006
1	rs1434375	T	A	0.698807	1006
1	rs1434374	T	C	0.698807	1006
1	rs147874979	C	A	0.0119284	1006
1	rs75668431	C	T	0.0139165	1006
1	rs1627432	T	C	0.712724	1006
1	rs76789834	T	A	0.0139165	1006
1	rs74985956	A	G	0.0139165	1006
1	rs1655590	C	T	0.698807	1006
1	rs149545713	G	T	0.0139165	1006
1	rs77257506	G	A	0.0139165	1006
1	rs78906965	C	A	0.0139165	1006
1	rs114502976	G	A	0.0248509	1006
1	rs34591191	G	A	0.0337972	1006
1	rs76851057	A	G	0.0139165	1006
1	rs116145377	T	A	0.0248509	1006
1	rs77383409	T	C	0.0139165	1006
1	rs71657302	C	T	0.0337972	1006
1	rs6604111	C	T	0.568588	1006
1	rs79107533	G	A	0.0139165	1006
1	rs1594868	A	G	0.698807	1006
1	rs1594867	G	A	0.712724	1006
1	rs78825066	A	G	0.0139165	1006
1	rs1594866	T	C	0.712724	1006
1	rs1594865	A	G	0.66501	1006
1	rs78704738	C	T	0.0318091	1006
1	rs1655586	C	T	0.0964215	1006
1	rs74427568	A	G	0.0328032	1006
1	rs150075819	T	C	0.0119284	1006
1	rs1594864	C	A	0.698807	1006
1	rs1304650	A	G	0.698807	1006
1	rs12408264	A	G	0.0139165	1006
1	rs12408266	A	G	0.0139165	1006
1	rs12408267	A	C	0.0139165	1006
1	rs1724979	G	A	0.698807	1006
1	rs1724978	C	A	0.0964215	1006
1	rs75606786	T	C	0.0139165	1006
1	rs1121774	A	G	0.712724	1006
1	rs1121773	T	C	0.66501	1006
1	rs2099413	G	A	0.0139165	1006
1	rs2082643	A	G	0.0139165	1006
1	rs1594863	T	C	0.71173	1006
1	rs57808287	A	G	0.0139165	1006
1	rs1594862	A	G	0.712724	1006
1	rs59655337	G	A	0.0139165	1006
1	rs1594861	T	C	0.712724	1006
1	rs1724975	A	G	0.712724	1006
1	rs79160913	G	A	0.0178926	1006
1	rs60829638	A	G	0.0139165	1006
1	rs181053395	A	G	0.0129225	1006
1	rs1583377	G	A	0.66501	1006
1	rs76232146	G	A	0.0735586	1006
1	rs72724005	T	C	0.0188867	1006
1	rs1655583	A	G	0.712724	1006
1	rs962650	C	T	0.712724	1006
1	rs78159444	G	A	0.0149105	1006
1	rs78845895	G	A	0.0149105	1006
1	rs113973415	C	T	0.0864811	1006
1	rs144248430	C	A	0.0238569	1006
1	rs1724972	G	C	0.712724	1006
1	rs1526299	C	T	0.696819	1006
1	rs1526298	A	G	0.664016	1006
1	rs76665117	A	C	0.0159046	1006
1	rs72724009	G	A	0.0208748	1006
1	rs77654376	T	C	0.0159046	1006
1	rs57492615	T	A	0.0159046	1006
1	rs1989123	T	G	0.696819	1006
1	rs1836241	G	A	0.696819	1006
1	rs12408854	T	C	0.567594	1006
1	rs1724967	G	C	0.712724	1006
1	rs1724966	A	G	0.664016	1006
1	rs76313534	C	T	0.0159046	1006
1	rs116751252	T	C	0.0238569	1006
1	rs1081415	G	A	0.696819	1006
1	rs75406357	A	C	0.0238569	1006
1	rs1081414	C	A	0.696819	1006
1	rs1369023	C	T	0.568588	1006
1	rs770928	A	G	0.712724	1006
1	rs12403068	C	G	0.0159046	1006
1	rs12403076	C	T	0.0159046	1006
1	rs770927	G	A	0.696819	1006
1	rs770926	T	C	0.712724	1006
1	rs77903765	G	A	0.0159046	1006
1	rs74974125	T	C	0.00795229	1006
1	rs6659903	A	T	0.567594	1006
1	rs770925	G	A	0.696819	1006
1	rs12410813	G	C	0.0159046	1006
1	rs12141439	A	G	0.0337972	1006
1	rs796399	T	C	0.0964215	1006
1	rs79813323	A	G	0.0159046	1006
1	rs79923831	C	T	0.0248509	1006
1	rs770930	A	G	0.0964215	1006
1	rs79056929	C	T	0.0238569	1006
1	rs811287	A	G	0.714712	1006
1	rs57882381	G	A	0.0159046	1006
1	rs11166031	G	T	0.0159046	1006
1	rs183237689	C	G	0.0238569	1006
1	rs11166032	C	T	0.0149105	1006
1	rs74583498	T	C	0.0238569	1006
1	rs770929	C	G	0.712724	1006
1	rs143221246	T	C	0.0238569	1006
1	rs148386246	T	G	0.0248509	1006
1	rs149249028	T	C	0.0178926	1006
1	rs4950103	A	G	0.714712	1006
1	rs139922741	G	A	0.0119284	1006
1	rs74479635	T	C	0.0238569	1006
1	rs138512396	C	G	0.00894632	1006
1	rs9943072	T	G	0.0964215	1006
1	rs146698872	C	T	0.0129225	1006
1	rs58258873	C	T	0.0149105	1006
1	rs12120996	G	A	0.0337972	1006
1	rs4950130	A	T	0.567594	1006
1	rs1434378	A	C	0.567594	1006
1	rs142307394	G	A	0.00695825	1006
1	rs146030682	G	A	0.0357853	1006
1	rs143417050	G	A	0.0149105	1006
1	rs2099414	T	G	0.714712	1006
1	rs7545881	T	C	0.712724	1006
1	rs75861618	C	T	0.0129225	1006
1	rs115486274	C	T	0.0129225	1006
1	rs12123631	T	C	0.567594	1006
1	rs6673955	C	A	0.714712	1006
1	rs75870572	T	A	0.0149105	1006
1	rs7528986	C	G	0.696819	1006
1	rs77041155	T	C	0.0149105	1006
1	rs1529800	A	G	0.696819	1006
1	rs79947166	C	T	0.0159046	1006
1	rs147661663	A	T	0.0407555	1006
1	rs11166035	T	C	0.712724	1006
1	rs10875162	C	A	0.712724	1006
1	rs80135504	A	C	0.0238569	1006
1	rs76609176	T	C	0.0238569	1006
1	rs116442058	G	A	0.0178926	1006
1	rs78295825	G	A	0.0149105	1006
1	rs115953648	T	C	0.0337972	1006
1	rs114046518	A	C	0.0238569	1006
1	rs148053192	T	G	0.0238569	1006
1	rs111449411	A	G	0.0238569	1006
1	rs7513245	T	G	0.713718	1006
1	rs11166036	C	T	0.567594	1006
1	rs79284979	T	C	0.0149105	1006
1	rs11166037	G	A	0.0964215	1006
1	rs78210855	T	C	0.0238569	1006
1	rs6687008	C	T	0.713718	1006
1	rs4950131	C	T	0.714712	1006
1	rs4950132	A	C	0.698807	1006
1	rs140115458	G	T	0.0178926	1006
1	rs1434354	C	T	0.714712	1006
1	rs112945933	C	T	0.0864811	1006
1	rs10783094	A	G	0.689861	1006
1	rs28823599	G	A	0.533797	1006
1	rs7518684	T	C	0.567594	1006
1	rs59538341	T	A	0.672962	1006
1	rs116576412	C	T	0.0238569	1006
1	rs114100212	C	T	0.0337972	1006
1	rs74108144	T	G	0.0964215	1006
1	rs74469351	G	A	0.0238569	1006
1	rs4950133	C	T	0.0964215	1006
1	rs61249981	C	T	0.0337972	1006
1	rs149377032	A	G	0.0238569	1006
1	rs2391952	T	C	0.713718	1006
1	rs2391951	T	C	0.664016	1006
1	rs75010454	C	T	0.0149105	1006
1	rs114525651	C	T	0.0208748	1006
1	rs7546449	T	C	0.672962	1006
1	rs149902309	C	T	0.0238569	1006
1	rs1434373	T	G	0.714712	1006
1	rs72724043	T	C	0.0328032	1006
1	rs76847066	A	G	0.0149105	1006
1	rs4387225	T	G	0.690855	1006
1	rs4503402	A	G	0.567594	1006
1	rs17118690	G	A	0.0149105	1006
1	rs1434369	G	T	0.567594	1006
1	rs4950134	C	G	0.672962	1006
1	rs76028269	T	C	0.0149105	1006
1	rs114107571	A	G	0.0238569	1006
1	rs72724047	G	A	0.0308151	1006
1	rs1434368	A	T	0.71173	1006
1	rs79377997	C	G	0.00994036	1006
1	rs7520870	T	A	0.671968	1006
1	rs35518820	C	T	0.312127	1006
1	rs7521360	A	T	0.559642	1006
1	rs995273	C	T	0.710736	1006
1	rs995272	G	C	0.661034	1006
1	rs995271	C	T	0.66998	1006
1	rs1434367	G	A	0.559642	1006
1	rs116380693	A	G	0.00894632	1006
1	rs1434366	G	A	0.66998	1006
1	rs1865352	A	C	0.559642	1006
1	rs12748189	C	T	0.238569	1006
1	rs148703513	T	C	0.0238569	1006
1	rs4950135	T	C	0.66998	1006
1	rs4950136	C	G	0.661034	1006
1	rs7518646	C	T	0.71173	1006
1	rs1550012	A	G	0.66998	1006
1	rs1550011	C	T	0.71173	1006
1	rs4279892	G	A	0.661034	1006
1	rs139320824	G	T	0.00894632	1006
1	rs7529484	A	G	0.710736	1006
1	rs141770526	C	A	0.0238569	1006
1	rs79423062	G	T	0.0864811	1006
1	rs6679459	A	T	0.559642	1006
1	rs11166039	G	A	0.66998	1006
1	rs74229506	T	C	0.0149105	1006
1	rs1434372	T	C	0.558648	1006
1	rs6686180	A	G	0.692843	1006
1	rs144587984	G	A	0.0238569	1006
1	rs2391968	G	A	0.710736	1006
1	rs2391969	T	C	0.683897	1006
1	rs2082642	A	G	0.558648	1006
1	rs114171598	A	C	0.0228628	1006
1	rs7522070	G	A	0.710736	1006
1	rs59387839	C	A	0.0149105	1006
1	rs6604112	G	A	0.692843	1006
```
