## Supplementary material for "Characterization of shared and ancestry-specific signals driving complex traits using multi-ancestry fine-mapping": s1_ref.bim

```
1	rs11578295	0	97337654	C	T
1	rs11589601	0	97338074	G	A
1	rs76803023	0	97338485	G	A
1	rs35212019	0	97339206	G	A
1	rs12096480	0	97339253	G	A
1	rs78170509	0	97340174	G	C
1	rs11165731	0	97340388	A	G
1	rs74107605	0	97341129	T	G
1	rs12094917	0	97341724	A	C
1	rs34851434	0	97341728	G	A
1	rs115444038	0	97342174	C	T
1	rs182223969	0	97342396	T	A
1	rs1519890	0	97343286	C	T
1	rs11165732	0	97344106	G	A
1	rs6659844	0	97344465	T	C
1	rs6660077	0	97344882	A	G
1	rs113265390	0	97344952	T	C
1	rs149887189	0	97345386	G	A
1	rs7518502	0	97345846	A	G
1	rs77754450	0	97345956	A	G
1	rs1494806	0	97346268	G	T
1	rs116133443	0	97346629	G	A
1	rs75002994	0	97347147	G	A
1	rs2642875	0	97347408	A	G
1	rs79741362	0	97347462	A	G
1	rs722102	0	97349337	G	A
1	rs7520236	0	97350425	C	T
1	rs76549306	0	97351337	A	G
1	rs12069698	0	97352212	C	G
1	rs12144834	0	97352352	T	G
1	rs181798216	0	97352571	A	G
1	rs139854315	0	97352691	A	G
1	rs6680664	0	97352971	G	T
1	rs79648733	0	97353273	G	C
1	rs6669942	0	97353389	A	G
1	rs6675133	0	97353641	T	C
1	rs114809584	0	97354839	C	T
1	rs12723843	0	97355146	A	G
1	rs142416265	0	97355769	C	T
1	rs12026710	0	97356395	G	A
1	rs145101408	0	97356830	C	A
1	rs138603485	0	97356863	T	C
1	rs12752081	0	97357127	G	A
1	rs114706558	0	97357419	G	A
1	rs12027801	0	97357655	G	A
1	rs11165733	0	97359058	T	C
1	rs76712526	0	97363685	G	A
1	rs2642878	0	97365177	G	A
1	rs12027936	0	97365196	T	C
1	rs2681194	0	97365977	C	T
1	rs11584972	0	97366006	C	G
1	rs7512687	0	97368287	T	C
1	rs72724320	0	97369849	G	C
1	rs115473986	0	97370238	C	T
1	rs143134347	0	97370904	A	G
1	rs1850898	0	97372363	G	C
1	rs12717805	0	97372940	A	G
1	rs6689294	0	97372972	C	T
1	rs114344631	0	97373175	G	A
1	rs112428412	0	97373993	C	A
1	rs114779685	0	97374045	A	T
1	rs2391807	0	97374100	T	C
1	rs950390	0	97374535	A	T
1	rs111295835	0	97375988	T	C
1	rs1976805	0	97377456	T	C
1	rs4433451	0	97378162	C	T
1	rs1850896	0	97378547	C	T
1	rs74104219	0	97380346	C	T
1	rs140128604	0	97380378	C	T
1	rs35669205	0	97382293	A	T
1	rs7515595	0	97383948	C	T
1	rs112461167	0	97385254	C	T
1	rs4950016	0	97385644	G	A
1	rs7525364	0	97387038	C	A
1	rs12096182	0	97387161	C	A
1	rs2030342	0	97388226	C	T
1	rs4498849	0	97389546	T	A
1	rs35061101	0	97390045	T	C
1	rs2932317	0	97392785	C	T
1	rs79137025	0	97393838	C	A
1	rs1844444	0	97393910	G	A
1	rs76530383	0	97395837	A	C
1	rs79724648	0	97395907	T	A
1	rs145942414	0	97396408	G	T
1	rs11808794	0	97396662	A	G
1	rs7551794	0	97397047	A	T
1	rs17115963	0	97397211	C	T
1	rs75804019	0	97397376	T	C
1	rs1489810	0	97398684	T	C
1	rs114119439	0	97398828	A	C
1	rs10875039	0	97398903	C	A
1	rs11588838	0	97399271	A	G
1	rs2391808	0	97399785	G	A
1	rs2130366	0	97400169	A	G
1	rs2171827	0	97400567	G	C
1	rs184612197	0	97400592	G	A
1	rs6593627	0	97402354	G	A
1	rs72724326	0	97404186	C	T
1	rs6659733	0	97404744	A	G
1	rs74838719	0	97405929	G	A
1	rs144191853	0	97407087	G	A
1	rs58922146	0	97407734	C	T
1	rs74630773	0	97408893	A	G
1	rs11165740	0	97409943	G	A
1	rs10493887	0	97410506	T	C
1	rs12561898	0	97411467	G	A
1	rs12094491	0	97411718	A	G
1	rs74365124	0	97412345	G	A
1	rs731925	0	97412364	G	A
1	rs17116005	0	97415620	G	C
1	rs17116013	0	97416202	A	T
1	rs17116017	0	97416483	A	G
1	rs1489809	0	97417047	A	T
1	rs72724327	0	97418377	G	T
1	rs11165742	0	97419143	A	C
1	rs12098200	0	97419377	A	G
1	rs12565126	0	97421239	C	T
1	rs6593628	0	97421494	A	T
1	rs12060321	0	97421828	A	T
1	rs113061193	0	97422058	G	A
1	rs4385771	0	97422152	C	T
1	rs6671669	0	97423794	A	G
1	rs72724329	0	97426655	T	C
1	rs7545975	0	97426770	G	A
1	rs1489808	0	97427338	T	G
1	rs12066233	0	97428030	G	A
1	rs11165745	0	97428382	T	G
1	rs112979864	0	97428880	A	C
1	rs11165746	0	97429246	G	T
1	rs79963760	0	97429348	G	A
1	rs7547816	0	97429866	T	C
1	rs12729476	0	97430143	C	T
1	rs78711704	0	97430761	G	T
1	rs995258	0	97431052	A	C
1	rs17116080	0	97431236	C	T
1	rs60519916	0	97431995	A	T
1	rs10157469	0	97432440	A	G
1	rs17116084	0	97432920	C	T
1	rs10493888	0	97434827	G	C
1	rs7512858	0	97435890	G	A
1	rs11802567	0	97436526	T	A
1	rs72724331	0	97437466	G	A
1	rs74955872	0	97437889	G	C
1	rs182527693	0	97438551	A	G
1	rs1994570	0	97438979	T	C
1	rs78933896	0	97439035	G	T
1	rs114620107	0	97439333	T	C
1	rs3002273	0	97439491	G	T
1	rs11808362	0	97439659	C	A
1	rs77852814	0	97439877	C	T
1	rs3002272	0	97440850	G	A
1	rs3002271	0	97442229	A	C
1	rs6697652	0	97442319	A	T
1	rs36098010	0	97442394	G	A
1	rs17428852	0	97444498	A	T
1	rs140679466	0	97444565	A	G
1	rs77440194	0	97445094	C	T
1	rs72724332	0	97445388	C	T
1	rs17116141	0	97445479	C	T
1	rs1489805	0	97445508	C	A
1	rs3002269	0	97445538	T	C
1	rs74339478	0	97445885	C	A
1	rs11165751	0	97446238	T	G
1	rs75082473	0	97446247	T	C
1	rs9651214	0	97446435	T	G
1	rs10493889	0	97447183	T	C
1	rs2004950	0	97447304	C	A
1	rs111678902	0	97447958	G	A
1	rs138870820	0	97448561	C	T
1	rs114950032	0	97449520	C	T
1	rs115861818	0	97450458	C	T
1	rs184093059	0	97450886	T	A
1	rs290829	0	97451677	A	G
1	rs115778297	0	97452834	C	T
1	rs12077060	0	97453507	T	C
1	rs55992002	0	97453773	G	T
1	rs12038456	0	97454259	G	T
1	rs290831	0	97454547	C	T
1	rs76813458	0	97454752	G	A
1	rs183266710	0	97455240	G	A
1	rs36088337	0	97455350	T	A
1	rs17116157	0	97455550	G	C
1	rs7535326	0	97456110	T	A
1	rs79981306	0	97456509	T	G
1	rs727092	0	97456801	C	A
1	rs146583484	0	97457345	A	G
1	rs290833	0	97457427	G	T
1	rs80176175	0	97457534	C	T
1	rs11165753	0	97457893	T	G
1	rs114067214	0	97458211	T	C
1	rs12116554	0	97458722	C	T
1	rs2015551	0	97459354	C	T
1	rs78135887	0	97460050	T	C
1	rs10875042	0	97460766	A	T
1	rs76942566	0	97460769	A	G
1	rs74733751	0	97461176	C	T
1	rs6683880	0	97461418	C	G
1	rs7537724	0	97462321	T	C
1	rs544746	0	97462677	T	C
1	rs182358	0	97463150	C	T
1	rs78713725	0	97463424	T	C
1	rs11165754	0	97463800	C	T
1	rs59607765	0	97464080	A	G
1	rs12089450	0	97467231	T	A
1	rs12088604	0	97467516	A	T
1	rs147687533	0	97468250	G	A
1	rs113763728	0	97469043	G	A
1	rs290822	0	97469304	C	G
1	rs290821	0	97469804	C	A
1	rs61788476	0	97471019	G	A
1	rs185467587	0	97472512	T	C
1	rs182506080	0	97472782	G	A
1	rs10783053	0	97473280	C	T
1	rs11165756	0	97473587	C	A
1	rs6666366	0	97473644	G	A
1	rs290826	0	97473707	T	C
1	rs290827	0	97474284	A	G
1	rs7545161	0	97474454	C	T
1	rs17469736	0	97474548	A	T
1	rs290824	0	97475033	C	T
1	rs11165757	0	97475054	C	T
1	rs12066912	0	97475775	C	T
1	rs2497653	0	97476416	T	C
1	rs72724340	0	97476444	T	C
1	rs12057641	0	97477060	G	T
1	rs114492433	0	97477154	T	A
1	rs290825	0	97477667	A	G
1	rs75841690	0	97477947	T	C
1	rs7526788	0	97478401	T	C
1	rs11577283	0	97478661	G	T
1	rs116191619	0	97479956	C	A
1	rs519300	0	97480263	G	A
1	rs12117420	0	97480472	A	C
1	rs545370	0	97480777	C	T
1	rs1489814	0	97480785	C	T
1	rs76136477	0	97480939	G	C
1	rs290809	0	97482059	A	C
1	rs290810	0	97482473	C	G
1	rs290811	0	97482757	G	A
1	rs80269540	0	97484544	A	T
1	rs115081198	0	97484568	G	T
1	rs58404459	0	97485049	G	A
1	rs35072849	0	97485109	T	A
1	rs6678369	0	97485676	A	G
1	rs75968189	0	97485772	A	G
1	rs3123303	0	97486201	G	A
1	rs142905224	0	97486338	G	A
1	rs114253730	0	97486354	G	A
1	rs290820	0	97486667	A	G
1	rs12060897	0	97486803	T	A
1	rs290819	0	97486893	A	G
1	rs290818	0	97487049	C	A
1	rs116534431	0	97488007	G	A
1	rs12120951	0	97488215	T	A
1	rs72980472	0	97488327	G	A
1	rs11165761	0	97488820	A	G
1	rs290817	0	97488880	A	G
1	rs188470296	0	97489191	C	T
1	rs11165762	0	97489192	A	G
1	rs11165763	0	97489302	A	C
1	rs138839151	0	97489331	C	T
1	rs114681011	0	97489986	G	A
1	rs7547732	0	97490001	T	C
1	rs58359408	0	97490005	G	A
1	rs78151315	0	97490174	C	T
1	rs11165764	0	97490204	G	C
1	rs290816	0	97490398	C	T
1	rs116448748	0	97490443	G	A
1	rs290815	0	97490598	C	T
1	rs11165765	0	97490921	C	T
1	rs77806213	0	97490949	T	C
1	rs113879239	0	97490960	A	G
1	rs12133631	0	97491052	C	T
1	rs150143811	0	97491830	T	G
1	rs290813	0	97491891	G	A
1	rs11488019	0	97492349	G	A
1	rs2200872	0	97492631	G	A
1	rs2200871	0	97492705	G	A
1	rs28750379	0	97492937	C	T
1	rs11165766	0	97493232	T	A
1	rs6685017	0	97493467	A	G
1	rs11165767	0	97493607	A	G
1	rs7543748	0	97494037	T	C
1	rs1117413	0	97494243	G	T
1	rs6693797	0	97494876	T	A
1	rs6691437	0	97495086	A	G
1	rs7547371	0	97495589	T	C
1	rs80057864	0	97496814	A	G
1	rs72724344	0	97496897	A	G
1	rs970872	0	97497108	C	T
1	rs970873	0	97497251	G	A
1	rs6701162	0	97497427	T	A
1	rs144101070	0	97497894	T	C
1	rs6689318	0	97498168	C	A
1	rs6656001	0	97498401	T	A
1	rs6664634	0	97498499	G	A
1	rs11165770	0	97498578	T	C
1	rs290871	0	97499187	T	C
1	rs3844167	0	97499518	C	A
1	rs67530	0	97499599	T	C
1	rs6659233	0	97501631	G	A
1	rs6696799	0	97501639	A	G
1	rs6659688	0	97502033	G	A
1	rs112919351	0	97502480	T	C
1	rs291590	0	97502842	G	A
1	rs291589	0	97503207	T	C
1	rs186025	0	97503873	G	A
1	rs12064287	0	97504198	T	C
1	rs76505950	0	97504845	T	C
1	rs141543681	0	97505053	T	G
1	rs290840	0	97505149	G	C
1	rs76228359	0	97506471	G	T
1	rs290839	0	97508059	G	A
1	rs563268732	0	97508125	C	T
1	rs6593629	0	97508570	C	T
1	rs290838	0	97508673	T	G
1	rs290837	0	97509331	T	G
1	rs115320841	0	97509336	C	T
1	rs116791404	0	97509513	C	T
1	rs74503846	0	97509527	A	C
1	rs114853178	0	97509552	G	A
1	rs158602	0	97509735	C	T
1	rs12126988	0	97509780	T	C
1	rs158601	0	97509926	T	G
1	rs11165771	0	97510741	G	A
1	rs290835	0	97510945	A	T
1	rs11804383	0	97511483	A	G
1	rs291581	0	97511824	T	C
1	rs291580	0	97511838	C	T
1	rs75877752	0	97513299	A	G
1	rs290848	0	97513579	C	T
1	rs290847	0	97514260	G	A
1	rs72724352	0	97514403	C	A
1	rs150385997	0	97514425	T	C
1	rs4949943	0	97514583	G	A
1	rs4950019	0	97514736	C	T
1	rs290846	0	97514737	A	G
1	rs290845	0	97515225	C	A
1	rs114387151	0	97515472	T	C
1	rs290844	0	97515572	T	A
1	rs6663838	0	97515670	T	C
1	rs290843	0	97516154	T	G
1	rs290842	0	97516478	A	G
1	rs290841	0	97517079	A	T
1	rs116321181	0	97517168	C	T
1	rs1514493	0	97517457	G	A
1	rs169734	0	97517868	C	T
1	rs291571	0	97517907	C	A
1	rs144411286	0	97518194	A	G
1	rs290860	0	97518326	T	C
1	rs10875044	0	97518663	G	A
1	rs75646453	0	97518832	A	T
1	rs56062920	0	97519454	C	T
1	rs72724354	0	97519837	A	T
1	rs11165773	0	97521511	G	A
1	rs290859	0	97521810	T	G
1	rs12132152	0	97523004	G	A
1	rs114250564	0	97523171	C	T
1	rs290858	0	97523561	C	A
1	rs76969442	0	97523602	T	C
1	rs72963859	0	97523612	A	T
1	rs17116306	0	97524305	G	A
1	rs74978782	0	97525509	A	G
1	rs11165774	0	97526589	A	G
1	rs158637	0	97526678	A	G
1	rs290857	0	97526732	T	G
1	rs12095325	0	97527092	C	T
1	rs141490438	0	97527793	G	A
1	rs2391810	0	97527976	C	T
1	rs36069622	0	97529318	C	A
1	rs74729068	0	97529499	G	A
1	rs148558585	0	97529682	G	T
1	rs12135974	0	97529713	A	C
1	rs291565	0	97529847	T	C
1	rs115533118	0	97530186	C	A
1	rs12085574	0	97530237	A	G
1	rs12090195	0	97530366	G	C
1	rs12090393	0	97530801	G	C
1	rs291564	0	97530879	G	A
1	rs291563	0	97530996	A	G
1	rs291562	0	97531455	G	A
1	rs291561	0	97532109	T	C
1	rs67811612	0	97532229	T	C
1	rs291560	0	97532470	T	C
1	rs291559	0	97532700	C	A
1	rs291558	0	97532838	A	G
1	rs290869	0	97533336	G	T
1	rs17100610	0	97533597	A	G
1	rs158636	0	97534265	A	G
1	rs11165775	0	97534491	A	G
1	rs78065256	0	97534684	T	C
1	rs290868	0	97535350	C	T
1	rs290867	0	97536362	G	A
1	rs72963878	0	97536881	A	T
1	rs158635	0	97537648	A	G
1	rs1849747	0	97538048	C	T
1	rs76387818	0	97539400	G	A
1	rs12047996	0	97540173	G	A
1	rs12027927	0	97540180	C	G
1	rs290865	0	97540371	T	G
1	rs290863	0	97540910	C	G
1	rs291550	0	97541643	A	G
1	rs290862	0	97541687	C	T
1	rs72963889	0	97541721	C	A
1	rs158634	0	97542236	C	T
1	rs17430460	0	97542479	A	C
1	rs290861	0	97542797	C	T
1	rs41285690	0	97543470	T	C
1	rs17470762	0	97543632	A	G
1	rs291593	0	97543752	G	A
1	rs291592	0	97543764	C	T
1	rs1042482	0	97543959	C	T
1	rs56160474	0	97544258	A	G
1	rs17116357	0	97544760	C	G
1	rs290855	0	97544771	T	C
1	rs113604832	0	97544825	C	G
1	rs1023244	0	97546200	T	C
1	rs6668057	0	97547475	T	A
1	rs1399285	0	97547530	T	C
1	rs2171826	0	97548359	C	T
1	rs290853	0	97548439	A	T
1	rs12060037	0	97548597	G	A
1	rs2130365	0	97548815	T	A
1	rs78213473	0	97549757	A	G
1	rs1014320	0	97549997	T	C
1	rs290852	0	97550191	T	C
1	rs290851	0	97550461	G	T
1	rs290850	0	97550579	T	C
1	rs80344467	0	97550927	C	T
1	rs79920791	0	97551055	T	A
1	rs1040090	0	97551437	G	A
1	rs1040091	0	97551481	T	C
1	rs290806	0	97552056	T	C
1	rs290807	0	97552243	G	A
1	rs114874062	0	97552480	T	G
1	rs72724364	0	97552938	A	C
1	rs6667364	0	97553007	A	G
1	rs17471125	0	97553128	T	C
1	rs6680642	0	97556286	T	C
1	rs1514494	0	97557073	T	G
1	rs17116398	0	97557184	T	C
1	rs2056049	0	97557831	G	C
1	rs2056048	0	97558162	T	G
1	rs12062102	0	97558368	A	G
1	rs2056047	0	97558380	C	G
1	rs72963902	0	97559099	A	G
1	rs10449720	0	97559591	C	G
1	rs55836864	0	97559639	A	C
1	rs10449721	0	97559723	A	G
1	rs10157336	0	97560451	C	T
1	rs1855363	0	97561342	T	C
1	rs75206280	0	97561604	T	A
1	rs12403912	0	97562106	T	C
1	rs1810252	0	97562223	C	T
1	rs112341588	0	97562412	A	G
1	rs76651381	0	97563243	A	C
1	rs11165779	0	97564650	C	T
1	rs11165780	0	97564729	G	A
1	rs11165781	0	97565233	T	C
1	rs6697058	0	97566920	A	T
1	rs72724374	0	97567534	C	A
1	rs11165782	0	97567931	T	C
1	rs6663628	0	97568483	G	T
1	rs11165783	0	97569544	T	C
1	rs7524812	0	97570107	G	C
1	rs10218636	0	97570985	C	A
1	rs993568	0	97571799	A	G
1	rs6686861	0	97572669	C	T
1	rs72965820	0	97573766	A	G
1	rs75376263	0	97573876	T	C
1	rs914937	0	97574046	C	A
1	rs77490973	0	97574191	T	A
1	rs74561515	0	97574192	C	G
1	rs6593630	0	97574944	C	T
1	rs6669422	0	97575392	G	A
1	rs115548223	0	97576002	A	G
1	rs72965828	0	97576146	T	A
1	rs1399289	0	97576677	T	C
1	rs1399290	0	97576830	G	C
1	rs1399291	0	97576922	C	T
1	rs78065033	0	97577502	T	A
1	rs17116410	0	97578263	A	G
1	rs74365866	0	97578541	C	T
1	rs17471577	0	97580211	C	T
1	rs2137975	0	97580323	T	C
1	rs148872245	0	97580779	T	G
1	rs6593631	0	97581080	C	G
1	rs72724382	0	97581449	T	A
1	rs61788541	0	97581762	C	T
1	rs6421757	0	97582475	T	C
1	rs6702924	0	97582644	C	A
1	rs116319961	0	97583114	T	G
1	rs17471640	0	97583327	T	C
1	rs7525018	0	97583471	T	G
1	rs72965835	0	97583856	T	C
1	rs12130586	0	97584032	T	C
1	rs6681958	0	97584161	G	A
1	rs970337	0	97584646	A	G
1	rs72724388	0	97584677	T	C
1	rs11165784	0	97584685	C	G
1	rs72724390	0	97584859	A	G
1	rs1514499	0	97585201	A	C
1	rs74594568	0	97585506	G	A
1	rs9437663	0	97585937	A	G
1	rs12136135	0	97586731	G	T
1	rs61056107	0	97586876	C	T
1	rs80119522	0	97588127	G	T
1	rs10493890	0	97588830	C	T
1	rs10875045	0	97588913	C	T
1	rs11165786	0	97589333	G	T
1	rs12042544	0	97591436	T	A
1	rs56130535	0	97591512	C	T
1	rs6682836	0	97591557	C	G
1	rs4146964	0	97592775	T	C
1	rs6683233	0	97592783	A	T
1	rs151261016	0	97593945	C	T
1	rs4950021	0	97594060	G	T
1	rs56822709	0	97594444	A	G
1	rs67517372	0	97594689	T	G
1	rs828051	0	97594740	C	T
1	rs10875046	0	97594797	T	C
1	rs10875047	0	97594994	T	C
1	rs10875048	0	97595033	G	A
1	rs79313673	0	97595236	T	C
1	rs6696033	0	97595784	T	C
1	rs114829396	0	97595899	T	C
1	rs75188345	0	97597300	C	T
1	rs12139650	0	97598100	T	G
1	rs12090721	0	97598880	T	A
1	rs111254568	0	97598885	T	C
1	rs57027253	0	97599061	C	T
1	rs12026902	0	97599420	C	T
1	rs12047910	0	97600039	G	A
1	rs17431828	0	97600310	G	C
1	rs116014441	0	97600861	A	G
1	rs182794453	0	97600884	C	A
1	rs55897914	0	97600910	C	G
1	rs17116458	0	97602384	G	A
1	rs1709409	0	97602726	T	C
1	rs11165789	0	97602898	T	C
1	rs1760217	0	97602994	A	G
1	rs114102605	0	97603203	G	A
1	rs12039249	0	97603679	T	C
1	rs17116469	0	97604037	G	A
1	rs11799399	0	97604531	C	T
1	rs72965857	0	97605003	C	T
1	rs11586728	0	97605584	T	G
1	rs1760216	0	97605851	T	G
1	rs57140765	0	97606375	C	T
1	rs12023630	0	97606480	C	T
1	rs7552825	0	97606764	C	T
1	rs116833987	0	97606979	C	T
1	rs6667550	0	97607220	T	C
1	rs78489382	0	97607299	A	G
1	rs17702702	0	97607837	G	C
1	rs6668653	0	97608447	A	C
1	rs828052	0	97608892	T	C
1	rs828053	0	97609326	A	G
1	rs186293220	0	97609441	C	T
1	rs76110644	0	97609467	G	A
1	rs17599509	0	97609747	A	C
1	rs828054	0	97610026	G	T
1	rs1760215	0	97611515	C	T
1	rs79836259	0	97611910	G	A
1	rs828057	0	97613290	G	A
1	rs17432093	0	97613855	A	G
1	rs12091136	0	97614332	T	C
1	rs17116479	0	97614372	T	C
1	rs7520102	0	97614600	C	T
1	rs6593632	0	97615098	C	T
1	rs4390222	0	97615250	A	G
1	rs2039449	0	97616058	A	G
1	rs57870709	0	97616984	C	A
1	rs185404868	0	97617754	A	G
1	rs1514495	0	97617789	C	T
1	rs1514497	0	97617831	C	T
1	rs17116488	0	97617935	A	G
1	rs74326595	0	97618812	T	G
1	rs59037549	0	97619586	C	G
1	rs58721972	0	97619806	G	A
1	rs115046541	0	97620237	T	A
1	rs1760210	0	97620315	G	C
1	rs11165791	0	97620987	A	C
1	rs11165792	0	97621204	C	A
1	rs10875049	0	97621359	T	C
1	rs11165793	0	97621437	G	A
1	rs11165794	0	97621606	T	C
1	rs12026200	0	97621911	G	A
1	rs17116506	0	97622914	C	T
1	rs77238270	0	97623808	C	T
1	rs10875050	0	97623853	C	T
1	rs146391061	0	97624271	A	G
1	rs10875051	0	97625198	T	C
1	rs12120077	0	97626106	G	A
1	rs864341	0	97628791	G	T
1	rs55881838	0	97630087	T	C
1	rs828058	0	97630122	C	A
1	rs78393924	0	97631122	A	T
1	rs6656329	0	97631230	C	T
1	rs10875052	0	97631407	C	A
1	rs6593633	0	97631949	C	T
1	rs828059	0	97632298	T	G
1	rs993714	0	97633000	C	T
1	rs111336203	0	97634712	G	C
1	rs113206364	0	97634717	G	T
1	rs6593634	0	97635212	A	C
1	rs1760209	0	97635438	C	A
1	rs111612054	0	97635700	G	A
1	rs6670102	0	97635830	T	C
1	rs12122422	0	97636336	A	C
1	rs12133566	0	97636450	C	T
1	rs12133667	0	97636724	C	T
1	rs10875053	0	97636966	C	G
1	rs17116539	0	97637066	C	T
1	rs71656170	0	97637685	C	T
1	rs12134860	0	97638127	C	T
1	rs12124552	0	97638241	A	C
1	rs116078748	0	97638427	G	A
1	rs11165798	0	97638550	G	A
1	rs12029380	0	97638722	A	G
1	rs76214615	0	97639351	C	T
1	rs10430074	0	97639546	T	C
1	rs74451502	0	97640434	G	A
1	rs914959	0	97640563	T	C
1	rs11165800	0	97640673	G	A
1	rs12759852	0	97641178	G	A
1	rs12035468	0	97641436	G	A
1	rs77974239	0	97641552	C	T
1	rs12035560	0	97641771	G	A
1	rs74660763	0	97641963	C	G
1	rs34031151	0	97642342	G	T
1	rs6593635	0	97642689	T	A
1	rs6661442	0	97643462	C	T
1	rs6593636	0	97644724	C	T
1	rs6593637	0	97645277	A	G
1	rs6683351	0	97645313	T	C
1	rs12041436	0	97645607	C	T
1	rs12740796	0	97645979	T	C
1	rs67665424	0	97646131	A	T
1	rs79997740	0	97646232	T	A
1	rs12127420	0	97646243	A	T
1	rs76370325	0	97646419	C	T
1	rs72965902	0	97646443	T	C
1	rs80184654	0	97646617	A	G
1	rs76912324	0	97646993	C	T
1	rs7529372	0	97647338	C	T
1	rs11165803	0	97647869	T	A
1	rs10047165	0	97647933	C	G
1	rs1413232	0	97648490	G	C
1	rs1413231	0	97648547	T	C
1	rs1413230	0	97648818	C	T
1	rs77283449	0	97648872	T	A
1	rs6681752	0	97649058	C	T
1	rs6656660	0	97649209	G	T
1	rs6656968	0	97649434	G	A
1	rs112398095	0	97649756	T	C
1	rs75992642	0	97650095	C	T
1	rs6703589	0	97650998	T	C
1	rs77141363	0	97651169	T	G
1	rs11165804	0	97651567	T	C
1	rs11589971	0	97651569	C	A
1	rs11584924	0	97651657	T	C
1	rs6673282	0	97651660	C	T
1	rs11165805	0	97652000	C	G
1	rs7528359	0	97652309	C	G
1	rs7531100	0	97652792	C	T
1	rs11587873	0	97653070	C	T
1	rs147472939	0	97653122	T	C
1	rs72726628	0	97653140	T	C
1	rs6692424	0	97653169	T	C
1	rs6700957	0	97653284	G	A
1	rs12034568	0	97653802	T	C
1	rs6693034	0	97653944	A	G
1	rs115232121	0	97654207	G	A
1	rs141055843	0	97654363	G	A
1	rs77993430	0	97654393	G	T
1	rs114131530	0	97654726	G	C
1	rs6683883	0	97654795	C	T
1	rs146557761	0	97654894	G	A
1	rs114379890	0	97655612	C	T
1	rs74461426	0	97656290	A	G
1	rs12036730	0	97656466	A	T
1	rs3762412	0	97657086	T	C
1	rs147252710	0	97657741	A	C
1	rs4950023	0	97658395	C	T
1	rs10875054	0	97660277	C	T
1	rs1413228	0	97660692	A	G
1	rs1413229	0	97660753	A	G
1	rs79224290	0	97663193	G	A
1	rs7513333	0	97663530	A	C
1	rs74556004	0	97663910	A	G
1	rs75637747	0	97664561	C	T
1	rs79946066	0	97664577	C	T
1	rs77334809	0	97664654	C	A
1	rs28619552	0	97664756	G	C
1	rs74601902	0	97666106	G	T
1	rs75215924	0	97667195	T	C
1	rs4949945	0	97667243	C	T
1	rs4112180	0	97668221	T	C
1	rs8179310	0	97668900	C	A
1	rs75392002	0	97668984	C	T
1	rs11165807	0	97669403	T	A
1	rs76246330	0	97669493	G	A
1	rs75110606	0	97670034	T	A
1	rs7545506	0	97670173	G	A
1	rs6593639	0	97670325	C	T
1	rs10783055	0	97670641	C	T
1	rs61786273	0	97671192	C	A
1	rs111554392	0	97672272	G	A
1	rs4128473	0	97672838	T	C
1	rs4128474	0	97673073	T	C
1	rs58951949	0	97673259	C	G
1	rs79816507	0	97673331	C	T
1	rs76038939	0	97673383	T	C
1	rs12120388	0	97673404	C	A
1	rs189125993	0	97674520	G	A
1	rs72726635	0	97675300	A	G
1	rs139548851	0	97675508	T	C
1	rs7537668	0	97676260	A	G
1	rs3897933	0	97676519	G	A
1	rs7528631	0	97676684	C	T
1	rs10783056	0	97676941	C	T
1	rs34773620	0	97677905	T	C
1	rs113589535	0	97678225	G	A
1	rs138702430	0	97678531	G	C
1	rs115302069	0	97679538	G	A
1	rs77271952	0	97679796	T	A
1	rs12120068	0	97680316	G	A
1	rs2027054	0	97680720	C	T
1	rs114436742	0	97680878	C	T
1	rs1333727	0	97681342	T	C
1	rs6697132	0	97682026	G	A
1	rs116375943	0	97682212	G	A
1	rs12046655	0	97682376	A	G
1	rs189573130	0	97682696	G	A
1	rs12116905	0	97683103	G	T
1	rs75112377	0	97683453	G	A
1	rs71656171	0	97683598	G	A
1	rs61637399	0	97683745	T	C
1	rs10875055	0	97683997	T	C
1	rs4511173	0	97684328	T	C
1	rs71656172	0	97685484	T	C
1	rs2039447	0	97685486	T	C
1	rs1413234	0	97685992	C	A
1	rs1413235	0	97686036	T	C
1	rs2039448	0	97686519	T	G
1	rs1413239	0	97687015	C	T
1	rs4415625	0	97688831	G	A
1	rs1333728	0	97689736	G	T
1	rs72967839	0	97690052	C	T
1	rs74676854	0	97690195	C	A
1	rs885622	0	97691005	T	C
1	rs10875056	0	97691100	A	T
1	rs148245643	0	97691199	A	G
1	rs75993802	0	97691464	G	C
1	rs115115446	0	97692365	C	G
1	rs188489679	0	97692837	C	T
1	rs11165810	0	97693323	C	T
1	rs12402250	0	97693692	A	T
1	rs1931072	0	97693858	G	A
1	rs827497	0	97694442	C	T
1	rs9969993	0	97694535	C	T
1	rs12120514	0	97695162	A	G
1	rs140241547	0	97695296	T	C
1	rs12729191	0	97695911	C	T
1	rs866129	0	97696711	A	T
1	rs9651211	0	97696936	T	A
1	rs112599248	0	97697114	A	G
1	rs595937	0	97697147	T	C
1	rs688913	0	97698224	T	C
1	rs676686	0	97698637	C	G
1	rs71656173	0	97698922	G	T
1	rs673989	0	97699226	C	T
1	rs4412640	0	97699280	G	C
1	rs71656174	0	97699703	C	A
1	rs1520658	0	97699757	T	C
1	rs17432999	0	97700245	T	C
1	rs12137711	0	97700589	C	T
1	rs2184191	0	97700885	T	A
1	rs1970143	0	97700939	C	T
1	rs1970142	0	97701034	A	G
1	rs17116594	0	97701403	C	T
1	rs77594823	0	97701419	C	G
1	rs189664358	0	97702669	C	T
1	rs533365	0	97703325	C	T
1	rs17116602	0	97703552	T	C
1	rs12119089	0	97703563	A	T
1	rs505864	0	97704042	G	A
1	rs72726650	0	97704200	C	T
1	rs79714321	0	97704554	C	T
1	rs79435028	0	97704756	A	C
1	rs865242	0	97704798	T	C
1	rs1413227	0	97704898	T	C
1	rs12133176	0	97706237	C	T
1	rs72726651	0	97706445	A	G
1	rs12738234	0	97707562	C	A
1	rs542490	0	97707568	C	T
1	rs34346385	0	97707988	C	T
1	rs76859231	0	97708188	T	C
1	rs11165814	0	97708261	T	A
1	rs12403951	0	97708274	A	G
1	rs79023416	0	97708492	T	C
1	rs12125127	0	97708511	T	C
1	rs78357087	0	97708757	G	C
1	rs74775655	0	97708799	A	T
1	rs12124488	0	97709053	A	G
1	rs77934634	0	97710440	T	G
1	rs35182755	0	97710954	C	T
1	rs592609	0	97711452	A	G
1	rs12758854	0	97711561	G	A
1	rs58261705	0	97713126	G	A
1	rs10875057	0	97714665	T	C
1	rs116583800	0	97714813	G	A
1	rs10875058	0	97714892	C	T
1	rs12128564	0	97714918	G	A
1	rs12069661	0	97715155	A	T
1	rs56038816	0	97715643	T	C
1	rs12137174	0	97715757	C	T
1	rs12564297	0	97716141	A	C
1	rs146546313	0	97716156	A	G
1	rs1760212	0	97716167	C	T
1	rs11165815	0	97716617	A	C
1	rs2151567	0	97717024	G	A
1	rs77987628	0	97717200	C	T
1	rs4950025	0	97717279	A	C
1	rs563033	0	97717618	T	C
1	rs563832	0	97717669	G	T
1	rs1520663	0	97717987	C	T
1	rs1520664	0	97718075	C	T
1	rs72726653	0	97719612	C	T
1	rs666924	0	97719847	T	C
1	rs12735722	0	97719934	G	A
1	rs576189	0	97720465	T	C
1	rs652247	0	97720874	G	A
1	rs652246	0	97720875	T	A
1	rs10875059	0	97720978	G	A
1	rs10875060	0	97721062	C	T
1	rs650879	0	97721146	T	C
1	rs493517	0	97721227	A	G
1	rs494271	0	97721260	T	C
1	rs495257	0	97721392	A	G
1	rs496179	0	97721488	G	A
1	rs1413241	0	97722672	G	T
1	rs2027055	0	97723064	A	G
1	rs2027056	0	97723601	G	T
1	rs188619167	0	97723604	A	G
1	rs11165822	0	97723617	T	G
1	rs71656176	0	97723966	C	T
1	rs12140120	0	97724009	C	T
1	rs55811950	0	97724933	A	T
1	rs78581965	0	97725056	G	A
1	rs11165823	0	97725679	T	C
1	rs191768562	0	97725721	G	A
1	rs77285274	0	97726100	T	C
1	rs693680	0	97727083	G	A
1	rs148846281	0	97727499	C	T
1	rs7522938	0	97727820	G	C
1	rs827500	0	97728497	A	C
1	rs75433128	0	97728595	A	T
1	rs6660936	0	97729236	A	G
1	rs1402256	0	97729867	C	T
1	rs75437550	0	97730142	G	A
1	rs10783057	0	97730626	G	A
1	rs12139679	0	97730636	G	A
1	rs1402258	0	97731111	C	T
1	rs499009	0	97731402	T	C
1	rs61786278	0	97731530	A	G
1	rs78970785	0	97731961	A	G
1	rs7518848	0	97732025	G	T
1	rs7556387	0	97732317	T	C
1	rs144895542	0	97732528	C	T
1	rs149025913	0	97732602	G	A
1	rs12739965	0	97733357	T	C
1	rs12753487	0	97733434	G	A
1	rs12048612	0	97733932	C	T
1	rs10157665	0	97734344	A	T
1	rs79880567	0	97734455	C	T
1	rs77119729	0	97734845	C	G
1	rs148548179	0	97735117	C	T
1	rs72726670	0	97735214	A	G
1	rs78907290	0	97735650	T	C
1	rs34992328	0	97736099	G	C
1	rs59037276	0	97736216	G	A
1	rs10158174	0	97736453	T	C
1	rs7526691	0	97736657	T	C
1	rs12752763	0	97736712	A	G
1	rs77087744	0	97736762	C	T
1	rs78340425	0	97736769	G	A
1	rs12753135	0	97736954	A	G
1	rs75268624	0	97737028	C	T
1	rs7527272	0	97737237	T	C
1	rs553388	0	97737348	C	T
1	rs644428	0	97737704	C	T
1	rs76130084	0	97737756	G	C
1	rs75585626	0	97738178	C	A
1	rs507170	0	97738354	G	C
1	rs76530406	0	97738578	G	T
1	rs75749428	0	97738687	G	A
1	rs628959	0	97738860	C	T
1	rs144327505	0	97739306	C	T
1	rs471581	0	97739678	C	T
1	rs11165826	0	97739747	A	G
1	rs11165827	0	97739908	A	T
1	rs114262821	0	97740547	T	C
1	rs75800350	0	97740736	C	G
1	rs7539889	0	97741123	T	C
1	rs78547229	0	97741415	C	G
1	rs7525922	0	97741801	T	C
1	rs2090763	0	97742005	A	G
1	rs11587447	0	97742573	T	G
1	rs145563249	0	97742576	G	T
1	rs142444049	0	97742655	C	T
1	rs75526386	0	97742846	A	G
1	rs644023	0	97743295	G	A
1	rs11165829	0	97743702	C	G
1	rs641805	0	97743805	A	T
1	rs6675639	0	97743864	A	G
1	rs10875061	0	97744048	G	A
1	rs146204216	0	97745143	C	T
1	rs116121732	0	97745158	C	T
1	rs75151632	0	97745346	G	A
1	rs12048063	0	97746093	G	A
1	rs72726674	0	97746529	G	A
1	rs10735793	0	97746592	T	C
1	rs4351704	0	97746919	T	C
1	rs10875062	0	97746924	C	A
1	rs11589238	0	97747164	A	G
1	rs638456	0	97747318	A	G
1	rs552926	0	97747389	T	C
1	rs148703110	0	97747564	C	A
1	rs12029106	0	97747589	C	T
1	rs12046744	0	97747664	A	C
1	rs6700670	0	97748085	G	C
1	rs56300389	0	97748304	G	A
1	rs114849039	0	97748359	G	A
1	rs71656179	0	97748666	G	A
1	rs519852	0	97748692	T	A
1	rs6692946	0	97748929	A	G
1	rs114726984	0	97748978	C	T
1	rs71656180	0	97749114	A	G
1	rs528455	0	97749198	T	C
1	rs71656181	0	97749235	G	A
1	rs667565	0	97749248	T	C
1	rs526645	0	97749380	G	A
1	rs79652940	0	97749690	T	C
1	rs12049622	0	97750144	T	C
1	rs11165830	0	97750176	G	A
1	rs12726453	0	97750189	T	C
1	rs61786317	0	97750333	A	C
1	rs115139581	0	97750504	G	A
1	rs6593640	0	97750526	T	C
1	rs6593641	0	97750576	T	C
1	rs74655673	0	97750728	T	C
1	rs6593642	0	97750838	C	T
1	rs78815677	0	97750955	T	A
1	rs79204295	0	97750973	C	T
1	rs12024830	0	97750974	G	A
1	rs145599941	0	97752375	G	A
1	rs145261174	0	97752476	C	T
1	rs188783007	0	97752813	G	A
1	rs61786318	0	97752847	T	G
1	rs60600201	0	97752922	G	A
1	rs4285753	0	97753218	G	A
1	rs4266934	0	97753343	T	G
1	rs546231663	0	97757385	A	T
1	rs10465748	0	97757424	C	A
1	rs72726678	0	97757537	T	C
1	rs10465749	0	97757949	C	A
1	rs12121789	0	97758094	G	A
1	rs1610253	0	97758264	G	A
1	rs72726681	0	97758266	G	A
1	rs144524239	0	97758459	A	T
1	rs11165837	0	97759020	A	T
1	rs149212857	0	97759071	A	T
1	rs59373360	0	97759254	T	C
1	rs6696988	0	97759396	C	T
1	rs12723967	0	97759969	C	T
1	rs4950026	0	97760661	A	G
1	rs1879373	0	97761119	T	C
1	rs114322239	0	97761599	T	A
1	rs6700920	0	97761698	A	G
1	rs10783058	0	97761972	T	C
1	rs116493120	0	97763658	C	A
1	rs184703346	0	97763663	C	T
1	rs4264037	0	97764073	A	G
1	rs77284010	0	97764126	C	A
1	rs28552810	0	97764905	T	A
1	rs28478258	0	97765025	C	A
1	rs28696953	0	97765076	A	G
1	rs34749427	0	97765112	T	C
1	rs61786353	0	97765680	A	T
1	rs28538108	0	97765692	C	T
1	rs72971802	0	97766486	C	T
1	rs1589342	0	97766707	C	G
1	rs1589343	0	97766774	A	T
1	rs1589344	0	97766866	C	G
1	rs76473287	0	97767173	A	G
1	rs2049112	0	97767418	G	A
1	rs28483122	0	97767541	C	T
1	rs28595744	0	97767604	A	T
1	rs79140353	0	97767715	A	G
1	rs61081552	0	97768330	T	G
1	rs10783060	0	97768846	A	G
1	rs76192937	0	97769435	G	A
1	rs61786354	0	97769910	C	T
1	rs12741841	0	97770442	G	A
1	rs34534958	0	97770715	G	T
1	rs1801160	0	97770920	C	T
1	rs7556439	0	97771947	C	A
1	rs61786355	0	97772282	C	T
1	rs61786356	0	97772701	T	G
1	rs140244067	0	97773123	T	A
1	rs115644251	0	97773324	C	T
1	rs80174161	0	97773647	C	T
1	rs11808765	0	97774248	G	A
1	rs72726689	0	97774833	T	C
1	rs61786357	0	97775113	A	G
1	rs76805496	0	97776758	T	C
1	rs72726691	0	97777159	C	T
1	rs75454821	0	97777918	T	A
1	rs10875064	0	97778724	C	T
1	rs72726696	0	97779035	G	A
1	rs115602400	0	97779149	T	C
1	rs10783059	0	97779384	C	T
1	rs61249534	0	97779494	G	A
1	rs12030332	0	97779535	A	G
1	rs116213296	0	97780355	G	T
1	rs138317927	0	97780493	T	C
1	rs58203161	0	97780673	C	T
1	rs1609519	0	97781039	A	G
1	rs75007747	0	97781409	C	T
1	rs114753598	0	97781484	C	T
1	rs71656186	0	97781912	A	G
1	rs11583545	0	97782026	C	T
1	rs79683729	0	97782102	T	A
1	rs61787962	0	97782951	G	C
1	rs61787963	0	97782985	C	T
1	rs57555420	0	97783448	C	T
1	rs61787976	0	97788390	A	T
1	rs61787977	0	97788636	C	T
1	rs77459229	0	97788637	G	A
1	rs28468570	0	97789449	G	A
1	rs34843163	0	97789682	T	C
1	rs59879323	0	97789694	C	A
1	rs58645363	0	97789950	G	T
1	rs144735814	0	97789980	G	C
1	rs76431772	0	97790135	G	A
1	rs57058326	0	97790805	C	T
1	rs61787980	0	97791240	G	C
1	rs28699374	0	97791507	A	T
1	rs10127817	0	97792410	C	T
1	rs77085839	0	97792483	G	C
1	rs115332211	0	97792597	A	G
1	rs55651621	0	97792693	A	G
1	rs114819357	0	97792723	A	G
1	rs12140043	0	97792868	C	T
1	rs10875069	0	97793775	T	G
1	rs6698780	0	97794907	A	G
1	rs6698789	0	97794973	A	T
1	rs6701415	0	97794995	T	C
1	rs61787981	0	97795017	T	C
1	rs6661380	0	97795029	G	A
1	rs7516576	0	97795054	G	A
1	rs7539913	0	97795055	C	A
1	rs6686712	0	97795214	C	T
1	rs6593646	0	97795501	T	A
1	rs12038518	0	97797970	A	C
1	rs4950027	0	97798063	C	T
1	rs12407539	0	97798186	A	G
1	rs35691382	0	97798298	T	C
1	rs75363500	0	97798555	T	G
1	rs112728586	0	97798878	A	T
1	rs12401348	0	97798907	C	T
1	rs148652810	0	97799209	C	T
1	rs7555294	0	97799545	C	T
1	rs74104367	0	97800233	G	T
1	rs80251895	0	97800954	T	C
1	rs150049388	0	97801026	C	G
1	rs76252209	0	97801137	A	G
1	rs71512508	0	97801187	A	G
1	rs75267292	0	97801307	A	G
1	rs80099795	0	97801510	G	A
1	rs58054780	0	97801826	C	T
1	rs58623258	0	97802065	G	A
1	rs60852591	0	97802101	C	T
1	rs117967363	0	97802172	G	A
1	rs36025579	0	97802624	A	G
1	rs79626151	0	97802632	A	G
1	rs80283604	0	97802639	A	G
1	rs75113655	0	97802675	T	C
1	rs12754968	0	97802733	C	T
1	rs72728409	0	97802809	T	G
1	rs79132726	0	97802836	C	T
1	rs35814910	0	97802884	C	T
1	rs146236925	0	97802911	G	A
1	rs79331711	0	97803351	G	A
1	rs9783115	0	97803594	C	A
1	rs116234142	0	97803610	G	A
1	rs9782950	0	97803724	T	C
1	rs79851747	0	97803999	T	A
1	rs12750945	0	97804547	T	C
1	rs184634280	0	97805890	T	C
1	rs115262804	0	97806112	C	A
1	rs12024103	0	97806124	C	T
1	rs114719882	0	97806218	T	C
1	rs74682146	0	97806475	C	T
1	rs74784253	0	97806542	C	G
1	rs75323142	0	97806602	G	A
1	rs6684671	0	97807219	G	T
1	rs1879375	0	97807335	A	G
1	rs56339143	0	97807367	C	T
1	rs12746909	0	97808134	G	A
1	rs12044858	0	97809250	A	G
1	rs79806521	0	97809699	T	C
1	rs144883827	0	97810086	T	C
1	rs35181732	0	97810267	T	C
1	rs12046771	0	97810607	T	C
1	rs75306259	0	97810954	C	T
1	rs79512458	0	97811145	G	A
1	rs74104372	0	97811356	C	G
1	rs11588048	0	97811574	A	C
1	rs79426638	0	97811599	G	A
1	rs12745512	0	97811628	G	A
1	rs74104373	0	97811932	G	A
1	rs78987067	0	97812401	C	T
1	rs7414210	0	97812612	A	C
1	rs78786116	0	97812891	A	G
1	rs74885558	0	97813060	T	C
1	rs75932131	0	97813098	T	G
1	rs80068634	0	97813117	T	C
1	rs114588763	0	97814358	T	C
1	rs10875070	0	97814644	A	G
1	rs10875071	0	97814678	T	C
1	rs74727720	0	97814706	T	C
1	rs76254164	0	97814713	A	G
1	rs76963298	0	97816002	T	C
1	rs115872137	0	97816123	A	G
1	rs111788017	0	97817039	A	T
1	rs74940085	0	97817905	T	C
1	rs74679167	0	97818661	A	G
1	rs11165845	0	97819405	A	G
1	rs11165846	0	97819667	C	G
1	rs77807619	0	97819785	C	T
1	rs75777655	0	97819835	T	A
1	rs76416031	0	97820261	G	A
1	rs78342127	0	97820281	T	C
1	rs79510932	0	97820533	G	A
1	rs78891055	0	97820546	T	C
1	rs76248704	0	97820732	C	A
1	rs74105107	0	97820887	T	C
1	rs4950028	0	97821081	A	G
1	rs6679536	0	97821302	G	A
1	rs77656893	0	97821504	G	A
1	rs115506594	0	97821549	C	T
1	rs6685859	0	97822769	G	C
1	rs112749677	0	97822975	T	C
1	rs11165847	0	97823523	C	T
1	rs74538697	0	97823714	C	A
1	rs10875073	0	97823752	T	C
1	rs145939847	0	97824415	C	G
1	rs146209480	0	97824522	C	T
1	rs79134772	0	97824629	G	T
1	rs144644749	0	97824845	C	G
1	rs112508617	0	97824865	T	C
1	rs111244535	0	97825223	A	G
1	rs145400209	0	97826020	T	C
1	rs140918097	0	97826416	C	T
1	rs111377057	0	97826561	T	C
1	rs149004577	0	97826608	C	T
1	rs77299972	0	97826655	A	G
1	rs138372200	0	97826989	A	T
1	rs142477428	0	97827037	G	T
1	rs6691565	0	97827246	T	C
1	rs34011849	0	97827520	C	T
1	rs147193697	0	97827663	C	G
1	rs113793055	0	97827879	A	C
1	rs56306472	0	97827914	G	A
1	rs150148381	0	97828021	A	G
1	rs145868982	0	97828417	C	T
1	rs56013752	0	97828445	A	G
1	rs56103838	0	97828568	G	A
1	rs12123145	0	97828604	T	C
1	rs78922435	0	97828894	C	T
1	rs79124115	0	97829620	T	C
1	rs74344183	0	97829727	T	C
1	rs74105109	0	97829764	T	A
1	rs75995514	0	97829811	A	G
1	rs74105110	0	97830355	C	T
1	rs12564011	0	97830546	T	C
1	rs12563828	0	97830721	A	T
1	rs80147656	0	97830828	C	T
1	rs75242832	0	97830870	G	T
1	rs78413744	0	97830924	T	C
1	rs80216782	0	97830969	C	T
1	rs116038331	0	97830986	T	C
1	rs74229079	0	97831009	C	T
1	rs74105111	0	97831065	T	C
1	rs75402597	0	97831471	G	A
1	rs11165850	0	97831765	T	C
1	rs76416878	0	97832002	C	T
1	rs12063370	0	97832032	T	C
1	rs78638054	0	97832038	A	G
1	rs78597006	0	97832224	T	C
1	rs10875075	0	97832498	T	C
1	rs12403997	0	97832736	G	A
1	rs143454920	0	97832764	G	A
1	rs867261	0	97832839	T	A
1	rs74105112	0	97832840	A	T
1	rs144549655	0	97833133	C	T
1	rs114037302	0	97833188	G	T
1	rs76364010	0	97833189	G	C
1	rs1879372	0	97833918	T	C
1	rs1879371	0	97834019	C	T
1	rs72728414	0	97834028	G	A
1	rs72728415	0	97834255	T	C
1	rs76869799	0	97834525	C	G
1	rs75916323	0	97834547	T	G
1	rs12126526	0	97834642	G	C
1	rs145825055	0	97834674	A	G
1	rs72728416	0	97834691	A	G
1	rs72728417	0	97834905	A	C
1	rs7515904	0	97835163	G	T
1	rs72728418	0	97835388	A	G
1	rs1915313	0	97835573	G	C
1	rs141462099	0	97835716	A	G
1	rs113154640	0	97835747	T	C
1	rs149517030	0	97835815	C	T
1	rs6701322	0	97835921	A	G
1	rs12070583	0	97836421	T	C
1	rs74384723	0	97836819	T	C
1	rs78735515	0	97837223	A	G
1	rs10875076	0	97837564	C	T
1	rs10875077	0	97837761	T	C
1	rs10875078	0	97837807	C	G
1	rs72728421	0	97838416	A	G
1	rs55652347	0	97838854	C	T
1	rs11582179	0	97838887	T	C
1	rs1879374	0	97838972	A	G
1	rs1890138	0	97839016	A	G
1	rs6699630	0	97839413	C	G
1	rs72728423	0	97839444	T	C
1	rs7523609	0	97839665	T	C
1	rs140879071	0	97839998	C	G
1	rs35398836	0	97840167	C	A
1	rs113268154	0	97840321	G	A
1	rs78974981	0	97840353	C	T
1	rs138635313	0	97840508	C	T
1	rs77621792	0	97840756	G	A
1	rs77975962	0	97840879	T	C
1	rs12030316	0	97841628	T	C
1	rs12040045	0	97841850	C	T
1	rs10875079	0	97841879	A	G
1	rs72728426	0	97842126	A	T
1	rs11580977	0	97842384	A	G
1	rs72728430	0	97842475	C	T
1	rs191316497	0	97842825	T	C
1	rs12738091	0	97842978	T	C
1	rs12756826	0	97843251	C	T
1	rs74105139	0	97843390	G	A
1	rs12032384	0	97843647	T	C
1	rs6672867	0	97843748	G	A
1	rs56062554	0	97843847	A	C
1	rs56000287	0	97843957	A	T
1	rs139090364	0	97844018	G	A
1	rs55844132	0	97844136	C	T
1	rs6665022	0	97844241	T	C
1	rs34085458	0	97844979	C	T
1	rs1415683	0	97845053	T	G
1	rs74105145	0	97845229	G	A
1	rs74105146	0	97845511	T	C
1	rs80188499	0	97845840	T	C
1	rs12565467	0	97846232	T	C
1	rs74105148	0	97846296	T	C
1	rs74105150	0	97846406	A	G
1	rs34448971	0	97846434	C	T
1	rs72728435	0	97846855	G	C
1	rs72728436	0	97846875	T	C
1	rs55698615	0	97847384	G	A
1	rs74105153	0	97847590	G	A
1	rs72728438	0	97847874	T	C
1	rs56279424	0	97848140	G	T
1	rs150937234	0	97848411	A	T
1	rs12568621	0	97848488	C	T
1	rs72728440	0	97848576	C	T
1	rs4949947	0	97848758	C	T
1	rs139445170	0	97848971	G	T
1	rs143152993	0	97848973	A	G
1	rs6690620	0	97849281	G	A
1	rs10875080	0	97849296	G	A
1	rs11165854	0	97849325	C	T
1	rs6690816	0	97849481	G	T
1	rs72728442	0	97849858	A	G
1	rs4950030	0	97849885	A	T
1	rs72728443	0	97849910	A	T
1	rs74105186	0	97850060	T	C
1	rs79537678	0	97850468	T	C
1	rs1112314	0	97850697	C	T
1	rs12739046	0	97850971	A	G
1	rs6679142	0	97850999	G	A
1	rs58067278	0	97851035	C	A
1	rs72728447	0	97851271	C	G
1	rs72728450	0	97851325	G	C
1	rs74105189	0	97851609	T	C
1	rs11165855	0	97851776	G	A
1	rs72728452	0	97851972	G	A
1	rs11165856	0	97852031	T	C
1	rs1356917	0	97852258	A	C
1	rs181034694	0	97852293	T	C
1	rs1356918	0	97852354	T	A
1	rs1356919	0	97852376	A	T
1	rs6677502	0	97852932	T	C
1	rs2152878	0	97853443	T	C
1	rs56401000	0	97853602	G	A
1	rs6665429	0	97853619	C	T
1	rs55748568	0	97853995	T	C
1	rs56389703	0	97854180	A	T
1	rs4950031	0	97854245	T	G
1	rs12047563	0	97854533	C	A
1	rs12040388	0	97854625	G	A
1	rs1577895	0	97854712	A	G
1	rs12047716	0	97854999	C	A
1	rs7538155	0	97855144	T	C
1	rs4319377	0	97855334	G	A
1	rs4495747	0	97855607	A	G
1	rs72728456	0	97855612	A	G
1	rs4503384	0	97855821	G	A
1	rs7527030	0	97855907	C	T
1	rs12039093	0	97856036	T	A
1	rs7541618	0	97856487	T	G
1	rs12049600	0	97856602	C	T
1	rs7530072	0	97856731	C	T
1	rs72728460	0	97856828	C	T
1	rs12021567	0	97856946	C	T
1	rs12042394	0	97856985	G	C
1	rs12040059	0	97856990	T	G
1	rs12040763	0	97857061	T	C
1	rs12043125	0	97857145	G	T
1	rs56682383	0	97857539	A	C
1	rs60314659	0	97857688	G	A
1	rs955850	0	97857761	T	C
1	rs28714464	0	97857902	C	T
1	rs4634942	0	97857955	T	C
1	rs28526496	0	97857963	G	T
1	rs12089260	0	97858048	G	A
1	rs28829687	0	97858143	T	C
1	rs138554903	0	97858200	C	T
1	rs4950032	0	97858897	C	T
1	rs7536690	0	97858941	C	T
1	rs7536770	0	97859016	C	T
1	rs9727787	0	97859064	T	C
1	rs111316699	0	97859249	T	C
1	rs35675942	0	97859338	T	C
1	rs35767735	0	97859369	G	T
1	rs77292185	0	97860125	A	C
1	rs7516781	0	97860207	G	C
1	rs7540201	0	97860321	C	A
1	rs55824522	0	97861328	C	A
1	rs12411169	0	97861504	C	A
1	rs12740800	0	97861661	A	T
1	rs78101370	0	97861734	T	A
1	rs12407440	0	97861746	A	T
1	rs72728467	0	97861820	T	C
1	rs75588123	0	97862029	G	A
1	rs12566907	0	97862237	T	C
1	rs72728468	0	97862433	C	T
1	rs12043021	0	97862725	G	T
1	rs12043040	0	97862756	G	T
1	rs12022243	0	97862780	C	T
1	rs12407793	0	97862794	A	G
1	rs12040699	0	97862828	T	C
1	rs4428925	0	97862883	G	A
1	rs4363450	0	97863155	A	C
1	rs76012985	0	97863258	C	T
1	rs4445510	0	97863281	T	C
1	rs148185926	0	97864016	T	C
1	rs58897692	0	97864282	T	A
1	rs12024083	0	97864615	C	T
1	rs149906100	0	97864635	G	A
1	rs146592832	0	97865433	G	T
1	rs11165860	0	97866419	T	C
1	rs72728475	0	97866544	G	C
1	rs12047072	0	97866719	G	T
1	rs116675568	0	97866775	T	A
1	rs114500736	0	97866777	T	A
1	rs12026223	0	97866857	C	T
1	rs111766159	0	97866868	T	G
1	rs12026229	0	97866892	C	T
1	rs12045421	0	97867143	T	C
1	rs1577897	0	97867198	G	A
1	rs1577896	0	97867312	T	C
1	rs80121219	0	97867406	T	C
1	rs7512213	0	97867433	A	G
1	rs185595110	0	97867553	A	G
1	rs7548189	0	97867713	C	A
1	rs72728482	0	97867725	G	T
1	rs72728483	0	97868308	T	C
1	rs116620462	0	97869006	T	C
1	rs146290416	0	97869183	T	C
1	rs55912562	0	97869190	C	T
1	rs12725266	0	97869199	C	T
1	rs72728488	0	97869734	T	C
1	rs60495923	0	97869738	A	T
1	rs74229081	0	97869773	A	C
1	rs72728490	0	97869846	C	G
1	rs12047625	0	97869853	T	C
1	rs12048428	0	97870078	T	C
1	rs142393164	0	97870190	A	G
1	rs11165861	0	97870258	C	T
1	rs12022771	0	97870315	G	A
1	rs12022799	0	97870432	G	A
1	rs12030174	0	97870591	C	T
1	rs12048663	0	97870876	T	C
1	rs11165862	0	97871356	A	T
1	rs115526910	0	97871378	A	C
1	rs4949949	0	97871409	T	C
1	rs7544128	0	97871760	C	G
1	rs7555984	0	97872049	A	G
1	rs72728494	0	97872219	C	T
1	rs7521383	0	97872220	G	T
1	rs12403187	0	97872300	C	T
1	rs11165863	0	97872422	A	G
1	rs75302512	0	97872448	A	C
1	rs4300257	0	97872655	A	C
1	rs4434871	0	97873007	T	C
1	rs79213791	0	97873024	C	G
1	rs57676409	0	97873152	T	C
1	rs12410949	0	97873296	G	A
1	rs12409761	0	97873302	A	G
1	rs58516533	0	97873390	T	C
1	rs4381229	0	97873631	A	G
1	rs4319378	0	97873801	T	C
1	rs4336888	0	97873826	C	G
1	rs4497251	0	97874074	G	C
1	rs116310345	0	97874304	C	T
1	rs2018902	0	97874592	A	G
1	rs11165864	0	97874663	T	C
1	rs12096100	0	97875071	T	G
1	rs74106717	0	97875200	T	A
1	rs78155123	0	97875348	T	C
1	rs12143861	0	97875528	A	G
1	rs11165865	0	97875670	G	T
1	rs116406354	0	97875985	A	G
1	rs148430764	0	97876291	T	C
1	rs945879	0	97876372	C	T
1	rs4492658	0	97876523	G	C
1	rs1556794	0	97877048	A	G
1	rs79593470	0	97877165	T	C
1	rs1538176	0	97877321	T	G
1	rs11165867	0	97878068	C	T
1	rs6663751	0	97878443	C	A
1	rs6687374	0	97878461	G	A
1	rs6678858	0	97878565	A	T
1	rs150350672	0	97878610	C	T
1	rs7543523	0	97879083	G	C
1	rs12750717	0	97879160	C	T
1	rs7543614	0	97879161	G	A
1	rs7535930	0	97879262	T	C
1	rs4589145	0	97879266	A	G
1	rs116747202	0	97879697	A	C
1	rs6693628	0	97879926	G	T
1	rs114638322	0	97880453	C	A
1	rs12024396	0	97880883	A	G
1	rs72729904	0	97881659	T	C
1	rs72729905	0	97881752	G	A
1	rs140389825	0	97882434	C	T
1	rs4497250	0	97882933	G	A
1	rs79157526	0	97882937	T	C
1	rs59111295	0	97883247	G	A
1	rs58941846	0	97883401	C	T
1	rs148908604	0	97883780	C	A
1	rs140281723	0	97884058	G	A
1	rs72729906	0	97884223	A	C
1	rs115359427	0	97884294	A	C
1	rs11165868	0	97885040	C	T
1	rs10875084	0	97885200	T	C
1	rs10875085	0	97885249	A	T
1	rs4949952	0	97886171	T	C
1	rs11165869	0	97887134	C	T
1	rs10875086	0	97887414	T	C
1	rs12403515	0	97888287	T	C
1	rs4950033	0	97890347	C	T
1	rs12123121	0	97891161	G	T
1	rs17116720	0	97891548	T	C
1	rs1556798	0	97892858	T	C
1	rs146730881	0	97893205	A	G
1	rs4350236	0	97893792	G	T
1	rs7549538	0	97893975	T	A
1	rs61788022	0	97894035	G	T
1	rs12028565	0	97894619	T	C
1	rs142651753	0	97894635	G	T
1	rs11165870	0	97895762	T	C
1	rs192797153	0	97896026	T	C
1	rs137987543	0	97896295	C	T
1	rs4353133	0	97896489	A	G
1	rs61788023	0	97896731	T	C
1	rs12126093	0	97896865	T	C
1	rs142620527	0	97897240	T	C
1	rs12126921	0	97897249	T	C
1	rs56064273	0	97897811	T	G
1	rs7517433	0	97898232	T	C
1	rs142475554	0	97898389	G	A
1	rs10449723	0	97898560	A	C
1	rs12129397	0	97900552	A	T
1	rs140805772	0	97900783	T	C
1	rs112782275	0	97901556	T	C
1	rs12073650	0	97901571	G	T
1	rs11165872	0	97902590	T	G
1	rs11165873	0	97902790	A	T
1	rs7516433	0	97903111	T	C
1	rs12031561	0	97903583	A	G
1	rs10875087	0	97903703	C	T
1	rs72729921	0	97903729	A	T
1	rs4949953	0	97904780	T	C
1	rs55931309	0	97905169	G	C
1	rs10875088	0	97905260	C	T
1	rs112419833	0	97905287	T	A
1	rs4949954	0	97905749	G	A
1	rs116606497	0	97905925	T	A
1	rs140821433	0	97907072	C	G
1	rs116367593	0	97907085	G	A
1	rs7517899	0	97907753	C	T
1	rs10783063	0	97907894	T	G
1	rs11165874	0	97908244	G	C
1	rs56339395	0	97908778	T	C
1	rs141420760	0	97908872	C	T
1	rs1415681	0	97908878	T	G
1	rs143022055	0	97910513	A	G
1	rs56296115	0	97911857	G	T
1	rs4950034	0	97912056	C	T
1	rs4612663	0	97912335	G	T
1	rs114843736	0	97912390	A	G
1	rs10783065	0	97912721	G	A
1	rs1538175	0	97913459	T	A
1	rs10747482	0	97914806	C	A
1	rs11165875	0	97915213	T	C
1	rs17376848	0	97915624	A	G
1	rs10783066	0	97916309	G	C
1	rs147764253	0	97916900	C	T
1	rs147019521	0	97916977	C	T
1	rs61789171	0	97917523	G	A
1	rs115652558	0	97917680	G	A
1	rs3897855	0	97918137	T	A
1	rs3897854	0	97918306	C	T
1	rs115764845	0	97918650	C	T
1	rs75122842	0	97919354	T	C
1	rs141931909	0	97919745	G	T
1	rs75852638	0	97919800	G	A
1	rs76262284	0	97920168	A	G
1	rs79058138	0	97920501	G	C
1	rs4950035	0	97920746	T	C
1	rs150038173	0	97920757	A	G
1	rs12354219	0	97920956	T	C
1	rs2039676	0	97920977	C	T
1	rs6593648	0	97921342	C	A
1	rs6593649	0	97921434	C	A
1	rs61789172	0	97922014	T	A
1	rs10875090	0	97922774	T	C
1	rs7531138	0	97923499	T	A
1	rs79807948	0	97923785	A	G
1	rs61789173	0	97924563	A	G
1	rs7523116	0	97925053	C	T
1	rs184316732	0	97926320	C	G
1	rs7548444	0	97926486	G	A
1	rs7550959	0	97926839	G	A
1	rs72729930	0	97927565	T	G
1	rs4431878	0	97928949	T	C
1	rs6696976	0	97928976	T	G
1	rs12735808	0	97929458	G	A
1	rs79206631	0	97929998	C	T
1	rs138870478	0	97930280	G	A
1	rs149558699	0	97931154	C	T
1	rs115085562	0	97931485	G	T
1	rs10783067	0	97931595	C	T
1	rs80175316	0	97931922	T	C
1	rs12136186	0	97932256	T	C
1	rs10783068	0	97932322	C	T
1	rs150531239	0	97932751	C	A
1	rs13376084	0	97933173	G	A
1	rs11165877	0	97933215	G	A
1	rs61789175	0	97934085	T	C
1	rs76692391	0	97934254	G	C
1	rs115396448	0	97934864	A	C
1	rs34387885	0	97935510	T	C
1	rs143966823	0	97935782	T	C
1	rs143979894	0	97935802	C	T
1	rs61789177	0	97936870	A	G
1	rs34044808	0	97936889	C	A
1	rs74105234	0	97937069	G	A
1	rs139426672	0	97937120	A	G
1	rs7513650	0	97937394	T	C
1	rs61789178	0	97938391	A	G
1	rs10875091	0	97938684	T	C
1	rs141877895	0	97939487	G	C
1	rs11811087	0	97940170	A	C
1	rs11811436	0	97940231	T	C
1	rs12117481	0	97940343	G	A
1	rs11165879	0	97941485	A	G
1	rs114273993	0	97942236	G	A
1	rs149262453	0	97942311	T	C
1	rs12096724	0	97944050	G	T
1	rs6672095	0	97944059	G	T
1	rs12759539	0	97944341	G	A
1	rs141590460	0	97944866	A	C
1	rs945881	0	97945292	G	A
1	rs61789180	0	97945793	A	G
1	rs950467	0	97946041	T	G
1	rs55865801	0	97946461	A	G
1	rs11165880	0	97946840	C	T
1	rs952856	0	97947179	C	G
1	rs11165881	0	97947883	C	T
1	rs6685976	0	97948014	G	A
1	rs79156814	0	97948766	C	A
1	rs117960039	0	97949304	A	G
1	rs4495745	0	97949375	A	C
1	rs4451581	0	97949431	A	C
1	rs13375021	0	97949735	C	T
1	rs7545712	0	97950034	G	A
1	rs6593650	0	97950902	A	C
1	rs4950037	0	97950934	G	T
1	rs4950038	0	97951106	A	C
1	rs11165882	0	97951525	C	A
1	rs10747483	0	97951926	T	C
1	rs4949955	0	97951969	T	A
1	rs36028550	0	97952408	C	T
1	rs9629025	0	97953000	C	T
1	rs55701055	0	97953329	T	G
1	rs6687950	0	97953641	G	A
1	rs11165883	0	97953720	T	A
1	rs12058771	0	97953752	T	G
1	rs6679873	0	97953946	T	G
1	rs6664888	0	97954176	C	G
1	rs12060079	0	97954272	T	C
1	rs12074340	0	97954318	C	T
1	rs12121057	0	97954403	G	C
1	rs10875092	0	97954589	A	G
1	rs140578680	0	97954922	A	G
1	rs1415682	0	97955133	A	G
1	rs952501	0	97955273	G	A
1	rs10875093	0	97955719	A	C
1	rs144409110	0	97955794	C	T
1	rs11165884	0	97955825	A	T
1	rs115216079	0	97956008	C	T
1	rs4364915	0	97956480	T	A
1	rs75028638	0	97956846	T	C
1	rs74480548	0	97956999	T	C
1	rs78338622	0	97957779	T	A
1	rs2811188	0	97958108	G	A
1	rs2786779	0	97959482	T	C
1	rs79926623	0	97959669	T	C
1	rs12062552	0	97961206	T	C
1	rs56229527	0	97961780	C	T
1	rs115346130	0	97961878	C	T
1	rs2811187	0	97962038	A	C
1	rs76394731	0	97962543	G	C
1	rs77950444	0	97962879	T	C
1	rs2786778	0	97962979	C	T
1	rs2786777	0	97963025	G	C
1	rs2786776	0	97963035	T	G
1	rs2786775	0	97963085	C	A
1	rs2786774	0	97963907	T	C
1	rs2786773	0	97963919	C	T
1	rs2811186	0	97964122	A	G
1	rs77944334	0	97964195	A	T
1	rs78673388	0	97964441	C	T
1	rs191919167	0	97964874	T	A
1	rs183277867	0	97965362	T	G
1	rs78472505	0	97965500	T	C
1	rs114369627	0	97966191	G	A
1	rs4520446	0	97966205	C	T
1	rs79961076	0	97966992	G	A
1	rs189491568	0	97967865	G	C
1	rs10493892	0	97967983	A	C
1	rs2811185	0	97968480	C	G
1	rs2786782	0	97968615	A	G
1	rs12073044	0	97968757	T	A
1	rs77750308	0	97969062	A	G
1	rs2786781	0	97969298	A	G
1	rs2811184	0	97969840	G	C
1	rs115191210	0	97970457	G	A
1	rs7516492	0	97970618	G	A
1	rs17377093	0	97970943	C	T
1	rs12029826	0	97971063	T	A
1	rs11165886	0	97971215	C	T
1	rs2811183	0	97971252	T	C
1	rs76563222	0	97971296	A	G
1	rs2811182	0	97971440	G	A
1	rs10875094	0	97972686	G	A
1	rs17116806	0	97973252	C	A
1	rs2786780	0	97973891	A	G
1	rs17377142	0	97974231	G	A
1	rs12087910	0	97974234	C	T
1	rs2811179	0	97974243	T	C
1	rs12032158	0	97974244	A	G
1	rs141460384	0	97974404	A	G
1	rs11165887	0	97974659	G	A
1	rs11165888	0	97975461	G	A
1	rs868184	0	97975700	C	T
1	rs76807833	0	97976338	T	A
1	rs10875095	0	97976668	A	G
1	rs78284086	0	97977364	G	A
1	rs79192556	0	97977645	G	A
1	rs75258541	0	97977688	G	T
1	rs17377205	0	97977743	G	T
1	rs10493893	0	97977771	G	C
1	rs17116810	0	97978299	C	T
1	rs1556795	0	97979317	T	C
1	rs1556796	0	97979675	C	G
1	rs7545340	0	97979726	G	A
1	rs147288173	0	97979767	G	A
1	rs144275479	0	97979844	T	C
1	rs61789182	0	97979931	G	A
1	rs149875286	0	97980340	T	C
1	rs2027250	0	97980872	C	T
1	rs2811178	0	97981242	T	C
1	rs2786783	0	97981243	G	A
1	rs1801159	0	97981395	T	C
1	rs1801158	0	97981421	C	T
1	rs1337752	0	97981706	C	T
1	rs140470649	0	97983033	T	C
1	rs7519652	0	97984103	C	A
1	rs184081216	0	97984205	C	A
1	rs2786784	0	97984236	A	C
1	rs78991521	0	97984240	A	G
1	rs2811177	0	97984484	C	T
1	rs1556797	0	97985214	G	C
1	rs2105129	0	97985966	C	G
1	rs2811176	0	97986130	T	C
1	rs141629739	0	97986188	C	A
1	rs6671771	0	97986367	C	A
1	rs2811175	0	97986546	T	C
1	rs12097874	0	97987038	C	T
1	rs10157130	0	97987755	C	G
1	rs4427441	0	97988069	T	G
1	rs4612662	0	97988200	G	A
1	rs10158124	0	97988414	T	C
1	rs10158132	0	97988488	T	C
1	rs12061124	0	97989751	C	T
1	rs11165889	0	97989860	A	T
1	rs116021858	0	97990468	C	A
1	rs2811174	0	97990575	T	C
1	rs2786771	0	97991021	G	A
1	rs2786770	0	97991219	A	G
1	rs17368837	0	97991606	A	C
1	rs74868689	0	97991945	A	G
1	rs115023154	0	97992143	T	C
1	rs2811173	0	97992257	C	T
1	rs2811172	0	97992389	G	T
1	rs112710870	0	97992454	A	T
1	rs2786512	0	97992465	A	G
1	rs10430076	0	97992505	C	T
1	rs185788381	0	97992782	C	T
1	rs2786513	0	97992879	T	C
1	rs2786769	0	97992929	A	G
1	rs79925977	0	97993213	T	C
1	rs79390450	0	97994994	A	T
1	rs77212630	0	97995144	G	C
1	rs76198425	0	97995191	T	C
1	rs12138657	0	97995929	A	G
1	rs2786517	0	97996037	G	T
1	rs142161197	0	97996383	A	C
1	rs150652692	0	97996423	C	T
1	rs72729989	0	97996454	G	A
1	rs2786518	0	97996797	G	C
1	rs2786785	0	97997645	A	T
1	rs143317384	0	97998062	C	T
1	rs138599477	0	97998151	A	G
1	rs71657272	0	97998734	C	T
1	rs2297780	0	97999375	C	T
1	rs77920795	0	97999555	A	G
1	rs17368930	0	97999580	T	A
1	rs1812389	0	97999687	T	C
1	rs2786519	0	98000861	A	G
1	rs12729863	0	98000954	C	T
1	rs12063030	0	98001389	C	A
1	rs12089969	0	98001608	T	C
1	rs12093651	0	98001750	G	A
1	rs2786772	0	98002054	T	G
1	rs12568733	0	98002240	G	T
1	rs2786520	0	98002279	T	C
1	rs2786521	0	98003268	A	C
1	rs12091654	0	98003300	A	G
1	rs12096383	0	98003358	G	A
1	rs34934786	0	98003524	G	A
1	rs149045074	0	98003705	C	T
1	rs4950041	0	98003908	A	G
1	rs74550569	0	98004090	A	C
1	rs4950042	0	98004418	C	T
1	rs10875097	0	98004512	G	A
1	rs3956688	0	98004718	T	C
1	rs2811171	0	98005144	C	T
1	rs75730464	0	98005263	A	G
1	rs111710181	0	98005687	C	T
1	rs75027277	0	98006101	A	G
1	rs12756513	0	98006222	T	C
1	rs148803313	0	98006333	C	T
1	rs58578592	0	98006348	T	C
1	rs56776420	0	98006350	T	A
1	rs75720706	0	98006414	A	T
1	rs187411337	0	98006991	T	C
1	rs2811170	0	98007575	T	A
1	rs2811169	0	98007685	T	C
1	rs145444581	0	98008280	C	T
1	rs148820292	0	98008972	C	T
1	rs181968808	0	98009194	A	T
1	rs113784881	0	98009402	C	T
1	rs76313637	0	98010041	A	G
1	rs2811168	0	98010251	T	G
1	rs77311029	0	98010282	A	G
1	rs17368985	0	98010949	T	C
1	rs2811167	0	98011140	G	A
1	rs115138685	0	98011658	A	T
1	rs144407312	0	98012151	T	C
1	rs2786522	0	98012711	C	T
1	rs74809217	0	98012771	T	G
1	rs7530858	0	98013638	A	G
1	rs75128572	0	98013910	C	A
1	rs143310307	0	98014234	G	A
1	rs557831916	0	98014606	G	A
1	rs61789183	0	98015406	A	T
1	rs115241663	0	98015612	A	G
1	rs149824840	0	98016092	C	T
1	rs79279886	0	98017030	G	A
1	rs115460054	0	98017043	C	A
1	rs2786529	0	98017090	C	G
1	rs7540983	0	98017233	A	G
1	rs76851297	0	98017472	T	C
1	rs17116909	0	98018197	T	G
1	rs2786533	0	98018735	G	A
1	rs12060391	0	98019997	T	C
1	rs77540430	0	98020746	A	G
1	rs17100624	0	98020955	C	T
1	rs142623637	0	98021569	C	T
1	rs17116920	0	98023377	T	C
1	rs17116925	0	98023643	C	A
1	rs2811221	0	98024695	C	G
1	rs2811220	0	98024748	C	G
1	rs75280548	0	98025357	A	G
1	rs114733895	0	98025811	A	T
1	rs17377638	0	98025817	G	A
1	rs12066229	0	98026230	G	A
1	rs139939880	0	98026461	A	C
1	rs2811219	0	98026801	A	G
1	rs2811218	0	98027316	G	A
1	rs146244937	0	98028555	G	A
1	rs115807698	0	98029050	A	G
1	rs77571413	0	98029111	G	C
1	rs112971064	0	98029788	G	A
1	rs61789185	0	98030023	C	T
1	rs148941589	0	98030145	T	C
1	rs79334427	0	98030308	T	C
1	rs76901112	0	98031724	C	T
1	rs111328225	0	98031801	A	G
1	rs145929931	0	98031923	A	G
1	rs12122032	0	98033259	T	C
1	rs77856561	0	98033287	G	T
1	rs115117569	0	98033476	G	A
1	rs2786541	0	98033698	A	T
1	rs115272223	0	98033987	A	G
1	rs11165895	0	98035253	C	A
1	rs114170368	0	98035441	C	T
1	rs74684283	0	98035484	A	G
1	rs2786543	0	98036617	G	A
1	rs2811215	0	98036832	C	T
1	rs2811214	0	98036858	C	T
1	rs79323392	0	98037094	T	C
1	rs2786544	0	98037286	T	A
1	rs115587017	0	98037495	T	A
1	rs116772342	0	98037830	T	C
1	rs2248658	0	98038091	T	C
1	rs4949958	0	98038179	T	C
1	rs79917705	0	98038926	T	C
1	rs56038477	0	98039419	C	T
1	rs56293913	0	98039541	A	G
1	rs80098619	0	98039905	C	A
1	rs145367992	0	98040487	A	G
1	rs115767057	0	98040703	T	C
1	rs34961061	0	98040871	C	T
1	rs10875098	0	98041720	T	C
1	rs148063988	0	98041871	G	T
1	rs115810978	0	98042298	A	G
1	rs2811212	0	98042396	G	A
1	rs10875099	0	98042712	C	T
1	rs74584403	0	98043110	T	C
1	rs115485654	0	98044387	T	C
1	rs6663357	0	98044939	A	C
1	rs75017182	0	98045449	G	C
1	rs10783069	0	98045996	G	C
1	rs2811211	0	98046492	G	T
1	rs78372232	0	98046502	G	A
1	rs2811210	0	98046674	G	A
1	rs146353874	0	98046756	G	T
1	rs2811209	0	98046819	G	C
1	rs185381455	0	98047146	T	A
1	rs2811208	0	98047271	T	C
1	rs2811206	0	98048331	A	T
1	rs2485436	0	98048600	T	C
1	rs2485437	0	98048749	G	A
1	rs78846772	0	98048824	C	G
1	rs79954780	0	98049300	A	T
1	rs78944474	0	98049321	T	C
1	rs142272269	0	98049511	T	C
1	rs150034831	0	98050074	T	G
1	rs143953339	0	98050107	A	G
1	rs2811205	0	98050656	T	C
1	rs142069183	0	98051419	G	C
1	rs72732342	0	98051531	T	A
1	rs111361711	0	98053518	A	T
1	rs76997178	0	98053874	T	G
1	rs76430515	0	98053960	G	A
1	rs80317254	0	98054230	G	A
1	rs72732346	0	98055055	G	A
1	rs116786060	0	98055308	A	G
1	rs77743956	0	98056050	A	G
1	rs7537165	0	98056463	A	G
1	rs11165897	0	98056575	T	C
1	rs77936524	0	98056959	T	G
1	rs2786490	0	98057024	T	G
1	rs115637836	0	98057420	A	G
1	rs2811203	0	98057444	C	T
1	rs146813894	0	98058405	G	A
1	rs115349832	0	98058994	A	C
1	rs3790384	0	98060205	A	C
1	rs2811202	0	98060481	A	C
1	rs116716248	0	98060963	T	C
1	rs3790386	0	98060977	T	C
1	rs116566349	0	98061237	C	T
1	rs1337523	0	98061402	C	T
1	rs76125757	0	98062755	T	C
1	rs2786494	0	98064334	G	A
1	rs10783070	0	98064363	T	C
1	rs79290905	0	98064412	C	T
1	rs2786496	0	98064612	G	A
1	rs2811201	0	98065573	G	C
1	rs72732366	0	98066339	A	G
1	rs74105269	0	98066779	T	C
1	rs2786498	0	98067147	G	A
1	rs114448991	0	98067153	C	G
1	rs139906750	0	98067355	C	T
1	rs77530919	0	98067443	A	G
1	rs77806051	0	98067568	A	G
1	rs116474277	0	98067579	C	G
1	rs115803273	0	98067628	T	C
1	rs2811200	0	98067668	A	G
1	rs74727777	0	98067802	T	C
1	rs2811199	0	98067896	C	T
1	rs141832068	0	98068737	T	C
1	rs2811198	0	98068801	A	G
1	rs138502409	0	98069255	T	C
1	rs1013810	0	98071095	A	T
1	rs2065943	0	98071426	T	C
1	rs75260359	0	98071503	T	C
1	rs139743335	0	98071727	G	C
1	rs116570677	0	98072166	A	C
1	rs115996553	0	98072375	A	G
1	rs116240210	0	98072518	A	G
1	rs145702260	0	98072906	A	G
1	rs76382421	0	98073014	A	C
1	rs12144462	0	98073410	G	A
1	rs74721888	0	98073451	T	A
1	rs79763638	0	98073659	A	G
1	rs115488556	0	98073884	A	G
1	rs114904431	0	98074066	C	T
1	rs72732372	0	98074768	A	G
1	rs116425298	0	98074841	T	C
1	rs115698228	0	98075116	T	C
1	rs2786500	0	98075724	A	C
1	rs2786501	0	98075725	C	A
1	rs7554746	0	98075762	C	T
1	rs79339775	0	98076370	A	G
1	rs116731995	0	98076385	G	T
1	rs2811197	0	98076665	C	T
1	rs77235815	0	98076833	C	T
1	rs10875100	0	98077078	A	T
1	rs17377919	0	98077168	C	T
1	rs116333436	0	98077926	T	C
1	rs115701932	0	98078020	C	T
1	rs74345451	0	98078217	A	T
1	rs113834024	0	98078348	T	C
1	rs74653112	0	98078473	T	C
1	rs2786503	0	98078883	T	G
1	rs2811196	0	98078993	T	C
1	rs72732380	0	98079201	G	A
1	rs7533902	0	98079228	T	C
1	rs141377600	0	98079435	A	G
1	rs2786504	0	98079506	C	T
1	rs12033263	0	98079674	C	A
1	rs2786505	0	98080308	G	T
1	rs2811195	0	98080718	C	T
1	rs75659087	0	98080755	T	C
1	rs2811194	0	98081891	A	T
1	rs79470803	0	98082177	G	A
1	rs114827595	0	98082804	T	C
1	rs148822173	0	98083544	G	C
1	rs78874992	0	98083555	G	T
1	rs117910319	0	98083648	A	G
1	rs78891607	0	98083984	T	A
1	rs17369442	0	98085570	C	A
1	rs114964942	0	98085582	C	T
1	rs191636740	0	98085782	T	A
1	rs77086158	0	98086589	T	C
1	rs80345826	0	98086947	G	A
1	rs11578528	0	98087130	T	C
1	rs2811193	0	98087725	A	G
1	rs2811192	0	98088158	C	T
1	rs11578795	0	98088937	A	C
1	rs75162484	0	98089614	T	C
1	rs2811190	0	98091117	G	T
1	rs114360246	0	98091720	G	A
1	rs72732387	0	98093395	A	G
1	rs79047566	0	98093431	T	C
1	rs1337521	0	98093880	A	T
1	rs78466668	0	98093941	A	G
1	rs116368600	0	98094024	C	A
1	rs79561591	0	98094057	T	C
1	rs113997389	0	98094296	A	G
1	rs1337522	0	98095024	G	A
1	rs75812626	0	98095264	T	A
1	rs147854501	0	98095722	T	C
1	rs78923081	0	98096366	T	C
1	rs72732395	0	98098183	C	G
1	rs10518636	0	98098879	G	A
1	rs72732396	0	98098931	C	A
1	rs72732398	0	98099069	A	G
1	rs74796875	0	98099217	T	G
1	rs12073839	0	98099400	T	A
1	rs114479539	0	98099718	T	C
1	rs12074083	0	98100212	A	T
1	rs142710642	0	98100223	C	T
1	rs116771875	0	98100954	A	G
1	rs78030525	0	98101326	C	A
1	rs12070513	0	98102187	T	A
1	rs75314491	0	98103177	G	T
1	rs76050843	0	98103800	G	A
1	rs78508369	0	98103912	A	G
1	rs150592042	0	98104263	G	A
1	rs1538120	0	98104290	C	T
1	rs116372849	0	98104936	C	T
1	rs6663670	0	98105438	A	C
1	rs143738601	0	98105559	T	A
1	rs79607352	0	98105976	T	C
1	rs76816490	0	98106273	G	C
1	rs151122402	0	98106783	T	C
1	rs7512910	0	98106812	C	T
1	rs141113302	0	98107019	T	C
1	rs77326442	0	98107128	A	G
1	rs146958696	0	98108071	T	C
1	rs137963308	0	98108449	T	A
1	rs77083779	0	98109671	A	G
1	rs79385582	0	98109889	C	T
1	rs10518637	0	98109958	T	C
1	rs76834760	0	98110838	C	G
1	rs76968654	0	98111659	C	A
1	rs12731506	0	98112078	T	C
1	rs192077069	0	98112666	C	T
1	rs115343713	0	98112802	A	G
1	rs114331770	0	98114007	G	A
1	rs67086927	0	98114016	C	T
1	rs145563742	0	98114484	C	T
1	rs142577617	0	98114882	T	C
1	rs77619582	0	98114973	T	C
1	rs139209915	0	98115057	A	G
1	rs111505702	0	98115534	G	A
1	rs80215295	0	98116224	C	T
1	rs2786507	0	98118320	G	A
1	rs76277277	0	98118436	C	T
1	rs75722236	0	98118470	C	T
1	rs76278687	0	98118501	G	A
1	rs72975761	0	98118694	T	G
1	rs79725088	0	98118780	C	A
1	rs144290245	0	98119423	G	T
1	rs72975763	0	98120613	A	G
1	rs72975765	0	98120682	C	T
1	rs79054405	0	98121991	T	C
1	rs115368645	0	98122073	C	T
1	rs75382280	0	98122194	C	T
1	rs146436155	0	98122790	G	T
1	rs17117037	0	98124237	C	T
1	rs115566878	0	98124680	G	T
1	rs76431122	0	98125067	G	T
1	rs143148361	0	98125407	C	T
1	rs147481664	0	98125491	A	C
1	rs79415308	0	98126166	G	T
1	rs80253778	0	98126593	C	T
1	rs13375516	0	98126717	A	C
1	rs149657041	0	98127586	C	T
1	rs2786523	0	98128050	G	A
1	rs78210029	0	98128055	G	A
1	rs77661969	0	98130248	G	A
1	rs78080847	0	98130449	G	A
1	rs114654880	0	98130601	C	T
1	rs72975785	0	98131080	A	T
1	rs149172548	0	98131480	C	A
1	rs116570304	0	98131929	G	A
1	rs115816339	0	98131950	G	A
1	rs116241948	0	98132182	A	G
1	rs77325233	0	98132530	T	C
1	rs74886436	0	98132975	C	T
1	rs78593303	0	98133440	G	T
1	rs75848580	0	98133866	C	T
1	rs72975790	0	98135934	C	T
1	rs148404384	0	98136094	C	T
1	rs140582039	0	98136545	C	T
1	rs79854150	0	98139202	T	C
1	rs12097618	0	98139905	G	A
1	rs76353325	0	98140967	T	C
1	rs72975796	0	98141112	G	A
1	rs144560321	0	98141356	G	C
1	rs114773631	0	98141594	C	T
1	rs77334208	0	98141776	T	C
1	rs2786508	0	98141828	C	T
1	rs2893373	0	98143204	C	A
1	rs2151563	0	98143266	G	A
1	rs2786509	0	98143293	T	C
1	rs3790387	0	98144856	T	C
1	rs75294762	0	98146100	C	G
1	rs116571796	0	98146259	C	T
1	rs77710101	0	98146504	T	C
1	rs78695904	0	98146979	G	A
1	rs75706535	0	98147099	T	C
1	rs74935720	0	98147542	T	C
1	rs146009839	0	98148411	G	A
1	rs114563030	0	98148860	T	A
1	rs115034759	0	98148985	T	C
1	rs7515966	0	98149785	T	C
1	rs2780851	0	98150128	T	A
1	rs150479177	0	98150371	T	C
1	rs139919539	0	98152521	C	A
1	rs61789253	0	98152581	A	C
1	rs2780852	0	98152604	G	A
1	rs61789254	0	98152715	T	C
1	rs115060176	0	98154030	C	A
1	rs78558062	0	98154552	G	T
1	rs79691313	0	98154553	A	T
1	rs61789255	0	98155047	G	A
1	rs75914094	0	98155154	T	C
1	rs79884288	0	98155322	T	C
1	rs61789256	0	98155444	C	G
1	rs116495583	0	98155986	T	C
1	rs114333699	0	98156606	G	A
1	rs3790389	0	98156892	A	G
1	rs114452583	0	98157998	C	T
1	rs61789257	0	98158333	T	A
1	rs72977714	0	98158573	G	A
1	rs145331486	0	98158912	C	T
1	rs10875102	0	98159558	G	A
1	rs61789258	0	98160327	T	C
1	rs149497973	0	98161454	G	C
1	rs75621692	0	98161511	T	C
1	rs72977716	0	98161560	C	T
1	rs74675134	0	98162175	A	T
1	rs12119882	0	98162362	A	G
1	rs61789259	0	98162545	C	A
1	rs61790060	0	98164325	C	A
1	rs115842839	0	98164637	T	A
1	rs6668296	0	98164768	C	T
1	rs2297595	0	98165091	T	C
1	rs114242178	0	98167659	C	T
1	rs115051546	0	98167688	A	C
1	rs114403055	0	98167739	T	C
1	rs116497028	0	98168509	G	T
1	rs116025468	0	98169262	A	G
1	rs116371884	0	98170386	C	T
1	rs114469519	0	98171742	C	A
1	rs61790062	0	98172676	G	T
1	rs61790063	0	98173801	G	T
1	rs61790064	0	98174034	T	C
1	rs114970958	0	98174705	T	C
1	rs72977720	0	98174928	A	T
1	rs142554180	0	98175103	C	T
1	rs75818154	0	98175170	T	C
1	rs74568113	0	98176399	C	T
1	rs77627802	0	98176401	T	G
1	rs114658708	0	98177972	C	T
1	rs191873177	0	98178923	C	T
1	rs61790065	0	98180481	G	A
1	rs140829333	0	98181081	A	G
1	rs144959980	0	98181774	T	C
1	rs74105276	0	98182223	A	T
1	rs61790066	0	98182260	T	C
1	rs77233321	0	98182318	T	C
1	rs72977724	0	98182706	G	A
1	rs77293675	0	98183052	G	A
1	rs116756399	0	98184676	A	C
1	rs75848562	0	98185700	T	C
1	rs61786599	0	98185724	A	T
1	rs55684412	0	98186229	T	C
1	rs56276561	0	98187048	C	T
1	rs4304627	0	98187755	C	T
1	rs146957199	0	98188556	C	T
1	rs74868099	0	98189454	G	A
1	rs76413586	0	98190653	C	T
1	rs80120599	0	98191703	G	A
1	rs61033129	0	98193056	T	C
1	rs72734017	0	98194785	C	T
1	rs17378455	0	98194845	C	T
1	rs148956247	0	98195002	T	C
1	rs181227023	0	98195257	A	T
1	rs72734018	0	98195640	T	C
1	rs72977741	0	98196350	C	T
1	rs72977743	0	98197512	T	C
1	rs4554755	0	98198206	C	T
1	rs78560841	0	98198809	A	G
1	rs79692595	0	98200373	T	G
1	rs6683957	0	98200719	A	G
1	rs12139338	0	98201283	T	A
1	rs4970728	0	98202161	G	C
1	rs17369919	0	98203820	T	C
1	rs41309171	0	98206158	C	G
1	rs74105295	0	98206489	C	T
1	rs148437562	0	98206763	T	C
1	rs79112588	0	98208158	G	A
1	rs72734021	0	98208612	T	C
1	rs17378539	0	98209110	T	C
1	rs4970716	0	98209131	G	A
1	rs80248574	0	98209302	C	T
1	rs147331060	0	98209949	G	T
1	rs74105298	0	98210395	T	C
1	rs74105299	0	98210609	C	T
1	rs115413182	0	98210616	T	C
1	rs72977750	0	98210781	C	A
1	rs72977751	0	98211103	C	A
1	rs76626357	0	98211213	A	T
1	rs80339829	0	98211596	C	A
1	rs74105301	0	98211710	G	T
1	rs59593128	0	98212138	C	T
1	rs74105302	0	98212290	C	T
1	rs74108303	0	98212797	C	A
1	rs79808923	0	98213292	T	G
1	rs75302628	0	98214254	G	A
1	rs58626076	0	98215326	C	A
1	rs78058894	0	98215983	C	T
1	rs78343601	0	98216044	C	T
1	rs74108304	0	98216085	C	T
1	rs80211592	0	98216182	C	T
1	rs12144395	0	98216309	T	C
1	rs77258298	0	98216803	C	T
1	rs115350011	0	98217505	G	A
1	rs79723387	0	98217632	G	T
1	rs143038621	0	98217683	G	A
1	rs56202188	0	98218276	C	A
1	rs74108305	0	98218887	C	T
1	rs76846966	0	98219584	T	A
1	rs56012174	0	98220320	C	G
1	rs55914037	0	98220700	C	T
1	rs71657277	0	98222807	G	C
1	rs138966542	0	98222981	A	G
1	rs74108308	0	98224148	T	G
1	rs61786604	0	98227080	A	G
1	rs114560456	0	98228659	G	A
1	rs17117116	0	98229008	T	G
1	rs17117118	0	98229591	C	T
1	rs17378671	0	98230887	T	C
1	rs4537601	0	98233530	G	C
1	rs77871763	0	98233654	G	A
1	rs114124780	0	98233987	T	C
1	rs12406752	0	98234512	C	T
1	rs11165908	0	98236756	G	A
1	rs74105004	0	98237158	T	C
1	rs12126850	0	98238740	T	A
1	rs74107709	0	98239629	A	G
1	rs111307925	0	98240812	C	G
1	rs12739159	0	98241291	C	T
1	rs115499708	0	98241746	T	C
1	rs114509974	0	98243646	G	A
1	rs193292954	0	98243798	G	A
1	rs12565244	0	98244251	G	A
1	rs10783076	0	98244768	G	C
1	rs143720621	0	98244914	T	A
1	rs76593957	0	98246494	C	T
1	rs75798741	0	98246539	T	A
1	rs115091873	0	98247337	T	G
1	rs74443656	0	98249477	C	T
1	rs150149373	0	98250007	C	T
1	rs116282615	0	98253331	G	A
1	rs7527085	0	98253405	A	G
1	rs61786605	0	98253510	G	A
1	rs10747485	0	98253666	T	C
1	rs75696555	0	98253703	G	A
1	rs10747486	0	98253738	A	G
1	rs151196452	0	98253892	C	T
1	rs114394933	0	98253972	G	A
1	rs77073430	0	98254296	C	T
1	rs10747487	0	98254702	G	A
1	rs6685266	0	98255121	G	A
1	rs144036749	0	98255168	T	C
1	rs147049391	0	98257759	C	T
1	rs61786606	0	98258097	C	T
1	rs34486749	0	98258690	C	T
1	rs139220381	0	98259387	C	A
1	rs72977779	0	98262237	G	A
1	rs1889229	0	98262653	A	T
1	rs115292582	0	98263561	G	A
1	rs1931063	0	98263610	C	T
1	rs1333717	0	98264578	G	A
1	rs114905034	0	98264778	A	G
1	rs115369766	0	98264873	T	C
1	rs10493894	0	98265667	G	A
1	rs36081268	0	98265722	C	T
1	rs79085678	0	98266009	T	C
1	rs12725934	0	98266254	T	A
1	rs61786609	0	98266980	A	G
1	rs17379095	0	98267427	G	T
1	rs6703307	0	98268137	A	C
1	rs61786610	0	98268172	T	C
1	rs17370607	0	98268404	T	C
1	rs76357981	0	98269004	C	G
1	rs150842168	0	98269089	A	G
1	rs10875105	0	98270478	C	A
1	rs10493895	0	98271226	A	C
1	rs116443183	0	98271612	T	C
1	rs12568335	0	98274132	T	C
1	rs114332654	0	98274513	T	A
1	rs11165913	0	98275559	C	T
1	rs56767454	0	98275613	C	T
1	rs79498699	0	98276110	G	A
1	rs114564527	0	98277624	T	C
1	rs115306154	0	98278583	T	C
1	rs10493896	0	98279091	T	C
1	rs12059052	0	98279259	T	G
1	rs115737435	0	98280163	T	C
1	rs1984091	0	98282662	C	T
1	rs1931064	0	98283854	T	C
1	rs1931066	0	98283965	A	G
1	rs1034215	0	98284940	T	C
1	rs1034216	0	98285320	A	G
1	rs1034217	0	98285422	A	G
1	rs12119653	0	98286571	T	G
1	rs116060669	0	98286845	A	G
1	rs4329543	0	98287474	C	T
1	rs10875108	0	98287683	C	T
1	rs1023245	0	98288517	A	C
1	rs78164635	0	98288581	T	C
1	rs189435356	0	98288721	T	G
1	rs1963206	0	98288805	G	A
1	rs6675325	0	98289809	A	G
1	rs12134028	0	98290238	C	T
1	rs114071729	0	98290519	C	T
1	rs1974204	0	98290577	C	T
1	rs1974203	0	98290685	C	T
1	rs78104608	0	98291087	G	A
1	rs6676451	0	98291840	T	A
1	rs10157611	0	98292937	A	G
1	rs75992345	0	98294818	T	C
1	rs114918218	0	98294939	T	C
1	rs10875109	0	98295006	A	T
1	rs147896945	0	98295647	T	C
1	rs7538995	0	98296227	C	T
1	rs4246514	0	98297731	C	G
1	rs4375301	0	98298371	A	G
1	rs10747488	0	98299475	C	A
1	rs113811368	0	98300948	T	G
1	rs78284108	0	98300976	T	G
1	rs150635700	0	98303731	A	C
1	rs11165917	0	98304427	A	T
1	rs7526108	0	98305394	G	A
1	rs77018612	0	98305424	C	A
1	rs75800281	0	98306368	T	G
1	rs149186959	0	98307395	T	C
1	rs4414075	0	98307452	T	C
1	rs61787781	0	98308535	C	T
1	rs6658412	0	98309251	A	C
1	rs61787782	0	98310239	A	G
1	rs116072346	0	98310643	C	T
1	rs151110145	0	98311669	G	A
1	rs74525187	0	98312525	G	A
1	rs77039014	0	98313546	C	T
1	rs12073487	0	98315061	T	A
1	rs12072739	0	98315893	A	G
1	rs4421623	0	98316285	T	G
1	rs12089031	0	98316355	C	T
1	rs4970719	0	98318162	A	G
1	rs10747489	0	98318735	C	T
1	rs4372296	0	98320492	C	A
1	rs45522136	0	98320923	T	G
1	rs78411707	0	98321389	G	A
1	rs4379706	0	98322379	C	T
1	rs11588741	0	98323170	C	T
1	rs115044824	0	98323370	C	T
1	rs10747490	0	98325796	G	A
1	rs11165920	0	98325947	A	G
1	rs4970720	0	98326447	G	A
1	rs75641275	0	98327133	A	C
1	rs113985410	0	98327239	T	C
1	rs4523551	0	98327831	C	T
1	rs4523552	0	98328093	C	T
1	rs144483395	0	98328865	G	C
1	rs77079365	0	98329069	A	C
1	rs115781043	0	98329139	A	C
1	rs76586805	0	98330439	T	C
1	rs61787783	0	98330948	A	G
1	rs61787784	0	98331051	A	G
1	rs71657279	0	98332516	A	G
1	rs61787785	0	98332523	G	C
1	rs11590802	0	98332868	C	T
1	rs12135891	0	98333187	T	C
1	rs7412142	0	98333191	A	T
1	rs79599355	0	98334214	A	G
1	rs116317946	0	98334448	T	C
1	rs17370884	0	98334676	A	C
1	rs12137138	0	98334938	T	G
1	rs11165921	0	98334990	G	T
1	rs10875111	0	98335004	G	C
1	rs116303728	0	98335202	T	C
1	rs12060207	0	98335381	C	T
1	rs147060001	0	98335609	A	G
1	rs113411628	0	98335991	C	T
1	rs9661794	0	98336329	G	A
1	rs74993515	0	98336754	T	G
1	rs11165922	0	98336823	T	G
1	rs6677116	0	98337283	A	G
1	rs79206149	0	98337480	C	A
1	rs6604093	0	98337578	T	A
1	rs145030418	0	98339755	C	T
1	rs12141657	0	98339878	A	G
1	rs17379561	0	98340139	A	T
1	rs147698866	0	98341059	G	C
1	rs10747491	0	98341152	G	T
1	rs4970721	0	98342067	C	A
1	rs75207540	0	98342408	G	C
1	rs10747492	0	98342417	G	A
1	rs12062845	0	98342685	C	A
1	rs79645286	0	98343420	G	C
1	rs61787819	0	98344088	T	C
1	rs61787820	0	98344661	T	C
1	rs7524038	0	98345019	G	A
1	rs10875112	0	98345449	A	T
1	rs4394693	0	98345517	G	C
1	rs4546957	0	98345614	A	T
1	rs10875113	0	98346177	T	C
1	rs111983855	0	98347353	T	C
1	rs16798	0	98347775	T	G
1	rs80016823	0	98348277	A	C
1	rs1801265	0	98348885	G	A
1	rs140310784	0	98350283	C	T
1	rs74439783	0	98351869	C	G
1	rs4970722	0	98352053	A	T
1	rs149986635	0	98352871	C	T
1	rs4970723	0	98353416	A	G
1	rs112160725	0	98353532	C	T
1	rs77705434	0	98355399	T	C
1	rs9324374	0	98357727	T	C
1	rs141098699	0	98359018	A	G
1	rs12406713	0	98359342	C	T
1	rs61787822	0	98359519	T	C
1	rs9727548	0	98360091	T	A
1	rs7418577	0	98362040	T	C
1	rs12125748	0	98365247	G	A
1	rs76266880	0	98365299	A	T
1	rs10875118	0	98365310	A	C
1	rs78160265	0	98366203	C	T
1	rs111711976	0	98366458	T	C
1	rs9662719	0	98369744	G	A
1	rs74342068	0	98369956	T	C
1	rs12077442	0	98370375	G	C
1	rs115923460	0	98370438	A	T
1	rs78736851	0	98371000	T	C
1	rs6604094	0	98371201	T	G
1	rs4394694	0	98371449	A	T
1	rs112043062	0	98371453	T	G
1	rs12127542	0	98372260	G	A
1	rs74450569	0	98372645	T	C
1	rs114378385	0	98373770	T	C
1	rs76831591	0	98374171	C	G
1	rs79215295	0	98374638	C	T
1	rs61787823	0	98375391	C	T
1	rs11165924	0	98375448	A	G
1	rs181378933	0	98375753	C	T
1	rs77350815	0	98376178	T	A
1	rs9727976	0	98376245	C	T
1	rs139027552	0	98376461	C	T
1	rs4399192	0	98376502	G	T
1	rs75570956	0	98377149	A	G
1	rs114078222	0	98377499	G	A
1	rs6604095	0	98378494	G	C
1	rs61787824	0	98378559	T	C
1	rs9662870	0	98378786	A	C
1	rs76003396	0	98379562	G	A
1	rs61787826	0	98381860	T	C
1	rs145205908	0	98381909	C	T
1	rs6689552	0	98382113	G	A
1	rs6692580	0	98382114	G	T
1	rs79616494	0	98382367	C	T
1	rs79055225	0	98383395	C	T
1	rs148985929	0	98383700	C	T
1	rs72734093	0	98384122	C	T
1	rs75469693	0	98384790	A	C
1	rs77822194	0	98385111	T	C
1	rs61787827	0	98385673	T	A
1	rs75451404	0	98385830	T	C
1	rs72981743	0	98386721	C	T
1	rs61787828	0	98386955	A	C
1	rs4456128	0	98390072	T	A
1	rs138428353	0	98390114	G	A
1	rs61787829	0	98390477	A	T
1	rs79255919	0	98391159	G	T
1	rs9729897	0	98391864	C	A
1	rs72981753	0	98392169	G	A
1	rs191141330	0	98392438	G	A
1	rs79957304	0	98393340	T	C
1	rs61787830	0	98393523	C	T
1	rs113933113	0	98394391	G	A
1	rs78228849	0	98394749	T	C
1	rs4970725	0	98394864	A	G
1	rs4294451	0	98395714	T	A
1	rs4378243	0	98395881	G	T
1	rs72981758	0	98395896	G	C
1	rs4478846	0	98396847	C	T
1	rs4271249	0	98398619	G	T
1	rs12741167	0	98399715	T	A
1	rs10875120	0	98399903	G	T
1	rs9662232	0	98400439	T	A
1	rs6604097	0	98400875	G	A
1	rs75467533	0	98401618	A	C
1	rs77834366	0	98402891	G	A
1	rs115678220	0	98403768	A	G
1	rs61789073	0	98404096	T	C
1	rs4506495	0	98404234	T	C
1	rs12122552	0	98405031	C	T
1	rs6604098	0	98405032	C	G
1	rs4322261	0	98405856	G	A
1	rs191396637	0	98406546	G	T
1	rs140838634	0	98406840	C	A
1	rs6696127	0	98407367	T	C
1	rs78805408	0	98407722	C	T
1	rs4423049	0	98409303	C	A
1	rs74948275	0	98409565	C	T
1	rs112509352	0	98409701	T	C
1	rs111584358	0	98409862	G	C
1	rs4495746	0	98409901	A	G
1	rs75568898	0	98410509	T	C
1	rs4598523	0	98410616	C	T
1	rs79924101	0	98410731	T	G
1	rs116665811	0	98411921	A	T
1	rs77603986	0	98412089	C	T
1	rs187951956	0	98412713	T	A
1	rs139660678	0	98413937	G	A
1	rs75514295	0	98414911	C	T
1	rs61789075	0	98414977	A	G
1	rs112716947	0	98414995	C	T
1	rs4274102	0	98416157	A	G
1	rs12116803	0	98416866	G	A
1	rs9324378	0	98416940	T	C
1	rs10875121	0	98417446	G	C
1	rs11165934	0	98417967	C	A
1	rs6664489	0	98418687	G	A
1	rs9729190	0	98419702	C	T
1	rs4246516	0	98420453	G	C
1	rs113529524	0	98420565	C	G
1	rs78190633	0	98421137	A	C
1	rs79871536	0	98421570	A	T
1	rs9285628	0	98421934	A	G
1	rs9324379	0	98421965	C	A
1	rs77779411	0	98422077	C	T
1	rs11165935	0	98422612	A	G
1	rs74594312	0	98422772	T	C
1	rs9659380	0	98423149	G	A
1	rs56732321	0	98424252	G	A
1	rs190075198	0	98424434	A	G
1	rs10783081	0	98425474	C	T
1	rs78246936	0	98425544	C	G
1	rs28641479	0	98425888	A	G
1	rs77259662	0	98425905	A	G
1	rs28582591	0	98426476	G	A
1	rs61789077	0	98428260	C	T
1	rs79230710	0	98430521	G	A
1	rs75513088	0	98430950	C	A
1	rs148807675	0	98430986	T	C
1	rs61789078	0	98431165	A	G
1	rs77291070	0	98431319	T	C
1	rs9887831	0	98431639	G	A
1	rs61789079	0	98432507	T	A
1	rs116610533	0	98432735	G	A
1	rs9887848	0	98432826	G	A
1	rs9887792	0	98432916	A	G
1	rs77009978	0	98432917	T	C
1	rs80075254	0	98433312	T	C
1	rs181972137	0	98433451	T	C
1	rs11165937	0	98433535	T	A
1	rs116208494	0	98433830	A	G
1	rs114743589	0	98435238	A	G
1	rs6703588	0	98435544	G	A
1	rs61789080	0	98435816	G	A
1	rs12067700	0	98436232	T	G
1	rs113400063	0	98436522	C	T
1	rs111348842	0	98436574	G	A
1	rs61789082	0	98437556	T	G
1	rs143556814	0	98438579	C	T
1	rs57468345	0	98440529	C	T
1	rs72963714	0	98440856	C	A
1	rs12071067	0	98441830	G	A
1	rs12067567	0	98441888	T	C
1	rs77316149	0	98442063	C	T
1	rs12068763	0	98442308	T	G
1	rs115061963	0	98442483	T	C
1	rs75998673	0	98442994	A	T
1	rs11165938	0	98443440	T	A
1	rs72963721	0	98443461	T	C
1	rs11165939	0	98443509	C	T
1	rs11165940	0	98443858	A	G
1	rs61789085	0	98443881	A	G
1	rs10875122	0	98443993	C	T
1	rs6604099	0	98444582	G	A
1	rs6604100	0	98445512	T	C
1	rs80289781	0	98445830	C	G
1	rs12077962	0	98446194	G	C
1	rs72963731	0	98446959	G	A
1	rs61785881	0	98447298	A	C
1	rs77654485	0	98447821	T	A
1	rs114424269	0	98447924	T	C
1	rs61785882	0	98448341	A	G
1	rs78542688	0	98449061	A	C
1	rs61785883	0	98449380	C	T
1	rs75074153	0	98449946	C	T
1	rs113386591	0	98450656	G	T
1	rs12732155	0	98450672	T	C
1	rs12094520	0	98450788	C	T
1	rs36028749	0	98451459	A	G
1	rs115311709	0	98451994	G	A
1	rs72963738	0	98452069	C	T
1	rs187704085	0	98454624	G	A
1	rs61785886	0	98455957	G	A
1	rs186768004	0	98456350	A	C
1	rs61785888	0	98456731	C	T
1	rs4573558	0	98456907	C	A
1	rs2893376	0	98457303	C	G
1	rs116777712	0	98457354	T	C
1	rs2391873	0	98457523	A	T
1	rs9440288	0	98460106	G	A
1	rs41285696	0	98460525	C	T
1	rs9324380	0	98461132	G	C
1	rs9662365	0	98461443	C	T
1	rs1938570	0	98461954	T	C
1	rs10443185	0	98462220	C	A
1	rs78807223	0	98462868	T	C
1	rs114379518	0	98463971	T	G
1	rs114831558	0	98464183	C	G
1	rs75497903	0	98464227	A	G
1	rs111883241	0	98464653	C	T
1	rs138547212	0	98465472	A	G
1	rs2154403	0	98465528	G	A
1	rs61785889	0	98465548	T	C
1	rs116319667	0	98465840	G	A
1	rs12138817	0	98466786	T	C
1	rs10747495	0	98470605	A	G
1	rs77177281	0	98471702	A	G
1	rs55635742	0	98471787	C	A
1	rs1938564	0	98472879	C	T
1	rs1938563	0	98472958	T	A
1	rs1938562	0	98473716	T	A
1	rs2391902	0	98474767	C	T
1	rs72735950	0	98475185	T	C
1	rs2154402	0	98475522	T	C
1	rs9324381	0	98475913	G	A
1	rs12143723	0	98476499	T	C
1	rs1938561	0	98476718	G	A
1	rs9440293	0	98476950	T	C
1	rs9727941	0	98476958	C	T
1	rs9724773	0	98476966	G	C
1	rs1938565	0	98478544	A	T
1	rs61785940	0	98478943	A	C
1	rs1938566	0	98478981	C	T
1	rs140937880	0	98480118	A	G
1	rs1938567	0	98480128	T	C
1	rs11165944	0	98480212	C	T
1	rs6683447	0	98481750	C	T
1	rs74542894	0	98481774	C	T
1	rs2391903	0	98482580	G	A
1	rs1892549	0	98482693	A	G
1	rs1892550	0	98482828	A	G
1	rs114055400	0	98482877	A	G
1	rs1892551	0	98482961	C	T
1	rs1892552	0	98483035	G	A
1	rs2391904	0	98483150	A	G
1	rs116414424	0	98483230	T	A
1	rs9324382	0	98483322	T	C
1	rs77914247	0	98484102	G	A
1	rs1938571	0	98484152	T	C
1	rs4447033	0	98484291	G	A
1	rs1938572	0	98484474	T	C
1	rs1938573	0	98484617	C	T
1	rs1938558	0	98484954	G	T
1	rs1938559	0	98485102	G	A
1	rs1938560	0	98485192	C	T
1	rs114990651	0	98485339	T	C
1	rs9324383	0	98485573	C	T
1	rs9725319	0	98485927	T	C
1	rs4477335	0	98486162	T	C
1	rs4480407	0	98486370	G	A
1	rs79792869	0	98486694	A	C
1	rs77482155	0	98487080	A	G
1	rs9659624	0	98487333	A	G
1	rs5005705	0	98487510	C	A
1	rs9324384	0	98487566	C	T
1	rs79699616	0	98487629	T	C
1	rs4634961	0	98487763	G	A
1	rs9324385	0	98487899	C	A
1	rs9324386	0	98487959	G	A
1	rs9324387	0	98488030	G	A
1	rs9324388	0	98488155	G	A
1	rs79733093	0	98488509	G	C
1	rs9659996	0	98488863	A	G
1	rs9658841	0	98488895	C	T
1	rs9661157	0	98489080	G	A
1	rs10747496	0	98489330	C	T
1	rs4584446	0	98489478	A	G
1	rs2391905	0	98489735	T	C
1	rs4950117	0	98490165	C	T
1	rs4950118	0	98490358	G	T
1	rs10783082	0	98490636	T	C
1	rs75133093	0	98490668	G	T
1	rs4950119	0	98491248	A	C
1	rs4950120	0	98491382	G	A
1	rs4245673	0	98491473	A	C
1	rs1938568	0	98491732	T	C
1	rs4394709	0	98491744	C	T
1	rs72735971	0	98491910	C	A
1	rs9440393	0	98492462	C	T
1	rs9440302	0	98492580	A	G
1	rs78882372	0	98492609	G	A
1	rs17117424	0	98492786	G	A
1	rs9324389	0	98492854	T	C
1	rs74700717	0	98492901	G	A
1	rs1938569	0	98493263	A	G
1	rs35676984	0	98494171	T	G
1	rs10875124	0	98494185	G	A
1	rs10875125	0	98494200	A	C
1	rs1198574	0	98494606	A	G
1	rs112185417	0	98494707	T	C
1	rs1198573	0	98495513	T	C
1	rs138244728	0	98496544	A	C
1	rs1198572	0	98497176	A	C
1	rs1198571	0	98497672	A	G
1	rs17371457	0	98498339	C	T
1	rs11804556	0	98498441	G	A
1	rs1782815	0	98498898	C	A
1	rs1782813	0	98499843	T	C
1	rs7554283	0	98500045	G	C
1	rs17117459	0	98500533	C	A
1	rs76649014	0	98500628	T	C
1	rs17117461	0	98500698	T	C
1	rs17117466	0	98500928	C	T
1	rs4950101	0	98501011	T	C
1	rs17117472	0	98501264	C	T
1	rs145066899	0	98501564	T	C
1	rs138848630	0	98501597	G	C
1	rs1702294	0	98501984	T	C
1	rs17117478	0	98502103	C	T
1	rs1702293	0	98502159	G	C
1	rs1782810	0	98502340	G	A
1	rs1782811	0	98502410	A	C
1	rs1628294	0	98502594	A	C
1	rs72735981	0	98502695	C	T
1	rs1625579	0	98502934	G	T
1	rs78949299	0	98503955	C	T
1	rs76871704	0	98504347	T	C
1	rs145078673	0	98505035	T	C
1	rs75229359	0	98505736	T	A
1	rs143674409	0	98506096	T	A
1	rs72969621	0	98506270	A	T
1	rs79439991	0	98506304	A	G
1	rs140920004	0	98506393	A	T
1	rs139304127	0	98507431	A	T
1	rs4292998	0	98507696	A	G
1	rs4411173	0	98507718	C	A
1	rs2802535	0	98508258	C	T
1	rs138057001	0	98508595	T	C
1	rs115354697	0	98508887	G	C
1	rs116048198	0	98509003	T	G
1	rs114845577	0	98509298	C	G
1	rs148617624	0	98509438	C	T
1	rs116790941	0	98509727	T	C
1	rs114894221	0	98509934	C	G
1	rs12744323	0	98510109	G	C
1	rs76183049	0	98510315	C	T
1	rs114402789	0	98510326	G	T
1	rs74904371	0	98510847	C	T
1	rs565828322	0	98511397	G	C
1	rs2660304	0	98512127	G	T
1	rs78422095	0	98512350	C	T
1	rs115108429	0	98513072	A	C
1	rs141931471	0	98513457	A	T
1	rs61786696	0	98513845	G	A
1	rs61786697	0	98513959	A	G
1	rs78977259	0	98516072	C	T
1	rs76963373	0	98517797	C	G
1	rs76372718	0	98518211	C	T
1	rs115510655	0	98519377	A	T
1	rs532776470	0	98519801	G	T
1	rs76866146	0	98520076	C	T
1	rs2660302	0	98520219	T	A
1	rs77674075	0	98521499	G	A
1	rs2660301	0	98521585	A	G
1	rs74646430	0	98521650	C	A
1	rs139889128	0	98522787	C	T
1	rs150253940	0	98523325	A	T
1	rs145801776	0	98523590	G	A
1	rs78000828	0	98524347	A	G
1	rs1702292	0	98524960	A	G
1	rs75269296	0	98525009	G	A
1	rs1782818	0	98525221	A	G
1	rs144601766	0	98525521	C	T
1	rs78576334	0	98526015	T	C
1	rs1702291	0	98526167	T	C
1	rs76611862	0	98526773	A	T
1	rs2802533	0	98527259	C	T
1	rs10875127	0	98527414	A	G
1	rs78040625	0	98527700	G	A
1	rs12567114	0	98527951	G	A
1	rs142469003	0	98528105	G	A
1	rs145403806	0	98528142	C	T
1	rs2660300	0	98528211	A	C
1	rs2660299	0	98528452	C	T
1	rs114326478	0	98528798	C	T
1	rs2802532	0	98528830	C	T
1	rs1198583	0	98529378	A	G
1	rs115390393	0	98529585	T	C
1	rs143612452	0	98529708	T	C
1	rs148050011	0	98529865	T	G
1	rs116797348	0	98530225	C	T
1	rs80158081	0	98530384	A	G
1	rs1198582	0	98530398	A	G
1	rs1198581	0	98530559	T	C
1	rs80348255	0	98530569	G	C
1	rs1198580	0	98531022	A	G
1	rs149760873	0	98531465	A	G
1	rs114307916	0	98531764	T	G
1	rs116398601	0	98532003	G	T
1	rs115861610	0	98532318	A	G
1	rs1198579	0	98532403	T	C
1	rs146602127	0	98532676	C	T
1	rs1211661	0	98532848	A	G
1	rs1848177	0	98532942	A	G
1	rs150285005	0	98533044	C	T
1	rs1198600	0	98533392	G	A
1	rs79441368	0	98533896	A	C
1	rs114212116	0	98533960	G	A
1	rs77974252	0	98534192	T	C
1	rs116711437	0	98534292	A	T
1	rs1198598	0	98535375	A	C
1	rs76373424	0	98535522	G	A
1	rs11808051	0	98535665	A	G
1	rs78575518	0	98536351	C	A
1	rs116104946	0	98536477	C	T
1	rs1198596	0	98537363	T	G
1	rs1198595	0	98537932	A	T
1	rs67887321	0	98539032	A	G
1	rs146156809	0	98539731	G	C
1	rs1198594	0	98540744	A	T
1	rs1198593	0	98541309	G	A
1	rs1198592	0	98541359	A	G
1	rs4950142	0	98541677	C	T
1	rs1198591	0	98541836	C	G
1	rs116674558	0	98544073	G	A
1	rs77431965	0	98544412	T	C
1	rs2802531	0	98545954	C	T
1	rs2802530	0	98546134	G	A
1	rs2802529	0	98546821	G	A
1	rs1782812	0	98547502	A	G
1	rs115708714	0	98547556	C	T
1	rs78728761	0	98548966	A	T
1	rs2802525	0	98549810	A	G
1	rs1198590	0	98550374	G	A
1	rs77665265	0	98550381	C	G
1	rs1198589	0	98550411	T	C
1	rs1198588	0	98552832	A	T
1	rs77093818	0	98552968	G	C
1	rs191988161	0	98553285	T	C
1	rs114522393	0	98553641	G	A
1	rs76286687	0	98554209	G	A
1	rs7549825	0	98554409	A	G
1	rs1622611	0	98555553	C	T
1	rs2802536	0	98556115	T	C
1	rs2660298	0	98556159	A	T
1	rs1198578	0	98557010	T	C
1	rs74773972	0	98557013	C	T
1	rs1198577	0	98559024	T	C
1	rs1198576	0	98559093	T	A
1	rs79536980	0	98560276	C	T
1	rs189482326	0	98561488	C	T
1	rs1198575	0	98562260	T	C
1	rs77521299	0	98563757	G	A
1	rs17117562	0	98564736	T	C
1	rs1198587	0	98565026	A	G
1	rs1198586	0	98565035	T	C
1	rs1198585	0	98565234	A	C
1	rs74997684	0	98565744	C	T
1	rs140220742	0	98566627	C	G
1	rs12027634	0	98566705	A	G
1	rs1198584	0	98566759	G	A
1	rs4950093	0	98567133	G	A
1	rs4950094	0	98567240	T	C
1	rs114322627	0	98567767	A	T
1	rs12731784	0	98568394	T	C
1	rs61786758	0	98568519	T	C
1	rs6664310	0	98568593	G	A
1	rs74340655	0	98568990	G	A
1	rs1507061	0	98569656	G	A
1	rs2055686	0	98571169	T	C
1	rs11580992	0	98571590	G	T
1	rs7528365	0	98571758	T	A
1	rs11802316	0	98572257	A	G
1	rs11165950	0	98572374	C	T
1	rs17372140	0	98572382	G	A
1	rs10158436	0	98572907	T	A
1	rs72737818	0	98573222	G	A
1	rs140649591	0	98573242	A	C
1	rs1507071	0	98573306	A	C
1	rs113445054	0	98574822	C	T
1	rs7525127	0	98575809	G	T
1	rs17117613	0	98576274	C	T
1	rs17117616	0	98576912	C	T
1	rs12406529	0	98577444	G	A
1	rs4950095	0	98577777	A	G
1	rs58424079	0	98577901	G	A
1	rs114854045	0	98578181	A	T
1	rs6694396	0	98578203	A	T
1	rs72737820	0	98578205	A	G
1	rs978346	0	98578574	C	G
1	rs10518654	0	98578860	G	A
1	rs6679864	0	98579211	A	G
1	rs146394372	0	98579379	T	A
1	rs116392340	0	98579686	G	A
1	rs1911502	0	98579707	T	C
1	rs1911501	0	98579746	T	C
1	rs1911500	0	98579820	G	A
1	rs959707	0	98580985	A	G
1	rs72737821	0	98581337	A	T
1	rs355382	0	98582284	T	C
1	rs17384988	0	98582988	C	T
1	rs17117677	0	98583425	G	C
1	rs55633054	0	98583814	G	A
1	rs116045131	0	98584196	C	T
1	rs147133954	0	98584216	C	T
1	rs76994232	0	98584367	G	A
1	rs355380	0	98584370	T	A
1	rs17100664	0	98584403	A	C
1	rs12078119	0	98584868	T	C
1	rs17385037	0	98585180	T	C
1	rs355379	0	98585590	G	T
1	rs17380922	0	98586215	G	A
1	rs114773807	0	98586447	C	A
1	rs115633725	0	98587133	A	G
1	rs12038627	0	98587255	T	C
1	rs355377	0	98587259	G	A
1	rs79423253	0	98587299	T	G
1	rs355376	0	98587408	C	G
1	rs12407367	0	98587734	T	C
1	rs12407126	0	98587947	A	C
1	rs1473476	0	98588587	G	A
1	rs355375	0	98588692	A	G
1	rs355374	0	98588753	A	G
1	rs1473475	0	98588835	C	T
1	rs1473474	0	98588885	T	C
1	rs355373	0	98588906	G	A
1	rs140304214	0	98589391	C	T
1	rs112339938	0	98589397	C	T
1	rs1843815	0	98589715	A	T
1	rs12401542	0	98589828	C	T
1	rs355372	0	98589979	T	C
1	rs355371	0	98590052	A	G
1	rs17117724	0	98591164	T	A
1	rs12746085	0	98591844	G	A
1	rs1487299	0	98592630	T	C
1	rs12082064	0	98592888	T	G
1	rs11165951	0	98593653	A	C
1	rs12567725	0	98595058	G	A
1	rs11807935	0	98595170	A	T
1	rs11809431	0	98595242	G	C
1	rs1487301	0	98595815	C	G
1	rs1487302	0	98595853	C	A
1	rs116818286	0	98596347	A	G
1	rs78126705	0	98596406	T	G
1	rs355357	0	98596776	C	T
1	rs355356	0	98597182	G	A
1	rs4950096	0	98597309	A	G
1	rs1352254	0	98597553	G	A
1	rs186507036	0	98597615	A	G
1	rs12043365	0	98598019	T	A
1	rs10493899	0	98598452	T	G
1	rs11165952	0	98598635	G	A
1	rs12046836	0	98598745	G	A
1	rs12044342	0	98599144	A	G
1	rs977630	0	98599657	G	A
1	rs11165953	0	98599780	C	T
1	rs11165954	0	98600110	G	A
1	rs11165955	0	98600210	C	T
1	rs11165956	0	98600355	T	C
1	rs17117759	0	98600618	C	T
1	rs17117764	0	98601002	A	G
1	rs17117765	0	98601247	T	C
1	rs17117766	0	98601353	A	T
1	rs72737833	0	98601574	C	G
1	rs78890790	0	98601644	A	G
1	rs1032196	0	98602249	A	G
1	rs11165957	0	98602415	T	A
1	rs11165958	0	98602431	C	T
1	rs355354	0	98602816	G	A
1	rs1487289	0	98603170	G	A
1	rs72737834	0	98603628	A	T
1	rs143503662	0	98604071	A	T
1	rs17381287	0	98604137	G	T
1	rs17381294	0	98604201	G	A
1	rs355353	0	98604440	T	A
1	rs72737838	0	98604958	G	T
1	rs17381322	0	98605004	C	A
1	rs4950106	0	98605413	G	A
1	rs4950107	0	98605732	G	A
1	rs111252289	0	98606768	A	G
1	rs1487308	0	98608313	A	T
1	rs116022628	0	98609197	A	C
1	rs355368	0	98609443	G	T
1	rs994478	0	98609553	T	A
1	rs80333180	0	98609642	A	G
1	rs355366	0	98610145	G	T
1	rs4133804	0	98611061	T	A
1	rs111682630	0	98611353	C	T
1	rs112793346	0	98611378	C	T
1	rs1118413	0	98611600	C	T
1	rs12140519	0	98611758	G	T
1	rs116285028	0	98611959	C	T
1	rs114979040	0	98612001	G	T
1	rs11587636	0	98612694	T	C
1	rs355365	0	98613971	A	T
1	rs355364	0	98614478	G	A
1	rs355363	0	98614551	A	G
1	rs12749164	0	98614594	C	T
1	rs111391027	0	98614768	A	T
1	rs355361	0	98615074	G	C
1	rs80086390	0	98615405	T	G
1	rs1507070	0	98615652	C	T
1	rs723702	0	98615782	G	A
1	rs2632300	0	98616100	A	G
1	rs1507069	0	98616396	G	T
1	rs1507068	0	98616498	A	G
1	rs1507067	0	98616538	T	C
1	rs2632303	0	98617672	T	C
1	rs2632304	0	98618132	G	A
1	rs149646593	0	98618267	T	G
1	rs192617265	0	98618797	C	T
1	rs13373752	0	98619159	T	C
1	rs147838288	0	98619170	C	A
1	rs9440334	0	98619188	C	G
1	rs2939963	0	98620303	G	A
1	rs2391907	0	98620447	G	T
1	rs2660311	0	98620585	C	T
1	rs114319849	0	98620621	G	T
1	rs11165961	0	98621065	A	C
1	rs2660310	0	98621251	C	T
1	rs185256413	0	98621573	T	C
1	rs113128853	0	98621660	A	G
1	rs2263255	0	98621723	T	G
1	rs150432419	0	98621928	C	T
1	rs79474968	0	98622158	C	T
1	rs6701393	0	98622349	C	A
1	rs2660309	0	98622407	C	T
1	rs17385603	0	98622590	T	C
1	rs17381509	0	98622667	A	G
1	rs1507065	0	98622974	C	T
1	rs1487303	0	98623003	C	A
1	rs1507064	0	98623004	G	A
1	rs80319638	0	98623485	T	C
1	rs2253341	0	98623686	T	C
1	rs2660308	0	98623822	G	A
1	rs111732361	0	98624368	G	T
1	rs2632308	0	98624393	G	A
1	rs2660307	0	98625150	G	A
1	rs12021635	0	98625675	A	G
1	rs2893391	0	98625707	C	T
1	rs2200585	0	98626217	A	G
1	rs2220332	0	98626334	G	A
1	rs2660306	0	98626365	G	T
1	rs2632311	0	98626445	T	G
1	rs147613212	0	98627205	A	G
1	rs12734197	0	98627747	A	T
1	rs12734505	0	98627901	A	G
1	rs71657286	0	98628161	A	G
1	rs822565	0	98628609	A	C
1	rs822567	0	98629139	A	G
1	rs963852	0	98629277	C	G
1	rs61787320	0	98630474	G	A
1	rs355370	0	98630705	C	T
1	rs7554282	0	98630763	T	C
1	rs7554083	0	98631137	A	C
1	rs355369	0	98631611	T	C
1	rs79475932	0	98631848	A	C
1	rs72737852	0	98631919	T	C
1	rs71657288	0	98632006	G	A
1	rs148603842	0	98632274	C	A
1	rs112797689	0	98632344	C	T
1	rs150786883	0	98632349	C	T
1	rs17385693	0	98635676	C	T
1	rs355387	0	98635876	T	C
1	rs72737855	0	98636199	A	C
1	rs355385	0	98636703	C	A
1	rs12737713	0	98637060	G	A
1	rs12724641	0	98637193	T	C
1	rs17117845	0	98639563	A	G
1	rs61787323	0	98639741	C	T
1	rs355384	0	98639881	C	T
1	rs150505697	0	98641581	A	G
1	rs17381615	0	98641669	C	T
1	rs2046585	0	98641930	A	G
1	rs2200584	0	98641958	C	T
1	rs355383	0	98642462	A	G
1	rs1487295	0	98643173	T	A
1	rs1487296	0	98643448	T	G
1	rs17381657	0	98644483	C	G
1	rs12069773	0	98644542	A	G
1	rs12033249	0	98644672	G	A
1	rs10875130	0	98645029	C	T
1	rs10875131	0	98645192	G	A
1	rs10493900	0	98645213	A	G
1	rs2200583	0	98645741	T	C
1	rs12567176	0	98645944	C	T
1	rs72737859	0	98646441	A	C
1	rs12567432	0	98646871	C	A
1	rs1487297	0	98647073	T	C
1	rs1487298	0	98647074	G	A
1	rs10875132	0	98647271	A	G
1	rs1352253	0	98647451	G	T
1	rs1507063	0	98648815	C	T
1	rs4000209	0	98648914	A	T
1	rs17117881	0	98649772	C	T
1	rs9804043	0	98651299	A	G
1	rs9804044	0	98651301	A	C
1	rs139874954	0	98651450	A	G
1	rs1386499	0	98651527	A	G
1	rs10783085	0	98651987	C	T
1	rs822559	0	98652088	T	G
1	rs12725029	0	98652395	C	T
1	rs78222319	0	98653072	T	C
1	rs114200631	0	98653723	C	T
1	rs10875133	0	98654113	G	A
1	rs11809984	0	98654262	C	T
1	rs1487288	0	98654619	A	G
1	rs72737867	0	98655006	A	T
1	rs17385947	0	98655574	C	A
1	rs72737868	0	98655786	A	T
1	rs11165964	0	98655851	C	T
1	rs80144234	0	98656046	G	A
1	rs2391908	0	98657119	T	G
1	rs12734525	0	98658035	A	G
1	rs2129579	0	98658738	G	C
1	rs4950097	0	98659152	A	G
1	rs698997	0	98659529	C	T
1	rs12567765	0	98660622	G	A
1	rs12094082	0	98661480	C	T
1	rs822604	0	98662428	G	A
1	rs698994	0	98662961	T	C
1	rs78247481	0	98663176	T	G
1	rs35492075	0	98663271	T	G
1	rs75239457	0	98663358	G	T
1	rs76685943	0	98663557	A	G
1	rs17266983	0	98663926	C	T
1	rs61788584	0	98664277	C	G
1	rs12042564	0	98664991	G	A
1	rs140268532	0	98665332	G	A
1	rs34660856	0	98665834	T	A
1	rs11577139	0	98666125	C	A
1	rs190923640	0	98666234	T	C
1	rs17117942	0	98666383	G	A
1	rs17267004	0	98666647	G	T
1	rs139015522	0	98667088	G	A
1	rs12042846	0	98667103	T	C
1	rs822555	0	98667546	A	G
1	rs72719814	0	98668504	A	G
1	rs1487307	0	98668916	T	G
1	rs822602	0	98669164	C	A
1	rs1352256	0	98669290	G	A
1	rs79573214	0	98669432	G	T
1	rs187242489	0	98670030	G	C
1	rs11165965	0	98670322	T	A
1	rs4245672	0	98670496	G	A
1	rs72719817	0	98671145	C	G
1	rs1487306	0	98671265	A	G
1	rs1487304	0	98671507	C	A
1	rs12568130	0	98672308	G	C
1	rs6676121	0	98672549	T	C
1	rs6659077	0	98672971	G	A
1	rs6662252	0	98673697	G	A
1	rs116196581	0	98673909	G	C
1	rs76108660	0	98674895	A	G
1	rs78249251	0	98675141	C	G
1	rs12097515	0	98676367	G	A
1	rs11165967	0	98677115	T	C
1	rs12743537	0	98680927	C	T
1	rs61788587	0	98681114	G	A
1	rs12027965	0	98681187	C	T
1	rs114914936	0	98682772	A	T
1	rs822617	0	98683104	C	T
1	rs149063982	0	98683149	A	G
1	rs1487294	0	98683720	C	T
1	rs4950110	0	98684517	A	T
1	rs11577300	0	98684624	G	A
1	rs61788591	0	98685356	C	T
1	rs181229360	0	98686727	T	A
1	rs1487293	0	98687363	G	A
1	rs2031245	0	98687633	C	A
1	rs12129731	0	98687691	C	T
1	rs1487292	0	98687883	C	A
1	rs1487291	0	98687976	G	A
1	rs822615	0	98688280	T	C
1	rs78703565	0	98688712	G	A
1	rs12724493	0	98689392	C	A
1	rs822614	0	98689515	C	G
1	rs12753285	0	98690114	T	C
1	rs6683873	0	98690139	G	A
1	rs35116467	0	98690261	C	T
1	rs11165968	0	98690772	A	G
1	rs11165969	0	98691388	G	T
1	rs822613	0	98692622	T	A
1	rs139182503	0	98693561	C	G
1	rs10875134	0	98694154	G	A
1	rs75862172	0	98694943	T	A
1	rs11578624	0	98695631	A	T
1	rs72719839	0	98695915	T	C
1	rs12759120	0	98697534	A	G
1	rs6677305	0	98698309	A	G
1	rs6672621	0	98698557	C	T
1	rs75051181	0	98699750	A	G
1	rs4950111	0	98700014	T	G
1	rs2200582	0	98700325	T	C
1	rs12041603	0	98700623	C	T
1	rs12564403	0	98700681	A	C
1	rs142155171	0	98701022	C	T
1	rs2391926	0	98701571	A	G
1	rs2129577	0	98701786	T	C
1	rs2171368	0	98702038	T	C
1	rs114567348	0	98702457	A	G
1	rs34074228	0	98702869	A	T
1	rs12028859	0	98703049	T	C
1	rs2171367	0	98703132	A	G
1	rs2171366	0	98703161	A	G
1	rs61788594	0	98703448	T	G
1	rs12733307	0	98704099	T	C
1	rs114357112	0	98704146	G	C
1	rs12404514	0	98704389	T	A
1	rs7520464	0	98704539	G	A
1	rs12735193	0	98705370	A	G
1	rs12739475	0	98705491	T	C
1	rs28708456	0	98706205	A	G
1	rs4950115	0	98706570	T	C
1	rs76112066	0	98707564	G	A
1	rs34169331	0	98708386	A	T
1	rs116814124	0	98708633	C	T
1	rs114976293	0	98709161	A	G
1	rs822611	0	98709946	A	G
1	rs80339897	0	98710024	C	T
1	rs1580486	0	98711163	A	T
1	rs79948264	0	98712289	G	A
1	rs11165972	0	98712294	T	G
1	rs12030857	0	98712337	G	T
1	rs12030892	0	98712356	G	A
1	rs10875135	0	98712478	A	G
1	rs80247004	0	98712673	T	G
1	rs1487290	0	98713454	G	A
1	rs12404420	0	98714112	T	G
1	rs75468679	0	98714456	A	G
1	rs13374691	0	98714970	T	A
1	rs12405617	0	98715203	G	T
1	rs13375041	0	98715209	G	A
1	rs12070862	0	98715770	A	C
1	rs189075317	0	98716696	C	T
1	rs115564638	0	98716697	G	A
1	rs74565802	0	98716836	C	A
1	rs150292618	0	98717269	C	T
1	rs116432247	0	98717520	T	C
1	rs1015212	0	98719006	A	G
1	rs12406167	0	98719258	T	C
1	rs10783086	0	98719689	G	T
1	rs1155645	0	98720223	G	A
1	rs1155644	0	98720270	C	T
1	rs116185972	0	98720605	C	G
1	rs79073170	0	98721265	A	G
1	rs10158172	0	98721370	C	A
1	rs75393468	0	98721515	A	G
1	rs1408082	0	98721794	T	G
1	rs76902244	0	98722783	G	A
1	rs148853973	0	98723877	A	C
1	rs79144630	0	98723909	G	A
1	rs2031244	0	98725017	G	A
1	rs79374047	0	98725075	T	C
1	rs77896850	0	98725129	C	T
1	rs11165974	0	98725352	C	T
1	rs75629412	0	98725928	C	T
1	rs71657290	0	98725996	C	T
1	rs79942657	0	98726600	T	C
1	rs6670774	0	98726830	A	G
1	rs11165975	0	98727000	C	A
1	rs1535732	0	98727701	C	T
1	rs1471908	0	98727706	A	G
1	rs12751197	0	98727780	C	A
1	rs822610	0	98728006	G	A
1	rs12134140	0	98728204	A	G
1	rs77966234	0	98728739	T	A
1	rs17118062	0	98729165	G	C
1	rs77201322	0	98730703	A	G
1	rs11586707	0	98730711	T	C
1	rs11586315	0	98730780	A	G
1	rs822607	0	98730925	A	C
1	rs10489933	0	98731204	C	G
1	rs4141860	0	98731450	A	G
1	rs10875136	0	98731911	G	A
1	rs10489932	0	98732955	G	A
1	rs76596642	0	98733565	G	A
1	rs17358243	0	98733591	G	A
1	rs11585586	0	98734301	A	G
1	rs36173104	0	98734956	A	C
1	rs11808087	0	98735592	T	A
1	rs138789715	0	98736012	C	T
1	rs58258211	0	98736226	A	G
1	rs78673640	0	98736392	A	T
1	rs78484861	0	98738409	G	A
1	rs148079626	0	98740105	C	T
1	rs115168843	0	98740218	C	T
1	rs17118102	0	98740356	C	T
1	rs10489931	0	98741424	G	T
1	rs115062876	0	98741545	T	G
1	rs6664132	0	98741750	C	A
1	rs1352255	0	98742460	A	G
1	rs11577467	0	98742777	C	A
1	rs10489930	0	98742786	T	C
1	rs11577469	0	98742814	C	G
1	rs2391927	0	98743555	G	A
1	rs12143154	0	98744169	G	A
1	rs17118112	0	98744184	A	G
1	rs140682381	0	98744894	G	C
1	rs115425064	0	98745188	A	G
1	rs114454757	0	98745404	C	T
1	rs12410115	0	98746345	T	C
1	rs79212040	0	98746376	A	G
1	rs192741543	0	98746652	T	C
1	rs151061963	0	98747078	G	A
1	rs78321937	0	98747880	G	T
1	rs143570463	0	98748247	C	A
1	rs143094650	0	98748690	G	A
1	rs10875138	0	98749593	T	C
1	rs6666675	0	98750111	G	C
1	rs6681415	0	98750476	A	C
1	rs6667101	0	98750581	G	A
1	rs6684371	0	98751024	A	T
1	rs4291549	0	98751421	C	A
1	rs140865897	0	98751650	C	T
1	rs112162839	0	98751990	C	G
1	rs112655778	0	98752181	G	A
1	rs78762895	0	98752778	C	G
1	rs2181697	0	98753039	A	G
1	rs72975405	0	98753267	G	A
1	rs72975409	0	98753347	T	C
1	rs184006746	0	98754181	T	C
1	rs6698133	0	98754579	T	C
1	rs1998541	0	98754770	C	T
1	rs11165976	0	98755006	C	T
1	rs1924224	0	98755494	A	G
1	rs113356070	0	98755726	G	A
1	rs1924222	0	98755742	T	C
1	rs11165977	0	98755980	A	G
1	rs11165978	0	98756061	C	T
1	rs150091319	0	98756569	T	C
1	rs59594660	0	98756719	G	T
1	rs12058461	0	98756983	A	G
1	rs12750688	0	98757620	C	G
1	rs80002562	0	98757719	T	C
1	rs11165979	0	98757816	C	T
1	rs12118398	0	98757866	A	G
1	rs11165980	0	98757995	A	T
1	rs6660105	0	98758363	A	T
1	rs6663562	0	98758770	T	C
1	rs12120201	0	98758989	T	C
1	rs77354393	0	98759512	A	G
1	rs1998540	0	98759621	A	C
1	rs115075496	0	98760039	G	T
1	rs11578695	0	98760870	A	C
1	rs12057752	0	98761483	A	G
1	rs79243764	0	98762912	G	A
1	rs79753669	0	98763995	T	C
1	rs12024712	0	98764069	A	G
1	rs12120750	0	98764432	T	G
1	rs4950116	0	98764778	G	A
1	rs116076608	0	98764924	C	T
1	rs11165982	0	98764954	A	G
1	rs11165983	0	98764984	G	C
1	rs75240562	0	98765489	T	G
1	rs1323726	0	98765572	A	T
1	rs12124493	0	98765641	G	A
1	rs36000110	0	98766361	A	G
1	rs6703728	0	98766473	G	A
1	rs145629202	0	98766654	A	G
1	rs184979858	0	98767954	C	A
1	rs60947576	0	98768537	T	G
1	rs115283749	0	98768569	G	T
1	rs77970352	0	98768653	T	C
1	rs1575485	0	98768761	A	C
1	rs7516384	0	98769013	A	G
1	rs114746639	0	98769540	T	G
1	rs150754080	0	98770485	A	G
1	rs12127198	0	98770561	T	G
1	rs12127326	0	98770979	T	G
1	rs12132847	0	98771360	C	T
1	rs78173095	0	98771478	C	G
1	rs113602622	0	98771485	C	G
1	rs12125287	0	98771673	G	T
1	rs77565080	0	98772710	T	C
1	rs78196091	0	98773431	C	T
1	rs2224808	0	98773432	G	A
1	rs76141011	0	98773850	A	G
1	rs12745464	0	98774331	G	T
1	rs111520245	0	98774560	G	C
1	rs1323725	0	98774697	G	T
1	rs56811475	0	98774758	C	T
1	rs1408081	0	98774883	T	G
1	rs12125948	0	98774953	T	C
1	rs12136897	0	98775224	C	T
1	rs11165985	0	98775468	T	C
1	rs76677766	0	98775508	C	T
1	rs76510700	0	98775586	T	G
1	rs10489929	0	98775762	G	A
1	rs111541644	0	98776154	G	A
1	rs114840833	0	98776198	C	T
1	rs12127843	0	98776317	T	C
1	rs1075032	0	98778347	T	C
1	rs114450555	0	98778348	G	A
1	rs1075033	0	98778487	A	G
1	rs12132650	0	98778742	G	A
1	rs61786216	0	98778872	C	A
1	rs6673332	0	98779892	C	T
1	rs116184177	0	98779991	T	C
1	rs35068763	0	98780457	C	T
1	rs11165986	0	98781251	T	G
1	rs149264444	0	98783195	C	A
1	rs12036525	0	98783299	G	T
1	rs11165989	0	98783413	T	C
1	rs11165990	0	98783722	A	G
1	rs17118163	0	98783755	T	C
1	rs12074622	0	98783765	A	G
1	rs72975452	0	98783887	A	G
1	rs76310357	0	98784279	T	C
1	rs74930117	0	98784461	C	T
1	rs1924221	0	98784785	T	C
1	rs11165991	0	98784825	C	T
1	rs12141952	0	98785265	C	T
1	rs72719871	0	98785269	G	A
1	rs12134374	0	98785367	G	A
1	rs141207575	0	98786276	A	C
1	rs74996626	0	98786341	A	G
1	rs72975459	0	98787341	A	G
1	rs79587772	0	98787503	G	A
1	rs10783087	0	98787759	G	T
1	rs4950098	0	98790075	T	C
1	rs114273273	0	98790932	G	T
1	rs148003324	0	98791465	T	C
1	rs78600586	0	98791540	T	C
1	rs72977422	0	98793027	T	C
1	rs146549087	0	98793840	T	C
1	rs114177884	0	98794454	C	T
1	rs115183174	0	98795157	G	T
1	rs57353713	0	98795631	C	A
1	rs114369797	0	98795753	G	A
1	rs112114170	0	98795811	C	T
1	rs1323727	0	98796509	C	T
1	rs1328316	0	98797113	G	C
1	rs11165994	0	98798675	A	G
1	rs11165995	0	98798701	G	A
1	rs11165996	0	98799369	C	A
1	rs61786219	0	98799823	A	G
1	rs2893397	0	98800142	T	C
1	rs1157647	0	98800168	A	C
1	rs12022933	0	98801615	C	T
1	rs78380627	0	98802042	A	G
1	rs17118192	0	98802463	G	A
1	rs72719878	0	98803288	G	T
1	rs11165998	0	98803700	A	G
1	rs10783088	0	98803940	C	T
1	rs74705919	0	98804116	C	T
1	rs17118201	0	98804560	T	C
1	rs11810583	0	98806317	T	C
1	rs1028889	0	98806421	C	T
1	rs72719879	0	98806750	A	T
1	rs11165999	0	98807327	G	C
1	rs116528616	0	98807555	G	C
1	rs17118214	0	98807645	G	A
1	rs144881695	0	98808178	T	C
1	rs17386204	0	98808247	T	C
1	rs10047243	0	98808282	T	C
1	rs10047236	0	98808348	A	G
1	rs17118223	0	98808593	G	T
1	rs1328307	0	98808760	C	T
1	rs1328308	0	98808808	A	T
1	rs12096576	0	98808909	T	A
1	rs17386287	0	98809016	T	C
1	rs1556048	0	98809121	T	C
1	rs12758847	0	98809131	T	C
1	rs75721166	0	98809925	A	T
1	rs79926236	0	98809942	A	G
1	rs977306	0	98811213	T	C
1	rs977307	0	98811234	T	G
1	rs115057948	0	98811537	T	G
1	rs17118236	0	98811741	T	C
1	rs12048166	0	98812484	A	G
1	rs72719882	0	98813544	A	T
1	rs61786220	0	98814159	T	G
1	rs61786221	0	98814216	A	G
1	rs78919468	0	98814316	T	C
1	rs1328309	0	98814369	C	T
1	rs7534382	0	98814370	G	A
1	rs1328310	0	98814626	T	C
1	rs7537179	0	98815012	G	A
1	rs72719884	0	98815843	T	G
1	rs12119825	0	98816298	T	C
1	rs6604105	0	98816533	C	T
1	rs11166000	0	98816534	G	A
1	rs114254614	0	98816923	G	A
1	rs72977449	0	98817347	A	G
1	rs17382283	0	98817831	C	T
1	rs72719886	0	98818310	A	T
1	rs17386441	0	98818587	A	G
1	rs12727789	0	98818716	C	T
1	rs1013023	0	98818791	G	T
1	rs76167432	0	98818963	T	C
1	rs1013024	0	98819537	G	A
1	rs145587591	0	98820036	C	T
1	rs114884893	0	98820285	T	G
1	rs76126856	0	98820339	C	T
1	rs77436287	0	98820506	A	G
1	rs72977455	0	98820735	A	G
1	rs6697562	0	98820796	A	G
1	rs6700680	0	98820810	T	C
1	rs10875142	0	98821224	T	C
1	rs61786222	0	98821471	A	G
1	rs77165959	0	98821573	G	A
1	rs1359958	0	98822185	A	G
1	rs72719888	0	98822801	T	G
1	rs574741219	0	98823469	C	T
1	rs77263547	0	98824438	T	C
1	rs72719890	0	98824756	T	C
1	rs72719891	0	98825164	C	T
1	rs114814662	0	98825589	A	T
1	rs78914757	0	98825637	T	C
1	rs10875143	0	98827096	G	T
1	rs4950121	0	98827493	T	C
1	rs72719893	0	98827644	G	A
1	rs72719894	0	98827741	T	C
1	rs12069555	0	98827783	A	T
1	rs4950122	0	98827969	C	T
1	rs4518963	0	98828505	A	C
1	rs10875144	0	98829960	A	C
1	rs141187253	0	98830219	G	A
1	rs12073753	0	98830625	A	G
1	rs58077558	0	98830642	G	T
1	rs61786224	0	98831251	T	G
1	rs12407797	0	98832824	C	T
1	rs114064379	0	98832894	G	A
1	rs10493901	0	98833455	T	G
1	rs12125899	0	98833531	A	G
1	rs4542263	0	98834146	A	C
1	rs35993047	0	98835554	T	C
1	rs55892660	0	98835679	C	T
1	rs149912501	0	98835689	C	T
1	rs2182944	0	98836231	T	A
1	rs138612274	0	98836278	A	G
1	rs2026664	0	98836595	T	G
1	rs115680060	0	98836767	C	T
1	rs2026663	0	98837117	A	G
1	rs17118257	0	98837239	A	G
1	rs143600559	0	98837317	G	T
1	rs766204	0	98837396	C	G
1	rs17382589	0	98837778	T	C
1	rs11166002	0	98838035	C	T
1	rs11166003	0	98838141	A	G
1	rs72719899	0	98838270	G	A
1	rs1328315	0	98838431	G	A
1	rs67027618	0	98839626	T	C
1	rs6664206	0	98840567	A	T
1	rs7525553	0	98841829	T	C
1	rs12133218	0	98842834	G	A
1	rs61786780	0	98842970	T	C
1	rs76352319	0	98843324	T	G
1	rs17382685	0	98843334	G	A
1	rs10875145	0	98843371	G	A
1	rs12724820	0	98843932	T	A
1	rs10875146	0	98845508	C	T
1	rs72719900	0	98845697	T	C
1	rs11166004	0	98846178	A	G
1	rs1328314	0	98846239	C	T
1	rs72719901	0	98846579	C	A
1	rs7541400	0	98846773	T	C
1	rs1328313	0	98847026	C	T
1	rs7543973	0	98847135	T	G
1	rs72977479	0	98847160	C	T
1	rs17118281	0	98848697	A	G
1	rs72719902	0	98849383	A	C
1	rs6680034	0	98849559	T	C
1	rs61786782	0	98851189	C	T
1	rs7533184	0	98851712	C	T
1	rs12134558	0	98851789	T	G
1	rs115728723	0	98852350	C	T
1	rs11166005	0	98852924	G	C
1	rs79454822	0	98853167	G	A
1	rs78689577	0	98853747	A	G
1	rs115656839	0	98854006	G	A
1	rs72721803	0	98854279	C	G
1	rs17386954	0	98854284	T	C
1	rs12023121	0	98854815	C	T
1	rs728656	0	98855166	G	A
1	rs7555933	0	98856371	T	C
1	rs7548836	0	98856577	C	T
1	rs72979441	0	98856877	T	G
1	rs10875147	0	98856950	T	C
1	rs75199899	0	98856968	T	C
1	rs75963668	0	98857072	A	T
1	rs4950123	0	98858039	A	T
1	rs1526297	0	98858525	C	T
1	rs10875148	0	98859508	G	A
1	rs10875149	0	98859549	C	T
1	rs59456240	0	98860064	T	C
1	rs185725842	0	98860237	C	T
1	rs12087723	0	98861126	A	G
1	rs61786784	0	98861258	C	T
1	rs12408712	0	98861758	A	T
1	rs61786785	0	98861874	A	G
1	rs61786786	0	98862739	C	G
1	rs4620590	0	98863384	G	T
1	rs4448566	0	98863440	C	G
1	rs3908575	0	98863760	C	T
1	rs10783090	0	98864899	T	C
1	rs72721806	0	98865623	T	C
1	rs10875150	0	98866206	T	C
1	rs71657297	0	98866763	G	A
1	rs112501009	0	98867549	A	G
1	rs1410468	0	98867564	A	G
1	rs12127246	0	98868382	C	G
1	rs12117012	0	98868500	T	G
1	rs149069707	0	98869213	C	T
1	rs1410465	0	98870259	A	T
1	rs72721807	0	98870839	A	G
1	rs12058177	0	98871410	G	A
1	rs1568969	0	98871453	G	A
1	rs1568970	0	98871456	T	A
1	rs1568971	0	98871580	A	T
1	rs12757898	0	98873281	A	G
1	rs1405227	0	98873390	G	A
1	rs7524325	0	98873604	C	T
1	rs7524418	0	98873695	C	T
1	rs17118336	0	98873757	T	C
1	rs148254226	0	98873874	A	G
1	rs150764185	0	98873927	C	T
1	rs1818956	0	98874039	A	T
1	rs1358107	0	98874497	T	C
1	rs72721812	0	98874734	A	G
1	rs12033373	0	98875104	C	T
1	rs17383059	0	98875442	T	C
1	rs4950124	0	98875469	G	T
1	rs4950125	0	98875758	T	A
1	rs72721815	0	98876015	C	T
1	rs4950099	0	98876348	T	C
1	rs4950100	0	98876567	C	T
1	rs11166007	0	98876628	T	G
1	rs11166008	0	98876711	C	T
1	rs145646449	0	98877107	T	C
1	rs6683719	0	98877857	C	T
1	rs114541229	0	98877922	C	G
1	rs7539771	0	98878073	C	T
1	rs12403147	0	98878276	T	A
1	rs12404006	0	98878330	G	A
1	rs36095490	0	98879103	G	T
1	rs34135039	0	98879191	C	T
1	rs17118344	0	98879509	G	A
1	rs17118347	0	98879854	A	G
1	rs139992929	0	98880011	T	C
1	rs4950126	0	98880183	T	C
1	rs1410463	0	98881016	C	T
1	rs74615229	0	98881145	A	T
1	rs17387268	0	98881389	G	A
1	rs10875151	0	98881938	G	A
1	rs17387282	0	98882087	A	T
1	rs6604106	0	98882478	C	G
1	rs1328306	0	98882770	T	C
1	rs1405225	0	98882874	T	C
1	rs6690442	0	98882886	T	C
1	rs116148872	0	98883119	T	C
1	rs10157099	0	98883368	C	T
1	rs10157812	0	98883541	A	G
1	rs7542173	0	98884223	C	T
1	rs61786790	0	98884521	G	A
1	rs6700082	0	98885259	T	G
1	rs6604107	0	98885527	C	T
1	rs28562443	0	98886345	A	C
1	rs1410467	0	98886596	C	T
1	rs72721824	0	98886825	T	C
1	rs7556194	0	98887334	A	G
1	rs7556597	0	98887793	A	T
1	rs72721827	0	98887921	C	T
1	rs28533029	0	98888315	C	T
1	rs1328312	0	98888477	T	A
1	rs1358106	0	98889062	T	C
1	rs12408506	0	98889242	C	T
1	rs2177892	0	98889426	C	T
1	rs2391945	0	98889636	C	T
1	rs1547208	0	98889771	T	C
1	rs1157413	0	98890029	A	G
1	rs1157414	0	98890377	C	T
1	rs2391946	0	98890379	G	A
1	rs2177891	0	98890681	A	G
1	rs4950127	0	98890842	T	C
1	rs114694604	0	98891076	G	T
1	rs2030856	0	98891356	T	G
1	rs76348220	0	98891577	A	G
1	rs77098202	0	98891578	C	A
1	rs6700104	0	98891837	A	G
1	rs6685937	0	98891908	G	A
1	rs6688529	0	98892169	G	A
1	rs75138997	0	98892386	C	G
1	rs72721830	0	98892563	G	A
1	rs2391948	0	98893132	G	T
1	rs2391949	0	98893133	C	T
1	rs72721831	0	98893590	C	T
1	rs12040827	0	98893613	C	T
1	rs12030530	0	98893908	A	G
1	rs11581452	0	98894267	A	C
1	rs12756402	0	98894369	C	T
1	rs72721834	0	98895137	A	G
1	rs11166009	0	98895138	T	C
1	rs11166010	0	98895186	C	A
1	rs11166011	0	98895427	G	T
1	rs996770	0	98895530	A	G
1	rs1526296	0	98895901	C	T
1	rs1540839	0	98896256	T	G
1	rs114061958	0	98896331	A	G
1	rs116645026	0	98897215	G	A
1	rs12044698	0	98897381	C	T
1	rs12034466	0	98897700	A	G
1	rs11166012	0	98898036	G	A
1	rs12739237	0	98898074	C	T
1	rs10465761	0	98900396	T	C
1	rs10493902	0	98900726	G	C
1	rs72721835	0	98900793	C	T
1	rs10493903	0	98900818	C	A
1	rs10875154	0	98901065	A	G
1	rs72721839	0	98901448	T	C
1	rs2177893	0	98901655	T	A
1	rs72721841	0	98901825	A	G
1	rs115724490	0	98902121	A	C
1	rs113311214	0	98902590	A	G
1	rs145485179	0	98903209	A	T
1	rs71512511	0	98903508	G	A
1	rs11166013	0	98903668	C	T
1	rs11166014	0	98903864	T	C
1	rs114085225	0	98903891	C	T
1	rs6672351	0	98904089	C	G
1	rs11166015	0	98904871	A	C
1	rs12131979	0	98905040	A	G
1	rs10875155	0	98905137	A	G
1	rs11584512	0	98905208	A	G
1	rs10783091	0	98905974	A	C
1	rs72721847	0	98906621	C	T
1	rs141179355	0	98906736	C	G
1	rs35152783	0	98906820	T	C
1	rs1576177	0	98907437	A	G
1	rs115601044	0	98908831	C	T
1	rs78046108	0	98909024	G	A
1	rs72721851	0	98909940	C	T
1	rs505578	0	98910158	A	T
1	rs479764	0	98910612	C	G
1	rs71657299	0	98910640	C	T
1	rs637471	0	98910988	T	C
1	rs2077956	0	98911086	A	C
1	rs474348	0	98911170	G	A
1	rs72721854	0	98911193	T	A
1	rs78051729	0	98911334	T	C
1	rs72721855	0	98911873	G	T
1	rs1576176	0	98911950	A	C
1	rs12725724	0	98911951	G	A
1	rs555557	0	98912075	A	C
1	rs494274	0	98912793	C	A
1	rs138929407	0	98913138	T	C
1	rs490686	0	98913160	C	T
1	rs684637	0	98913185	C	A
1	rs75621094	0	98913397	T	C
1	rs72721858	0	98913582	A	T
1	rs7546532	0	98913759	T	C
1	rs7530588	0	98913843	G	A
1	rs34031504	0	98914134	T	C
1	rs34588016	0	98914162	G	A
1	rs316040	0	98914324	A	G
1	rs316041	0	98914478	C	T
1	rs957984	0	98914635	T	C
1	rs72721859	0	98914702	G	A
1	rs185299537	0	98915209	G	A
1	rs12084220	0	98915407	G	A
1	rs11166016	0	98916248	T	C
1	rs144957336	0	98916316	A	G
1	rs7556292	0	98917554	A	G
1	rs7514150	0	98917651	T	G
1	rs7554710	0	98918238	C	T
1	rs72721860	0	98918401	A	T
1	rs1434370	0	98918434	T	G
1	rs1434371	0	98918443	A	C
1	rs17118449	0	98919044	C	T
1	rs76918396	0	98919359	T	A
1	rs17383572	0	98919403	A	G
1	rs72981573	0	98920485	A	T
1	rs144847841	0	98920585	C	T
1	rs11166017	0	98920621	T	A
1	rs10875156	0	98920735	T	C
1	rs11586421	0	98921109	G	A
1	rs182622	0	98921411	A	G
1	rs10875157	0	98921741	C	T
1	rs4000204	0	98922438	G	A
1	rs4000199	0	98922686	C	T
1	rs11166018	0	98922915	A	C
1	rs7553779	0	98923223	C	T
1	rs79503821	0	98923768	C	A
1	rs80328707	0	98925100	T	C
1	rs11166019	0	98925776	C	G
1	rs316039	0	98926388	T	C
1	rs1434362	0	98926885	T	C
1	rs1434363	0	98927700	T	A
1	rs1434364	0	98927742	C	T
1	rs60162041	0	98927864	A	G
1	rs4950129	0	98928271	A	G
1	rs12045149	0	98928420	T	C
1	rs770918	0	98928937	A	G
1	rs1434365	0	98929367	T	A
1	rs6692390	0	98929898	A	G
1	rs10875158	0	98931328	C	T
1	rs77220830	0	98934687	C	T
1	rs648124	0	98937092	C	T
1	rs34955216	0	98937471	G	C
1	rs116557385	0	98938120	A	T
1	rs2479667	0	98938230	A	G
1	rs316054	0	98938869	A	G
1	rs316055	0	98938977	G	A
1	rs115414713	0	98939587	A	G
1	rs12744218	0	98939709	C	T
1	rs72965921	0	98940258	G	T
1	rs7521127	0	98941246	A	G
1	rs78938624	0	98941719	A	G
1	rs3853693	0	98942014	C	T
1	rs3853694	0	98942178	G	A
1	rs146196399	0	98942797	A	G
1	rs571452	0	98943179	C	T
1	rs72965927	0	98943802	G	A
1	rs3910294	0	98944697	T	C
1	rs1655565	0	98945932	T	C
1	rs72721865	0	98946471	G	A
1	rs11583017	0	98946622	C	A
1	rs192883	0	98947101	G	T
1	rs17118544	0	98948007	G	A
1	rs316049	0	98948670	C	G
1	rs3906675	0	98949968	G	A
1	rs316050	0	98950261	T	G
1	rs316051	0	98950329	T	C
1	rs34228753	0	98950409	A	T
1	rs12118517	0	98951729	A	G
1	rs316052	0	98952064	C	A
1	rs182706883	0	98952433	G	A
1	rs116784293	0	98953131	G	C
1	rs3853696	0	98953664	C	T
1	rs111253996	0	98954075	T	A
1	rs316053	0	98954240	C	T
1	rs80138657	0	98956298	A	G
1	rs573643	0	98956448	T	C
1	rs7539045	0	98956593	G	A
1	rs672852	0	98956653	G	C
1	rs545030	0	98957162	G	T
1	rs520465	0	98957502	G	A
1	rs55730262	0	98957516	T	C
1	rs520327	0	98957554	T	G
1	rs519549	0	98957595	A	G
1	rs149597621	0	98957610	A	T
1	rs519433	0	98957635	C	G
1	rs1369019	0	98958690	A	G
1	rs9440371	0	98958791	G	C
1	rs316046	0	98960407	T	C
1	rs316047	0	98960511	G	A
1	rs10783093	0	98960728	G	A
1	rs1724946	0	98961402	C	G
1	rs12031336	0	98961403	G	A
1	rs167567	0	98961931	C	T
1	rs12124356	0	98962314	A	G
1	rs6604108	0	98962353	C	T
1	rs185891900	0	98963497	C	A
1	rs571344	0	98964063	T	C
1	rs571320	0	98964075	C	T
1	rs61787888	0	98964078	A	G
1	rs72965948	0	98964235	C	T
1	rs35949358	0	98964386	A	C
1	rs591520	0	98964498	A	G
1	rs591545	0	98964518	T	C
1	rs566731	0	98964541	C	T
1	rs591996	0	98964610	A	T
1	rs3867319	0	98964760	G	A
1	rs1724949	0	98964995	T	C
1	rs1724950	0	98965621	G	A
1	rs1724951	0	98965709	G	A
1	rs1655566	0	98966257	A	G
1	rs1724952	0	98966324	T	C
1	rs1655567	0	98966328	T	G
1	rs1655568	0	98966491	T	C
1	rs1724953	0	98966688	C	T
1	rs1724954	0	98966850	G	A
1	rs1821440	0	98966946	T	A
1	rs1369020	0	98967249	A	G
1	rs12090748	0	98967486	C	T
1	rs1594858	0	98967593	A	G
1	rs1434357	0	98967687	C	T
1	rs1434358	0	98967702	A	G
1	rs1724956	0	98968130	G	A
1	rs13343096	0	98968260	A	G
1	rs115593997	0	98968378	T	C
1	rs74450969	0	98968413	T	C
1	rs74107417	0	98968610	A	G
1	rs17118633	0	98969057	C	T
1	rs1655569	0	98969209	G	A
1	rs141593252	0	98969212	G	A
1	rs1724957	0	98969719	A	C
1	rs6662541	0	98970191	A	G
1	rs12406744	0	98970233	A	G
1	rs112928740	0	98970287	A	G
1	rs12407039	0	98970384	T	G
1	rs114736279	0	98970676	A	G
1	rs1614690	0	98970756	T	C
1	rs1614772	0	98970789	A	G
1	rs1615635	0	98970882	A	G
1	rs1304458	0	98970954	G	C
1	rs11809146	0	98971209	C	T
1	rs1434359	0	98971214	C	T
1	rs74107488	0	98971414	T	C
1	rs1434360	0	98971673	A	T
1	rs1724959	0	98971703	G	A
1	rs77166801	0	98971914	C	T
1	rs1655572	0	98972355	T	C
1	rs143630020	0	98972692	C	T
1	rs80045174	0	98972731	T	C
1	rs61787890	0	98972806	G	A
1	rs77937168	0	98972839	T	C
1	rs1655573	0	98973031	A	G
1	rs1594859	0	98973069	G	T
1	rs1655574	0	98973211	T	C
1	rs2164082	0	98973403	G	T
1	rs1724960	0	98973463	G	A
1	rs11166023	0	98973555	C	T
1	rs12756659	0	98973564	A	G
1	rs1724961	0	98973769	A	G
1	rs10875160	0	98973807	C	T
1	rs1724962	0	98974161	A	G
1	rs1655575	0	98974361	T	C
1	rs59755784	0	98974413	C	T
1	rs1724963	0	98974587	C	A
1	rs12132423	0	98974898	T	C
1	rs76951280	0	98975026	G	T
1	rs1594860	0	98975106	C	A
1	rs1608982	0	98975134	T	C
1	rs74208888	0	98975267	T	C
1	rs1724964	0	98975907	G	T
1	rs1724965	0	98976308	A	C
1	rs79162661	0	98976588	C	T
1	rs1159583	0	98976740	C	A
1	rs1159584	0	98976817	A	G
1	rs138258416	0	98979037	G	A
1	rs138161378	0	98979167	G	A
1	rs6604110	0	98979540	G	A
1	rs1434377	0	98979991	C	T
1	rs1434376	0	98980011	A	T
1	rs1434375	0	98980204	T	A
1	rs1434374	0	98980485	T	C
1	rs147874979	0	98980522	C	A
1	rs75668431	0	98980971	C	T
1	rs1627432	0	98981118	T	C
1	rs76789834	0	98981260	T	A
1	rs74985956	0	98981346	A	G
1	rs1655590	0	98981369	C	T
1	rs149545713	0	98981501	G	T
1	rs77257506	0	98981726	G	A
1	rs78906965	0	98981817	C	A
1	rs114502976	0	98982001	G	A
1	rs34591191	0	98982213	G	A
1	rs76851057	0	98982336	A	G
1	rs116145377	0	98982434	T	A
1	rs77383409	0	98982691	T	C
1	rs71657302	0	98982779	C	T
1	rs6604111	0	98983000	C	T
1	rs79107533	0	98983063	G	A
1	rs1594868	0	98983081	A	G
1	rs1594867	0	98983135	G	A
1	rs78825066	0	98983140	A	G
1	rs1594866	0	98983309	T	C
1	rs1594865	0	98983314	A	G
1	rs78704738	0	98983475	C	T
1	rs1655586	0	98983596	C	T
1	rs74427568	0	98983677	A	G
1	rs150075819	0	98983734	T	C
1	rs1594864	0	98984574	C	A
1	rs1304650	0	98984799	A	G
1	rs12408264	0	98985071	A	G
1	rs12408266	0	98985115	A	G
1	rs12408267	0	98985125	A	C
1	rs1724979	0	98985417	G	A
1	rs1724978	0	98985987	C	A
1	rs75606786	0	98986097	T	C
1	rs1121774	0	98986547	A	G
1	rs1121773	0	98986884	T	C
1	rs2099413	0	98986913	G	A
1	rs2082643	0	98987109	A	G
1	rs1594863	0	98987230	T	C
1	rs57808287	0	98987320	A	G
1	rs1594862	0	98987331	A	G
1	rs59655337	0	98987464	G	A
1	rs1594861	0	98987535	T	C
1	rs1724975	0	98987785	A	G
1	rs79160913	0	98987843	G	A
1	rs60829638	0	98987851	A	G
1	rs181053395	0	98988058	A	G
1	rs1583377	0	98988107	G	A
1	rs76232146	0	98988123	G	A
1	rs72724005	0	98988589	T	C
1	rs1655583	0	98988824	A	G
1	rs962650	0	98988853	C	T
1	rs78159444	0	98989138	G	A
1	rs78845895	0	98989280	G	A
1	rs113973415	0	98989455	C	T
1	rs144248430	0	98989462	C	A
1	rs1724972	0	98989858	G	C
1	rs1526299	0	98990220	C	T
1	rs1526298	0	98990263	A	G
1	rs76665117	0	98990558	A	C
1	rs72724009	0	98990865	G	A
1	rs77654376	0	98990943	T	C
1	rs57492615	0	98991179	T	A
1	rs1989123	0	98991223	T	G
1	rs1836241	0	98991703	G	A
1	rs12408854	0	98991796	T	C
1	rs1724967	0	98991964	G	C
1	rs1724966	0	98992119	A	G
1	rs76313534	0	98992302	C	T
1	rs116751252	0	98992310	T	C
1	rs1081415	0	98992997	G	A
1	rs75406357	0	98993034	A	C
1	rs1081414	0	98993054	C	A
1	rs1369023	0	98993058	C	T
1	rs770928	0	98993567	A	G
1	rs12403068	0	98993599	C	G
1	rs12403076	0	98993663	C	T
1	rs770927	0	98993681	G	A
1	rs770926	0	98993761	T	C
1	rs77903765	0	98993885	G	A
1	rs74974125	0	98993944	T	C
1	rs6659903	0	98994034	A	T
1	rs770925	0	98994136	G	A
1	rs12410813	0	98994368	G	C
1	rs12141439	0	98994660	A	G
1	rs796399	0	98995063	T	C
1	rs79813323	0	98995570	A	G
1	rs79923831	0	98995695	C	T
1	rs770930	0	98996155	A	G
1	rs79056929	0	98996628	C	T
1	rs811287	0	98998156	A	G
1	rs57882381	0	98998582	G	A
1	rs11166031	0	98999297	G	T
1	rs183237689	0	98999320	C	G
1	rs11166032	0	98999380	C	T
1	rs74583498	0	98999861	T	C
1	rs770929	0	98999965	C	G
1	rs143221246	0	99000162	T	C
1	rs148386246	0	99001041	T	G
1	rs149249028	0	99001710	T	C
1	rs4950103	0	99002621	A	G
1	rs139922741	0	99002748	G	A
1	rs74479635	0	99004772	T	C
1	rs138512396	0	99005093	C	G
1	rs9943072	0	99005181	T	G
1	rs146698872	0	99005204	C	T
1	rs58258873	0	99005444	C	T
1	rs12120996	0	99005608	G	A
1	rs4950130	0	99005684	A	T
1	rs1434378	0	99006164	A	C
1	rs142307394	0	99006867	G	A
1	rs146030682	0	99006869	G	A
1	rs143417050	0	99007085	G	A
1	rs2099414	0	99008004	T	G
1	rs7545881	0	99008119	T	C
1	rs75861618	0	99008605	C	T
1	rs115486274	0	99009829	C	T
1	rs12123631	0	99010292	T	C
1	rs6673955	0	99010331	C	A
1	rs75870572	0	99010544	T	A
1	rs7528986	0	99010936	C	G
1	rs77041155	0	99011768	T	C
1	rs1529800	0	99012037	A	G
1	rs79947166	0	99012285	C	T
1	rs147661663	0	99013601	A	T
1	rs11166035	0	99014392	T	C
1	rs10875162	0	99014660	C	A
1	rs80135504	0	99014979	A	C
1	rs76609176	0	99015207	T	C
1	rs116442058	0	99015786	G	A
1	rs78295825	0	99016530	G	A
1	rs115953648	0	99016652	T	C
1	rs114046518	0	99016742	A	C
1	rs148053192	0	99016780	T	G
1	rs111449411	0	99017163	A	G
1	rs7513245	0	99017740	T	G
1	rs11166036	0	99018541	C	T
1	rs79284979	0	99019213	T	C
1	rs11166037	0	99019352	G	A
1	rs78210855	0	99019353	T	C
1	rs6687008	0	99019511	C	T
1	rs4950131	0	99019885	C	T
1	rs4950132	0	99020099	A	C
1	rs140115458	0	99021941	G	T
1	rs1434354	0	99022163	C	T
1	rs112945933	0	99023341	C	T
1	rs10783094	0	99024486	A	G
1	rs28823599	0	99024560	G	A
1	rs7518684	0	99024847	T	C
1	rs59538341	0	99025692	T	A
1	rs116576412	0	99025983	C	T
1	rs114100212	0	99026183	C	T
1	rs74108144	0	99026198	T	G
1	rs74469351	0	99026657	G	A
1	rs4950133	0	99027481	C	T
1	rs61249981	0	99027757	C	T
1	rs149377032	0	99027843	A	G
1	rs2391952	0	99027858	T	C
1	rs2391951	0	99028137	T	C
1	rs75010454	0	99028820	C	T
1	rs114525651	0	99028861	C	T
1	rs7546449	0	99029148	T	C
1	rs149902309	0	99029720	C	T
1	rs1434373	0	99030007	T	G
1	rs72724043	0	99030139	T	C
1	rs76847066	0	99030355	A	G
1	rs4387225	0	99030859	T	G
1	rs4503402	0	99030956	A	G
1	rs17118690	0	99031822	G	A
1	rs1434369	0	99032589	G	T
1	rs4950134	0	99032680	C	G
1	rs76028269	0	99033744	T	C
1	rs114107571	0	99034213	A	G
1	rs72724047	0	99034320	G	A
1	rs1434368	0	99034371	A	T
1	rs79377997	0	99034426	C	G
1	rs7520870	0	99035458	T	A
1	rs35518820	0	99035830	C	T
1	rs7521360	0	99036606	A	T
1	rs995273	0	99036921	C	T
1	rs995272	0	99037070	G	C
1	rs995271	0	99037251	C	T
1	rs1434367	0	99039299	G	A
1	rs116380693	0	99040226	A	G
1	rs1434366	0	99040304	G	A
1	rs1865352	0	99040716	A	C
1	rs12748189	0	99040868	C	T
1	rs148703513	0	99041030	T	C
1	rs4950135	0	99041102	T	C
1	rs4950136	0	99041521	C	G
1	rs7518646	0	99042187	C	T
1	rs1550012	0	99042819	A	G
1	rs1550011	0	99043046	C	T
1	rs4279892	0	99043975	G	A
1	rs139320824	0	99043980	G	T
1	rs7529484	0	99044074	A	G
1	rs141770526	0	99044077	C	A
1	rs79423062	0	99044222	G	T
1	rs6679459	0	99045723	A	T
1	rs11166039	0	99046198	G	A
1	rs74229506	0	99046913	T	C
1	rs1434372	0	99047495	T	C
1	rs6686180	0	99047615	A	G
1	rs144587984	0	99047993	G	A
1	rs2391968	0	99049028	G	A
1	rs2391969	0	99049116	T	C
1	rs2082642	0	99049894	A	G
1	rs114171598	0	99051291	A	C
1	rs7522070	0	99051529	G	A
1	rs59387839	0	99051655	C	A
1	rs6604112	0	99051897	G	A
```
