## Supplementary material for "Characterization of shared and ancestry-specific signals driving complex traits using multi-ancestry fine-mapping": s1_snps.txt

```
rs11578295
rs11589601
rs76803023
rs35212019
rs12096480
rs78170509
rs11165731
rs74107605
rs12094917
rs34851434
rs115444038
rs182223969
rs1519890
rs11165732
rs6659844
rs6660077
rs113265390
rs149887189
rs7518502
rs77754450
rs1494806
rs116133443
rs75002994
rs2642875
rs79741362
rs722102
rs7520236
rs76549306
rs12069698
rs12144834
rs181798216
rs139854315
rs6680664
rs79648733
rs6669942
rs6675133
rs114809584
rs12723843
rs142416265
rs12026710
rs145101408
rs138603485
rs12752081
rs114706558
rs12027801
rs11165733
rs76712526
rs2642878
rs12027936
rs2681194
rs11584972
rs7512687
rs72724320
rs115473986
rs143134347
rs1850898
rs12717805
rs6689294
rs114344631
rs112428412
rs114779685
rs2391807
rs950390
rs111295835
rs1976805
rs4433451
rs1850896
rs74104219
rs140128604
rs35669205
rs7515595
rs112461167
rs4950016
rs7525364
rs12096182
rs2030342
rs4498849
rs35061101
rs2932317
rs79137025
rs1844444
rs76530383
rs79724648
rs145942414
rs11808794
rs7551794
rs17115963
rs75804019
rs1489810
rs114119439
rs10875039
rs11588838
rs2391808
rs2130366
rs2171827
rs184612197
rs6593627
rs72724326
rs6659733
rs74838719
rs144191853
rs58922146
rs74630773
rs11165740
rs10493887
rs12561898
rs12094491
rs74365124
rs731925
rs17116005
rs17116013
rs17116017
rs1489809
rs72724327
rs11165742
rs12098200
rs12565126
rs6593628
rs12060321
rs113061193
rs4385771
rs6671669
rs72724329
rs7545975
rs1489808
rs12066233
rs11165745
rs112979864
rs11165746
rs79963760
rs7547816
rs12729476
rs78711704
rs995258
rs17116080
rs60519916
rs10157469
rs17116084
rs10493888
rs7512858
rs11802567
rs72724331
rs74955872
rs182527693
rs1994570
rs78933896
rs114620107
rs3002273
rs11808362
rs77852814
rs3002272
rs3002271
rs6697652
rs36098010
rs17428852
rs140679466
rs77440194
rs72724332
rs17116141
rs1489805
rs3002269
rs74339478
rs11165751
rs75082473
rs9651214
rs10493889
rs2004950
rs111678902
rs138870820
rs114950032
rs115861818
rs184093059
rs290829
rs115778297
rs12077060
rs55992002
rs12038456
rs290831
rs76813458
rs183266710
rs36088337
rs17116157
rs7535326
rs79981306
rs727092
rs146583484
rs290833
rs80176175
rs11165753
rs114067214
rs12116554
rs2015551
rs78135887
rs10875042
rs76942566
rs74733751
rs6683880
rs7537724
rs544746
rs182358
rs78713725
rs11165754
rs59607765
rs12089450
rs12088604
rs147687533
rs113763728
rs290822
rs290821
rs61788476
rs185467587
rs182506080
rs10783053
rs11165756
rs6666366
rs290826
rs290827
rs7545161
rs17469736
rs290824
rs11165757
rs12066912
rs2497653
rs72724340
rs12057641
rs114492433
rs290825
rs75841690
rs7526788
rs11577283
rs116191619
rs519300
rs12117420
rs545370
rs1489814
rs76136477
rs290809
rs290810
rs290811
rs80269540
rs115081198
rs58404459
rs35072849
rs6678369
rs75968189
rs3123303
rs142905224
rs114253730
rs290820
rs12060897
rs290819
rs290818
rs116534431
rs12120951
rs72980472
rs11165761
rs290817
rs188470296
rs11165762
rs11165763
rs138839151
rs114681011
rs7547732
rs58359408
rs78151315
rs11165764
rs290816
rs116448748
rs290815
rs11165765
rs77806213
rs113879239
rs12133631
rs150143811
rs290813
rs11488019
rs2200872
rs2200871
rs28750379
rs11165766
rs6685017
rs11165767
rs7543748
rs1117413
rs6693797
rs6691437
rs7547371
rs80057864
rs72724344
rs970872
rs970873
rs6701162
rs144101070
rs6689318
rs6656001
rs6664634
rs11165770
rs290871
rs3844167
rs67530
rs6659233
rs6696799
rs6659688
rs112919351
rs291590
rs291589
rs186025
rs12064287
rs76505950
rs141543681
rs290840
rs76228359
rs290839
rs563268732
rs6593629
rs290838
rs290837
rs115320841
rs116791404
rs74503846
rs114853178
rs158602
rs12126988
rs158601
rs11165771
rs290835
rs11804383
rs291581
rs291580
rs75877752
rs290848
rs290847
rs72724352
rs150385997
rs4949943
rs4950019
rs290846
rs290845
rs114387151
rs290844
rs6663838
rs290843
rs290842
rs290841
rs116321181
rs1514493
rs169734
rs291571
rs144411286
rs290860
rs10875044
rs75646453
rs56062920
rs72724354
rs11165773
rs290859
rs12132152
rs114250564
rs290858
rs76969442
rs72963859
rs17116306
rs74978782
rs11165774
rs158637
rs290857
rs12095325
rs141490438
rs2391810
rs36069622
rs74729068
rs148558585
rs12135974
rs291565
rs115533118
rs12085574
rs12090195
rs12090393
rs291564
rs291563
rs291562
rs291561
rs67811612
rs291560
rs291559
rs291558
rs290869
rs17100610
rs158636
rs11165775
rs78065256
rs290868
rs290867
rs72963878
rs158635
rs1849747
rs76387818
rs12047996
rs12027927
rs290865
rs290863
rs291550
rs290862
rs72963889
rs158634
rs17430460
rs290861
rs41285690
rs17470762
rs291593
rs291592
rs1042482
rs56160474
rs17116357
rs290855
rs113604832
rs1023244
rs6668057
rs1399285
rs2171826
rs290853
rs12060037
rs2130365
rs78213473
rs1014320
rs290852
rs290851
rs290850
rs80344467
rs79920791
rs1040090
rs1040091
rs290806
rs290807
rs114874062
rs72724364
rs6667364
rs17471125
rs6680642
rs1514494
rs17116398
rs2056049
rs2056048
rs12062102
rs2056047
rs72963902
rs10449720
rs55836864
rs10449721
rs10157336
rs1855363
rs75206280
rs12403912
rs1810252
rs112341588
rs76651381
rs11165779
rs11165780
rs11165781
rs6697058
rs72724374
rs11165782
rs6663628
rs11165783
rs7524812
rs10218636
rs993568
rs6686861
rs72965820
rs75376263
rs914937
rs77490973
rs74561515
rs6593630
rs6669422
rs115548223
rs72965828
rs1399289
rs1399290
rs1399291
rs78065033
rs17116410
rs74365866
rs17471577
rs2137975
rs148872245
rs6593631
rs72724382
rs61788541
rs6421757
rs6702924
rs116319961
rs17471640
rs7525018
rs72965835
rs12130586
rs6681958
rs970337
rs72724388
rs11165784
rs72724390
rs1514499
rs74594568
rs9437663
rs12136135
rs61056107
rs80119522
rs10493890
rs10875045
rs11165786
rs12042544
rs56130535
rs6682836
rs4146964
rs6683233
rs151261016
rs4950021
rs56822709
rs67517372
rs828051
rs10875046
rs10875047
rs10875048
rs79313673
rs6696033
rs114829396
rs75188345
rs12139650
rs12090721
rs111254568
rs57027253
rs12026902
rs12047910
rs17431828
rs116014441
rs182794453
rs55897914
rs17116458
rs1709409
rs11165789
rs1760217
rs114102605
rs12039249
rs17116469
rs11799399
rs72965857
rs11586728
rs1760216
rs57140765
rs12023630
rs7552825
rs116833987
rs6667550
rs78489382
rs17702702
rs6668653
rs828052
rs828053
rs186293220
rs76110644
rs17599509
rs828054
rs1760215
rs79836259
rs828057
rs17432093
rs12091136
rs17116479
rs7520102
rs6593632
rs4390222
rs2039449
rs57870709
rs185404868
rs1514495
rs1514497
rs17116488
rs74326595
rs59037549
rs58721972
rs115046541
rs1760210
rs11165791
rs11165792
rs10875049
rs11165793
rs11165794
rs12026200
rs17116506
rs77238270
rs10875050
rs146391061
rs10875051
rs12120077
rs864341
rs55881838
rs828058
rs78393924
rs6656329
rs10875052
rs6593633
rs828059
rs993714
rs111336203
rs113206364
rs6593634
rs1760209
rs111612054
rs6670102
rs12122422
rs12133566
rs12133667
rs10875053
rs17116539
rs71656170
rs12134860
rs12124552
rs116078748
rs11165798
rs12029380
rs76214615
rs10430074
rs74451502
rs914959
rs11165800
rs12759852
rs12035468
rs77974239
rs12035560
rs74660763
rs34031151
rs6593635
rs6661442
rs6593636
rs6593637
rs6683351
rs12041436
rs12740796
rs67665424
rs79997740
rs12127420
rs76370325
rs72965902
rs80184654
rs76912324
rs7529372
rs11165803
rs10047165
rs1413232
rs1413231
rs1413230
rs77283449
rs6681752
rs6656660
rs6656968
rs112398095
rs75992642
rs6703589
rs77141363
rs11165804
rs11589971
rs11584924
rs6673282
rs11165805
rs7528359
rs7531100
rs11587873
rs147472939
rs72726628
rs6692424
rs6700957
rs12034568
rs6693034
rs115232121
rs141055843
rs77993430
rs114131530
rs6683883
rs146557761
rs114379890
rs74461426
rs12036730
rs3762412
rs147252710
rs4950023
rs10875054
rs1413228
rs1413229
rs79224290
rs7513333
rs74556004
rs75637747
rs79946066
rs77334809
rs28619552
rs74601902
rs75215924
rs4949945
rs4112180
rs8179310
rs75392002
rs11165807
rs76246330
rs75110606
rs7545506
rs6593639
rs10783055
rs61786273
rs111554392
rs4128473
rs4128474
rs58951949
rs79816507
rs76038939
rs12120388
rs189125993
rs72726635
rs139548851
rs7537668
rs3897933
rs7528631
rs10783056
rs34773620
rs113589535
rs138702430
rs115302069
rs77271952
rs12120068
rs2027054
rs114436742
rs1333727
rs6697132
rs116375943
rs12046655
rs189573130
rs12116905
rs75112377
rs71656171
rs61637399
rs10875055
rs4511173
rs71656172
rs2039447
rs1413234
rs1413235
rs2039448
rs1413239
rs4415625
rs1333728
rs72967839
rs74676854
rs885622
rs10875056
rs148245643
rs75993802
rs115115446
rs188489679
rs11165810
rs12402250
rs1931072
rs827497
rs9969993
rs12120514
rs140241547
rs12729191
rs866129
rs9651211
rs112599248
rs595937
rs688913
rs676686
rs71656173
rs673989
rs4412640
rs71656174
rs1520658
rs17432999
rs12137711
rs2184191
rs1970143
rs1970142
rs17116594
rs77594823
rs189664358
rs533365
rs17116602
rs12119089
rs505864
rs72726650
rs79714321
rs79435028
rs865242
rs1413227
rs12133176
rs72726651
rs12738234
rs542490
rs34346385
rs76859231
rs11165814
rs12403951
rs79023416
rs12125127
rs78357087
rs74775655
rs12124488
rs77934634
rs35182755
rs592609
rs12758854
rs58261705
rs10875057
rs116583800
rs10875058
rs12128564
rs12069661
rs56038816
rs12137174
rs12564297
rs146546313
rs1760212
rs11165815
rs2151567
rs77987628
rs4950025
rs563033
rs563832
rs1520663
rs1520664
rs72726653
rs666924
rs12735722
rs576189
rs652247
rs652246
rs10875059
rs10875060
rs650879
rs493517
rs494271
rs495257
rs496179
rs1413241
rs2027055
rs2027056
rs188619167
rs11165822
rs71656176
rs12140120
rs55811950
rs78581965
rs11165823
rs191768562
rs77285274
rs693680
rs148846281
rs7522938
rs827500
rs75433128
rs6660936
rs1402256
rs75437550
rs10783057
rs12139679
rs1402258
rs499009
rs61786278
rs78970785
rs7518848
rs7556387
rs144895542
rs149025913
rs12739965
rs12753487
rs12048612
rs10157665
rs79880567
rs77119729
rs148548179
rs72726670
rs78907290
rs34992328
rs59037276
rs10158174
rs7526691
rs12752763
rs77087744
rs78340425
rs12753135
rs75268624
rs7527272
rs553388
rs644428
rs76130084
rs75585626
rs507170
rs76530406
rs75749428
rs628959
rs144327505
rs471581
rs11165826
rs11165827
rs114262821
rs75800350
rs7539889
rs78547229
rs7525922
rs2090763
rs11587447
rs145563249
rs142444049
rs75526386
rs644023
rs11165829
rs641805
rs6675639
rs10875061
rs146204216
rs116121732
rs75151632
rs12048063
rs72726674
rs10735793
rs4351704
rs10875062
rs11589238
rs638456
rs552926
rs148703110
rs12029106
rs12046744
rs6700670
rs56300389
rs114849039
rs71656179
rs519852
rs6692946
rs114726984
rs71656180
rs528455
rs71656181
rs667565
rs526645
rs79652940
rs12049622
rs11165830
rs12726453
rs61786317
rs115139581
rs6593640
rs6593641
rs74655673
rs6593642
rs78815677
rs79204295
rs12024830
rs145599941
rs145261174
rs188783007
rs61786318
rs60600201
rs4285753
rs4266934
rs546231663
rs10465748
rs72726678
rs10465749
rs12121789
rs1610253
rs72726681
rs144524239
rs11165837
rs149212857
rs59373360
rs6696988
rs12723967
rs4950026
rs1879373
rs114322239
rs6700920
rs10783058
rs116493120
rs184703346
rs4264037
rs77284010
rs28552810
rs28478258
rs28696953
rs34749427
rs61786353
rs28538108
rs72971802
rs1589342
rs1589343
rs1589344
rs76473287
rs2049112
rs28483122
rs28595744
rs79140353
rs61081552
rs10783060
rs76192937
rs61786354
rs12741841
rs34534958
rs1801160
rs7556439
rs61786355
rs61786356
rs140244067
rs115644251
rs80174161
rs11808765
rs72726689
rs61786357
rs76805496
rs72726691
rs75454821
rs10875064
rs72726696
rs115602400
rs10783059
rs61249534
rs12030332
rs116213296
rs138317927
rs58203161
rs1609519
rs75007747
rs114753598
rs71656186
rs11583545
rs79683729
rs61787962
rs61787963
rs57555420
rs61787976
rs61787977
rs77459229
rs28468570
rs34843163
rs59879323
rs58645363
rs144735814
rs76431772
rs57058326
rs61787980
rs28699374
rs10127817
rs77085839
rs115332211
rs55651621
rs114819357
rs12140043
rs10875069
rs6698780
rs6698789
rs6701415
rs61787981
rs6661380
rs7516576
rs7539913
rs6686712
rs6593646
rs12038518
rs4950027
rs12407539
rs35691382
rs75363500
rs112728586
rs12401348
rs148652810
rs7555294
rs74104367
rs80251895
rs150049388
rs76252209
rs71512508
rs75267292
rs80099795
rs58054780
rs58623258
rs60852591
rs117967363
rs36025579
rs79626151
rs80283604
rs75113655
rs12754968
rs72728409
rs79132726
rs35814910
rs146236925
rs79331711
rs9783115
rs116234142
rs9782950
rs79851747
rs12750945
rs184634280
rs115262804
rs12024103
rs114719882
rs74682146
rs74784253
rs75323142
rs6684671
rs1879375
rs56339143
rs12746909
rs12044858
rs79806521
rs144883827
rs35181732
rs12046771
rs75306259
rs79512458
rs74104372
rs11588048
rs79426638
rs12745512
rs74104373
rs78987067
rs7414210
rs78786116
rs74885558
rs75932131
rs80068634
rs114588763
rs10875070
rs10875071
rs74727720
rs76254164
rs76963298
rs115872137
rs111788017
rs74940085
rs74679167
rs11165845
rs11165846
rs77807619
rs75777655
rs76416031
rs78342127
rs79510932
rs78891055
rs76248704
rs74105107
rs4950028
rs6679536
rs77656893
rs115506594
rs6685859
rs112749677
rs11165847
rs74538697
rs10875073
rs145939847
rs146209480
rs79134772
rs144644749
rs112508617
rs111244535
rs145400209
rs140918097
rs111377057
rs149004577
rs77299972
rs138372200
rs142477428
rs6691565
rs34011849
rs147193697
rs113793055
rs56306472
rs150148381
rs145868982
rs56013752
rs56103838
rs12123145
rs78922435
rs79124115
rs74344183
rs74105109
rs75995514
rs74105110
rs12564011
rs12563828
rs80147656
rs75242832
rs78413744
rs80216782
rs116038331
rs74229079
rs74105111
rs75402597
rs11165850
rs76416878
rs12063370
rs78638054
rs78597006
rs10875075
rs12403997
rs143454920
rs867261
rs74105112
rs144549655
rs114037302
rs76364010
rs1879372
rs1879371
rs72728414
rs72728415
rs76869799
rs75916323
rs12126526
rs145825055
rs72728416
rs72728417
rs7515904
rs72728418
rs1915313
rs141462099
rs113154640
rs149517030
rs6701322
rs12070583
rs74384723
rs78735515
rs10875076
rs10875077
rs10875078
rs72728421
rs55652347
rs11582179
rs1879374
rs1890138
rs6699630
rs72728423
rs7523609
rs140879071
rs35398836
rs113268154
rs78974981
rs138635313
rs77621792
rs77975962
rs12030316
rs12040045
rs10875079
rs72728426
rs11580977
rs72728430
rs191316497
rs12738091
rs12756826
rs74105139
rs12032384
rs6672867
rs56062554
rs56000287
rs139090364
rs55844132
rs6665022
rs34085458
rs1415683
rs74105145
rs74105146
rs80188499
rs12565467
rs74105148
rs74105150
rs34448971
rs72728435
rs72728436
rs55698615
rs74105153
rs72728438
rs56279424
rs150937234
rs12568621
rs72728440
rs4949947
rs139445170
rs143152993
rs6690620
rs10875080
rs11165854
rs6690816
rs72728442
rs4950030
rs72728443
rs74105186
rs79537678
rs1112314
rs12739046
rs6679142
rs58067278
rs72728447
rs72728450
rs74105189
rs11165855
rs72728452
rs11165856
rs1356917
rs181034694
rs1356918
rs1356919
rs6677502
rs2152878
rs56401000
rs6665429
rs55748568
rs56389703
rs4950031
rs12047563
rs12040388
rs1577895
rs12047716
rs7538155
rs4319377
rs4495747
rs72728456
rs4503384
rs7527030
rs12039093
rs7541618
rs12049600
rs7530072
rs72728460
rs12021567
rs12042394
rs12040059
rs12040763
rs12043125
rs56682383
rs60314659
rs955850
rs28714464
rs4634942
rs28526496
rs12089260
rs28829687
rs138554903
rs4950032
rs7536690
rs7536770
rs9727787
rs111316699
rs35675942
rs35767735
rs77292185
rs7516781
rs7540201
rs55824522
rs12411169
rs12740800
rs78101370
rs12407440
rs72728467
rs75588123
rs12566907
rs72728468
rs12043021
rs12043040
rs12022243
rs12407793
rs12040699
rs4428925
rs4363450
rs76012985
rs4445510
rs148185926
rs58897692
rs12024083
rs149906100
rs146592832
rs11165860
rs72728475
rs12047072
rs116675568
rs114500736
rs12026223
rs111766159
rs12026229
rs12045421
rs1577897
rs1577896
rs80121219
rs7512213
rs185595110
rs7548189
rs72728482
rs72728483
rs116620462
rs146290416
rs55912562
rs12725266
rs72728488
rs60495923
rs74229081
rs72728490
rs12047625
rs12048428
rs142393164
rs11165861
rs12022771
rs12022799
rs12030174
rs12048663
rs11165862
rs115526910
rs4949949
rs7544128
rs7555984
rs72728494
rs7521383
rs12403187
rs11165863
rs75302512
rs4300257
rs4434871
rs79213791
rs57676409
rs12410949
rs12409761
rs58516533
rs4381229
rs4319378
rs4336888
rs4497251
rs116310345
rs2018902
rs11165864
rs12096100
rs74106717
rs78155123
rs12143861
rs11165865
rs116406354
rs148430764
rs945879
rs4492658
rs1556794
rs79593470
rs1538176
rs11165867
rs6663751
rs6687374
rs6678858
rs150350672
rs7543523
rs12750717
rs7543614
rs7535930
rs4589145
rs116747202
rs6693628
rs114638322
rs12024396
rs72729904
rs72729905
rs140389825
rs4497250
rs79157526
rs59111295
rs58941846
rs148908604
rs140281723
rs72729906
rs115359427
rs11165868
rs10875084
rs10875085
rs4949952
rs11165869
rs10875086
rs12403515
rs4950033
rs12123121
rs17116720
rs1556798
rs146730881
rs4350236
rs7549538
rs61788022
rs12028565
rs142651753
rs11165870
rs192797153
rs137987543
rs4353133
rs61788023
rs12126093
rs142620527
rs12126921
rs56064273
rs7517433
rs142475554
rs10449723
rs12129397
rs140805772
rs112782275
rs12073650
rs11165872
rs11165873
rs7516433
rs12031561
rs10875087
rs72729921
rs4949953
rs55931309
rs10875088
rs112419833
rs4949954
rs116606497
rs140821433
rs116367593
rs7517899
rs10783063
rs11165874
rs56339395
rs141420760
rs1415681
rs143022055
rs56296115
rs4950034
rs4612663
rs114843736
rs10783065
rs1538175
rs10747482
rs11165875
rs17376848
rs10783066
rs147764253
rs147019521
rs61789171
rs115652558
rs3897855
rs3897854
rs115764845
rs75122842
rs141931909
rs75852638
rs76262284
rs79058138
rs4950035
rs150038173
rs12354219
rs2039676
rs6593648
rs6593649
rs61789172
rs10875090
rs7531138
rs79807948
rs61789173
rs7523116
rs184316732
rs7548444
rs7550959
rs72729930
rs4431878
rs6696976
rs12735808
rs79206631
rs138870478
rs149558699
rs115085562
rs10783067
rs80175316
rs12136186
rs10783068
rs150531239
rs13376084
rs11165877
rs61789175
rs76692391
rs115396448
rs34387885
rs143966823
rs143979894
rs61789177
rs34044808
rs74105234
rs139426672
rs7513650
rs61789178
rs10875091
rs141877895
rs11811087
rs11811436
rs12117481
rs11165879
rs114273993
rs149262453
rs12096724
rs6672095
rs12759539
rs141590460
rs945881
rs61789180
rs950467
rs55865801
rs11165880
rs952856
rs11165881
rs6685976
rs79156814
rs117960039
rs4495745
rs4451581
rs13375021
rs7545712
rs6593650
rs4950037
rs4950038
rs11165882
rs10747483
rs4949955
rs36028550
rs9629025
rs55701055
rs6687950
rs11165883
rs12058771
rs6679873
rs6664888
rs12060079
rs12074340
rs12121057
rs10875092
rs140578680
rs1415682
rs952501
rs10875093
rs144409110
rs11165884
rs115216079
rs4364915
rs75028638
rs74480548
rs78338622
rs2811188
rs2786779
rs79926623
rs12062552
rs56229527
rs115346130
rs2811187
rs76394731
rs77950444
rs2786778
rs2786777
rs2786776
rs2786775
rs2786774
rs2786773
rs2811186
rs77944334
rs78673388
rs191919167
rs183277867
rs78472505
rs114369627
rs4520446
rs79961076
rs189491568
rs10493892
rs2811185
rs2786782
rs12073044
rs77750308
rs2786781
rs2811184
rs115191210
rs7516492
rs17377093
rs12029826
rs11165886
rs2811183
rs76563222
rs2811182
rs10875094
rs17116806
rs2786780
rs17377142
rs12087910
rs2811179
rs12032158
rs141460384
rs11165887
rs11165888
rs868184
rs76807833
rs10875095
rs78284086
rs79192556
rs75258541
rs17377205
rs10493893
rs17116810
rs1556795
rs1556796
rs7545340
rs147288173
rs144275479
rs61789182
rs149875286
rs2027250
rs2811178
rs2786783
rs1801159
rs1801158
rs1337752
rs140470649
rs7519652
rs184081216
rs2786784
rs78991521
rs2811177
rs1556797
rs2105129
rs2811176
rs141629739
rs6671771
rs2811175
rs12097874
rs10157130
rs4427441
rs4612662
rs10158124
rs10158132
rs12061124
rs11165889
rs116021858
rs2811174
rs2786771
rs2786770
rs17368837
rs74868689
rs115023154
rs2811173
rs2811172
rs112710870
rs2786512
rs10430076
rs185788381
rs2786513
rs2786769
rs79925977
rs79390450
rs77212630
rs76198425
rs12138657
rs2786517
rs142161197
rs150652692
rs72729989
rs2786518
rs2786785
rs143317384
rs138599477
rs71657272
rs2297780
rs77920795
rs17368930
rs1812389
rs2786519
rs12729863
rs12063030
rs12089969
rs12093651
rs2786772
rs12568733
rs2786520
rs2786521
rs12091654
rs12096383
rs34934786
rs149045074
rs4950041
rs74550569
rs4950042
rs10875097
rs3956688
rs2811171
rs75730464
rs111710181
rs75027277
rs12756513
rs148803313
rs58578592
rs56776420
rs75720706
rs187411337
rs2811170
rs2811169
rs145444581
rs148820292
rs181968808
rs113784881
rs76313637
rs2811168
rs77311029
rs17368985
rs2811167
rs115138685
rs144407312
rs2786522
rs74809217
rs7530858
rs75128572
rs143310307
rs557831916
rs61789183
rs115241663
rs149824840
rs79279886
rs115460054
rs2786529
rs7540983
rs76851297
rs17116909
rs2786533
rs12060391
rs77540430
rs17100624
rs142623637
rs17116920
rs17116925
rs2811221
rs2811220
rs75280548
rs114733895
rs17377638
rs12066229
rs139939880
rs2811219
rs2811218
rs146244937
rs115807698
rs77571413
rs112971064
rs61789185
rs148941589
rs79334427
rs76901112
rs111328225
rs145929931
rs12122032
rs77856561
rs115117569
rs2786541
rs115272223
rs11165895
rs114170368
rs74684283
rs2786543
rs2811215
rs2811214
rs79323392
rs2786544
rs115587017
rs116772342
rs2248658
rs4949958
rs79917705
rs56038477
rs56293913
rs80098619
rs145367992
rs115767057
rs34961061
rs10875098
rs148063988
rs115810978
rs2811212
rs10875099
rs74584403
rs115485654
rs6663357
rs75017182
rs10783069
rs2811211
rs78372232
rs2811210
rs146353874
rs2811209
rs185381455
rs2811208
rs2811206
rs2485436
rs2485437
rs78846772
rs79954780
rs78944474
rs142272269
rs150034831
rs143953339
rs2811205
rs142069183
rs72732342
rs111361711
rs76997178
rs76430515
rs80317254
rs72732346
rs116786060
rs77743956
rs7537165
rs11165897
rs77936524
rs2786490
rs115637836
rs2811203
rs146813894
rs115349832
rs3790384
rs2811202
rs116716248
rs3790386
rs116566349
rs1337523
rs76125757
rs2786494
rs10783070
rs79290905
rs2786496
rs2811201
rs72732366
rs74105269
rs2786498
rs114448991
rs139906750
rs77530919
rs77806051
rs116474277
rs115803273
rs2811200
rs74727777
rs2811199
rs141832068
rs2811198
rs138502409
rs1013810
rs2065943
rs75260359
rs139743335
rs116570677
rs115996553
rs116240210
rs145702260
rs76382421
rs12144462
rs74721888
rs79763638
rs115488556
rs114904431
rs72732372
rs116425298
rs115698228
rs2786500
rs2786501
rs7554746
rs79339775
rs116731995
rs2811197
rs77235815
rs10875100
rs17377919
rs116333436
rs115701932
rs74345451
rs113834024
rs74653112
rs2786503
rs2811196
rs72732380
rs7533902
rs141377600
rs2786504
rs12033263
rs2786505
rs2811195
rs75659087
rs2811194
rs79470803
rs114827595
rs148822173
rs78874992
rs117910319
rs78891607
rs17369442
rs114964942
rs191636740
rs77086158
rs80345826
rs11578528
rs2811193
rs2811192
rs11578795
rs75162484
rs2811190
rs114360246
rs72732387
rs79047566
rs1337521
rs78466668
rs116368600
rs79561591
rs113997389
rs1337522
rs75812626
rs147854501
rs78923081
rs72732395
rs10518636
rs72732396
rs72732398
rs74796875
rs12073839
rs114479539
rs12074083
rs142710642
rs116771875
rs78030525
rs12070513
rs75314491
rs76050843
rs78508369
rs150592042
rs1538120
rs116372849
rs6663670
rs143738601
rs79607352
rs76816490
rs151122402
rs7512910
rs141113302
rs77326442
rs146958696
rs137963308
rs77083779
rs79385582
rs10518637
rs76834760
rs76968654
rs12731506
rs192077069
rs115343713
rs114331770
rs67086927
rs145563742
rs142577617
rs77619582
rs139209915
rs111505702
rs80215295
rs2786507
rs76277277
rs75722236
rs76278687
rs72975761
rs79725088
rs144290245
rs72975763
rs72975765
rs79054405
rs115368645
rs75382280
rs146436155
rs17117037
rs115566878
rs76431122
rs143148361
rs147481664
rs79415308
rs80253778
rs13375516
rs149657041
rs2786523
rs78210029
rs77661969
rs78080847
rs114654880
rs72975785
rs149172548
rs116570304
rs115816339
rs116241948
rs77325233
rs74886436
rs78593303
rs75848580
rs72975790
rs148404384
rs140582039
rs79854150
rs12097618
rs76353325
rs72975796
rs144560321
rs114773631
rs77334208
rs2786508
rs2893373
rs2151563
rs2786509
rs3790387
rs75294762
rs116571796
rs77710101
rs78695904
rs75706535
rs74935720
rs146009839
rs114563030
rs115034759
rs7515966
rs2780851
rs150479177
rs139919539
rs61789253
rs2780852
rs61789254
rs115060176
rs78558062
rs79691313
rs61789255
rs75914094
rs79884288
rs61789256
rs116495583
rs114333699
rs3790389
rs114452583
rs61789257
rs72977714
rs145331486
rs10875102
rs61789258
rs149497973
rs75621692
rs72977716
rs74675134
rs12119882
rs61789259
rs61790060
rs115842839
rs6668296
rs2297595
rs114242178
rs115051546
rs114403055
rs116497028
rs116025468
rs116371884
rs114469519
rs61790062
rs61790063
rs61790064
rs114970958
rs72977720
rs142554180
rs75818154
rs74568113
rs77627802
rs114658708
rs191873177
rs61790065
rs140829333
rs144959980
rs74105276
rs61790066
rs77233321
rs72977724
rs77293675
rs116756399
rs75848562
rs61786599
rs55684412
rs56276561
rs4304627
rs146957199
rs74868099
rs76413586
rs80120599
rs61033129
rs72734017
rs17378455
rs148956247
rs181227023
rs72734018
rs72977741
rs72977743
rs4554755
rs78560841
rs79692595
rs6683957
rs12139338
rs4970728
rs17369919
rs41309171
rs74105295
rs148437562
rs79112588
rs72734021
rs17378539
rs4970716
rs80248574
rs147331060
rs74105298
rs74105299
rs115413182
rs72977750
rs72977751
rs76626357
rs80339829
rs74105301
rs59593128
rs74105302
rs74108303
rs79808923
rs75302628
rs58626076
rs78058894
rs78343601
rs74108304
rs80211592
rs12144395
rs77258298
rs115350011
rs79723387
rs143038621
rs56202188
rs74108305
rs76846966
rs56012174
rs55914037
rs71657277
rs138966542
rs74108308
rs61786604
rs114560456
rs17117116
rs17117118
rs17378671
rs4537601
rs77871763
rs114124780
rs12406752
rs11165908
rs74105004
rs12126850
rs74107709
rs111307925
rs12739159
rs115499708
rs114509974
rs193292954
rs12565244
rs10783076
rs143720621
rs76593957
rs75798741
rs115091873
rs74443656
rs150149373
rs116282615
rs7527085
rs61786605
rs10747485
rs75696555
rs10747486
rs151196452
rs114394933
rs77073430
rs10747487
rs6685266
rs144036749
rs147049391
rs61786606
rs34486749
rs139220381
rs72977779
rs1889229
rs115292582
rs1931063
rs1333717
rs114905034
rs115369766
rs10493894
rs36081268
rs79085678
rs12725934
rs61786609
rs17379095
rs6703307
rs61786610
rs17370607
rs76357981
rs150842168
rs10875105
rs10493895
rs116443183
rs12568335
rs114332654
rs11165913
rs56767454
rs79498699
rs114564527
rs115306154
rs10493896
rs12059052
rs115737435
rs1984091
rs1931064
rs1931066
rs1034215
rs1034216
rs1034217
rs12119653
rs116060669
rs4329543
rs10875108
rs1023245
rs78164635
rs189435356
rs1963206
rs6675325
rs12134028
rs114071729
rs1974204
rs1974203
rs78104608
rs6676451
rs10157611
rs75992345
rs114918218
rs10875109
rs147896945
rs7538995
rs4246514
rs4375301
rs10747488
rs113811368
rs78284108
rs150635700
rs11165917
rs7526108
rs77018612
rs75800281
rs149186959
rs4414075
rs61787781
rs6658412
rs61787782
rs116072346
rs151110145
rs74525187
rs77039014
rs12073487
rs12072739
rs4421623
rs12089031
rs4970719
rs10747489
rs4372296
rs45522136
rs78411707
rs4379706
rs11588741
rs115044824
rs10747490
rs11165920
rs4970720
rs75641275
rs113985410
rs4523551
rs4523552
rs144483395
rs77079365
rs115781043
rs76586805
rs61787783
rs61787784
rs71657279
rs61787785
rs11590802
rs12135891
rs7412142
rs79599355
rs116317946
rs17370884
rs12137138
rs11165921
rs10875111
rs116303728
rs12060207
rs147060001
rs113411628
rs9661794
rs74993515
rs11165922
rs6677116
rs79206149
rs6604093
rs145030418
rs12141657
rs17379561
rs147698866
rs10747491
rs4970721
rs75207540
rs10747492
rs12062845
rs79645286
rs61787819
rs61787820
rs7524038
rs10875112
rs4394693
rs4546957
rs10875113
rs111983855
rs16798
rs80016823
rs1801265
rs140310784
rs74439783
rs4970722
rs149986635
rs4970723
rs112160725
rs77705434
rs9324374
rs141098699
rs12406713
rs61787822
rs9727548
rs7418577
rs12125748
rs76266880
rs10875118
rs78160265
rs111711976
rs9662719
rs74342068
rs12077442
rs115923460
rs78736851
rs6604094
rs4394694
rs112043062
rs12127542
rs74450569
rs114378385
rs76831591
rs79215295
rs61787823
rs11165924
rs181378933
rs77350815
rs9727976
rs139027552
rs4399192
rs75570956
rs114078222
rs6604095
rs61787824
rs9662870
rs76003396
rs61787826
rs145205908
rs6689552
rs6692580
rs79616494
rs79055225
rs148985929
rs72734093
rs75469693
rs77822194
rs61787827
rs75451404
rs72981743
rs61787828
rs4456128
rs138428353
rs61787829
rs79255919
rs9729897
rs72981753
rs191141330
rs79957304
rs61787830
rs113933113
rs78228849
rs4970725
rs4294451
rs4378243
rs72981758
rs4478846
rs4271249
rs12741167
rs10875120
rs9662232
rs6604097
rs75467533
rs77834366
rs115678220
rs61789073
rs4506495
rs12122552
rs6604098
rs4322261
rs191396637
rs140838634
rs6696127
rs78805408
rs4423049
rs74948275
rs112509352
rs111584358
rs4495746
rs75568898
rs4598523
rs79924101
rs116665811
rs77603986
rs187951956
rs139660678
rs75514295
rs61789075
rs112716947
rs4274102
rs12116803
rs9324378
rs10875121
rs11165934
rs6664489
rs9729190
rs4246516
rs113529524
rs78190633
rs79871536
rs9285628
rs9324379
rs77779411
rs11165935
rs74594312
rs9659380
rs56732321
rs190075198
rs10783081
rs78246936
rs28641479
rs77259662
rs28582591
rs61789077
rs79230710
rs75513088
rs148807675
rs61789078
rs77291070
rs9887831
rs61789079
rs116610533
rs9887848
rs9887792
rs77009978
rs80075254
rs181972137
rs11165937
rs116208494
rs114743589
rs6703588
rs61789080
rs12067700
rs113400063
rs111348842
rs61789082
rs143556814
rs57468345
rs72963714
rs12071067
rs12067567
rs77316149
rs12068763
rs115061963
rs75998673
rs11165938
rs72963721
rs11165939
rs11165940
rs61789085
rs10875122
rs6604099
rs6604100
rs80289781
rs12077962
rs72963731
rs61785881
rs77654485
rs114424269
rs61785882
rs78542688
rs61785883
rs75074153
rs113386591
rs12732155
rs12094520
rs36028749
rs115311709
rs72963738
rs187704085
rs61785886
rs186768004
rs61785888
rs4573558
rs2893376
rs116777712
rs2391873
rs9440288
rs41285696
rs9324380
rs9662365
rs1938570
rs10443185
rs78807223
rs114379518
rs114831558
rs75497903
rs111883241
rs138547212
rs2154403
rs61785889
rs116319667
rs12138817
rs10747495
rs77177281
rs55635742
rs1938564
rs1938563
rs1938562
rs2391902
rs72735950
rs2154402
rs9324381
rs12143723
rs1938561
rs9440293
rs9727941
rs9724773
rs1938565
rs61785940
rs1938566
rs140937880
rs1938567
rs11165944
rs6683447
rs74542894
rs2391903
rs1892549
rs1892550
rs114055400
rs1892551
rs1892552
rs2391904
rs116414424
rs9324382
rs77914247
rs1938571
rs4447033
rs1938572
rs1938573
rs1938558
rs1938559
rs1938560
rs114990651
rs9324383
rs9725319
rs4477335
rs4480407
rs79792869
rs77482155
rs9659624
rs5005705
rs9324384
rs79699616
rs4634961
rs9324385
rs9324386
rs9324387
rs9324388
rs79733093
rs9659996
rs9658841
rs9661157
rs10747496
rs4584446
rs2391905
rs4950117
rs4950118
rs10783082
rs75133093
rs4950119
rs4950120
rs4245673
rs1938568
rs4394709
rs72735971
rs9440393
rs9440302
rs78882372
rs17117424
rs9324389
rs74700717
rs1938569
rs35676984
rs10875124
rs10875125
rs1198574
rs112185417
rs1198573
rs138244728
rs1198572
rs1198571
rs17371457
rs11804556
rs1782815
rs1782813
rs7554283
rs17117459
rs76649014
rs17117461
rs17117466
rs4950101
rs17117472
rs145066899
rs138848630
rs1702294
rs17117478
rs1702293
rs1782810
rs1782811
rs1628294
rs72735981
rs1625579
rs78949299
rs76871704
rs145078673
rs75229359
rs143674409
rs72969621
rs79439991
rs140920004
rs139304127
rs4292998
rs4411173
rs2802535
rs138057001
rs115354697
rs116048198
rs114845577
rs148617624
rs116790941
rs114894221
rs12744323
rs76183049
rs114402789
rs74904371
rs565828322
rs2660304
rs78422095
rs115108429
rs141931471
rs61786696
rs61786697
rs78977259
rs76963373
rs76372718
rs115510655
rs532776470
rs76866146
rs2660302
rs77674075
rs2660301
rs74646430
rs139889128
rs150253940
rs145801776
rs78000828
rs1702292
rs75269296
rs1782818
rs144601766
rs78576334
rs1702291
rs76611862
rs2802533
rs10875127
rs78040625
rs12567114
rs142469003
rs145403806
rs2660300
rs2660299
rs114326478
rs2802532
rs1198583
rs115390393
rs143612452
rs148050011
rs116797348
rs80158081
rs1198582
rs1198581
rs80348255
rs1198580
rs149760873
rs114307916
rs116398601
rs115861610
rs1198579
rs146602127
rs1211661
rs1848177
rs150285005
rs1198600
rs79441368
rs114212116
rs77974252
rs116711437
rs1198598
rs76373424
rs11808051
rs78575518
rs116104946
rs1198596
rs1198595
rs67887321
rs146156809
rs1198594
rs1198593
rs1198592
rs4950142
rs1198591
rs116674558
rs77431965
rs2802531
rs2802530
rs2802529
rs1782812
rs115708714
rs78728761
rs2802525
rs1198590
rs77665265
rs1198589
rs1198588
rs77093818
rs191988161
rs114522393
rs76286687
rs7549825
rs1622611
rs2802536
rs2660298
rs1198578
rs74773972
rs1198577
rs1198576
rs79536980
rs189482326
rs1198575
rs77521299
rs17117562
rs1198587
rs1198586
rs1198585
rs74997684
rs140220742
rs12027634
rs1198584
rs4950093
rs4950094
rs114322627
rs12731784
rs61786758
rs6664310
rs74340655
rs1507061
rs2055686
rs11580992
rs7528365
rs11802316
rs11165950
rs17372140
rs10158436
rs72737818
rs140649591
rs1507071
rs113445054
rs7525127
rs17117613
rs17117616
rs12406529
rs4950095
rs58424079
rs114854045
rs6694396
rs72737820
rs978346
rs10518654
rs6679864
rs146394372
rs116392340
rs1911502
rs1911501
rs1911500
rs959707
rs72737821
rs355382
rs17384988
rs17117677
rs55633054
rs116045131
rs147133954
rs76994232
rs355380
rs17100664
rs12078119
rs17385037
rs355379
rs17380922
rs114773807
rs115633725
rs12038627
rs355377
rs79423253
rs355376
rs12407367
rs12407126
rs1473476
rs355375
rs355374
rs1473475
rs1473474
rs355373
rs140304214
rs112339938
rs1843815
rs12401542
rs355372
rs355371
rs17117724
rs12746085
rs1487299
rs12082064
rs11165951
rs12567725
rs11807935
rs11809431
rs1487301
rs1487302
rs116818286
rs78126705
rs355357
rs355356
rs4950096
rs1352254
rs186507036
rs12043365
rs10493899
rs11165952
rs12046836
rs12044342
rs977630
rs11165953
rs11165954
rs11165955
rs11165956
rs17117759
rs17117764
rs17117765
rs17117766
rs72737833
rs78890790
rs1032196
rs11165957
rs11165958
rs355354
rs1487289
rs72737834
rs143503662
rs17381287
rs17381294
rs355353
rs72737838
rs17381322
rs4950106
rs4950107
rs111252289
rs1487308
rs116022628
rs355368
rs994478
rs80333180
rs355366
rs4133804
rs111682630
rs112793346
rs1118413
rs12140519
rs116285028
rs114979040
rs11587636
rs355365
rs355364
rs355363
rs12749164
rs111391027
rs355361
rs80086390
rs1507070
rs723702
rs2632300
rs1507069
rs1507068
rs1507067
rs2632303
rs2632304
rs149646593
rs192617265
rs13373752
rs147838288
rs9440334
rs2939963
rs2391907
rs2660311
rs114319849
rs11165961
rs2660310
rs185256413
rs113128853
rs2263255
rs150432419
rs79474968
rs6701393
rs2660309
rs17385603
rs17381509
rs1507065
rs1487303
rs1507064
rs80319638
rs2253341
rs2660308
rs111732361
rs2632308
rs2660307
rs12021635
rs2893391
rs2200585
rs2220332
rs2660306
rs2632311
rs147613212
rs12734197
rs12734505
rs71657286
rs822565
rs822567
rs963852
rs61787320
rs355370
rs7554282
rs7554083
rs355369
rs79475932
rs72737852
rs71657288
rs148603842
rs112797689
rs150786883
rs17385693
rs355387
rs72737855
rs355385
rs12737713
rs12724641
rs17117845
rs61787323
rs355384
rs150505697
rs17381615
rs2046585
rs2200584
rs355383
rs1487295
rs1487296
rs17381657
rs12069773
rs12033249
rs10875130
rs10875131
rs10493900
rs2200583
rs12567176
rs72737859
rs12567432
rs1487297
rs1487298
rs10875132
rs1352253
rs1507063
rs4000209
rs17117881
rs9804043
rs9804044
rs139874954
rs1386499
rs10783085
rs822559
rs12725029
rs78222319
rs114200631
rs10875133
rs11809984
rs1487288
rs72737867
rs17385947
rs72737868
rs11165964
rs80144234
rs2391908
rs12734525
rs2129579
rs4950097
rs698997
rs12567765
rs12094082
rs822604
rs698994
rs78247481
rs35492075
rs75239457
rs76685943
rs17266983
rs61788584
rs12042564
rs140268532
rs34660856
rs11577139
rs190923640
rs17117942
rs17267004
rs139015522
rs12042846
rs822555
rs72719814
rs1487307
rs822602
rs1352256
rs79573214
rs187242489
rs11165965
rs4245672
rs72719817
rs1487306
rs1487304
rs12568130
rs6676121
rs6659077
rs6662252
rs116196581
rs76108660
rs78249251
rs12097515
rs11165967
rs12743537
rs61788587
rs12027965
rs114914936
rs822617
rs149063982
rs1487294
rs4950110
rs11577300
rs61788591
rs181229360
rs1487293
rs2031245
rs12129731
rs1487292
rs1487291
rs822615
rs78703565
rs12724493
rs822614
rs12753285
rs6683873
rs35116467
rs11165968
rs11165969
rs822613
rs139182503
rs10875134
rs75862172
rs11578624
rs72719839
rs12759120
rs6677305
rs6672621
rs75051181
rs4950111
rs2200582
rs12041603
rs12564403
rs142155171
rs2391926
rs2129577
rs2171368
rs114567348
rs34074228
rs12028859
rs2171367
rs2171366
rs61788594
rs12733307
rs114357112
rs12404514
rs7520464
rs12735193
rs12739475
rs28708456
rs4950115
rs76112066
rs34169331
rs116814124
rs114976293
rs822611
rs80339897
rs1580486
rs79948264
rs11165972
rs12030857
rs12030892
rs10875135
rs80247004
rs1487290
rs12404420
rs75468679
rs13374691
rs12405617
rs13375041
rs12070862
rs189075317
rs115564638
rs74565802
rs150292618
rs116432247
rs1015212
rs12406167
rs10783086
rs1155645
rs1155644
rs116185972
rs79073170
rs10158172
rs75393468
rs1408082
rs76902244
rs148853973
rs79144630
rs2031244
rs79374047
rs77896850
rs11165974
rs75629412
rs71657290
rs79942657
rs6670774
rs11165975
rs1535732
rs1471908
rs12751197
rs822610
rs12134140
rs77966234
rs17118062
rs77201322
rs11586707
rs11586315
rs822607
rs10489933
rs4141860
rs10875136
rs10489932
rs76596642
rs17358243
rs11585586
rs36173104
rs11808087
rs138789715
rs58258211
rs78673640
rs78484861
rs148079626
rs115168843
rs17118102
rs10489931
rs115062876
rs6664132
rs1352255
rs11577467
rs10489930
rs11577469
rs2391927
rs12143154
rs17118112
rs140682381
rs115425064
rs114454757
rs12410115
rs79212040
rs192741543
rs151061963
rs78321937
rs143570463
rs143094650
rs10875138
rs6666675
rs6681415
rs6667101
rs6684371
rs4291549
rs140865897
rs112162839
rs112655778
rs78762895
rs2181697
rs72975405
rs72975409
rs184006746
rs6698133
rs1998541
rs11165976
rs1924224
rs113356070
rs1924222
rs11165977
rs11165978
rs150091319
rs59594660
rs12058461
rs12750688
rs80002562
rs11165979
rs12118398
rs11165980
rs6660105
rs6663562
rs12120201
rs77354393
rs1998540
rs115075496
rs11578695
rs12057752
rs79243764
rs79753669
rs12024712
rs12120750
rs4950116
rs116076608
rs11165982
rs11165983
rs75240562
rs1323726
rs12124493
rs36000110
rs6703728
rs145629202
rs184979858
rs60947576
rs115283749
rs77970352
rs1575485
rs7516384
rs114746639
rs150754080
rs12127198
rs12127326
rs12132847
rs78173095
rs113602622
rs12125287
rs77565080
rs78196091
rs2224808
rs76141011
rs12745464
rs111520245
rs1323725
rs56811475
rs1408081
rs12125948
rs12136897
rs11165985
rs76677766
rs76510700
rs10489929
rs111541644
rs114840833
rs12127843
rs1075032
rs114450555
rs1075033
rs12132650
rs61786216
rs6673332
rs116184177
rs35068763
rs11165986
rs149264444
rs12036525
rs11165989
rs11165990
rs17118163
rs12074622
rs72975452
rs76310357
rs74930117
rs1924221
rs11165991
rs12141952
rs72719871
rs12134374
rs141207575
rs74996626
rs72975459
rs79587772
rs10783087
rs4950098
rs114273273
rs148003324
rs78600586
rs72977422
rs146549087
rs114177884
rs115183174
rs57353713
rs114369797
rs112114170
rs1323727
rs1328316
rs11165994
rs11165995
rs11165996
rs61786219
rs2893397
rs1157647
rs12022933
rs78380627
rs17118192
rs72719878
rs11165998
rs10783088
rs74705919
rs17118201
rs11810583
rs1028889
rs72719879
rs11165999
rs116528616
rs17118214
rs144881695
rs17386204
rs10047243
rs10047236
rs17118223
rs1328307
rs1328308
rs12096576
rs17386287
rs1556048
rs12758847
rs75721166
rs79926236
rs977306
rs977307
rs115057948
rs17118236
rs12048166
rs72719882
rs61786220
rs61786221
rs78919468
rs1328309
rs7534382
rs1328310
rs7537179
rs72719884
rs12119825
rs6604105
rs11166000
rs114254614
rs72977449
rs17382283
rs72719886
rs17386441
rs12727789
rs1013023
rs76167432
rs1013024
rs145587591
rs114884893
rs76126856
rs77436287
rs72977455
rs6697562
rs6700680
rs10875142
rs61786222
rs77165959
rs1359958
rs72719888
rs574741219
rs77263547
rs72719890
rs72719891
rs114814662
rs78914757
rs10875143
rs4950121
rs72719893
rs72719894
rs12069555
rs4950122
rs4518963
rs10875144
rs141187253
rs12073753
rs58077558
rs61786224
rs12407797
rs114064379
rs10493901
rs12125899
rs4542263
rs35993047
rs55892660
rs149912501
rs2182944
rs138612274
rs2026664
rs115680060
rs2026663
rs17118257
rs143600559
rs766204
rs17382589
rs11166002
rs11166003
rs72719899
rs1328315
rs67027618
rs6664206
rs7525553
rs12133218
rs61786780
rs76352319
rs17382685
rs10875145
rs12724820
rs10875146
rs72719900
rs11166004
rs1328314
rs72719901
rs7541400
rs1328313
rs7543973
rs72977479
rs17118281
rs72719902
rs6680034
rs61786782
rs7533184
rs12134558
rs115728723
rs11166005
rs79454822
rs78689577
rs115656839
rs72721803
rs17386954
rs12023121
rs728656
rs7555933
rs7548836
rs72979441
rs10875147
rs75199899
rs75963668
rs4950123
rs1526297
rs10875148
rs10875149
rs59456240
rs185725842
rs12087723
rs61786784
rs12408712
rs61786785
rs61786786
rs4620590
rs4448566
rs3908575
rs10783090
rs72721806
rs10875150
rs71657297
rs112501009
rs1410468
rs12127246
rs12117012
rs149069707
rs1410465
rs72721807
rs12058177
rs1568969
rs1568970
rs1568971
rs12757898
rs1405227
rs7524325
rs7524418
rs17118336
rs148254226
rs150764185
rs1818956
rs1358107
rs72721812
rs12033373
rs17383059
rs4950124
rs4950125
rs72721815
rs4950099
rs4950100
rs11166007
rs11166008
rs145646449
rs6683719
rs114541229
rs7539771
rs12403147
rs12404006
rs36095490
rs34135039
rs17118344
rs17118347
rs139992929
rs4950126
rs1410463
rs74615229
rs17387268
rs10875151
rs17387282
rs6604106
rs1328306
rs1405225
rs6690442
rs116148872
rs10157099
rs10157812
rs7542173
rs61786790
rs6700082
rs6604107
rs28562443
rs1410467
rs72721824
rs7556194
rs7556597
rs72721827
rs28533029
rs1328312
rs1358106
rs12408506
rs2177892
rs2391945
rs1547208
rs1157413
rs1157414
rs2391946
rs2177891
rs4950127
rs114694604
rs2030856
rs76348220
rs77098202
rs6700104
rs6685937
rs6688529
rs75138997
rs72721830
rs2391948
rs2391949
rs72721831
rs12040827
rs12030530
rs11581452
rs12756402
rs72721834
rs11166009
rs11166010
rs11166011
rs996770
rs1526296
rs1540839
rs114061958
rs116645026
rs12044698
rs12034466
rs11166012
rs12739237
rs10465761
rs10493902
rs72721835
rs10493903
rs10875154
rs72721839
rs2177893
rs72721841
rs115724490
rs113311214
rs145485179
rs71512511
rs11166013
rs11166014
rs114085225
rs6672351
rs11166015
rs12131979
rs10875155
rs11584512
rs10783091
rs72721847
rs141179355
rs35152783
rs1576177
rs115601044
rs78046108
rs72721851
rs505578
rs479764
rs71657299
rs637471
rs2077956
rs474348
rs72721854
rs78051729
rs72721855
rs1576176
rs12725724
rs555557
rs494274
rs138929407
rs490686
rs684637
rs75621094
rs72721858
rs7546532
rs7530588
rs34031504
rs34588016
rs316040
rs316041
rs957984
rs72721859
rs185299537
rs12084220
rs11166016
rs144957336
rs7556292
rs7514150
rs7554710
rs72721860
rs1434370
rs1434371
rs17118449
rs76918396
rs17383572
rs72981573
rs144847841
rs11166017
rs10875156
rs11586421
rs182622
rs10875157
rs4000204
rs4000199
rs11166018
rs7553779
rs79503821
rs80328707
rs11166019
rs316039
rs1434362
rs1434363
rs1434364
rs60162041
rs4950129
rs12045149
rs770918
rs1434365
rs6692390
rs10875158
rs77220830
rs648124
rs34955216
rs116557385
rs2479667
rs316054
rs316055
rs115414713
rs12744218
rs72965921
rs7521127
rs78938624
rs3853693
rs3853694
rs146196399
rs571452
rs72965927
rs3910294
rs1655565
rs72721865
rs11583017
rs192883
rs17118544
rs316049
rs3906675
rs316050
rs316051
rs34228753
rs12118517
rs316052
rs182706883
rs116784293
rs3853696
rs111253996
rs316053
rs80138657
rs573643
rs7539045
rs672852
rs545030
rs520465
rs55730262
rs520327
rs519549
rs149597621
rs519433
rs1369019
rs9440371
rs316046
rs316047
rs10783093
rs1724946
rs12031336
rs167567
rs12124356
rs6604108
rs185891900
rs571344
rs571320
rs61787888
rs72965948
rs35949358
rs591520
rs591545
rs566731
rs591996
rs3867319
rs1724949
rs1724950
rs1724951
rs1655566
rs1724952
rs1655567
rs1655568
rs1724953
rs1724954
rs1821440
rs1369020
rs12090748
rs1594858
rs1434357
rs1434358
rs1724956
rs13343096
rs115593997
rs74450969
rs74107417
rs17118633
rs1655569
rs141593252
rs1724957
rs6662541
rs12406744
rs112928740
rs12407039
rs114736279
rs1614690
rs1614772
rs1615635
rs1304458
rs11809146
rs1434359
rs74107488
rs1434360
rs1724959
rs77166801
rs1655572
rs143630020
rs80045174
rs61787890
rs77937168
rs1655573
rs1594859
rs1655574
rs2164082
rs1724960
rs11166023
rs12756659
rs1724961
rs10875160
rs1724962
rs1655575
rs59755784
rs1724963
rs12132423
rs76951280
rs1594860
rs1608982
rs74208888
rs1724964
rs1724965
rs79162661
rs1159583
rs1159584
rs138258416
rs138161378
rs6604110
rs1434377
rs1434376
rs1434375
rs1434374
rs147874979
rs75668431
rs1627432
rs76789834
rs74985956
rs1655590
rs149545713
rs77257506
rs78906965
rs114502976
rs34591191
rs76851057
rs116145377
rs77383409
rs71657302
rs6604111
rs79107533
rs1594868
rs1594867
rs78825066
rs1594866
rs1594865
rs78704738
rs1655586
rs74427568
rs150075819
rs1594864
rs1304650
rs12408264
rs12408266
rs12408267
rs1724979
rs1724978
rs75606786
rs1121774
rs1121773
rs2099413
rs2082643
rs1594863
rs57808287
rs1594862
rs59655337
rs1594861
rs1724975
rs79160913
rs60829638
rs181053395
rs1583377
rs76232146
rs72724005
rs1655583
rs962650
rs78159444
rs78845895
rs113973415
rs144248430
rs1724972
rs1526299
rs1526298
rs76665117
rs72724009
rs77654376
rs57492615
rs1989123
rs1836241
rs12408854
rs1724967
rs1724966
rs76313534
rs116751252
rs1081415
rs75406357
rs1081414
rs1369023
rs770928
rs12403068
rs12403076
rs770927
rs770926
rs77903765
rs74974125
rs6659903
rs770925
rs12410813
rs12141439
rs796399
rs79813323
rs79923831
rs770930
rs79056929
rs811287
rs57882381
rs11166031
rs183237689
rs11166032
rs74583498
rs770929
rs143221246
rs148386246
rs149249028
rs4950103
rs139922741
rs74479635
rs138512396
rs9943072
rs146698872
rs58258873
rs12120996
rs4950130
rs1434378
rs142307394
rs146030682
rs143417050
rs2099414
rs7545881
rs75861618
rs115486274
rs12123631
rs6673955
rs75870572
rs7528986
rs77041155
rs1529800
rs79947166
rs147661663
rs11166035
rs10875162
rs80135504
rs76609176
rs116442058
rs78295825
rs115953648
rs114046518
rs148053192
rs111449411
rs7513245
rs11166036
rs79284979
rs11166037
rs78210855
rs6687008
rs4950131
rs4950132
rs140115458
rs1434354
rs112945933
rs10783094
rs28823599
rs7518684
rs59538341
rs116576412
rs114100212
rs74108144
rs74469351
rs4950133
rs61249981
rs149377032
rs2391952
rs2391951
rs75010454
rs114525651
rs7546449
rs149902309
rs1434373
rs72724043
rs76847066
rs4387225
rs4503402
rs17118690
rs1434369
rs4950134
rs76028269
rs114107571
rs72724047
rs1434368
rs79377997
rs7520870
rs35518820
rs7521360
rs995273
rs995272
rs995271
rs1434367
rs116380693
rs1434366
rs1865352
rs12748189
rs148703513
rs4950135
rs4950136
rs7518646
rs1550012
rs1550011
rs4279892
rs139320824
rs7529484
rs141770526
rs79423062
rs6679459
rs11166039
rs74229506
rs1434372
rs6686180
rs144587984
rs2391968
rs2391969
rs2082642
rs114171598
rs7522070
rs59387839
rs6604112
```
