## Supplementary material for "Characterization of shared and ancestry-specific signals driving complex traits using multi-ancestry fine-mapping": s2.afreq

```
#CHROM	ID	REF	ALT	ALT_FREQS	OBS_CT
1	rs76357329	T	G	0.156746	1008
1	rs35212019	G	A	0.297619	1008
1	rs1519890	C	T	0.300595	1008
1	rs11165732	G	A	0.203373	1008
1	rs6659844	T	C	0.333333	1008
1	rs7518502	A	G	0.204365	1008
1	rs1494806	G	T	0.298611	1008
1	rs75002994	G	A	0.00992063	1008
1	rs2642875	A	G	0.448413	1008
1	rs7520236	C	T	0.204365	1008
1	rs149935931	A	G	0.0109127	1008
1	rs141556540	T	C	0.0188492	1008
1	rs79648733	G	C	0.00198413	1008
1	rs2681193	A	G	0.956349	1008
1	rs6675133	T	C	0.295635	1008
1	rs144403946	A	T	0.0188492	1008
1	rs12026710	G	A	0.501984	1008
1	rs12027801	G	A	0.21627	1008
1	rs11165733	T	C	0.217262	1008
1	rs75906982	C	A	0.0337302	1008
1	rs2642879	C	T	0.956349	1008
1	rs76712526	G	A	0.194444	1008
1	rs2642878	G	A	0.453373	1008
1	rs12027936	T	C	0.195437	1008
1	rs2642877	T	C	0.956349	1008
1	rs2681194	C	T	0.454365	1008
1	rs11584972	C	G	0.285714	1008
1	rs7512687	T	C	0.500992	1008
1	rs143703976	A	G	0.0357143	1008
1	rs1850898	G	C	0.501984	1008
1	rs6689294	C	T	0.21627	1008
1	rs117112533	C	T	0.0436508	1008
1	rs191017694	G	A	0.00992063	1008
1	rs537825252	T	A	0.0436508	1008
1	rs557814344	A	T	0.0436508	1008
1	rs2391807	T	C	0.21627	1008
1	rs950390	A	T	0.28373	1008
1	rs72980403	T	C	0.0436508	1008
1	rs76620758	G	A	0.136905	1008
1	rs2946747	C	T	0.956349	1008
1	rs1976805	T	C	0.500992	1008
1	rs4433451	C	T	0.28373	1008
1	rs1850896	C	T	0.21627	1008
1	rs182936187	A	T	0.0188492	1008
1	rs7515595	C	T	0.402778	1008
1	rs112461167	C	T	0.401786	1008
1	rs4950016	G	A	0.215278	1008
1	rs7525364	C	A	0.215278	1008
1	rs12096182	C	A	0.402778	1008
1	rs2030342	C	T	0.619048	1008
1	rs72980416	A	G	0.0426587	1008
1	rs74104228	T	C	0.0426587	1008
1	rs4498849	T	A	0.40377	1008
1	rs78361010	A	G	0.118056	1008
1	rs74564923	C	T	0.128968	1008
1	rs2932317	C	T	0.338294	1008
1	rs79137025	C	A	0.401786	1008
1	rs142646210	T	A	0.0426587	1008
1	rs76530383	A	C	0.00992063	1008
1	rs7551794	A	T	0.661706	1008
1	rs117641989	G	T	0.031746	1008
1	rs17115963	C	T	0.401786	1008
1	rs190038830	T	A	0.0119048	1008
1	rs1489810	T	C	0.401786	1008
1	rs10875039	C	A	0.215278	1008
1	rs11588838	A	G	0.401786	1008
1	rs2391808	G	A	0.401786	1008
1	rs2130366	A	G	0.62004	1008
1	rs2171827	G	C	0.401786	1008
1	rs6593627	G	A	0.401786	1008
1	rs74408229	A	G	0.0634921	1008
1	rs116967668	C	T	0.0287698	1008
1	rs6659733	A	G	0.40377	1008
1	rs79639895	A	G	0.156746	1008
1	rs58922146	C	T	0.40377	1008
1	rs141989877	A	G	0.015873	1008
1	rs74630773	A	G	0.401786	1008
1	rs11165740	G	A	0.214286	1008
1	rs10493887	T	C	0.40377	1008
1	rs12561898	G	A	0.399802	1008
1	rs12094491	A	G	0.399802	1008
1	rs731925	G	A	0.191468	1008
1	rs147759223	A	G	0.0188492	1008
1	rs17116005	G	C	0.399802	1008
1	rs17116013	A	T	0.399802	1008
1	rs17116017	A	G	0.399802	1008
1	rs1489809	A	T	0.401786	1008
1	rs11165742	A	C	0.406746	1008
1	rs12098200	A	G	0.407738	1008
1	rs12565126	C	T	0.404762	1008
1	rs6593628	A	T	0.407738	1008
1	rs12060321	A	T	0.406746	1008
1	rs4385771	C	T	0.406746	1008
1	rs6671669	A	G	0.616071	1008
1	rs1489808	T	G	0.345238	1008
1	rs12066233	G	A	0.0426587	1008
1	rs11165745	T	G	0.436508	1008
1	rs11165746	G	T	0.186508	1008
1	rs12729476	C	T	0.169643	1008
1	rs995258	A	C	0.34623	1008
1	rs17116084	C	T	0.404762	1008
1	rs10493888	G	C	0.412698	1008
1	rs188753365	G	A	0.00198413	1008
1	rs149157020	G	A	0.0109127	1008
1	rs75340297	C	G	0.0912698	1008
1	rs72724331	G	A	0.0128968	1008
1	rs1994570	T	C	0.342262	1008
1	rs3002273	G	T	0.330357	1008
1	rs3002272	G	A	0.330357	1008
1	rs144596983	G	A	0.0128968	1008
1	rs3002271	A	C	0.342262	1008
1	rs190808477	A	C	0.015873	1008
1	rs78013081	G	A	0.0178571	1008
1	rs17428852	A	T	0.0168651	1008
1	rs17116141	C	T	0.397817	1008
1	rs1489805	C	A	0.331349	1008
1	rs3002269	T	C	0.332341	1008
1	rs11165751	T	G	0.215278	1008
1	rs116931009	T	G	0.031746	1008
1	rs10493889	T	C	0.185516	1008
1	rs180973050	C	T	0.0188492	1008
1	rs290829	A	G	0.556548	1008
1	rs12038456	G	T	0.575397	1008
1	rs290831	C	T	0.396825	1008
1	rs7535326	T	A	0.0128968	1008
1	rs727092	C	A	0.014881	1008
1	rs290833	G	T	0.524802	1008
1	rs80176175	C	T	0.0128968	1008
1	rs11165753	T	G	0.40873	1008
1	rs12116554	C	T	0.014881	1008
1	rs2015551	C	T	0.553571	1008
1	rs57569520	C	T	0.22123	1008
1	rs10875042	A	T	0.0426587	1008
1	rs76942566	A	G	0.0128968	1008
1	rs74733751	C	T	0.0128968	1008
1	rs6683880	C	G	0.0128968	1008
1	rs56232753	A	G	0.0396825	1008
1	rs544746	T	C	0.534722	1008
1	rs182358	C	T	0.970238	1008
1	rs11165754	C	T	0.218254	1008
1	rs139338032	G	A	0.0109127	1008
1	rs4615894	A	T	0.0704365	1008
1	rs12089450	T	A	0.00892857	1008
1	rs12088604	A	T	0.00892857	1008
1	rs290821	C	A	0.615079	1008
1	rs10783053	C	T	0.375	1008
1	rs11165756	C	A	0.375992	1008
1	rs6666366	G	A	0.00892857	1008
1	rs290826	T	C	0.399802	1008
1	rs290827	A	G	0.624008	1008
1	rs7545161	C	T	0.00892857	1008
1	rs17469736	A	T	0.0208333	1008
1	rs74770322	C	T	0.0188492	1008
1	rs290824	C	T	0.991071	1008
1	rs11165757	C	T	0.00892857	1008
1	rs80313545	C	G	0.0208333	1008
1	rs12066912	C	T	0.00892857	1008
1	rs290825	A	G	0.991071	1008
1	rs77461982	C	T	0.030754	1008
1	rs7526788	T	C	0.00892857	1008
1	rs519300	G	A	0.991071	1008
1	rs1489814	C	T	0.00892857	1008
1	rs76136477	G	C	0.125992	1008
1	rs290809	A	C	0.991071	1008
1	rs290810	C	G	0.991071	1008
1	rs290811	G	A	0.991071	1008
1	rs74678778	G	A	0.0625	1008
1	rs58404459	G	A	0.00892857	1008
1	rs6678369	A	G	0.00892857	1008
1	rs3123303	G	A	0.991071	1008
1	rs191757212	T	A	0.0238095	1008
1	rs290820	A	G	0.991071	1008
1	rs12060897	T	A	0.00892857	1008
1	rs74767570	C	T	0.0436508	1008
1	rs117299737	C	T	0.00793651	1008
1	rs12120951	T	A	0.00892857	1008
1	rs72980472	G	A	0.00892857	1008
1	rs11165761	A	G	0.00992063	1008
1	rs290817	A	G	0.615079	1008
1	rs11165762	A	G	0.00892857	1008
1	rs11165763	A	C	0.00892857	1008
1	rs7547732	T	C	0.00892857	1008
1	rs11165764	G	C	0.377976	1008
1	rs11165765	C	T	0.00892857	1008
1	rs12133631	C	T	0.00892857	1008
1	rs290813	G	A	0.400794	1008
1	rs11488019	G	A	0.00892857	1008
1	rs2200872	G	A	0.00892857	1008
1	rs2200871	G	A	0.00892857	1008
1	rs28750379	C	T	0.00892857	1008
1	rs11165766	T	A	0.00892857	1008
1	rs11165767	A	G	0.00892857	1008
1	rs7543748	T	C	0.00892857	1008
1	rs1117413	G	T	0.00892857	1008
1	rs6693797	T	A	0.00892857	1008
1	rs6691437	A	G	0.00892857	1008
1	rs7547371	T	C	0.00892857	1008
1	rs80057864	A	G	0.0625	1008
1	rs72724344	A	G	0.0188492	1008
1	rs970872	C	T	0.00892857	1008
1	rs970873	G	A	0.00892857	1008
1	rs6701162	T	A	0.00892857	1008
1	rs6689318	C	A	0.00892857	1008
1	rs6656001	T	A	0.00892857	1008
1	rs6664634	G	A	0.00892857	1008
1	rs11165770	T	C	0.00892857	1008
1	rs144324788	C	T	0.00892857	1008
1	rs290871	T	C	0.991071	1008
1	rs3844167	C	A	0.00892857	1008
1	rs67530	T	C	0.53373	1008
1	rs116857209	T	C	0.0436508	1008
1	rs6659233	G	A	0.00892857	1008
1	rs6696799	A	G	0.00892857	1008
1	rs138510400	A	G	0.0208333	1008
1	rs6659688	G	A	0.00892857	1008
1	rs139936865	C	T	0.0119048	1008
1	rs12064287	T	C	0.00892857	1008
1	rs78590798	G	T	0.124008	1008
1	rs60301074	A	G	0.0704365	1008
1	rs290839	G	A	0.991071	1008
1	rs6593629	C	T	0.00892857	1008
1	rs11165771	G	A	0.00892857	1008
1	rs11804383	A	G	0.375992	1008
1	rs566379138	A	C	0.0287698	1008
1	rs72724352	C	A	0.0188492	1008
1	rs4949943	G	A	0.375	1008
1	rs4950019	C	T	0.375	1008
1	rs290846	A	G	0.991071	1008
1	rs17116288	C	T	0.117063	1008
1	rs290843	T	G	0.991071	1008
1	rs290841	A	T	0.991071	1008
1	rs10875044	G	A	0.378968	1008
1	rs11165773	G	A	0.377976	1008
1	rs117842787	C	T	0.0238095	1008
1	rs140147736	A	G	0.00198413	1008
1	rs143766619	T	C	0.00892857	1008
1	rs158637	A	G	0.40377	1008
1	rs61674587	C	A	0.271825	1008
1	rs75747443	C	T	0.0119048	1008
1	rs36069622	C	A	0.130952	1008
1	rs67811612	T	C	0.377976	1008
1	rs158636	A	G	0.40377	1008
1	rs78065256	T	C	0.0634921	1008
1	rs149712428	A	G	0.0257937	1008
1	rs1849747	C	T	0.359127	1008
1	rs12047996	G	A	0.358135	1008
1	rs12027927	C	G	0.358135	1008
1	rs78135955	A	C	0.0119048	1008
1	rs291550	A	G	0.417659	1008
1	rs17430460	A	C	0.0188492	1008
1	rs55992536	G	T	0.0138889	1008
1	rs291593	G	A	0.617063	1008
1	rs291592	C	T	0.97619	1008
1	rs1042482	C	T	0.123016	1008
1	rs1023244	T	C	0.00396825	1008
1	rs1014320	T	C	0.0178571	1008
1	rs191674237	C	T	0.0257937	1008
1	rs75073340	C	T	0.030754	1008
1	rs72724364	A	C	0.0178571	1008
1	rs2056048	T	G	0.977183	1008
1	rs2056047	C	G	0.356151	1008
1	rs10449720	C	G	0.0178571	1008
1	rs10449721	A	G	0.0178571	1008
1	rs59963426	A	C	0.0674603	1008
1	rs74882564	T	C	0.0704365	1008
1	rs12403912	T	C	0.344246	1008
1	rs1810252	C	T	0.977183	1008
1	rs11165777	C	G	0.015873	1008
1	rs11165780	G	A	0.0178571	1008
1	rs72724374	C	A	0.0178571	1008
1	rs139670567	T	C	0.00892857	1008
1	rs6663628	G	T	0.977183	1008
1	rs11165783	T	C	0.631944	1008
1	rs993568	A	G	0.977183	1008
1	rs118064113	T	G	0.0198413	1008
1	rs1399291	C	T	0.977183	1008
1	rs78065033	T	A	0.138889	1008
1	rs17116416	G	A	0.125992	1008
1	rs2137975	T	C	0.0178571	1008
1	rs148317596	T	C	0.0208333	1008
1	rs72724382	T	A	0.0178571	1008
1	rs61788541	C	T	0.132937	1008
1	rs6702924	C	A	0.631944	1008
1	rs17471640	T	C	0.0178571	1008
1	rs7525018	T	G	0.632937	1008
1	rs12130586	T	C	0.132937	1008
1	rs6681958	G	A	0.0376984	1008
1	rs970337	A	G	0.335317	1008
1	rs11165784	C	G	0.298611	1008
1	rs141531550	C	T	0.0416667	1008
1	rs9437663	A	G	0.954365	1008
1	rs10493890	C	T	0.0357143	1008
1	rs10875045	C	T	0.299603	1008
1	rs79495413	C	T	0.0684524	1008
1	rs11165786	G	T	0.300595	1008
1	rs12042544	T	A	0.299603	1008
1	rs56130535	C	T	0.0357143	1008
1	rs6682836	C	G	0.335317	1008
1	rs4146964	T	C	0.0357143	1008
1	rs4950021	G	T	0.33631	1008
1	rs67517372	T	G	0.0357143	1008
1	rs828051	C	T	0.0357143	1008
1	rs10875046	T	C	0.299603	1008
1	rs10875047	T	C	0.299603	1008
1	rs10875048	G	A	0.299603	1008
1	rs79313673	T	C	0.0456349	1008
1	rs117618163	C	A	0.0684524	1008
1	rs12044838	G	A	0.015873	1008
1	rs147749505	C	T	0.0277778	1008
1	rs12139650	T	G	0.298611	1008
1	rs12090721	T	A	0.0357143	1008
1	rs57027253	C	T	0.0357143	1008
1	rs12026902	C	T	0.334325	1008
1	rs12047910	G	A	0.235119	1008
1	rs17431828	G	C	0.0357143	1008
1	rs12048767	G	A	0.122024	1008
1	rs55897914	C	G	0.0357143	1008
1	rs1709409	T	C	0.300595	1008
1	rs11165789	T	C	0.300595	1008
1	rs1760217	A	G	0.301587	1008
1	rs12039249	T	C	0.300595	1008
1	rs11799399	C	T	0.285714	1008
1	rs145566534	G	A	0.0277778	1008
1	rs11586728	T	G	0.616071	1008
1	rs1760216	T	G	0.953373	1008
1	rs57140765	C	T	0.41369	1008
1	rs12023630	C	T	0.302579	1008
1	rs7552825	C	T	0.41369	1008
1	rs6667550	T	C	0.34623	1008
1	rs17702702	G	C	0.286706	1008
1	rs6668653	A	C	0.284722	1008
1	rs12025602	C	T	0.0535714	1008
1	rs828052	T	C	0.994048	1008
1	rs828053	A	G	0.281746	1008
1	rs76110644	G	A	0.0198413	1008
1	rs828054	G	T	0.99504	1008
1	rs79929315	T	A	0.0396825	1008
1	rs76682173	G	A	0.0347222	1008
1	rs828057	G	A	0.279762	1008
1	rs76010055	C	T	0.0426587	1008
1	rs17432093	A	G	0.0525794	1008
1	rs12091136	T	C	0.279762	1008
1	rs17116479	T	C	0.662698	1008
1	rs7520102	C	T	0.279762	1008
1	rs6593632	C	T	0.99504	1008
1	rs4390222	A	G	0.280754	1008
1	rs2039449	A	G	0.662698	1008
1	rs57870709	C	A	0.39881	1008
1	rs144920169	T	C	0.0386905	1008
1	rs1514495	C	T	0.665675	1008
1	rs1514497	C	T	0.662698	1008
1	rs17116488	A	G	0.263889	1008
1	rs74326595	T	G	0.263889	1008
1	rs2391822	T	C	0.0892857	1008
1	rs59037549	C	G	0.662698	1008
1	rs58721972	G	A	0.39881	1008
1	rs1760210	G	C	0.279762	1008
1	rs11165791	A	C	0.279762	1008
1	rs11165792	C	A	0.279762	1008
1	rs10875049	T	C	0.279762	1008
1	rs145640243	A	G	0.0208333	1008
1	rs11165793	G	A	0.279762	1008
1	rs11165794	T	C	0.279762	1008
1	rs12026200	G	A	0.662698	1008
1	rs142157753	C	T	0.243056	1008
1	rs17116506	C	T	0.0525794	1008
1	rs77238270	C	T	0.0525794	1008
1	rs10875050	C	T	0.279762	1008
1	rs10875051	T	C	0.280754	1008
1	rs12120077	G	A	0.275794	1008
1	rs864341	G	T	0.275794	1008
1	rs828058	C	A	0.99504	1008
1	rs78393924	A	T	0.0525794	1008
1	rs6656329	C	T	0.666667	1008
1	rs10875052	C	A	0.275794	1008
1	rs6593633	C	T	0.719246	1008
1	rs828059	T	G	0.275794	1008
1	rs75760096	T	A	0.0902778	1008
1	rs993714	C	T	0.275794	1008
1	rs17116518	T	C	0.244048	1008
1	rs146820766	A	C	0.030754	1008
1	rs6593634	A	C	0.666667	1008
1	rs1760209	C	A	0.275794	1008
1	rs144270014	A	G	0.0287698	1008
1	rs111612054	G	A	0.0198413	1008
1	rs6670102	T	C	0.666667	1008
1	rs117570573	A	G	0.0208333	1008
1	rs12122422	A	C	0.275794	1008
1	rs12133566	C	T	0.275794	1008
1	rs61240803	C	T	0.244048	1008
1	rs10875053	C	G	0.275794	1008
1	rs74731918	C	T	0.0724206	1008
1	rs12134860	C	T	0.275794	1008
1	rs12124552	A	C	0.275794	1008
1	rs116078748	G	A	0.0198413	1008
1	rs11165798	G	A	0.275794	1008
1	rs12029380	A	G	0.275794	1008
1	rs10430074	T	C	0.99504	1008
1	rs914959	T	C	0.99504	1008
1	rs11165800	G	A	0.275794	1008
1	rs12759852	G	A	0.275794	1008
1	rs12035468	G	A	0.275794	1008
1	rs12035560	G	A	0.404762	1008
1	rs74660763	C	G	0.0525794	1008
1	rs78812683	T	C	0.00992063	1008
1	rs34031151	G	T	0.275794	1008
1	rs6593635	T	A	0.99504	1008
1	rs6661442	C	T	0.99504	1008
1	rs79001426	T	C	0.244048	1008
1	rs6593636	C	T	0.99504	1008
1	rs56883628	C	T	0.031746	1008
1	rs6593637	A	G	0.99504	1008
1	rs137871969	C	T	0.0525794	1008
1	rs6683351	T	C	0.99504	1008
1	rs12041436	C	T	0.266865	1008
1	rs12740796	T	C	0.266865	1008
1	rs67665424	A	T	0.99504	1008
1	rs12127420	A	T	0.99504	1008
1	rs76370325	C	T	0.406746	1008
1	rs80184654	A	G	0.269841	1008
1	rs7529372	C	T	0.269841	1008
1	rs11165803	T	A	0.266865	1008
1	rs10047165	C	G	0.406746	1008
1	rs76438218	T	A	0.0724206	1008
1	rs1413232	G	C	0.406746	1008
1	rs1413231	T	C	0.99504	1008
1	rs77283449	T	A	0.269841	1008
1	rs6681752	C	T	0.99504	1008
1	rs6656660	G	T	0.270833	1008
1	rs6656968	G	A	0.407738	1008
1	rs78211844	G	C	0.241071	1008
1	rs6703589	T	C	0.0515873	1008
1	rs77141363	T	G	0.405754	1008
1	rs11165804	T	C	0.265873	1008
1	rs11589971	C	A	0.0515873	1008
1	rs11584924	T	C	0.0515873	1008
1	rs6673282	C	T	0.99504	1008
1	rs74903235	A	G	0.0267857	1008
1	rs11165805	C	G	0.265873	1008
1	rs7528359	C	G	0.99504	1008
1	rs7531100	C	T	0.99504	1008
1	rs11587873	C	T	0.0515873	1008
1	rs6692424	T	C	0.99504	1008
1	rs6700957	G	A	0.99504	1008
1	rs75534901	T	C	0.241071	1008
1	rs12034568	T	C	0.406746	1008
1	rs6693034	A	G	0.99504	1008
1	rs77993430	G	T	0.405754	1008
1	rs6683883	C	T	0.99504	1008
1	rs12036730	A	T	0.407738	1008
1	rs75571864	C	T	0.0347222	1008
1	rs3762412	T	C	0.99504	1008
1	rs4950023	C	T	0.99504	1008
1	rs139881688	T	C	0.0168651	1008
1	rs10875054	C	T	0.99504	1008
1	rs1413229	A	G	0.99504	1008
1	rs12567804	G	A	0.15873	1008
1	rs7513333	A	C	0.99504	1008
1	rs75637747	C	T	0.405754	1008
1	rs79946066	C	T	0.405754	1008
1	rs77334809	C	A	0.405754	1008
1	rs28619552	G	C	0.99504	1008
1	rs4949945	C	T	0.99504	1008
1	rs8179310	C	A	0.265873	1008
1	rs144504035	G	A	0.0525794	1008
1	rs11165807	T	A	0.588294	1008
1	rs7545506	G	A	0.99504	1008
1	rs6593639	C	T	0.588294	1008
1	rs10783055	C	T	0.266865	1008
1	rs111554392	G	A	0.0505952	1008
1	rs4128473	T	C	0.271825	1008
1	rs58951949	C	G	0.271825	1008
1	rs79816507	C	T	0.030754	1008
1	rs76038939	T	C	0.35119	1008
1	rs12120388	C	A	0.723214	1008
1	rs138269430	G	A	0.00694444	1008
1	rs77222658	G	A	0.0396825	1008
1	rs3897933	G	A	0.237103	1008
1	rs141234315	G	A	0.030754	1008
1	rs7528631	C	T	0.0327381	1008
1	rs10783056	C	T	0.237103	1008
1	rs12120068	G	A	0.0436508	1008
1	rs2027054	C	T	0.237103	1008
1	rs117845144	A	T	0.0337302	1008
1	rs117173543	T	C	0.0337302	1008
1	rs1333727	T	C	0.53373	1008
1	rs6697132	G	A	0.996032	1008
1	rs12046655	A	G	0.462302	1008
1	rs12116905	G	T	0.0396825	1008
1	rs61637399	T	C	0.537698	1008
1	rs10875055	T	C	0.996032	1008
1	rs4511173	T	C	0.534722	1008
1	rs71656172	T	C	0.0436508	1008
1	rs2039447	T	C	0.53373	1008
1	rs2039448	T	G	0.537698	1008
1	rs1413239	C	T	0.53373	1008
1	rs4415625	G	A	0.237103	1008
1	rs10875056	A	T	0.239087	1008
1	rs75125753	G	A	0.0327381	1008
1	rs115115446	C	G	0.031746	1008
1	rs11165810	C	T	0.295635	1008
1	rs12402250	A	T	0.282738	1008
1	rs1931072	G	A	0.282738	1008
1	rs827497	C	T	0.282738	1008
1	rs117940055	A	C	0.0337302	1008
1	rs9969993	C	T	0.416667	1008
1	rs12120514	A	G	0.0436508	1008
1	rs12729191	C	T	0.0406746	1008
1	rs866129	A	T	0.286706	1008
1	rs9651211	T	A	0.412698	1008
1	rs112599248	A	G	0.296627	1008
1	rs676686	C	G	0.699405	1008
1	rs71656173	G	T	0.412698	1008
1	rs4412640	G	C	0.699405	1008
1	rs71656174	C	A	0.0396825	1008
1	rs1520658	T	C	0.286706	1008
1	rs12137711	C	T	0.0406746	1008
1	rs2184191	T	A	0.371032	1008
1	rs1970143	C	T	0.700397	1008
1	rs17116594	C	T	0.297619	1008
1	rs77594823	C	G	0.00595238	1008
1	rs111483691	T	G	0.265873	1008
1	rs77659046	A	G	0.0119048	1008
1	rs17116602	T	C	0.360119	1008
1	rs12119089	A	T	0.429563	1008
1	rs505864	G	A	0.706349	1008
1	rs72726650	C	T	0.359127	1008
1	rs865242	T	C	0.277778	1008
1	rs12133176	C	T	0.0763889	1008
1	rs72726651	A	G	0.355159	1008
1	rs79193918	A	C	0.0446429	1008
1	rs12738234	C	A	0.28869	1008
1	rs542490	C	T	0.997024	1008
1	rs34346385	C	T	0.0753968	1008
1	rs11165814	T	A	0.997024	1008
1	rs12403951	A	G	0.277778	1008
1	rs12125127	T	C	0.0763889	1008
1	rs75810057	T	G	0.0327381	1008
1	rs12124488	A	G	0.0763889	1008
1	rs35182755	C	T	0.0714286	1008
1	rs592609	A	G	0.704365	1008
1	rs12758854	G	A	0.426587	1008
1	rs117576003	A	G	0.0277778	1008
1	rs58261705	G	A	0.35119	1008
1	rs147135442	A	T	0.0416667	1008
1	rs10875057	T	C	0.275794	1008
1	rs10875058	C	T	0.274802	1008
1	rs12128564	G	A	0.0456349	1008
1	rs12069661	A	T	0.354167	1008
1	rs12137174	C	T	0.0704365	1008
1	rs145746323	C	T	0.0257937	1008
1	rs12564297	A	C	0.300595	1008
1	rs1760212	C	T	0.277778	1008
1	rs11165815	A	C	0.276786	1008
1	rs2151567	G	A	0.0357143	1008
1	rs79600021	G	T	0.0714286	1008
1	rs4950025	A	C	0.299603	1008
1	rs563033	T	C	0.276786	1008
1	rs563832	G	T	0.276786	1008
1	rs117525754	A	G	0.0505952	1008
1	rs1520663	C	T	0.275794	1008
1	rs1520664	C	T	0.275794	1008
1	rs138646912	T	G	0.00694444	1008
1	rs142597631	G	A	0.0367063	1008
1	rs72726653	C	T	0.295635	1008
1	rs666924	T	C	0.277778	1008
1	rs12735722	G	A	0.348214	1008
1	rs576189	T	C	0.277778	1008
1	rs652247	G	A	0.275794	1008
1	rs652246	T	A	0.275794	1008
1	rs10875059	G	A	0.37004	1008
1	rs10875060	C	T	0.37004	1008
1	rs650879	T	C	0.998016	1008
1	rs493517	A	G	0.281746	1008
1	rs494271	T	C	0.997024	1008
1	rs495257	A	G	0.282738	1008
1	rs496179	G	A	0.998016	1008
1	rs1413241	G	T	0.759921	1008
1	rs2027055	A	G	0.311508	1008
1	rs2027056	G	T	0.69246	1008
1	rs11165822	T	G	0.345238	1008
1	rs12140120	C	T	0.416667	1008
1	rs149536010	C	A	0.0178571	1008
1	rs55811950	A	T	0.0555556	1008
1	rs11165823	T	C	0.0982143	1008
1	rs77285274	T	C	0.123016	1008
1	rs693680	G	A	0.666667	1008
1	rs7522938	G	C	0.247024	1008
1	rs74104326	G	A	0.166667	1008
1	rs184988403	C	A	0.00793651	1008
1	rs827500	A	C	0.669643	1008
1	rs75433128	A	T	0.123016	1008
1	rs12566576	T	G	0.0724206	1008
1	rs6660936	A	G	0.502976	1008
1	rs1402256	C	T	0.123016	1008
1	rs10783057	G	A	0.249008	1008
1	rs59114215	C	T	0.166667	1008
1	rs1402258	C	T	0.249008	1008
1	rs499009	T	C	0.669643	1008
1	rs61786278	A	G	0.0902778	1008
1	rs12044501	G	T	0.164683	1008
1	rs77097117	G	A	0.00793651	1008
1	rs78970785	A	G	0.27877	1008
1	rs7518848	G	T	0.669643	1008
1	rs7556387	T	C	0.502976	1008
1	rs144895542	C	T	0.0406746	1008
1	rs149025913	G	A	0.0406746	1008
1	rs12753487	G	A	0.0654762	1008
1	rs12048612	C	T	0.420635	1008
1	rs10157665	A	T	0.0902778	1008
1	rs79880567	C	T	0.0406746	1008
1	rs72726670	A	G	0.0902778	1008
1	rs78907290	T	C	0.123016	1008
1	rs1520668	G	C	0.164683	1008
1	rs59037276	G	A	0.123016	1008
1	rs78320085	A	C	0.0208333	1008
1	rs7526691	T	C	0.123016	1008
1	rs77087744	C	T	0.0406746	1008
1	rs78340425	G	A	0.0406746	1008
1	rs75268624	C	T	0.123016	1008
1	rs7527272	T	C	0.257937	1008
1	rs553388	C	T	0.669643	1008
1	rs644428	C	T	0.669643	1008
1	rs75585626	C	A	0.123016	1008
1	rs507170	G	C	0.669643	1008
1	rs76530406	G	T	0.0406746	1008
1	rs75749428	G	A	0.0406746	1008
1	rs628959	C	T	0.669643	1008
1	rs59520617	T	C	0.0297619	1008
1	rs471581	C	T	0.669643	1008
1	rs11165826	A	G	0.249008	1008
1	rs11165827	A	T	0.249008	1008
1	rs184980452	A	G	0.0248016	1008
1	rs117235559	A	T	0.0515873	1008
1	rs7539889	T	C	0.18254	1008
1	rs1520660	C	T	0.0882937	1008
1	rs78547229	C	G	0.0406746	1008
1	rs2090763	A	G	0.249008	1008
1	rs11587447	T	G	0.213294	1008
1	rs145563249	G	T	0.0406746	1008
1	rs75526386	A	G	0.0406746	1008
1	rs142963294	A	T	0.014881	1008
1	rs644023	G	A	0.669643	1008
1	rs11165829	C	G	0.249008	1008
1	rs641805	A	T	0.289683	1008
1	rs6675639	A	G	0.123016	1008
1	rs74398109	C	T	0.0238095	1008
1	rs10875061	G	A	0.249008	1008
1	rs116121732	C	T	0.0396825	1008
1	rs118040594	T	C	0.0238095	1008
1	rs12048063	G	A	0.0793651	1008
1	rs10735793	T	C	0.302579	1008
1	rs4351704	T	C	0.302579	1008
1	rs10875062	C	A	0.263889	1008
1	rs11589238	A	G	0.0912698	1008
1	rs638456	A	G	0.302579	1008
1	rs552926	T	C	0.302579	1008
1	rs12029106	C	T	0.256944	1008
1	rs12046744	A	C	0.256944	1008
1	rs6700670	G	C	0.0912698	1008
1	rs56300389	G	A	0.255952	1008
1	rs519852	T	A	0.302579	1008
1	rs6692946	A	G	0.125992	1008
1	rs528455	T	C	0.302579	1008
1	rs667565	T	C	0.302579	1008
1	rs526645	G	A	0.685516	1008
1	rs79652940	T	C	0.125992	1008
1	rs12049622	T	C	0.256944	1008
1	rs11165830	G	A	0.0793651	1008
1	rs12726453	T	C	0.697421	1008
1	rs61786317	A	C	0.314484	1008
1	rs6593640	T	C	0.697421	1008
1	rs6593641	T	C	0.697421	1008
1	rs74655673	T	C	0.125992	1008
1	rs6593642	C	T	0.697421	1008
1	rs79341998	T	A	0.0456349	1008
1	rs78815677	T	A	0.125992	1008
1	rs79204295	C	T	0.125992	1008
1	rs12024830	G	A	0.263889	1008
1	rs145599941	G	A	0.256944	1008
1	rs145261174	C	T	0.125992	1008
1	rs61786318	T	G	0.315476	1008
1	rs60600201	G	A	0.125992	1008
1	rs4285753	G	A	0.0386905	1008
1	rs4266934	T	G	0.697421	1008
1	rs182392824	A	G	0.0684524	1008
1	rs371582224	A	T	0.0238095	1008
1	rs10465748	C	A	0.690476	1008
1	rs72726678	T	C	0.314484	1008
1	rs10465749	C	A	0.0912698	1008
1	rs1610253	G	A	0.263889	1008
1	rs72726681	G	A	0.695437	1008
1	rs11165837	A	T	0.736111	1008
1	rs59373360	T	C	0.0386905	1008
1	rs6696988	C	T	0.105159	1008
1	rs75487591	C	T	0.0228175	1008
1	rs4950026	A	G	0.736111	1008
1	rs1879373	T	C	0.578373	1008
1	rs6700920	A	G	0.736111	1008
1	rs139605327	T	A	0.0228175	1008
1	rs10783058	T	C	0.263889	1008
1	rs12028211	T	C	0.175595	1008
1	rs12023626	T	A	0.186508	1008
1	rs77561994	G	A	0.0555556	1008
1	rs4264037	A	G	0.277778	1008
1	rs77284010	C	A	0.105159	1008
1	rs28552810	T	A	0.12004	1008
1	rs28478258	C	A	0.0793651	1008
1	rs28696953	A	G	0.580357	1008
1	rs61786353	A	T	0.314484	1008
1	rs117931587	G	T	0.0267857	1008
1	rs1589342	C	G	0.263889	1008
1	rs1589343	A	T	0.263889	1008
1	rs1589344	C	G	0.894841	1008
1	rs76473287	A	G	0.0386905	1008
1	rs2049112	G	A	0.27877	1008
1	rs28483122	C	T	0.263889	1008
1	rs28595744	A	T	0.263889	1008
1	rs61081552	T	G	0.105159	1008
1	rs10783060	A	G	0.580357	1008
1	rs76192937	G	A	0.105159	1008
1	rs61786354	C	T	0.0912698	1008
1	rs1801160	C	T	0.014881	1008
1	rs7556439	C	A	0.314484	1008
1	rs12037001	C	T	0.186508	1008
1	rs61786356	T	G	0.314484	1008
1	rs80174161	C	T	0.0386905	1008
1	rs11808765	G	A	0.393849	1008
1	rs72726689	T	C	0.0912698	1008
1	rs61786357	A	G	0.314484	1008
1	rs79600079	A	C	0.015873	1008
1	rs76805496	T	C	0.0386905	1008
1	rs79320797	G	C	0.0277778	1008
1	rs72726691	C	T	0.314484	1008
1	rs7413375	G	T	0.186508	1008
1	rs58263466	T	C	0.0109127	1008
1	rs75454821	T	A	0.0644841	1008
1	rs10875064	C	T	0.263889	1008
1	rs12563974	T	C	0.0694444	1008
1	rs10783059	C	T	0.580357	1008
1	rs61249534	G	A	0.105159	1008
1	rs12030332	A	G	0.277778	1008
1	rs12564608	C	T	0.00892857	1008
1	rs117613517	G	A	0.0178571	1008
1	rs58203161	C	T	0.277778	1008
1	rs1609519	A	G	0.31746	1008
1	rs75783453	G	A	0.015873	1008
1	rs11583545	C	T	0.277778	1008
1	rs61787962	G	C	0.31746	1008
1	rs61787963	C	T	0.31746	1008
1	rs57555420	C	T	0.276786	1008
1	rs61787976	A	T	0.316468	1008
1	rs61787977	C	T	0.25496	1008
1	rs77459229	G	A	0.108135	1008
1	rs75400870	T	C	0.0535714	1008
1	rs28468570	G	A	0.193452	1008
1	rs59879323	C	A	0.253968	1008
1	rs58645363	G	T	0.173611	1008
1	rs74870559	A	G	0.177579	1008
1	rs76315541	A	C	0.0238095	1008
1	rs57058326	C	T	0.248016	1008
1	rs61787980	G	C	0.31746	1008
1	rs28699374	A	T	0.193452	1008
1	rs10127817	C	T	0.25496	1008
1	rs77085839	G	C	0.0138889	1008
1	rs55651621	A	G	0.318452	1008
1	rs114819357	A	G	0.00198413	1008
1	rs12140043	C	T	0.12004	1008
1	rs10875069	T	G	0.193452	1008
1	rs114099134	C	T	0.0238095	1008
1	rs150560816	T	C	0.015873	1008
1	rs6698780	A	G	0.261905	1008
1	rs6698789	A	T	0.270833	1008
1	rs6701415	T	C	0.276786	1008
1	rs61787981	T	C	0.321429	1008
1	rs6661380	G	A	0.190476	1008
1	rs7516576	G	A	0.177579	1008
1	rs7539913	C	A	0.177579	1008
1	rs6686712	C	T	0.271825	1008
1	rs6593646	T	A	0.728175	1008
1	rs12038518	A	C	0.261905	1008
1	rs4950027	C	T	0.0992063	1008
1	rs12407539	A	G	0.385913	1008
1	rs75363500	T	G	0.0248016	1008
1	rs112728586	A	T	0.0248016	1008
1	rs12401348	C	T	0.0992063	1008
1	rs149533292	G	A	0.0396825	1008
1	rs148652810	C	T	0.0248016	1008
1	rs7555294	C	T	0.286706	1008
1	rs74104367	G	T	0.261905	1008
1	rs80251895	T	C	0.0248016	1008
1	rs76252209	A	G	0.0248016	1008
1	rs80099795	G	A	0.0248016	1008
1	rs58054780	C	T	0.0248016	1008
1	rs117651668	G	T	0.0267857	1008
1	rs58623258	G	A	0.0248016	1008
1	rs60852591	C	T	0.0248016	1008
1	rs117967363	G	A	0.0644841	1008
1	rs36025579	A	G	0.384921	1008
1	rs79626151	A	G	0.0248016	1008
1	rs80283604	A	G	0.0248016	1008
1	rs75113655	T	C	0.0248016	1008
1	rs12754968	C	T	0.0376984	1008
1	rs79132726	C	T	0.0248016	1008
1	rs79331711	G	A	0.0248016	1008
1	rs9783115	C	A	0.262897	1008
1	rs9782950	T	C	0.473214	1008
1	rs79851747	T	A	0.0248016	1008
1	rs12750945	T	C	0.27877	1008
1	rs117914090	T	A	0.0456349	1008
1	rs115262804	C	A	0.0486111	1008
1	rs12024103	C	T	0.27381	1008
1	rs114719882	T	C	0.0714286	1008
1	rs74682146	C	T	0.0714286	1008
1	rs74784253	C	G	0.0248016	1008
1	rs75323142	G	A	0.10119	1008
1	rs6684671	G	T	0.10119	1008
1	rs1879375	A	G	0.27877	1008
1	rs12044858	A	G	0.414683	1008
1	rs79806521	T	C	0.0248016	1008
1	rs12046771	T	C	0.297619	1008
1	rs75306259	C	T	0.0248016	1008
1	rs79512458	G	A	0.0267857	1008
1	rs74104372	C	G	0.272817	1008
1	rs11588048	A	C	0.0376984	1008
1	rs79426638	G	A	0.0962302	1008
1	rs74104373	G	A	0.271825	1008
1	rs78987067	C	T	0.0704365	1008
1	rs7414210	A	C	0.391865	1008
1	rs78786116	A	G	0.0248016	1008
1	rs74885558	T	C	0.0248016	1008
1	rs75932131	T	G	0.0704365	1008
1	rs10875070	A	G	0.272817	1008
1	rs10875071	T	C	0.298611	1008
1	rs74727720	T	C	0.0248016	1008
1	rs76254164	A	G	0.0248016	1008
1	rs76963298	T	C	0.0704365	1008
1	rs79523487	G	T	0.0228175	1008
1	rs74679167	A	G	0.123016	1008
1	rs11165845	A	G	0.488095	1008
1	rs11165846	C	G	0.473214	1008
1	rs75777655	T	A	0.0248016	1008
1	rs78891055	T	C	0.0248016	1008
1	rs74105107	T	C	0.473214	1008
1	rs4950028	A	G	0.199405	1008
1	rs6679536	G	A	0.488095	1008
1	rs77656893	G	A	0.0386905	1008
1	rs6685859	G	C	0.0763889	1008
1	rs11165847	C	T	0.464286	1008
1	rs74538697	C	A	0.0644841	1008
1	rs10875073	T	C	0.473214	1008
1	rs142412362	C	A	0.276786	1008
1	rs79134772	G	T	0.200397	1008
1	rs144644749	C	G	0.175595	1008
1	rs112508617	T	C	0.0248016	1008
1	rs148476487	G	A	0.0218254	1008
1	rs111244535	A	G	0.172619	1008
1	rs145400209	T	C	0.175595	1008
1	rs140918097	C	T	0.0615079	1008
1	rs111377057	T	C	0.0248016	1008
1	rs77299972	A	G	0.534722	1008
1	rs189930970	A	G	0.0664683	1008
1	rs6691565	T	C	0.534722	1008
1	rs34011849	C	T	0.0376984	1008
1	rs147193697	C	G	0.175595	1008
1	rs113793055	A	C	0.0982143	1008
1	rs150148381	A	G	0.0386905	1008
1	rs145868982	C	T	0.0248016	1008
1	rs56013752	A	G	0.175595	1008
1	rs56103838	G	A	0.175595	1008
1	rs12123145	T	C	0.0386905	1008
1	rs78922435	C	T	0.175595	1008
1	rs76652879	C	T	0.276786	1008
1	rs79124115	T	C	0.0248016	1008
1	rs74344183	T	C	0.200397	1008
1	rs74105109	T	A	0.534722	1008
1	rs75995514	A	G	0.200397	1008
1	rs74105110	C	T	0.272817	1008
1	rs12564011	T	C	0.200397	1008
1	rs12563828	A	T	0.534722	1008
1	rs80147656	C	T	0.175595	1008
1	rs75242832	G	T	0.175595	1008
1	rs78413744	T	C	0.0248016	1008
1	rs80216782	C	T	0.0982143	1008
1	rs74229079	C	T	0.176587	1008
1	rs74105111	T	C	0.272817	1008
1	rs75402597	G	A	0.0386905	1008
1	rs11165850	T	C	0.511905	1008
1	rs76416878	C	T	0.0248016	1008
1	rs12063370	T	C	0.473214	1008
1	rs78638054	A	G	0.174603	1008
1	rs10875075	T	C	0.536706	1008
1	rs12403997	G	A	0.191468	1008
1	rs533342626	T	A	0.014881	1008
1	rs867261	T	A	0.595238	1008
1	rs76364010	G	C	0.175595	1008
1	rs182581793	A	G	0.0248016	1008
1	rs1879372	T	C	0.0267857	1008
1	rs1879371	C	T	0.47123	1008
1	rs72728414	G	A	0.395833	1008
1	rs72728415	T	C	0.0267857	1008
1	rs72728416	A	G	0.395833	1008
1	rs72728417	A	C	0.202381	1008
1	rs7515904	G	T	0.508929	1008
1	rs72728418	A	G	0.0267857	1008
1	rs1915313	G	C	0.394841	1008
1	rs113154640	T	C	0.0267857	1008
1	rs12029685	T	C	0.0178571	1008
1	rs6701322	A	G	0.394841	1008
1	rs12070583	T	C	0.193452	1008
1	rs74384723	T	C	0.175595	1008
1	rs78735515	A	G	0.174603	1008
1	rs10875076	C	T	0.394841	1008
1	rs10875077	T	C	0.493056	1008
1	rs12408270	C	T	0.369048	1008
1	rs10875078	C	G	0.493056	1008
1	rs72728421	A	G	0.201389	1008
1	rs117398801	T	C	0.0674603	1008
1	rs55652347	C	T	0.193452	1008
1	rs11582179	T	C	0.0357143	1008
1	rs1879374	A	G	0.0267857	1008
1	rs1890138	A	G	0.394841	1008
1	rs6699630	C	G	0.493056	1008
1	rs7523609	T	C	0.394841	1008
1	rs148072322	G	A	0.015873	1008
1	rs140879071	C	G	0.0396825	1008
1	rs35398836	C	A	0.0357143	1008
1	rs113268154	G	A	0.0267857	1008
1	rs78974981	C	T	0.193452	1008
1	rs77621792	G	A	0.174603	1008
1	rs149358329	A	G	0.00892857	1008
1	rs12030316	T	C	0.22123	1008
1	rs12040045	C	T	0.193452	1008
1	rs10875079	A	G	0.529762	1008
1	rs72728426	A	T	0.0267857	1008
1	rs11580977	A	G	0.0357143	1008
1	rs72728430	C	T	0.0228175	1008
1	rs12738091	T	C	0.0357143	1008
1	rs12756826	C	T	0.0357143	1008
1	rs118048589	T	C	0.0188492	1008
1	rs61186764	A	G	0.015873	1008
1	rs74105139	G	A	0.015873	1008
1	rs12032384	T	C	0.40377	1008
1	rs6672867	G	A	0.520833	1008
1	rs56062554	A	C	0.0267857	1008
1	rs56000287	A	T	0.220238	1008
1	rs55844132	C	T	0.0267857	1008
1	rs6665022	T	C	0.183532	1008
1	rs34085458	C	T	0.219246	1008
1	rs1415683	T	G	0.40377	1008
1	rs74105145	G	A	0.193452	1008
1	rs74105146	T	C	0.193452	1008
1	rs12405810	T	C	0.111111	1008
1	rs80188499	T	C	0.183532	1008
1	rs12565467	T	C	0.40377	1008
1	rs74105148	T	C	0.193452	1008
1	rs74105150	A	G	0.193452	1008
1	rs34448971	C	T	0.0357143	1008
1	rs72728435	G	C	0.40377	1008
1	rs72728436	T	C	0.220238	1008
1	rs55698615	G	A	0.0267857	1008
1	rs74105153	G	A	0.193452	1008
1	rs72728438	T	C	0.220238	1008
1	rs56279424	G	T	0.220238	1008
1	rs12568621	C	T	0.40377	1008
1	rs72728440	C	T	0.0267857	1008
1	rs4949947	C	T	0.0376984	1008
1	rs139445170	G	T	0.174603	1008
1	rs6690620	G	A	0.193452	1008
1	rs10875080	G	A	0.0753968	1008
1	rs11165854	C	T	0.0396825	1008
1	rs6690816	G	T	0.394841	1008
1	rs72728442	A	G	0.220238	1008
1	rs4950030	A	T	0.0357143	1008
1	rs72728443	A	T	0.220238	1008
1	rs74105186	T	C	0.193452	1008
1	rs1112314	C	T	0.220238	1008
1	rs12739046	A	G	0.0357143	1008
1	rs6679142	G	A	0.479167	1008
1	rs58067278	C	A	0.220238	1008
1	rs72728447	C	G	0.220238	1008
1	rs72728450	G	C	0.220238	1008
1	rs74105189	T	C	0.193452	1008
1	rs11165855	G	A	0.393849	1008
1	rs72728452	G	A	0.0267857	1008
1	rs11165856	T	C	0.402778	1008
1	rs1356917	A	C	0.220238	1008
1	rs1356918	T	A	0.220238	1008
1	rs1356919	A	T	0.220238	1008
1	rs6677502	T	C	0.220238	1008
1	rs2152878	T	C	0.0357143	1008
1	rs56401000	G	A	0.220238	1008
1	rs6665429	C	T	0.0376984	1008
1	rs55748568	T	C	0.220238	1008
1	rs56389703	A	T	0.220238	1008
1	rs4950031	T	G	0.18254	1008
1	rs77372546	C	T	0.361111	1008
1	rs12047563	C	A	0.220238	1008
1	rs12040388	G	A	0.220238	1008
1	rs1577895	A	G	0.18254	1008
1	rs12047716	C	A	0.220238	1008
1	rs7538155	T	C	0.18254	1008
1	rs4319377	G	A	0.40377	1008
1	rs4495747	A	G	0.22123	1008
1	rs72728456	A	G	0.0267857	1008
1	rs4503384	G	A	0.220238	1008
1	rs7527030	C	T	0.220238	1008
1	rs12039093	T	A	0.193452	1008
1	rs7541618	T	G	0.402778	1008
1	rs12049600	C	T	0.191468	1008
1	rs7530072	C	T	0.18254	1008
1	rs12021567	C	T	0.220238	1008
1	rs12042394	G	C	0.220238	1008
1	rs12040059	T	G	0.220238	1008
1	rs12040763	T	C	0.220238	1008
1	rs12043125	G	T	0.22123	1008
1	rs56682383	A	C	0.193452	1008
1	rs60314659	G	A	0.220238	1008
1	rs955850	T	C	0.5	1008
1	rs28714464	C	T	0.220238	1008
1	rs4634942	T	C	0.500992	1008
1	rs28526496	G	T	0.220238	1008
1	rs12089260	G	A	0.402778	1008
1	rs28829687	T	C	0.220238	1008
1	rs4950032	C	T	0.173611	1008
1	rs7536690	C	T	0.506944	1008
1	rs7536770	C	T	0.173611	1008
1	rs9727787	T	C	0.22123	1008
1	rs111316699	T	C	0.0267857	1008
1	rs35675942	T	C	0.0357143	1008
1	rs35767735	G	T	0.0357143	1008
1	rs7516781	G	C	0.220238	1008
1	rs75803324	G	A	0.0297619	1008
1	rs7540201	C	A	0.402778	1008
1	rs55824522	C	A	0.220238	1008
1	rs12411169	C	A	0.393849	1008
1	rs12740800	A	T	0.0357143	1008
1	rs78101370	T	A	0.173611	1008
1	rs12407440	A	T	0.173611	1008
1	rs72728467	T	C	0.220238	1008
1	rs12566907	T	C	0.402778	1008
1	rs72728468	C	T	0.22123	1008
1	rs12043021	G	T	0.220238	1008
1	rs12043040	G	T	0.220238	1008
1	rs12022243	C	T	0.220238	1008
1	rs12407793	A	G	0.173611	1008
1	rs12040699	T	C	0.220238	1008
1	rs4428925	G	A	0.219246	1008
1	rs4363450	A	C	0.0267857	1008
1	rs76012985	C	T	0.0396825	1008
1	rs4445510	T	C	0.220238	1008
1	rs149473204	T	C	0.0376984	1008
1	rs148185926	T	C	0.0625	1008
1	rs184130578	C	A	0.0248016	1008
1	rs58897692	T	A	0.220238	1008
1	rs12024083	C	T	0.220238	1008
1	rs149906100	G	A	0.0376984	1008
1	rs140787996	G	A	0.0188492	1008
1	rs11165860	T	C	0.490079	1008
1	rs72728475	G	C	0.0257937	1008
1	rs12047072	G	T	0.217262	1008
1	rs12026223	C	T	0.218254	1008
1	rs111766159	T	G	0.0257937	1008
1	rs12026229	C	T	0.218254	1008
1	rs12045421	T	C	0.219246	1008
1	rs1577897	G	A	0.199405	1008
1	rs1577896	T	C	0.173611	1008
1	rs80121219	T	C	0.0843254	1008
1	rs7512213	A	G	0.193452	1008
1	rs7548189	C	A	0.218254	1008
1	rs72728482	G	T	0.0257937	1008
1	rs72728483	T	C	0.0267857	1008
1	rs55912562	C	T	0.218254	1008
1	rs12725266	C	T	0.228175	1008
1	rs144474836	G	A	0.0178571	1008
1	rs60495923	A	T	0.219246	1008
1	rs74229081	A	C	0.18254	1008
1	rs72728490	C	G	0.0257937	1008
1	rs12047625	T	C	0.219246	1008
1	rs12048428	T	C	0.19246	1008
1	rs11165861	C	T	0.375	1008
1	rs12022771	G	A	0.218254	1008
1	rs12022799	G	A	0.19246	1008
1	rs12030174	C	T	0.19246	1008
1	rs12048663	T	C	0.19246	1008
1	rs11165862	A	T	0.522817	1008
1	rs4949949	T	C	0.18254	1008
1	rs75526225	T	C	0.384921	1008
1	rs7544128	C	G	0.400794	1008
1	rs7555984	A	G	0.219246	1008
1	rs72728494	C	T	0.0257937	1008
1	rs7521383	G	T	0.470238	1008
1	rs12403187	C	T	0.00297619	1008
1	rs11165863	A	G	0.219246	1008
1	rs4300257	A	C	0.220238	1008
1	rs4434871	T	C	0.194444	1008
1	rs57676409	T	C	0.22123	1008
1	rs12410949	G	A	0.172619	1008
1	rs12409761	A	G	0.493056	1008
1	rs58516533	T	C	0.22123	1008
1	rs4381229	A	G	0.220238	1008
1	rs4319378	T	C	0.507937	1008
1	rs4336888	C	G	0.400794	1008
1	rs4497251	G	C	0.0267857	1008
1	rs139476823	T	C	0.0486111	1008
1	rs2018902	A	G	0.0267857	1008
1	rs11165864	T	C	0.0376984	1008
1	rs12096100	T	G	0.220238	1008
1	rs74106717	T	A	0.19246	1008
1	rs78155123	T	C	0.19246	1008
1	rs12143861	A	G	0.531746	1008
1	rs11165865	G	T	0.191468	1008
1	rs945879	C	T	0.263889	1008
1	rs4492658	G	C	0.0376984	1008
1	rs1556794	A	G	0.373016	1008
1	rs79593470	T	C	0.0644841	1008
1	rs1538176	T	G	0.375	1008
1	rs117786811	A	G	0.0327381	1008
1	rs11165867	C	T	0.366071	1008
1	rs6663751	C	A	0.191468	1008
1	rs6687374	G	A	0.365079	1008
1	rs6678858	A	T	0.365079	1008
1	rs7543523	G	C	0.365079	1008
1	rs7543614	G	A	0.365079	1008
1	rs7535930	T	C	0.365079	1008
1	rs4589145	A	G	0.433532	1008
1	rs6693628	G	T	0.364087	1008
1	rs117516054	T	C	0.0257937	1008
1	rs12024396	A	G	0.527778	1008
1	rs75464971	C	G	0.0188492	1008
1	rs72729904	T	C	0.0287698	1008
1	rs72729905	G	A	0.0287698	1008
1	rs147600448	C	T	0.0267857	1008
1	rs4497250	G	A	0.364087	1008
1	rs59111295	G	A	0.364087	1008
1	rs58941846	C	T	0.0902778	1008
1	rs72729906	A	C	0.0922619	1008
1	rs11165868	C	T	0.368056	1008
1	rs10875084	T	C	0.382937	1008
1	rs10875085	A	T	0.37996	1008
1	rs4949952	T	C	0.798611	1008
1	rs77659472	C	T	0.238095	1008
1	rs117241764	A	G	0.0605159	1008
1	rs11165869	C	T	0.470238	1008
1	rs10875086	T	C	0.769841	1008
1	rs12403515	T	C	0.47619	1008
1	rs4950033	C	T	0.768849	1008
1	rs192886474	A	G	0.0138889	1008
1	rs12123121	G	T	0.0505952	1008
1	rs17116720	T	C	0.167659	1008
1	rs117674519	G	T	0.0337302	1008
1	rs1556798	T	C	0.87996	1008
1	rs7549538	T	A	0.853175	1008
1	rs61788022	G	T	0.0724206	1008
1	rs12028565	T	C	0.661706	1008
1	rs11165870	T	C	0.229167	1008
1	rs117390063	C	T	0.0347222	1008
1	rs4353133	A	G	0.859127	1008
1	rs61788023	T	C	0.173611	1008
1	rs12126093	T	C	0.0555556	1008
1	rs12126921	T	C	0.229167	1008
1	rs56064273	T	G	0.173611	1008
1	rs7517433	T	C	0.880952	1008
1	rs10449723	A	C	0.885913	1008
1	rs12129397	A	T	0.229167	1008
1	rs12073650	G	T	0.110119	1008
1	rs11165872	T	G	0.225198	1008
1	rs11165873	A	T	0.225198	1008
1	rs7516433	T	C	0.65873	1008
1	rs12031561	A	G	0.545635	1008
1	rs10875087	C	T	0.655754	1008
1	rs4949953	T	C	0.230159	1008
1	rs55931309	G	C	0.173611	1008
1	rs10875088	C	T	0.628968	1008
1	rs147971563	C	G	0.0297619	1008
1	rs7517899	C	T	0.155754	1008
1	rs10783063	T	G	0.868056	1008
1	rs12045999	C	T	0.241071	1008
1	rs11165874	G	C	0.651786	1008
1	rs1415681	T	G	0.876984	1008
1	rs56296115	G	T	0.100198	1008
1	rs4950034	C	T	0.155754	1008
1	rs4612663	G	T	0.868056	1008
1	rs10783065	G	A	0.859127	1008
1	rs1538175	T	A	0.885913	1008
1	rs10747482	C	A	0.869048	1008
1	rs11165875	T	C	0.660714	1008
1	rs17376848	A	G	0.114087	1008
1	rs10783066	G	C	0.885913	1008
1	rs3897855	T	A	0.229167	1008
1	rs3897854	C	T	0.229167	1008
1	rs4950035	T	C	0.230159	1008
1	rs12354219	T	C	0.231151	1008
1	rs2039676	C	T	0.859127	1008
1	rs6593648	C	A	0.859127	1008
1	rs6593649	C	A	0.859127	1008
1	rs10875090	T	C	0.642857	1008
1	rs7531138	T	A	0.225198	1008
1	rs79807948	A	G	0.0982143	1008
1	rs7523116	C	T	0.85119	1008
1	rs7548444	G	A	0.093254	1008
1	rs7550959	G	A	0.224206	1008
1	rs72729930	T	G	0.173611	1008
1	rs150671253	G	A	0.0347222	1008
1	rs4431878	T	C	0.860119	1008
1	rs6696976	T	G	0.380952	1008
1	rs12735808	G	A	0.0555556	1008
1	rs10783067	C	T	0.847222	1008
1	rs12136186	T	C	0.0555556	1008
1	rs10783068	C	T	0.847222	1008
1	rs117806252	T	C	0.0525794	1008
1	rs11165877	G	A	0.15377	1008
1	rs34387885	T	C	0.200397	1008
1	rs61789177	A	G	0.0704365	1008
1	rs34044808	C	A	0.0704365	1008
1	rs74105234	G	A	0.0555556	1008
1	rs75957149	T	C	0.031746	1008
1	rs7513650	T	C	0.859127	1008
1	rs61789178	A	G	0.0724206	1008
1	rs10875091	T	C	0.859127	1008
1	rs11811087	A	C	0.0704365	1008
1	rs11811436	T	C	0.0704365	1008
1	rs12117481	G	A	0.146825	1008
1	rs11165879	A	G	0.787698	1008
1	rs77691864	G	A	0.0615079	1008
1	rs12096724	G	T	0.0724206	1008
1	rs6672095	G	T	0.423611	1008
1	rs12759539	G	A	0.0545635	1008
1	rs143350616	A	C	0.0138889	1008
1	rs945881	G	A	0.575397	1008
1	rs61789180	A	G	0.0724206	1008
1	rs950467	T	G	0.854167	1008
1	rs55865801	A	G	0.0714286	1008
1	rs11165880	C	T	0.843254	1008
1	rs952856	C	G	0.843254	1008
1	rs11165881	C	T	0.575397	1008
1	rs80250871	A	C	0.031746	1008
1	rs6685976	G	A	0.0714286	1008
1	rs77690376	G	A	0.228175	1008
1	rs4495745	A	C	0.842262	1008
1	rs4451581	A	C	0.83631	1008
1	rs13375021	C	T	0.193452	1008
1	rs7545712	G	A	0.3125	1008
1	rs6593650	A	C	0.445437	1008
1	rs4950037	G	T	0.719246	1008
1	rs4950038	A	C	0.262897	1008
1	rs11165882	C	A	0.723214	1008
1	rs10747483	T	C	0.730159	1008
1	rs4949955	T	A	0.458333	1008
1	rs182843807	A	G	0.0744048	1008
1	rs6687950	G	A	0.735119	1008
1	rs11165883	T	A	0.266865	1008
1	rs12058771	T	G	0.0128968	1008
1	rs6679873	T	G	0.736111	1008
1	rs6664888	C	G	0.425595	1008
1	rs79007458	C	T	0.0297619	1008
1	rs12060079	T	C	0.0128968	1008
1	rs12074340	C	T	0.0128968	1008
1	rs12121057	G	C	0.266865	1008
1	rs10875092	A	G	0.426587	1008
1	rs1415682	A	G	0.272817	1008
1	rs952501	G	A	0.265873	1008
1	rs10875093	A	C	0.735119	1008
1	rs11165884	A	T	0.265873	1008
1	rs115216079	C	T	0.0128968	1008
1	rs4364915	T	A	0.735119	1008
1	rs78338622	T	A	0.0128968	1008
1	rs2811188	G	A	0.731151	1008
1	rs2786779	T	C	0.265873	1008
1	rs12062552	T	C	0.0128968	1008
1	rs2811187	A	C	0.27381	1008
1	rs76394731	G	C	0.0128968	1008
1	rs2786778	C	T	0.265873	1008
1	rs2786777	G	C	0.265873	1008
1	rs2786776	T	G	0.736111	1008
1	rs2786775	C	A	0.265873	1008
1	rs2786774	T	C	0.265873	1008
1	rs2786773	C	T	0.265873	1008
1	rs2811186	A	G	0.732143	1008
1	rs77944334	A	T	0.0128968	1008
1	rs78673388	C	T	0.0128968	1008
1	rs60927802	A	T	0.047619	1008
1	rs78472505	T	C	0.00198413	1008
1	rs4520446	C	T	0.717262	1008
1	rs79961076	G	A	0.0128968	1008
1	rs10493892	A	C	0.0128968	1008
1	rs2811185	C	G	0.265873	1008
1	rs2786782	A	G	0.732143	1008
1	rs148435545	T	C	0.0505952	1008
1	rs12073044	T	A	0.0128968	1008
1	rs77750308	A	G	0.0128968	1008
1	rs2786781	A	G	0.732143	1008
1	rs2811184	G	C	0.731151	1008
1	rs142001424	A	G	0.0694444	1008
1	rs147850929	G	C	0.0694444	1008
1	rs7516492	G	A	0.444444	1008
1	rs12029826	T	A	0.451389	1008
1	rs11165886	C	T	0.451389	1008
1	rs2811183	T	C	0.265873	1008
1	rs2811182	G	A	0.731151	1008
1	rs78534101	A	C	0.0694444	1008
1	rs10875094	G	A	0.443452	1008
1	rs17116806	C	A	0.265873	1008
1	rs2786780	A	G	0.272817	1008
1	rs77041628	G	A	0.0694444	1008
1	rs2811179	T	C	0.272817	1008
1	rs12032158	A	G	0.445437	1008
1	rs11165887	G	A	0.444444	1008
1	rs868184	C	T	0.730159	1008
1	rs10875095	A	G	0.733135	1008
1	rs10493893	G	C	0.451389	1008
1	rs17116810	C	T	0.450397	1008
1	rs1556795	T	C	0.453373	1008
1	rs1556796	C	G	0.479167	1008
1	rs7545340	G	A	0.444444	1008
1	rs2027250	C	T	0.731151	1008
1	rs117091538	T	C	0.0297619	1008
1	rs2811178	T	C	0.734127	1008
1	rs2786783	G	A	0.265873	1008
1	rs1801159	T	C	0.265873	1008
1	rs55699321	C	T	0.0297619	1008
1	rs1337752	C	T	0.731151	1008
1	rs7519652	C	A	0.444444	1008
1	rs2786784	A	C	0.733135	1008
1	rs2811177	C	T	0.732143	1008
1	rs1556797	G	C	0.453373	1008
1	rs2105129	C	G	0.731151	1008
1	rs2811176	T	C	0.733135	1008
1	rs6671771	C	A	0.445437	1008
1	rs2811175	T	C	0.733135	1008
1	rs4427441	T	G	0.734127	1008
1	rs79352052	T	C	0.0327381	1008
1	rs11165889	A	T	0.46131	1008
1	rs2811174	T	C	0.735119	1008
1	rs2786771	G	A	0.257937	1008
1	rs2786770	A	G	0.733135	1008
1	rs2811173	C	T	0.712302	1008
1	rs2811172	G	T	0.732143	1008
1	rs2786512	A	G	0.734127	1008
1	rs10430076	C	T	0.265873	1008
1	rs2786513	T	C	0.706349	1008
1	rs2786769	A	G	0.673611	1008
1	rs12138657	A	G	0.262897	1008
1	rs2786517	G	T	0.276786	1008
1	rs72729989	G	A	0.441468	1008
1	rs2786518	G	C	0.277778	1008
1	rs2786785	A	T	0.262897	1008
1	rs2297780	C	T	0.219246	1008
1	rs138641236	C	A	0.0545635	1008
1	rs1812389	T	C	0.0287698	1008
1	rs2786519	A	G	0.236111	1008
1	rs12729863	C	T	0.232143	1008
1	rs12063030	C	A	0.220238	1008
1	rs12089969	T	C	0.0287698	1008
1	rs12093651	G	A	0.220238	1008
1	rs2786772	T	G	0.234127	1008
1	rs12568733	G	T	0.454365	1008
1	rs2786520	T	C	0.262897	1008
1	rs2786521	A	C	0.262897	1008
1	rs12091654	A	G	0.249008	1008
1	rs12096383	G	A	0.249008	1008
1	rs34934786	G	A	0.220238	1008
1	rs4950041	A	G	0.220238	1008
1	rs4950042	C	T	0.220238	1008
1	rs10875097	G	A	0.22123	1008
1	rs2811171	C	T	0.0138889	1008
1	rs181736269	C	G	0.0119048	1008
1	rs75027277	A	G	0.139881	1008
1	rs12756513	T	C	0.422619	1008
1	rs58578592	T	C	0.111111	1008
1	rs56776420	T	A	0.108135	1008
1	rs17368985	T	C	0.0436508	1008
1	rs2786522	C	T	0.0644841	1008
1	rs74809217	T	G	0.0634921	1008
1	rs7530858	A	G	0.0634921	1008
1	rs138606763	T	C	0.100198	1008
1	rs2786529	C	G	0.0634921	1008
1	rs7540983	A	G	0.0634921	1008
1	rs17116909	T	G	0.0416667	1008
1	rs2786533	G	A	0.0634921	1008
1	rs12060391	T	C	0.0634921	1008
1	rs17100624	C	T	0.657738	1008
1	rs17116920	T	C	0.0634921	1008
1	rs79965033	A	G	0.107143	1008
1	rs17116925	C	A	0.0634921	1008
1	rs2811221	C	G	0.0634921	1008
1	rs2811220	C	G	0.0634921	1008
1	rs12066229	G	A	0.0634921	1008
1	rs2811219	A	G	0.0634921	1008
1	rs2811218	G	A	0.0634921	1008
1	rs77571413	G	C	0.0416667	1008
1	rs12122032	T	C	0.959325	1008
1	rs77721024	G	A	0.0357143	1008
1	rs2786541	A	T	0.97619	1008
1	rs11165895	C	A	0.959325	1008
1	rs76035990	G	A	0.0228175	1008
1	rs74684283	A	G	0.0178571	1008
1	rs2786543	G	A	0.0168651	1008
1	rs2811215	C	T	0.0168651	1008
1	rs2811214	C	T	0.0178571	1008
1	rs2786544	T	A	0.0168651	1008
1	rs2248658	T	C	0.0168651	1008
1	rs4949958	T	C	0.959325	1008
1	rs79917705	T	C	0.0168651	1008
1	rs56293913	A	G	0.0168651	1008
1	rs80098619	C	A	0.0109127	1008
1	rs79056965	C	T	0.0119048	1008
1	rs34961061	C	T	0.104167	1008
1	rs10875098	T	C	0.959325	1008
1	rs2811212	G	A	0.97619	1008
1	rs10875099	C	T	0.959325	1008
1	rs6663357	A	C	0.960317	1008
1	rs10783069	G	C	0.959325	1008
1	rs2811211	G	T	0.97619	1008
1	rs2811210	G	A	0.0168651	1008
1	rs2811209	G	C	0.0168651	1008
1	rs2811208	T	C	0.97619	1008
1	rs2811206	A	T	0.97619	1008
1	rs2485436	T	C	0.97619	1008
1	rs2485437	G	A	0.0168651	1008
1	rs142272269	T	C	0.0168651	1008
1	rs2811205	T	C	0.97619	1008
1	rs147644631	G	A	0.0257937	1008
1	rs77743956	A	G	0.0168651	1008
1	rs7537165	A	G	0.960317	1008
1	rs11165897	T	C	0.0168651	1008
1	rs2786490	T	G	0.0168651	1008
1	rs115637836	A	G	0.0168651	1008
1	rs2811203	C	T	0.0168651	1008
1	rs3790384	A	C	0.624008	1008
1	rs2811202	A	C	0.0168651	1008
1	rs3790386	T	C	0.0168651	1008
1	rs1337523	C	T	0.959325	1008
1	rs2786494	G	A	0.97619	1008
1	rs10783070	T	C	0.959325	1008
1	rs2786496	G	A	0.97619	1008
1	rs2811201	G	C	0.0168651	1008
1	rs2786498	G	A	0.0168651	1008
1	rs77806051	A	G	0.0168651	1008
1	rs2811200	A	G	0.0178571	1008
1	rs2811199	C	T	0.0168651	1008
1	rs2811198	A	G	0.0168651	1008
1	rs1013810	A	T	0.0168651	1008
1	rs2065943	T	C	0.959325	1008
1	rs12144462	G	A	0.243056	1008
1	rs74721888	T	A	0.0168651	1008
1	rs2786500	A	C	0.0168651	1008
1	rs2786501	C	A	0.0168651	1008
1	rs7554746	C	T	0.0119048	1008
1	rs2811197	C	T	0.0168651	1008
1	rs10875100	A	T	0.959325	1008
1	rs79152122	G	C	0.0367063	1008
1	rs75476220	A	T	0.047619	1008
1	rs2786503	T	G	0.0168651	1008
1	rs2811196	T	C	0.0168651	1008
1	rs7533902	T	C	0.71627	1008
1	rs2786504	C	T	0.0168651	1008
1	rs12033263	C	A	0.127976	1008
1	rs2786505	G	T	0.0168651	1008
1	rs2811195	C	T	0.0168651	1008
1	rs75659087	T	C	0.0168651	1008
1	rs2811194	A	T	0.0168651	1008
1	rs117910319	A	G	0.0625	1008
1	rs78891607	T	A	0.0168651	1008
1	rs2811193	A	G	0.959325	1008
1	rs2811192	C	T	0.97619	1008
1	rs117211594	T	C	0.0208333	1008
1	rs138133026	A	C	0.00297619	1008
1	rs2811190	G	T	0.97619	1008
1	rs72732387	A	G	0.0168651	1008
1	rs79047566	T	C	0.0168651	1008
1	rs1337521	A	T	0.959325	1008
1	rs79561591	T	C	0.0168651	1008
1	rs1337522	G	A	0.959325	1008
1	rs12032276	G	C	0.140873	1008
1	rs72732395	C	G	0.0168651	1008
1	rs10518636	G	A	0.123016	1008
1	rs72732396	C	A	0.0168651	1008
1	rs72732398	A	G	0.0168651	1008
1	rs74796875	T	G	0.0168651	1008
1	rs12073839	T	A	0.0168651	1008
1	rs12070513	T	A	0.015873	1008
1	rs75314491	G	T	0.0168651	1008
1	rs1538120	C	T	0.973214	1008
1	rs6663670	A	C	0.0168651	1008
1	rs79607352	T	C	0.0168651	1008
1	rs76816490	G	C	0.0168651	1008
1	rs7512910	C	T	0.0168651	1008
1	rs141113302	T	C	0.00595238	1008
1	rs77326442	A	G	0.0168651	1008
1	rs141749819	C	T	0.0456349	1008
1	rs137963308	T	A	0.0267857	1008
1	rs79385582	C	T	0.0168651	1008
1	rs76834760	C	G	0.0168651	1008
1	rs67086927	C	T	0.0168651	1008
1	rs77619582	T	C	0.0168651	1008
1	rs80215295	C	T	0.0168651	1008
1	rs2786507	G	A	0.00595238	1008
1	rs76277277	C	T	0.0168651	1008
1	rs75722236	C	T	0.0168651	1008
1	rs72975761	T	G	0.0168651	1008
1	rs139858815	C	T	0.0585317	1008
1	rs72975763	A	G	0.0168651	1008
1	rs72975765	C	T	0.0168651	1008
1	rs75382280	C	T	0.0168651	1008
1	rs79321297	C	T	0.0496032	1008
1	rs17117044	T	C	0.0763889	1008
1	rs182607430	A	T	0.0257937	1008
1	rs79415308	G	T	0.0168651	1008
1	rs80253778	C	T	0.0168651	1008
1	rs13375516	A	C	0.0168651	1008
1	rs149657041	C	T	0.296627	1008
1	rs2786523	G	A	0.0277778	1008
1	rs78210029	G	A	0.296627	1008
1	rs72975785	A	T	0.0168651	1008
1	rs76695943	A	G	0.0565476	1008
1	rs115816339	G	A	0.00694444	1008
1	rs77325233	T	C	0.0168651	1008
1	rs79549366	G	T	0.0763889	1008
1	rs75848580	C	T	0.0168651	1008
1	rs72975790	C	T	0.0168651	1008
1	rs17117052	C	T	0.10119	1008
1	rs78302912	C	A	0.115079	1008
1	rs76353325	T	C	0.0168651	1008
1	rs72975796	G	A	0.0168651	1008
1	rs2786508	C	T	0.0267857	1008
1	rs2151563	G	A	0.983135	1008
1	rs2786509	T	C	0.983135	1008
1	rs118138977	A	G	0.0208333	1008
1	rs78713615	T	C	0.0684524	1008
1	rs3790387	T	C	0.0168651	1008
1	rs75294762	C	G	0.0168651	1008
1	rs78695904	G	A	0.0168651	1008
1	rs75706535	T	C	0.0168651	1008
1	rs74777699	T	C	0.0109127	1008
1	rs17117062	A	G	0.0525794	1008
1	rs2780851	T	A	0.00297619	1008
1	rs141808307	A	T	0.0744048	1008
1	rs61789253	A	C	0.0168651	1008
1	rs2780852	G	A	0.992063	1008
1	rs61789254	T	C	0.0168651	1008
1	rs78558062	G	T	0.0168651	1008
1	rs79691313	A	T	0.0168651	1008
1	rs149444552	A	G	0.0585317	1008
1	rs61789255	G	A	0.0168651	1008
1	rs79884288	T	C	0.0168651	1008
1	rs61789256	C	G	0.0168651	1008
1	rs141771572	G	T	0.0188492	1008
1	rs3790389	A	G	0.0168651	1008
1	rs61789257	T	A	0.0168651	1008
1	rs72977714	G	A	0.0168651	1008
1	rs10875102	G	A	0.6875	1008
1	rs61789258	T	C	0.0168651	1008
1	rs75621692	T	C	0.0168651	1008
1	rs72977716	C	T	0.0168651	1008
1	rs74675134	A	T	0.0188492	1008
1	rs12119882	A	G	0.294643	1008
1	rs75557790	T	C	0.0347222	1008
1	rs61789259	C	A	0.0198413	1008
1	rs61790060	C	A	0.0168651	1008
1	rs6668296	C	T	0.0178571	1008
1	rs2297595	T	C	0.0178571	1008
1	rs189540419	T	C	0.00198413	1008
1	rs61790062	G	T	0.0168651	1008
1	rs61790063	G	T	0.0168651	1008
1	rs61790064	T	C	0.0168651	1008
1	rs72977720	A	T	0.0168651	1008
1	rs61790065	G	A	0.0168651	1008
1	rs74105276	A	T	0.014881	1008
1	rs61790066	T	C	0.014881	1008
1	rs72977724	G	A	0.00793651	1008
1	rs61786599	A	T	0.014881	1008
1	rs117021124	G	A	0.0208333	1008
1	rs55684412	T	C	0.014881	1008
1	rs4304627	C	T	0.985119	1008
1	rs61033129	T	C	0.014881	1008
1	rs17378455	C	T	0.014881	1008
1	rs117316513	T	A	0.0109127	1008
1	rs4554755	C	T	0.420635	1008
1	rs6683957	A	G	0.985119	1008
1	rs12139338	T	A	0.00297619	1008
1	rs4970728	G	C	0.984127	1008
1	rs17369919	T	C	0.014881	1008
1	rs78903807	C	T	0.046627	1008
1	rs74105295	C	T	0.014881	1008
1	rs4970716	G	A	0.0972222	1008
1	rs74105298	T	C	0.014881	1008
1	rs74105299	C	T	0.014881	1008
1	rs72977751	C	A	0.015873	1008
1	rs80339829	C	A	0.0962302	1008
1	rs74105301	G	T	0.015873	1008
1	rs74105302	C	T	0.015873	1008
1	rs74108303	C	A	0.015873	1008
1	rs149443287	T	A	0.0109127	1008
1	rs58626076	C	A	0.015873	1008
1	rs78058894	C	T	0.015873	1008
1	rs74108304	C	T	0.015873	1008
1	rs79723387	G	T	0.0644841	1008
1	rs56202188	C	A	0.628968	1008
1	rs74108305	C	T	0.015873	1008
1	rs142494453	G	T	0.0585317	1008
1	rs76846966	T	A	0.015873	1008
1	rs56012174	C	G	0.015873	1008
1	rs12022669	T	C	0.0505952	1008
1	rs150007267	T	C	0.0525794	1008
1	rs61786604	A	G	0.0168651	1008
1	rs17378671	T	C	0.0168651	1008
1	rs76806828	A	T	0.0168651	1008
1	rs4537601	G	C	0.983135	1008
1	rs77871763	G	A	0.0744048	1008
1	rs12406752	C	T	0.0168651	1008
1	rs11165908	G	A	0.983135	1008
1	rs116854396	T	G	0.0396825	1008
1	rs12739159	C	T	0.0168651	1008
1	rs78852503	G	C	0.0168651	1008
1	rs185899045	C	T	0.0277778	1008
1	rs12565244	G	A	0.983135	1008
1	rs10783076	G	C	0.983135	1008
1	rs141884614	C	A	0.00198413	1008
1	rs1999571	C	T	0.031746	1008
1	rs76593957	C	T	0.0813492	1008
1	rs17117169	C	T	0.0505952	1008
1	rs7527085	A	G	0.983135	1008
1	rs61786605	G	A	0.0168651	1008
1	rs10747485	T	C	0.983135	1008
1	rs75696555	G	A	0.0396825	1008
1	rs10747486	A	G	0.983135	1008
1	rs147045931	A	T	0.0208333	1008
1	rs10747487	G	A	0.983135	1008
1	rs6685266	G	A	0.983135	1008
1	rs117454424	C	T	0.0496032	1008
1	rs34486749	C	T	0.0168651	1008
1	rs1889229	A	T	0.983135	1008
1	rs75117796	C	T	0.0793651	1008
1	rs1931063	C	T	0.983135	1008
1	rs79272101	T	C	0.0744048	1008
1	rs75662420	T	C	0.030754	1008
1	rs1333717	G	A	0.983135	1008
1	rs79566012	C	A	0.0386905	1008
1	rs10493894	G	A	0.983135	1008
1	rs79085678	T	C	0.0416667	1008
1	rs12725934	T	A	0.485119	1008
1	rs76086894	A	C	0.115079	1008
1	rs17379095	G	T	0.0168651	1008
1	rs6703307	A	C	0.983135	1008
1	rs10875105	C	A	0.983135	1008
1	rs10493895	A	C	0.0168651	1008
1	rs12568335	T	C	0.701389	1008
1	rs11165913	C	T	0.983135	1008
1	rs79498699	G	A	0.0803571	1008
1	rs75693011	T	C	0.160714	1008
1	rs10493896	T	C	0.0168651	1008
1	rs12059052	T	G	0.982143	1008
1	rs144903210	A	G	0.0803571	1008
1	rs1984091	C	T	0.983135	1008
1	rs76288554	A	C	0.160714	1008
1	rs1931064	T	C	0.983135	1008
1	rs1931066	A	G	0.983135	1008
1	rs1034215	T	C	0.983135	1008
1	rs1034216	A	G	0.983135	1008
1	rs1034217	A	G	0.983135	1008
1	rs76869127	T	C	0.0168651	1008
1	rs4329543	C	T	0.983135	1008
1	rs10875108	C	T	0.983135	1008
1	rs1023245	A	C	0.983135	1008
1	rs78164635	T	C	0.162698	1008
1	rs1963206	G	A	0.983135	1008
1	rs6675325	A	G	0.983135	1008
1	rs12134028	C	T	0.0396825	1008
1	rs76303383	A	G	0.0168651	1008
1	rs1974204	C	T	0.983135	1008
1	rs1974203	C	T	0.983135	1008
1	rs6676451	T	A	0.983135	1008
1	rs10157611	A	G	0.983135	1008
1	rs10875109	A	T	0.983135	1008
1	rs7538995	C	T	0.983135	1008
1	rs4246514	C	G	0.983135	1008
1	rs79140822	A	G	0.0228175	1008
1	rs4375301	A	G	0.0853175	1008
1	rs10747488	C	A	0.914683	1008
1	rs113811368	T	G	0.00198413	1008
1	rs75199627	A	G	0.0456349	1008
1	rs74467065	T	C	0.0664683	1008
1	rs11165917	A	T	0.0873016	1008
1	rs7526108	G	A	0.914683	1008
1	rs77018612	C	A	0.0694444	1008
1	rs75800281	T	G	0.0694444	1008
1	rs76293564	G	T	0.178571	1008
1	rs149186959	T	C	0.00496032	1008
1	rs6658412	A	C	0.91369	1008
1	rs118150736	G	A	0.0188492	1008
1	rs61787782	A	G	0.0853175	1008
1	rs74525187	G	A	0.0694444	1008
1	rs77039014	C	T	0.0694444	1008
1	rs117216173	T	C	0.0386905	1008
1	rs12073487	T	A	0.0853175	1008
1	rs12072739	A	G	0.0863095	1008
1	rs4421623	T	G	0.91369	1008
1	rs12089031	C	T	0.0863095	1008
1	rs4970719	A	G	0.91369	1008
1	rs145436822	T	C	0.0436508	1008
1	rs10747489	C	T	0.906746	1008
1	rs117983815	G	A	0.0337302	1008
1	rs4372296	C	A	0.911706	1008
1	rs45522136	T	G	0.0704365	1008
1	rs78411707	G	A	0.0704365	1008
1	rs4379706	C	T	0.91369	1008
1	rs10747490	G	A	0.91369	1008
1	rs11165920	A	G	0.0863095	1008
1	rs4970720	G	A	0.91369	1008
1	rs75641275	A	C	0.0704365	1008
1	rs4523551	C	T	0.910714	1008
1	rs4523552	C	T	0.0863095	1008
1	rs115781043	A	C	0.015873	1008
1	rs76586805	T	C	0.0704365	1008
1	rs61787783	A	G	0.0704365	1008
1	rs61787784	A	G	0.0704365	1008
1	rs138823314	G	A	0.0119048	1008
1	rs61787785	G	C	0.0704365	1008
1	rs11165921	G	T	0.91369	1008
1	rs10875111	G	C	0.91369	1008
1	rs116303728	T	C	0.0357143	1008
1	rs12060207	C	T	0.015873	1008
1	rs9661794	G	A	0.91369	1008
1	rs74993515	T	G	0.0357143	1008
1	rs11165922	T	G	0.62004	1008
1	rs6677116	A	G	0.91369	1008
1	rs6604093	T	A	0.91369	1008
1	rs17379561	A	T	0.0704365	1008
1	rs10747491	G	T	0.91369	1008
1	rs4970721	C	A	0.91369	1008
1	rs10747492	G	A	0.91369	1008
1	rs12062845	C	A	0.0863095	1008
1	rs61787819	T	C	0.0863095	1008
1	rs61787820	T	C	0.0863095	1008
1	rs7524038	G	A	0.91369	1008
1	rs10875112	A	T	0.91369	1008
1	rs4394693	G	C	0.91369	1008
1	rs4546957	A	T	0.91369	1008
1	rs10875113	T	C	0.91369	1008
1	rs77184978	T	A	0.0367063	1008
1	rs1801265	G	A	0.91369	1008
1	rs4970722	A	T	0.91369	1008
1	rs4970723	A	G	0.91369	1008
1	rs9324374	T	C	0.91369	1008
1	rs11165923	T	C	0.0545635	1008
1	rs141098699	A	G	0.0337302	1008
1	rs12406713	C	T	0.91369	1008
1	rs9727548	T	A	0.91369	1008
1	rs146085365	T	G	0.0208333	1008
1	rs7418577	T	C	0.910714	1008
1	rs10875118	A	C	0.91369	1008
1	rs78160265	C	T	0.015873	1008
1	rs150836920	C	T	0.0168651	1008
1	rs9662719	G	A	0.91369	1008
1	rs12077442	G	C	0.0863095	1008
1	rs6604094	T	G	0.0793651	1008
1	rs4394694	A	T	0.91369	1008
1	rs12127542	G	A	0.0376984	1008
1	rs74450569	T	C	0.0357143	1008
1	rs61787823	C	T	0.0873016	1008
1	rs11165924	A	G	0.077381	1008
1	rs9727976	C	T	0.912698	1008
1	rs143263008	T	G	0.0386905	1008
1	rs4399192	G	T	0.912698	1008
1	rs75570956	A	G	0.0714286	1008
1	rs6604095	G	C	0.0793651	1008
1	rs61787824	T	C	0.0714286	1008
1	rs9662870	A	C	0.912698	1008
1	rs75523359	C	G	0.0376984	1008
1	rs76003396	G	A	0.0873016	1008
1	rs147027406	G	C	0.0188492	1008
1	rs79816651	T	C	0.0416667	1008
1	rs61787826	T	C	0.0873016	1008
1	rs6689552	G	A	0.912698	1008
1	rs6692580	G	T	0.912698	1008
1	rs79055225	C	T	0.0873016	1008
1	rs117057053	C	T	0.0386905	1008
1	rs75469693	A	C	0.015873	1008
1	rs142406340	C	T	0.0267857	1008
1	rs61787827	T	A	0.0714286	1008
1	rs75451404	T	C	0.0724206	1008
1	rs78334244	A	G	0.0218254	1008
1	rs72981743	C	T	0.0178571	1008
1	rs145248180	G	T	0.0406746	1008
1	rs61787828	A	C	0.0724206	1008
1	rs140030940	G	A	0.0208333	1008
1	rs4456128	T	A	0.910714	1008
1	rs61787829	A	T	0.0734127	1008
1	rs9729897	C	A	0.910714	1008
1	rs72981753	G	A	0.015873	1008
1	rs61787830	C	T	0.0734127	1008
1	rs4970725	A	G	0.910714	1008
1	rs4294451	T	A	0.910714	1008
1	rs4378243	G	T	0.926587	1008
1	rs72981758	G	C	0.015873	1008
1	rs4478846	C	T	0.926587	1008
1	rs117315139	G	A	0.046627	1008
1	rs4271249	G	T	0.618056	1008
1	rs12027448	C	G	0.0446429	1008
1	rs12741167	T	A	0.0863095	1008
1	rs140161237	A	G	0.0119048	1008
1	rs10875120	G	T	0.910714	1008
1	rs9662232	T	A	0.910714	1008
1	rs6604097	G	A	0.0793651	1008
1	rs149384992	C	G	0.0396825	1008
1	rs4506495	T	C	0.0734127	1008
1	rs6604098	C	G	0.910714	1008
1	rs4322261	G	A	0.926587	1008
1	rs6696127	T	C	0.015873	1008
1	rs78805408	C	T	0.015873	1008
1	rs4423049	C	A	0.910714	1008
1	rs74948275	C	T	0.015873	1008
1	rs4495746	A	G	0.910714	1008
1	rs75568898	T	C	0.015873	1008
1	rs4598523	C	T	0.910714	1008
1	rs79924101	T	G	0.015873	1008
1	rs116665811	A	T	0.015873	1008
1	rs78834502	A	G	0.175595	1008
1	rs147382855	T	C	0.0168651	1008
1	rs61789075	A	G	0.0753968	1008
1	rs4274102	A	G	0.910714	1008
1	rs9324378	T	C	0.910714	1008
1	rs10875121	G	C	0.926587	1008
1	rs11165934	C	A	0.910714	1008
1	rs6664489	G	A	0.910714	1008
1	rs9729190	C	T	0.910714	1008
1	rs4246516	G	C	0.926587	1008
1	rs79871536	A	T	0.015873	1008
1	rs9285628	A	G	0.926587	1008
1	rs9324379	C	A	0.926587	1008
1	rs11165935	A	G	0.926587	1008
1	rs74594312	T	C	0.015873	1008
1	rs9659380	G	A	0.926587	1008
1	rs56732321	G	A	0.0892857	1008
1	rs10783081	C	T	0.921627	1008
1	rs28641479	A	G	0.0734127	1008
1	rs28582591	G	A	0.0734127	1008
1	rs137920948	G	A	0.0208333	1008
1	rs77204434	C	G	0.014881	1008
1	rs61789077	C	T	0.0734127	1008
1	rs75513088	C	A	0.0734127	1008
1	rs61789078	A	G	0.0734127	1008
1	rs77291070	T	C	0.015873	1008
1	rs9887831	G	A	0.0892857	1008
1	rs61789079	T	A	0.0734127	1008
1	rs9887848	G	A	0.0892857	1008
1	rs9887792	A	G	0.0892857	1008
1	rs77009978	T	C	0.015873	1008
1	rs11165937	T	A	0.0734127	1008
1	rs114743589	A	G	0.031746	1008
1	rs6703588	G	A	0.0892857	1008
1	rs76978035	C	T	0.0396825	1008
1	rs12067700	T	G	0.0892857	1008
1	rs61789082	T	G	0.0734127	1008
1	rs57468345	C	T	0.0873016	1008
1	rs78657452	T	C	0.169643	1008
1	rs72963714	C	A	0.015873	1008
1	rs12071067	G	A	0.0892857	1008
1	rs12067567	T	C	0.0892857	1008
1	rs12068763	T	G	0.0892857	1008
1	rs75998673	A	T	0.0168651	1008
1	rs11165938	T	A	0.0892857	1008
1	rs72963721	T	C	0.015873	1008
1	rs11165939	C	T	0.0892857	1008
1	rs11165940	A	G	0.0892857	1008
1	rs61789085	A	G	0.502976	1008
1	rs10875122	C	T	0.920635	1008
1	rs6604099	G	A	0.920635	1008
1	rs6604100	T	C	0.955357	1008
1	rs80289781	C	G	0.0734127	1008
1	rs12077962	G	C	0.0892857	1008
1	rs72963731	G	A	0.015873	1008
1	rs61785881	A	C	0.0734127	1008
1	rs77654485	T	A	0.0793651	1008
1	rs61785882	A	G	0.0734127	1008
1	rs74386841	T	G	0.0545635	1008
1	rs61785883	C	T	0.0734127	1008
1	rs12732155	T	C	0.518849	1008
1	rs12094520	C	T	0.592262	1008
1	rs140317948	C	A	0.0198413	1008
1	rs36028749	A	G	0.592262	1008
1	rs72963738	C	T	0.0734127	1008
1	rs117785044	A	G	0.0297619	1008
1	rs61785886	G	A	0.0714286	1008
1	rs61785888	C	T	0.0684524	1008
1	rs4573558	C	A	0.0684524	1008
1	rs2893376	C	G	0.0704365	1008
1	rs2391873	A	T	0.0684524	1008
1	rs9440288	G	A	0.929563	1008
1	rs117209156	C	A	0.0178571	1008
1	rs9324380	G	C	0.929563	1008
1	rs9662365	C	T	0.405754	1008
1	rs1938570	T	C	0.929563	1008
1	rs146033831	C	A	0.0545635	1008
1	rs139948107	A	G	0.0426587	1008
1	rs2154403	G	A	0.929563	1008
1	rs12138817	T	C	0.117063	1008
1	rs10747495	A	G	0.929563	1008
1	rs77177281	A	G	0.00694444	1008
1	rs78878051	A	G	0.18254	1008
1	rs1938564	C	T	0.929563	1008
1	rs1938563	T	A	0.929563	1008
1	rs1938562	T	A	0.929563	1008
1	rs2391902	C	T	0.929563	1008
1	rs2154402	T	C	0.929563	1008
1	rs9324381	G	A	0.929563	1008
1	rs1938561	G	A	0.929563	1008
1	rs9440293	T	C	0.930556	1008
1	rs9727941	C	T	0.930556	1008
1	rs9724773	G	C	0.930556	1008
1	rs75191380	G	T	0.047619	1008
1	rs118142198	C	A	0.030754	1008
1	rs1938565	A	T	0.929563	1008
1	rs1938566	C	T	0.929563	1008
1	rs1938567	T	C	0.929563	1008
1	rs11165944	C	T	0.522817	1008
1	rs6683447	C	T	0.561508	1008
1	rs2391903	G	A	0.929563	1008
1	rs1892549	A	G	0.929563	1008
1	rs1892550	A	G	0.929563	1008
1	rs1892551	C	T	0.929563	1008
1	rs1892552	G	A	0.929563	1008
1	rs2391904	A	G	0.929563	1008
1	rs9324382	T	C	0.929563	1008
1	rs1938571	T	C	0.929563	1008
1	rs4447033	G	A	0.929563	1008
1	rs1938572	T	C	0.929563	1008
1	rs1938573	C	T	0.929563	1008
1	rs1938558	G	T	0.929563	1008
1	rs1938559	G	A	0.929563	1008
1	rs1938560	C	T	0.929563	1008
1	rs9324383	C	T	0.929563	1008
1	rs9725319	T	C	0.929563	1008
1	rs74829086	C	T	0.141865	1008
1	rs4477335	T	C	0.929563	1008
1	rs4480407	G	A	0.929563	1008
1	rs9659624	A	G	0.929563	1008
1	rs5005705	C	A	0.929563	1008
1	rs9324384	C	T	0.929563	1008
1	rs4634961	G	A	0.929563	1008
1	rs9324385	C	A	0.929563	1008
1	rs9324386	G	A	0.929563	1008
1	rs9324387	G	A	0.929563	1008
1	rs9324388	G	A	0.929563	1008
1	rs79733093	G	C	0.0238095	1008
1	rs9659996	A	G	0.929563	1008
1	rs9658841	C	T	0.929563	1008
1	rs9661157	G	A	0.929563	1008
1	rs10747496	C	T	0.929563	1008
1	rs4584446	A	G	0.929563	1008
1	rs2391905	T	C	0.929563	1008
1	rs4950117	C	T	0.929563	1008
1	rs4950118	G	T	0.929563	1008
1	rs76021057	C	G	0.014881	1008
1	rs10783082	T	C	0.929563	1008
1	rs75133093	G	T	0.0327381	1008
1	rs4950119	A	C	0.929563	1008
1	rs4950120	G	A	0.929563	1008
1	rs4245673	A	C	0.929563	1008
1	rs141842723	T	C	0.00198413	1008
1	rs1938568	T	C	0.929563	1008
1	rs9440393	C	T	0.929563	1008
1	rs9440302	A	G	0.368056	1008
1	rs9324389	T	C	0.929563	1008
1	rs144948496	T	G	0.0416667	1008
1	rs1938569	A	G	0.929563	1008
1	rs10875124	G	A	0.929563	1008
1	rs10875125	A	C	0.929563	1008
1	rs1198574	A	G	0.929563	1008
1	rs1198573	T	C	0.929563	1008
1	rs76255023	C	T	0.0456349	1008
1	rs80073660	C	T	0.014881	1008
1	rs1198572	A	C	0.929563	1008
1	rs1198571	A	G	0.929563	1008
1	rs17371457	C	T	0.0873016	1008
1	rs1782815	C	A	0.929563	1008
1	rs139469475	A	C	0.0436508	1008
1	rs117856167	C	T	0.0138889	1008
1	rs1782813	T	C	0.929563	1008
1	rs7554283	G	C	0.563492	1008
1	rs4950101	T	C	0.50496	1008
1	rs1702294	T	C	0.929563	1008
1	rs1702293	G	C	0.929563	1008
1	rs1782810	G	A	0.929563	1008
1	rs1782811	A	C	0.929563	1008
1	rs1628294	A	C	0.929563	1008
1	rs1625579	G	T	0.929563	1008
1	rs4292998	A	G	0.929563	1008
1	rs4411173	C	A	0.929563	1008
1	rs2802535	C	T	0.929563	1008
1	rs78924727	G	A	0.142857	1008
1	rs150014880	G	C	0.0367063	1008
1	rs145228502	A	G	0.0218254	1008
1	rs2660304	G	T	0.929563	1008
1	rs61786696	G	A	0.929563	1008
1	rs61786697	A	G	0.928571	1008
1	rs76011418	T	C	0.0138889	1008
1	rs117265703	G	A	0.0386905	1008
1	rs2660302	T	A	0.929563	1008
1	rs2660301	A	G	0.928571	1008
1	rs118124668	C	T	0.0357143	1008
1	rs1702292	A	G	0.929563	1008
1	rs1782818	A	G	0.930556	1008
1	rs1702291	T	C	0.930556	1008
1	rs2802533	C	T	0.930556	1008
1	rs10875127	A	G	0.114087	1008
1	rs74643305	A	G	0.0674603	1008
1	rs78040625	G	A	0.030754	1008
1	rs12567114	G	A	0.506944	1008
1	rs145403806	C	T	0.030754	1008
1	rs2660300	A	C	0.930556	1008
1	rs2660299	C	T	0.930556	1008
1	rs2802532	C	T	0.930556	1008
1	rs1198583	A	G	0.930556	1008
1	rs79447580	A	G	0.140873	1008
1	rs1198582	A	G	0.929563	1008
1	rs1198581	T	C	0.929563	1008
1	rs1198580	A	G	0.929563	1008
1	rs1198579	T	C	0.929563	1008
1	rs1211661	A	G	0.929563	1008
1	rs1848177	A	G	0.0644841	1008
1	rs1198600	G	A	0.929563	1008
1	rs17117519	A	G	0.0456349	1008
1	rs117925231	T	A	0.0128968	1008
1	rs1198598	A	C	0.929563	1008
1	rs147839579	C	T	0.0406746	1008
1	rs1198596	T	G	0.929563	1008
1	rs1198595	A	T	0.929563	1008
1	rs78347533	A	T	0.138889	1008
1	rs10493897	C	T	0.00297619	1008
1	rs1198594	A	T	0.929563	1008
1	rs1198593	G	A	0.929563	1008
1	rs1198592	A	G	0.929563	1008
1	rs4950142	C	T	0.0833333	1008
1	rs1198591	C	G	0.929563	1008
1	rs77267718	G	A	0.0406746	1008
1	rs2802531	C	T	0.929563	1008
1	rs2802530	G	A	0.929563	1008
1	rs12410326	T	C	0.0515873	1008
1	rs2802529	G	A	0.929563	1008
1	rs1782812	A	G	0.929563	1008
1	rs2802525	A	G	0.929563	1008
1	rs1198590	G	A	0.929563	1008
1	rs1198589	T	C	0.929563	1008
1	rs117924123	A	T	0.0456349	1008
1	rs1198588	A	T	0.929563	1008
1	rs77093818	G	C	0.0644841	1008
1	rs7549825	A	G	0.569444	1008
1	rs1622611	C	T	0.929563	1008
1	rs2802536	T	C	0.929563	1008
1	rs2660298	A	T	0.929563	1008
1	rs1198578	T	C	0.929563	1008
1	rs1198577	T	C	0.929563	1008
1	rs1198576	T	A	0.929563	1008
1	rs79536980	C	T	0.0297619	1008
1	rs1198575	T	C	0.929563	1008
1	rs17117562	T	C	0.525794	1008
1	rs77286315	T	C	0.0416667	1008
1	rs1198587	A	G	0.382937	1008
1	rs1198586	T	C	0.393849	1008
1	rs1198585	A	C	0.815476	1008
1	rs74997684	C	T	0.0505952	1008
1	rs12027634	A	G	0.0505952	1008
1	rs1198584	G	A	0.393849	1008
1	rs4950093	G	A	0.0505952	1008
1	rs4950094	T	C	0.0505952	1008
1	rs12731784	T	C	0.454365	1008
1	rs6664310	G	A	0.0505952	1008
1	rs79398750	A	G	0.0218254	1008
1	rs1507061	G	A	0.454365	1008
1	rs2055686	T	C	0.0505952	1008
1	rs11580992	G	T	0.0505952	1008
1	rs7528365	T	A	0.606151	1008
1	rs11802316	A	G	0.0505952	1008
1	rs11165950	C	T	0.0595238	1008
1	rs17372140	G	A	0.0992063	1008
1	rs117891970	C	T	0.0595238	1008
1	rs10158436	T	A	0.0992063	1008
1	rs1507071	A	C	0.605159	1008
1	rs138133823	T	C	0.0734127	1008
1	rs7525127	G	T	0.0505952	1008
1	rs17117613	C	T	0.0505952	1008
1	rs17117616	C	T	0.0505952	1008
1	rs142080438	G	A	0.0515873	1008
1	rs12406529	G	A	0.0595238	1008
1	rs4950095	A	G	0.0505952	1008
1	rs58424079	G	A	0.217262	1008
1	rs6694396	A	T	0.505952	1008
1	rs978346	C	G	0.553571	1008
1	rs10518654	G	A	0.0505952	1008
1	rs6679864	A	G	0.554563	1008
1	rs1911502	T	C	0.0505952	1008
1	rs1911501	T	C	0.0505952	1008
1	rs139755810	A	G	0.00694444	1008
1	rs1911500	G	A	0.604167	1008
1	rs78791835	C	T	0.0337302	1008
1	rs959707	A	G	0.0505952	1008
1	rs72737821	A	T	0.0972222	1008
1	rs355382	T	C	0.949405	1008
1	rs17117677	G	C	0.0505952	1008
1	rs355380	T	A	0.395833	1008
1	rs17385037	T	C	0.0972222	1008
1	rs355379	G	T	0.949405	1008
1	rs12038627	T	C	0.0505952	1008
1	rs355377	G	A	0.949405	1008
1	rs79423253	T	G	0.0605159	1008
1	rs355376	C	G	0.949405	1008
1	rs12407367	T	C	0.0505952	1008
1	rs12407126	A	C	0.0505952	1008
1	rs1473476	G	A	0.455357	1008
1	rs355375	A	G	0.395833	1008
1	rs355374	A	G	0.395833	1008
1	rs1473475	C	T	0.455357	1008
1	rs1473474	T	C	0.552579	1008
1	rs355373	G	A	0.949405	1008
1	rs1843815	A	T	0.553571	1008
1	rs12401542	C	T	0.0535714	1008
1	rs355372	T	C	0.392857	1008
1	rs355371	A	G	0.392857	1008
1	rs1487299	T	C	0.452381	1008
1	rs11165951	A	C	0.0535714	1008
1	rs80207329	A	G	0.0178571	1008
1	rs12567725	G	A	0.0535714	1008
1	rs11807935	A	T	0.0535714	1008
1	rs11809431	G	C	0.0535714	1008
1	rs1487301	C	G	0.0535714	1008
1	rs1487302	C	A	0.0535714	1008
1	rs355357	C	T	0.392857	1008
1	rs355356	G	A	0.392857	1008
1	rs4950096	A	G	0.0535714	1008
1	rs147115864	A	G	0.0138889	1008
1	rs1352254	G	A	0.0535714	1008
1	rs12043365	T	A	0.0535714	1008
1	rs11165952	G	A	0.0535714	1008
1	rs12046836	G	A	0.0535714	1008
1	rs12044342	A	G	0.0535714	1008
1	rs11165953	C	T	0.0545635	1008
1	rs11165954	G	A	0.0535714	1008
1	rs11165955	C	T	0.0535714	1008
1	rs11165956	T	C	0.0535714	1008
1	rs17117759	C	T	0.0535714	1008
1	rs17117764	A	G	0.0535714	1008
1	rs17117765	T	C	0.0535714	1008
1	rs17117766	A	T	0.0535714	1008
1	rs78890790	A	G	0.0535714	1008
1	rs1032196	A	G	0.0535714	1008
1	rs11165957	T	A	0.0525794	1008
1	rs11165958	C	T	0.0525794	1008
1	rs355354	G	A	0.397817	1008
1	rs1487289	G	A	0.0525794	1008
1	rs72737834	A	T	0.0962302	1008
1	rs17381287	G	T	0.0972222	1008
1	rs17381294	G	A	0.0962302	1008
1	rs355353	T	A	0.397817	1008
1	rs72737838	G	T	0.0962302	1008
1	rs4950106	G	A	0.50496	1008
1	rs4950107	G	A	0.50496	1008
1	rs1487308	A	T	0.453373	1008
1	rs355368	G	T	0.39881	1008
1	rs994478	T	A	0.451389	1008
1	rs80333180	A	G	0.00198413	1008
1	rs355366	G	T	0.39881	1008
1	rs4133804	T	A	0.0962302	1008
1	rs1118413	C	T	0.399802	1008
1	rs143603526	A	G	0.0188492	1008
1	rs11587636	T	C	0.451389	1008
1	rs355365	A	T	0.39881	1008
1	rs355364	G	A	0.399802	1008
1	rs355363	A	G	0.39881	1008
1	rs355361	G	C	0.494048	1008
1	rs1507070	C	T	0.397817	1008
1	rs723702	G	A	0.452381	1008
1	rs2632300	A	G	0.494048	1008
1	rs1507069	G	T	0.494048	1008
1	rs1507068	A	G	0.494048	1008
1	rs1507067	T	C	0.494048	1008
1	rs79444952	A	C	0.0863095	1008
1	rs2632303	T	C	0.397817	1008
1	rs2632304	G	A	0.397817	1008
1	rs9440334	C	G	0.397817	1008
1	rs143696756	C	T	0.0575397	1008
1	rs2939963	G	A	0.397817	1008
1	rs2391907	G	T	0.0962302	1008
1	rs2660311	C	T	0.397817	1008
1	rs11165961	A	C	0.0515873	1008
1	rs2660310	C	T	0.397817	1008
1	rs2263255	T	G	0.397817	1008
1	rs6701393	C	A	0.505952	1008
1	rs2660309	C	T	0.397817	1008
1	rs17385603	T	C	0.0962302	1008
1	rs17381509	A	G	0.0962302	1008
1	rs1507065	C	T	0.135913	1008
1	rs1487303	C	A	0.505952	1008
1	rs1507064	G	A	0.397817	1008
1	rs2253341	T	C	0.397817	1008
1	rs2660308	G	A	0.397817	1008
1	rs2632308	G	A	0.397817	1008
1	rs2660307	G	A	0.397817	1008
1	rs76208149	A	G	0.0664683	1008
1	rs12021635	A	G	0.0525794	1008
1	rs2893391	C	T	0.452381	1008
1	rs2200585	A	G	0.397817	1008
1	rs2220332	G	A	0.397817	1008
1	rs2660306	G	T	0.397817	1008
1	rs2632311	T	G	0.397817	1008
1	rs147613212	A	G	0.0962302	1008
1	rs12734197	A	T	0.452381	1008
1	rs12734505	A	G	0.391865	1008
1	rs822565	A	C	0.397817	1008
1	rs822567	A	G	0.494048	1008
1	rs963852	C	G	0.0962302	1008
1	rs61787320	G	A	0.0962302	1008
1	rs78889375	T	A	0.0347222	1008
1	rs355370	C	T	0.136905	1008
1	rs355369	T	C	0.397817	1008
1	rs146958914	A	C	0.0406746	1008
1	rs71657288	G	A	0.503968	1008
1	rs112797689	C	T	0.0962302	1008
1	rs355387	T	C	0.397817	1008
1	rs355385	C	A	0.494048	1008
1	rs12737713	G	A	0.452381	1008
1	rs12724641	T	C	0.452381	1008
1	rs17117845	A	G	0.452381	1008
1	rs61787323	C	T	0.0952381	1008
1	rs355384	C	T	0.494048	1008
1	rs79283684	C	T	0.0218254	1008
1	rs2046585	A	G	0.0525794	1008
1	rs355383	A	G	0.494048	1008
1	rs17117848	G	A	0.0386905	1008
1	rs1487295	T	A	0.397817	1008
1	rs1487296	T	G	0.452381	1008
1	rs17381657	C	G	0.0962302	1008
1	rs12033249	G	A	0.0525794	1008
1	rs10875130	C	T	0.0525794	1008
1	rs10875131	G	A	0.0535714	1008
1	rs10493900	A	G	0.0535714	1008
1	rs2200583	T	C	0.0535714	1008
1	rs12567176	C	T	0.0545635	1008
1	rs12567432	C	A	0.108135	1008
1	rs1487297	T	C	0.16369	1008
1	rs1487298	G	A	0.16369	1008
1	rs10875132	A	G	0.0555556	1008
1	rs184646098	G	C	0.0119048	1008
1	rs1352253	G	T	0.470238	1008
1	rs57484887	C	T	0.0426587	1008
1	rs1507063	C	T	0.318452	1008
1	rs17117881	C	T	0.0535714	1008
1	rs74107152	G	C	0.0426587	1008
1	rs9804043	A	G	0.108135	1008
1	rs9804044	A	C	0.108135	1008
1	rs1386499	A	G	0.16369	1008
1	rs74107153	C	T	0.0297619	1008
1	rs10783085	C	T	0.0555556	1008
1	rs822559	T	G	0.268849	1008
1	rs12725029	C	T	0.534722	1008
1	rs10875133	G	A	0.164683	1008
1	rs11809984	C	T	0.0545635	1008
1	rs1487288	A	G	0.108135	1008
1	rs17385947	C	A	0.108135	1008
1	rs72737868	A	T	0.108135	1008
1	rs11165964	C	T	0.0545635	1008
1	rs2391908	T	G	0.453373	1008
1	rs144398937	T	G	0.0119048	1008
1	rs12734525	A	G	0.0565476	1008
1	rs2129579	G	C	0.164683	1008
1	rs4950097	A	G	0.0545635	1008
1	rs698997	C	T	0.387897	1008
1	rs12567765	G	A	0.108135	1008
1	rs148301640	G	A	0.0119048	1008
1	rs17117927	C	T	0.0575397	1008
1	rs822604	G	A	0.909722	1008
1	rs698994	T	C	0.671627	1008
1	rs17117934	C	T	0.0575397	1008
1	rs143086860	G	A	0.0119048	1008
1	rs17266983	C	T	0.109127	1008
1	rs61788584	C	G	0.109127	1008
1	rs12042564	G	A	0.16369	1008
1	rs77900427	A	G	0.0545635	1008
1	rs11577139	C	A	0.179563	1008
1	rs17117942	G	A	0.373016	1008
1	rs12042846	T	C	0.331349	1008
1	rs143755815	C	G	0.0297619	1008
1	rs75736159	C	T	0.0178571	1008
1	rs822555	A	G	0.570437	1008
1	rs1487307	T	G	0.188492	1008
1	rs822602	C	A	0.805556	1008
1	rs1352256	G	A	0.237103	1008
1	rs79573214	G	T	0.328373	1008
1	rs11165965	T	A	0.10119	1008
1	rs4245672	G	A	0.518849	1008
1	rs72719817	C	G	0.329365	1008
1	rs1487306	A	G	0.566468	1008
1	rs1487304	C	A	0.670635	1008
1	rs12568130	G	C	0.237103	1008
1	rs6676121	T	C	0.565476	1008
1	rs6659077	G	A	0.188492	1008
1	rs6662252	G	A	0.189484	1008
1	rs116642933	G	A	0.046627	1008
1	rs116196581	G	C	0.329365	1008
1	rs117061602	C	T	0.0119048	1008
1	rs78249251	C	G	0.329365	1008
1	rs12097515	G	A	0.189484	1008
1	rs11165967	T	C	0.189484	1008
1	rs12743537	C	T	0.188492	1008
1	rs61788587	G	A	0.189484	1008
1	rs12027965	C	T	0.518849	1008
1	rs79446663	G	A	0.0396825	1008
1	rs822617	C	T	0.047619	1008
1	rs1487294	C	T	0.236111	1008
1	rs4950110	A	T	0.188492	1008
1	rs11577300	G	A	0.189484	1008
1	rs61788591	C	T	0.189484	1008
1	rs1487293	G	A	0.189484	1008
1	rs2031245	C	A	0.329365	1008
1	rs12129731	C	T	0.100198	1008
1	rs1487292	C	A	0.190476	1008
1	rs1487291	G	A	0.189484	1008
1	rs822615	T	C	0.565476	1008
1	rs12724493	C	A	0.189484	1008
1	rs822614	C	G	0.565476	1008
1	rs55997831	A	G	0.046627	1008
1	rs12753285	T	C	0.189484	1008
1	rs6683873	G	A	0.565476	1008
1	rs6693444	C	T	0.046627	1008
1	rs35116467	C	T	0.188492	1008
1	rs11165968	A	G	0.236111	1008
1	rs75899804	G	T	0.046627	1008
1	rs11165969	G	T	0.100198	1008
1	rs79940870	T	C	0.046627	1008
1	rs74533949	G	A	0.046627	1008
1	rs144369463	A	G	0.0297619	1008
1	rs822613	T	A	0.806548	1008
1	rs1073107	G	T	0.046627	1008
1	rs10875134	G	A	0.565476	1008
1	rs117249329	T	C	0.047619	1008
1	rs11578624	A	T	0.189484	1008
1	rs72719839	T	C	0.329365	1008
1	rs77292981	A	G	0.0724206	1008
1	rs12759120	A	G	0.189484	1008
1	rs6677305	A	G	0.565476	1008
1	rs117432615	C	T	0.046627	1008
1	rs6672621	C	T	0.330357	1008
1	rs4950111	T	G	0.564484	1008
1	rs12071318	A	C	0.046627	1008
1	rs2200582	T	C	0.100198	1008
1	rs12041603	C	T	0.329365	1008
1	rs12564403	A	C	0.188492	1008
1	rs12071733	A	T	0.046627	1008
1	rs2391926	A	G	0.333333	1008
1	rs2129577	T	C	0.188492	1008
1	rs2171368	T	C	0.565476	1008
1	rs34074228	A	T	0.185516	1008
1	rs12028859	T	C	0.333333	1008
1	rs2171367	A	G	0.565476	1008
1	rs2171366	A	G	0.189484	1008
1	rs61788594	T	G	0.189484	1008
1	rs77620958	G	A	0.046627	1008
1	rs12733307	T	C	0.189484	1008
1	rs12404514	T	A	0.189484	1008
1	rs7520464	G	A	0.565476	1008
1	rs12735193	A	G	0.188492	1008
1	rs12739475	T	C	0.189484	1008
1	rs4950115	T	C	0.185516	1008
1	rs34169331	A	T	0.184524	1008
1	rs822611	A	G	0.809524	1008
1	rs61448050	T	C	0.0456349	1008
1	rs1580486	A	T	0.563492	1008
1	rs11165972	T	G	0.327381	1008
1	rs12030857	G	T	0.325397	1008
1	rs12030892	G	A	0.327381	1008
1	rs10875135	A	G	0.235119	1008
1	rs78462408	A	T	0.0585317	1008
1	rs12404420	T	G	0.100198	1008
1	rs12405617	G	T	0.184524	1008
1	rs12070862	A	C	0.236111	1008
1	rs75958519	G	A	0.046627	1008
1	rs1015212	A	G	0.563492	1008
1	rs12406167	T	C	0.1875	1008
1	rs10783086	G	T	0.231151	1008
1	rs76704334	A	T	0.046627	1008
1	rs1155645	G	A	0.234127	1008
1	rs1155644	C	T	0.184524	1008
1	rs1408082	T	G	0.565476	1008
1	rs2031244	G	A	0.180556	1008
1	rs11165974	C	T	0.3125	1008
1	rs150354402	G	A	0.031746	1008
1	rs6670774	A	G	0.0763889	1008
1	rs1535732	C	T	0.537698	1008
1	rs1471908	A	G	0.102183	1008
1	rs1565055	C	A	0.100198	1008
1	rs12751197	C	A	0.417659	1008
1	rs822610	G	A	0.874008	1008
1	rs12134140	A	G	0.186508	1008
1	rs17118062	G	C	0.132937	1008
1	rs17118069	C	T	0.176587	1008
1	rs77201322	A	G	0.134921	1008
1	rs11586707	T	C	0.3125	1008
1	rs11586315	A	G	0.313492	1008
1	rs822607	A	C	0.3125	1008
1	rs10489933	C	G	0.3125	1008
1	rs4141860	A	G	0.134921	1008
1	rs10875136	G	A	0.22123	1008
1	rs75909155	T	C	0.176587	1008
1	rs10489932	G	A	0.311508	1008
1	rs117735802	A	G	0.0257937	1008
1	rs117104839	A	G	0.0208333	1008
1	rs75989157	T	C	0.176587	1008
1	rs11808087	T	A	0.3125	1008
1	rs58258211	A	G	0.3125	1008
1	rs141414257	T	C	0.0545635	1008
1	rs17118102	C	T	0.3125	1008
1	rs74530006	T	C	0.0486111	1008
1	rs6664132	C	A	0.313492	1008
1	rs11577467	C	A	0.3125	1008
1	rs10489930	T	C	0.3125	1008
1	rs11577469	C	G	0.3125	1008
1	rs2391927	G	A	0.313492	1008
1	rs12143154	G	A	0.222222	1008
1	rs17118112	A	G	0.3125	1008
1	rs74638963	C	T	0.172619	1008
1	rs12410115	T	C	0.250992	1008
1	rs10875138	T	C	0.311508	1008
1	rs6666675	G	C	0.311508	1008
1	rs6681415	A	C	0.534722	1008
1	rs6667101	G	A	0.311508	1008
1	rs6684371	A	T	0.311508	1008
1	rs4291549	C	A	0.311508	1008
1	rs140865897	C	T	0.222222	1008
1	rs78762895	C	G	0.3125	1008
1	rs2181697	A	G	0.311508	1008
1	rs72975405	G	A	0.311508	1008
1	rs72975409	T	C	0.311508	1008
1	rs6698133	T	C	0.311508	1008
1	rs1998541	C	T	0.311508	1008
1	rs11165976	C	T	0.223214	1008
1	rs1924224	A	G	0.311508	1008
1	rs1924223	G	A	0.175595	1008
1	rs1924222	T	C	0.311508	1008
1	rs11165977	A	G	0.311508	1008
1	rs11165978	C	T	0.311508	1008
1	rs59594660	G	T	0.311508	1008
1	rs12058461	A	G	0.311508	1008
1	rs12750688	C	G	0.0724206	1008
1	rs11165979	C	T	0.311508	1008
1	rs12118398	A	G	0.223214	1008
1	rs11165980	A	T	0.534722	1008
1	rs117481465	T	C	0.0505952	1008
1	rs6660105	A	T	0.534722	1008
1	rs6663562	T	C	0.311508	1008
1	rs12120201	T	C	0.223214	1008
1	rs1998540	A	C	0.311508	1008
1	rs74710809	G	A	0.175595	1008
1	rs80315944	C	T	0.175595	1008
1	rs12057752	A	G	0.311508	1008
1	rs78329295	A	T	0.176587	1008
1	rs78561202	A	G	0.176587	1008
1	rs79753669	T	C	0.134921	1008
1	rs12024712	A	G	0.224206	1008
1	rs12120750	T	G	0.224206	1008
1	rs117002610	C	T	0.0248016	1008
1	rs11165982	A	G	0.224206	1008
1	rs11165983	G	C	0.224206	1008
1	rs12124493	G	A	0.224206	1008
1	rs36000110	A	G	0.224206	1008
1	rs144841296	C	T	0.0337302	1008
1	rs1575485	A	C	0.224206	1008
1	rs148782964	C	T	0.0257937	1008
1	rs12127198	T	G	0.224206	1008
1	rs12127326	T	G	0.224206	1008
1	rs79276108	G	A	0.138889	1008
1	rs12132847	C	T	0.224206	1008
1	rs12125287	G	T	0.224206	1008
1	rs79145947	G	A	0.176587	1008
1	rs2224808	G	A	0.3125	1008
1	rs1323725	G	T	0.135913	1008
1	rs1408081	T	G	0.53869	1008
1	rs12125948	T	C	0.224206	1008
1	rs12136897	C	T	0.224206	1008
1	rs11165985	T	C	0.224206	1008
1	rs76510700	T	G	0.149802	1008
1	rs10489929	G	A	0.3125	1008
1	rs12127843	T	C	0.224206	1008
1	rs139210616	G	C	0.0168651	1008
1	rs1075032	T	C	0.537698	1008
1	rs1075033	A	G	0.537698	1008
1	rs12132650	G	A	0.224206	1008
1	rs6673332	C	T	0.536706	1008
1	rs11165986	T	G	0.225198	1008
1	rs12036525	G	T	0.225198	1008
1	rs11165989	T	C	0.225198	1008
1	rs11165990	A	G	0.3125	1008
1	rs12074622	A	G	0.134921	1008
1	rs17118165	C	T	0.176587	1008
1	rs11165991	C	T	0.234127	1008
1	rs12141952	C	T	0.224206	1008
1	rs72719871	G	A	0.0634921	1008
1	rs12134374	G	A	0.224206	1008
1	rs147227969	G	A	0.00793651	1008
1	rs10783087	G	T	0.539683	1008
1	rs76663459	G	A	0.175595	1008
1	rs117741552	T	G	0.0763889	1008
1	rs1323727	C	T	0.673611	1008
1	rs78332433	C	A	0.160714	1008
1	rs75796922	C	G	0.0208333	1008
1	rs1328316	G	C	0.342262	1008
1	rs11165994	A	G	0.355159	1008
1	rs11165995	G	A	0.271825	1008
1	rs11165996	C	A	0.34127	1008
1	rs2893397	T	C	0.150794	1008
1	rs1157647	A	C	0.150794	1008
1	rs12022933	C	T	0.285714	1008
1	rs78380627	A	G	0.0654762	1008
1	rs17118192	G	A	0.329365	1008
1	rs60642752	T	C	0.0238095	1008
1	rs11165998	A	G	0.227183	1008
1	rs76190548	G	A	0.0803571	1008
1	rs10783088	C	T	0.343254	1008
1	rs1028889	C	T	0.210317	1008
1	rs11165999	G	C	0.295635	1008
1	rs17386204	T	C	0.0892857	1008
1	rs10047243	T	C	0.429563	1008
1	rs10047236	A	G	0.428571	1008
1	rs1328307	C	T	0.429563	1008
1	rs1328308	A	T	0.428571	1008
1	rs12096576	T	A	0.295635	1008
1	rs1556048	T	C	0.43254	1008
1	rs79926236	A	G	0.0892857	1008
1	rs75400837	T	A	0.0704365	1008
1	rs977306	T	C	0.429563	1008
1	rs977307	T	G	0.571429	1008
1	rs12048166	A	G	0.134921	1008
1	rs72719882	A	T	0.0277778	1008
1	rs61786221	A	G	0.0436508	1008
1	rs78919468	T	C	0.0892857	1008
1	rs1328309	C	T	0.0218254	1008
1	rs7534382	G	A	0.22123	1008
1	rs1328310	T	C	0.0138889	1008
1	rs78561736	A	G	0.0565476	1008
1	rs144173830	T	C	0.0257937	1008
1	rs72719884	T	G	0.0198413	1008
1	rs12119825	T	C	0.0843254	1008
1	rs6604105	C	T	0.0198413	1008
1	rs11166000	G	A	0.0843254	1008
1	rs17382283	C	T	0.0248016	1008
1	rs72719886	A	T	0.0198413	1008
1	rs191290136	G	T	0.0297619	1008
1	rs17386441	A	G	0.0198413	1008
1	rs117485157	A	G	0.014881	1008
1	rs1013023	G	T	0.0823413	1008
1	rs1013024	G	A	0.0823413	1008
1	rs6697562	A	G	0.0198413	1008
1	rs6700680	T	C	0.102183	1008
1	rs10875142	T	C	0.0823413	1008
1	rs1359958	A	G	0.102183	1008
1	rs72719888	T	G	0.0198413	1008
1	rs72719890	T	C	0.0198413	1008
1	rs72719891	C	T	0.0962302	1008
1	rs10875143	G	T	0.0833333	1008
1	rs117768457	T	A	0.014881	1008
1	rs4950121	T	C	0.404762	1008
1	rs72719893	G	A	0.0198413	1008
1	rs72719894	T	C	0.0198413	1008
1	rs12069555	A	T	0.0833333	1008
1	rs149777834	C	A	0.015873	1008
1	rs4950122	C	T	0.0168651	1008
1	rs4518963	A	C	0.0605159	1008
1	rs10875144	A	C	0.103175	1008
1	rs12073753	A	G	0.103175	1008
1	rs58077558	G	T	0.0228175	1008
1	rs61786224	T	G	0.217262	1008
1	rs117948735	G	A	0.0238095	1008
1	rs77906951	G	T	0.014881	1008
1	rs12407797	C	T	0.491071	1008
1	rs10493901	T	G	0.00198413	1008
1	rs12125899	A	G	0.492063	1008
1	rs146228863	T	A	0.0168651	1008
1	rs4542263	A	C	0.0198413	1008
1	rs142437177	T	C	0.0168651	1008
1	rs55892660	C	T	0.0257937	1008
1	rs142028038	C	T	0.046627	1008
1	rs2182944	T	A	0.0198413	1008
1	rs2026664	T	G	0.0833333	1008
1	rs17118247	T	C	0.0734127	1008
1	rs2026663	A	G	0.0238095	1008
1	rs77599596	A	G	0.0545635	1008
1	rs17118257	A	G	0.0962302	1008
1	rs766204	C	G	0.0605159	1008
1	rs17382589	T	C	0.0198413	1008
1	rs11166002	C	T	0.0833333	1008
1	rs11166003	A	G	0.103175	1008
1	rs72719899	G	A	0.0198413	1008
1	rs1328315	G	A	0.0833333	1008
1	rs117180749	C	T	0.047619	1008
1	rs67027618	T	C	0.0198413	1008
1	rs6664206	A	T	0.0198413	1008
1	rs17118266	A	G	0.0228175	1008
1	rs7525553	T	C	0.505952	1008
1	rs12133218	G	A	0.0257937	1008
1	rs61786780	T	C	0.215278	1008
1	rs10875145	G	A	0.0833333	1008
1	rs12724820	T	A	0.494048	1008
1	rs10875146	C	T	0.0813492	1008
1	rs11166004	A	G	0.0595238	1008
1	rs1328314	C	T	0.106151	1008
1	rs72719901	C	A	0.0228175	1008
1	rs7541400	T	C	0.106151	1008
1	rs1328313	C	T	0.490079	1008
1	rs7543973	T	G	0.0833333	1008
1	rs17118281	A	G	0.0228175	1008
1	rs61786782	C	T	0.404762	1008
1	rs7533184	C	T	0.106151	1008
1	rs12411125	C	T	0.414683	1008
1	rs138322143	A	G	0.0615079	1008
1	rs11166005	G	C	0.488095	1008
1	rs148138430	G	T	0.046627	1008
1	rs72721803	C	G	0.0218254	1008
1	rs17386954	T	C	0.22619	1008
1	rs145036520	C	T	0.0188492	1008
1	rs12023121	C	T	0.406746	1008
1	rs728656	G	A	0.428571	1008
1	rs7555933	T	C	0.430556	1008
1	rs7548836	C	T	0.511905	1008
1	rs17118290	A	T	0.107143	1008
1	rs10875147	T	C	0.0605159	1008
1	rs138289259	C	T	0.0238095	1008
1	rs4950123	A	T	0.429563	1008
1	rs1526297	C	T	0.511905	1008
1	rs75762954	C	G	0.0168651	1008
1	rs10875148	G	A	0.0595238	1008
1	rs10875149	C	T	0.0595238	1008
1	rs137942134	C	T	0.0178571	1008
1	rs12087723	A	G	0.3125	1008
1	rs141302881	C	T	0.0198413	1008
1	rs61786784	C	T	0.0178571	1008
1	rs147900027	C	A	0.0228175	1008
1	rs12408712	A	T	0.574405	1008
1	rs61786785	A	G	0.0188492	1008
1	rs76349857	T	C	0.0486111	1008
1	rs4620590	G	T	0.703373	1008
1	rs4448566	C	G	0.703373	1008
1	rs3908575	C	T	0.661706	1008
1	rs10783090	T	C	0.703373	1008
1	rs72721806	T	C	0.0416667	1008
1	rs10875150	T	C	0.703373	1008
1	rs71657297	G	A	0.581349	1008
1	rs1410468	A	G	0.886905	1008
1	rs12127246	C	G	0.0803571	1008
1	rs12117012	T	G	0.703373	1008
1	rs149069707	C	T	0.0238095	1008
1	rs1410465	A	T	0.701389	1008
1	rs72721807	A	G	0.0416667	1008
1	rs12058177	G	A	0.0803571	1008
1	rs1568969	G	A	0.701389	1008
1	rs1568970	T	A	0.701389	1008
1	rs1568971	A	T	0.701389	1008
1	rs12757898	A	G	0.298611	1008
1	rs1405227	G	A	0.621032	1008
1	rs7524325	C	T	0.0416667	1008
1	rs7524418	C	T	0.919643	1008
1	rs17118336	T	C	0.298611	1008
1	rs1818956	A	T	0.298611	1008
1	rs117972770	G	A	0.0257937	1008
1	rs1358107	T	C	0.298611	1008
1	rs12033373	C	T	0.299603	1008
1	rs17383059	T	C	0.0416667	1008
1	rs4950124	G	T	0.297619	1008
1	rs4950125	T	A	0.919643	1008
1	rs72721815	C	T	0.0416667	1008
1	rs4950099	T	C	0.298611	1008
1	rs4950100	C	T	0.919643	1008
1	rs11166007	T	G	0.298611	1008
1	rs6683719	C	T	0.298611	1008
1	rs7539771	C	T	0.0416667	1008
1	rs12403147	T	A	0.579365	1008
1	rs12404006	G	A	0.579365	1008
1	rs36095490	G	T	0.298611	1008
1	rs34135039	C	T	0.298611	1008
1	rs17118344	G	A	0.299603	1008
1	rs17118347	A	G	0.298611	1008
1	rs4950126	T	C	0.298611	1008
1	rs12404735	G	C	0.0198413	1008
1	rs1410463	C	T	0.298611	1008
1	rs74615229	A	T	0.0416667	1008
1	rs17387268	G	A	0.0416667	1008
1	rs10875151	G	A	0.919643	1008
1	rs17387282	A	T	0.0416667	1008
1	rs6604106	C	G	0.298611	1008
1	rs1328306	T	C	0.0178571	1008
1	rs1405225	T	C	0.298611	1008
1	rs6690442	T	C	0.298611	1008
1	rs10157099	C	T	0.298611	1008
1	rs10157812	A	G	0.298611	1008
1	rs7542173	C	T	0.298611	1008
1	rs74404609	C	A	0.0416667	1008
1	rs6700082	T	G	0.262897	1008
1	rs6604107	C	T	0.304563	1008
1	rs143381402	A	G	0.0287698	1008
1	rs151185729	T	C	0.0625	1008
1	rs28562443	A	C	0.262897	1008
1	rs1410467	C	T	0.919643	1008
1	rs72721824	T	C	0.0416667	1008
1	rs7556597	A	T	0.298611	1008
1	rs72721827	C	T	0.0178571	1008
1	rs28533029	C	T	0.298611	1008
1	rs1328312	T	A	0.0416667	1008
1	rs1358106	T	C	0.339286	1008
1	rs12408506	C	T	0.580357	1008
1	rs2177892	C	T	0.297619	1008
1	rs2391945	C	T	0.339286	1008
1	rs1547208	T	C	0.919643	1008
1	rs1157413	A	G	0.339286	1008
1	rs1157414	C	T	0.0416667	1008
1	rs2391946	G	A	0.338294	1008
1	rs117607773	A	C	0.0228175	1008
1	rs2177891	A	G	0.297619	1008
1	rs4950127	T	C	0.297619	1008
1	rs2030856	T	G	0.580357	1008
1	rs6700104	A	G	0.0416667	1008
1	rs6685937	G	A	0.339286	1008
1	rs6688529	G	A	0.0416667	1008
1	rs72721830	G	A	0.0436508	1008
1	rs2391948	G	T	0.580357	1008
1	rs2391949	C	T	0.580357	1008
1	rs72721831	C	T	0.0416667	1008
1	rs12040827	C	T	0.298611	1008
1	rs12030530	A	G	0.919643	1008
1	rs11581452	A	C	0.0416667	1008
1	rs12756402	C	T	0.580357	1008
1	rs11166009	T	C	0.297619	1008
1	rs11166010	C	A	0.297619	1008
1	rs11166011	G	T	0.0744048	1008
1	rs996770	A	G	0.919643	1008
1	rs1526296	C	T	0.297619	1008
1	rs1540839	T	G	0.580357	1008
1	rs12044698	C	T	0.297619	1008
1	rs12034466	A	G	0.297619	1008
1	rs11166012	G	A	0.339286	1008
1	rs12739237	C	T	0.297619	1008
1	rs10465761	T	C	0.339286	1008
1	rs150459046	G	A	0.0535714	1008
1	rs10493902	G	C	0.297619	1008
1	rs72721835	C	T	0.0416667	1008
1	rs10493903	C	A	0.339286	1008
1	rs10875154	A	G	0.297619	1008
1	rs72721839	T	C	0.0416667	1008
1	rs2177893	T	A	0.297619	1008
1	rs72721841	A	G	0.0416667	1008
1	rs11166013	C	T	0.580357	1008
1	rs11166014	T	C	0.339286	1008
1	rs6672351	C	G	0.339286	1008
1	rs11166015	A	C	0.339286	1008
1	rs149018126	C	T	0.0218254	1008
1	rs12131979	A	G	0.580357	1008
1	rs10875155	A	G	0.919643	1008
1	rs11584512	A	G	0.0416667	1008
1	rs10783091	A	C	0.339286	1008
1	rs141179355	C	G	0.0238095	1008
1	rs35152783	T	C	0.339286	1008
1	rs1576177	A	G	0.339286	1008
1	rs78046108	G	A	0.0416667	1008
1	rs72721851	C	T	0.0416667	1008
1	rs505578	A	T	0.297619	1008
1	rs479764	C	G	0.339286	1008
1	rs637471	T	C	0.339286	1008
1	rs2077956	A	C	0.201389	1008
1	rs474348	G	A	0.297619	1008
1	rs72721854	T	A	0.0416667	1008
1	rs72721855	G	T	0.0416667	1008
1	rs12725724	G	A	0.564484	1008
1	rs555557	A	C	0.339286	1008
1	rs494274	C	A	0.297619	1008
1	rs77216942	A	C	0.046627	1008
1	rs490686	C	T	0.296627	1008
1	rs684637	C	A	0.296627	1008
1	rs75621094	T	C	0.196429	1008
1	rs72721858	A	T	0.0416667	1008
1	rs7546532	T	C	0.602183	1008
1	rs7530588	G	A	0.602183	1008
1	rs34031504	T	C	0.197421	1008
1	rs34588016	G	A	0.583333	1008
1	rs316041	C	T	0.904762	1008
1	rs957984	T	C	0.618056	1008
1	rs12084220	G	A	0.618056	1008
1	rs11166016	T	C	0.619048	1008
1	rs7556292	A	G	0.619048	1008
1	rs7514150	T	G	0.619048	1008
1	rs7554710	C	T	0.619048	1008
1	rs1434370	T	G	0.619048	1008
1	rs1434371	A	C	0.619048	1008
1	rs17118449	C	T	0.031746	1008
1	rs142281898	G	C	0.0238095	1008
1	rs11166017	T	A	0.62004	1008
1	rs10875156	T	C	0.62004	1008
1	rs11586421	G	A	0.62004	1008
1	rs182622	A	G	0.62004	1008
1	rs10875157	C	T	0.62004	1008
1	rs148578567	C	A	0.031746	1008
1	rs4000204	G	A	0.617063	1008
1	rs4000199	C	T	0.617063	1008
1	rs11166018	A	C	0.618056	1008
1	rs7553779	C	T	0.617063	1008
1	rs17118459	T	C	0.0615079	1008
1	rs11166019	C	G	0.477183	1008
1	rs316039	T	C	0.910714	1008
1	rs1434362	T	C	0.860119	1008
1	rs1434363	T	A	0.860119	1008
1	rs1434364	C	T	0.860119	1008
1	rs60162041	A	G	0.232143	1008
1	rs4950129	A	G	0.723214	1008
1	rs12045149	T	C	0.720238	1008
1	rs770918	A	G	0.907738	1008
1	rs1434365	T	A	0.72123	1008
1	rs6692390	A	G	0.72123	1008
1	rs79504934	T	C	0.0406746	1008
1	rs10875158	C	T	0.71627	1008
1	rs117239396	C	T	0.136905	1008
1	rs648124	C	T	0.909722	1008
1	rs34955216	G	C	0.0972222	1008
1	rs2479667	A	G	0.156746	1008
1	rs117743073	A	G	0.0208333	1008
1	rs316054	A	G	0.862103	1008
1	rs316055	G	A	0.864087	1008
1	rs78938624	A	G	0.215278	1008
1	rs3853693	C	T	0.862103	1008
1	rs3853694	G	A	0.862103	1008
1	rs571452	C	T	0.864087	1008
1	rs3910294	T	C	0.862103	1008
1	rs1655565	T	C	0.844246	1008
1	rs17118544	G	A	0.121032	1008
1	rs316049	C	G	0.842262	1008
1	rs3906675	G	A	0.84127	1008
1	rs316050	T	G	0.844246	1008
1	rs316051	T	C	0.842262	1008
1	rs34228753	A	T	0.12004	1008
1	rs116897608	T	C	0.0367063	1008
1	rs316052	C	A	0.840278	1008
1	rs3853696	C	T	0.842262	1008
1	rs316053	C	T	0.842262	1008
1	rs573643	T	C	0.843254	1008
1	rs672852	G	C	0.843254	1008
1	rs545030	G	T	0.844246	1008
1	rs520465	G	A	0.845238	1008
1	rs520327	T	G	0.845238	1008
1	rs519549	A	G	0.845238	1008
1	rs519433	C	G	0.845238	1008
1	rs1369019	A	G	0.844246	1008
1	rs9440371	G	C	0.843254	1008
1	rs12031336	G	A	0.00396825	1008
1	rs148790282	A	T	0.0138889	1008
1	rs571344	T	C	0.843254	1008
1	rs571320	C	T	0.308532	1008
1	rs72965948	C	T	0.204365	1008
1	rs117611292	G	A	0.0357143	1008
1	rs591520	A	G	0.27877	1008
1	rs566731	C	T	0.837302	1008
1	rs591996	A	T	0.27381	1008
1	rs1724949	T	C	0.731151	1008
1	rs1724950	G	A	0.705357	1008
1	rs12032224	A	C	0.0228175	1008
1	rs1724951	G	A	0.97619	1008
1	rs1655566	A	G	0.977183	1008
1	rs1724952	T	C	0.977183	1008
1	rs1655567	T	G	0.977183	1008
1	rs1655568	T	C	0.707341	1008
1	rs1724953	C	T	0.977183	1008
1	rs1724954	G	A	0.708333	1008
1	rs1821440	T	A	0.117063	1008
1	rs1369020	A	G	0.977183	1008
1	rs12090748	C	T	0.274802	1008
1	rs1594858	A	G	0.704365	1008
1	rs1434357	C	T	0.977183	1008
1	rs1434358	A	G	0.58631	1008
1	rs1724956	G	A	0.977183	1008
1	rs74719451	C	T	0.0486111	1008
1	rs13343096	A	G	0.118056	1008
1	rs74450969	T	C	0.272817	1008
1	rs12045502	C	T	0.0376984	1008
1	rs74107417	A	G	0.272817	1008
1	rs17118633	C	T	0.272817	1008
1	rs1655569	G	A	0.136905	1008
1	rs1724957	A	C	0.978175	1008
1	rs118000077	A	G	0.0238095	1008
1	rs76859541	C	T	0.0297619	1008
1	rs6662541	A	G	0.705357	1008
1	rs12406744	A	G	0.272817	1008
1	rs12407039	T	G	0.272817	1008
1	rs77119991	G	A	0.0337302	1008
1	rs1614690	T	C	0.705357	1008
1	rs1614772	A	G	0.945437	1008
1	rs1615635	A	G	0.705357	1008
1	rs1304458	G	C	0.705357	1008
1	rs80246614	C	T	0.094246	1008
1	rs11809146	C	T	0.272817	1008
1	rs1434359	C	T	0.705357	1008
1	rs74107488	T	C	0.272817	1008
1	rs1434360	A	T	0.705357	1008
1	rs1724959	G	A	0.704365	1008
1	rs77166801	C	T	0.272817	1008
1	rs118076619	G	A	0.0138889	1008
1	rs1655572	T	C	0.978175	1008
1	rs61787890	G	A	0.0208333	1008
1	rs1655573	A	G	0.978175	1008
1	rs1594859	G	T	0.566468	1008
1	rs1655574	T	C	0.978175	1008
1	rs2164082	G	T	0.272817	1008
1	rs1724960	G	A	0.705357	1008
1	rs11166023	C	T	0.272817	1008
1	rs12756659	A	G	0.316468	1008
1	rs1724961	A	G	0.705357	1008
1	rs10875160	C	T	0.568452	1008
1	rs1724962	A	G	0.978175	1008
1	rs1655575	T	C	0.978175	1008
1	rs59755784	C	T	0.272817	1008
1	rs1724963	C	A	0.978175	1008
1	rs60152508	G	T	0.0327381	1008
1	rs76951280	G	T	0.272817	1008
1	rs1594860	C	A	0.56746	1008
1	rs1608982	T	C	0.137897	1008
1	rs74208888	T	C	0.272817	1008
1	rs1724964	G	T	0.978175	1008
1	rs79026296	A	C	0.0238095	1008
1	rs1724965	A	C	0.705357	1008
1	rs12048177	C	T	0.0367063	1008
1	rs79162661	C	T	0.272817	1008
1	rs1159583	C	A	0.705357	1008
1	rs1159584	A	G	0.705357	1008
1	rs138258416	G	A	0.272817	1008
1	rs138161378	G	A	0.272817	1008
1	rs6604110	G	A	0.978175	1008
1	rs1434377	C	T	0.705357	1008
1	rs1434376	A	T	0.978175	1008
1	rs1434375	T	A	0.705357	1008
1	rs1434374	T	C	0.705357	1008
1	rs75668431	C	T	0.272817	1008
1	rs1627432	T	C	0.978175	1008
1	rs76789834	T	A	0.272817	1008
1	rs74985956	A	G	0.272817	1008
1	rs1655590	C	T	0.705357	1008
1	rs77257506	G	A	0.272817	1008
1	rs78906965	C	A	0.272817	1008
1	rs76851057	A	G	0.272817	1008
1	rs12048870	C	T	0.0376984	1008
1	rs77383409	T	C	0.272817	1008
1	rs6604111	C	T	0.568452	1008
1	rs79107533	G	A	0.272817	1008
1	rs1594868	A	G	0.705357	1008
1	rs1594867	G	A	0.978175	1008
1	rs78825066	A	G	0.272817	1008
1	rs1594866	T	C	0.978175	1008
1	rs1594865	A	G	0.705357	1008
1	rs1655586	C	T	0.136905	1008
1	rs117700513	C	T	0.0238095	1008
1	rs118063066	G	A	0.0347222	1008
1	rs1594864	C	A	0.705357	1008
1	rs1304650	A	G	0.705357	1008
1	rs12408264	A	G	0.272817	1008
1	rs12408266	A	G	0.272817	1008
1	rs12408267	A	C	0.272817	1008
1	rs1724979	G	A	0.705357	1008
1	rs1724978	C	A	0.137897	1008
1	rs75606786	T	C	0.272817	1008
1	rs1121774	A	G	0.978175	1008
1	rs1121773	T	C	0.704365	1008
1	rs2099413	G	A	0.27381	1008
1	rs2082643	A	G	0.272817	1008
1	rs1594863	T	C	0.978175	1008
1	rs57808287	A	G	0.272817	1008
1	rs1594862	A	G	0.978175	1008
1	rs59655337	G	A	0.272817	1008
1	rs1594861	T	C	0.978175	1008
1	rs1724975	A	G	0.978175	1008
1	rs60829638	A	G	0.272817	1008
1	rs1583377	G	A	0.705357	1008
1	rs1655583	A	G	0.978175	1008
1	rs962650	C	T	0.978175	1008
1	rs78159444	G	A	0.272817	1008
1	rs78845895	G	A	0.272817	1008
1	rs1724972	G	C	0.978175	1008
1	rs1526299	C	T	0.664683	1008
1	rs1526298	A	G	0.664683	1008
1	rs145479590	C	T	0.0238095	1008
1	rs76665117	A	C	0.313492	1008
1	rs141146031	G	T	0.0138889	1008
1	rs77654376	T	C	0.313492	1008
1	rs57492615	T	A	0.313492	1008
1	rs1989123	T	G	0.664683	1008
1	rs1836241	G	A	0.664683	1008
1	rs12408854	T	C	0.526786	1008
1	rs1724967	G	C	0.978175	1008
1	rs1724966	A	G	0.664683	1008
1	rs76313534	C	T	0.313492	1008
1	rs1081415	G	A	0.664683	1008
1	rs1081414	C	A	0.664683	1008
1	rs1369023	C	T	0.526786	1008
1	rs770928	A	G	0.978175	1008
1	rs12403068	C	G	0.313492	1008
1	rs12403076	C	T	0.313492	1008
1	rs770927	G	A	0.664683	1008
1	rs770926	T	C	0.977183	1008
1	rs79484925	A	G	0.15377	1008
1	rs77903765	G	A	0.313492	1008
1	rs6659903	A	T	0.526786	1008
1	rs770925	G	A	0.664683	1008
1	rs12410813	G	C	0.313492	1008
1	rs12141439	A	G	0.190476	1008
1	rs796399	T	C	0.137897	1008
1	rs79813323	A	G	0.313492	1008
1	rs770930	A	G	0.137897	1008
1	rs148615717	A	T	0.0337302	1008
1	rs811287	A	G	0.978175	1008
1	rs57882381	G	A	0.313492	1008
1	rs11166031	G	T	0.313492	1008
1	rs11166032	C	T	0.313492	1008
1	rs770929	C	G	0.978175	1008
1	rs139500740	A	C	0.00595238	1008
1	rs4950103	A	G	0.978175	1008
1	rs9943072	T	G	0.137897	1008
1	rs58258873	C	T	0.310516	1008
1	rs4950130	A	T	0.529762	1008
1	rs1434378	A	C	0.529762	1008
1	rs143417050	G	A	0.310516	1008
1	rs144537725	C	A	0.0734127	1008
1	rs2099414	T	G	0.978175	1008
1	rs7545881	T	C	0.978175	1008
1	rs12123631	T	C	0.529762	1008
1	rs6673955	C	A	0.978175	1008
1	rs75870572	T	A	0.310516	1008
1	rs7528986	C	G	0.667659	1008
1	rs77041155	T	C	0.310516	1008
1	rs1529800	A	G	0.667659	1008
1	rs11166035	T	C	0.978175	1008
1	rs10875162	C	A	0.978175	1008
1	rs78295825	G	A	0.310516	1008
1	rs7513245	T	G	0.978175	1008
1	rs11166036	C	T	0.529762	1008
1	rs79284979	T	C	0.310516	1008
1	rs11166037	G	A	0.137897	1008
1	rs6687008	C	T	0.978175	1008
1	rs4950131	C	T	0.978175	1008
1	rs4950132	A	C	0.667659	1008
1	rs1434354	C	T	0.978175	1008
1	rs10783094	A	G	0.978175	1008
1	rs28823599	G	A	0.334325	1008
1	rs7518684	T	C	0.529762	1008
1	rs59538341	T	A	0.667659	1008
1	rs74108144	T	G	0.137897	1008
1	rs4950133	C	T	0.136905	1008
1	rs61249981	C	T	0.1875	1008
1	rs2391952	T	C	0.978175	1008
1	rs2391951	T	C	0.667659	1008
1	rs141817229	G	T	0.0119048	1008
1	rs75010454	C	T	0.310516	1008
1	rs7546449	T	C	0.667659	1008
1	rs1434373	T	G	0.978175	1008
1	rs76847066	A	G	0.310516	1008
1	rs150430529	G	A	0.014881	1008
1	rs4387225	T	G	0.978175	1008
1	rs4503402	A	G	0.529762	1008
1	rs17118690	G	A	0.310516	1008
1	rs1434369	G	T	0.529762	1008
1	rs4950134	C	G	0.666667	1008
1	rs76028269	T	C	0.309524	1008
1	rs1434368	A	T	0.977183	1008
1	rs7520870	T	A	0.666667	1008
1	rs35518820	C	T	0.0198413	1008
1	rs7521360	A	T	0.352183	1008
1	rs995273	C	T	0.977183	1008
1	rs142496536	T	A	0.0228175	1008
1	rs995272	G	C	0.666667	1008
1	rs995271	C	T	0.666667	1008
1	rs1434367	G	A	0.352183	1008
1	rs17118694	A	G	0.0962302	1008
1	rs1434366	G	A	0.666667	1008
1	rs1865352	A	C	0.352183	1008
1	rs12748189	C	T	0.0198413	1008
1	rs4950135	T	C	0.667659	1008
1	rs4950136	C	G	0.666667	1008
1	rs7518646	C	T	0.977183	1008
1	rs1550012	A	G	0.666667	1008
1	rs1550011	C	T	0.977183	1008
1	rs4279892	G	A	0.666667	1008
1	rs7529484	A	G	0.977183	1008
1	rs12036481	T	C	0.18254	1008
1	rs6679459	A	T	0.350198	1008
1	rs11166039	G	A	0.666667	1008
1	rs74229506	T	C	0.308532	1008
1	rs1434372	T	C	0.352183	1008
1	rs6686180	A	G	0.667659	1008
1	rs141836176	G	A	0.0248016	1008
1	rs2391968	G	A	0.977183	1008
1	rs2391969	T	C	0.669643	1008
1	rs117675085	T	C	0.0406746	1008
1	rs2082642	A	G	0.352183	1008
1	rs7522070	G	A	0.97619	1008
1	rs59387839	C	A	0.310516	1008
1	rs6604112	G	A	0.666667	1008
```
