## Supplementary material for "Characterization of shared and ancestry-specific signals driving complex traits using multi-ancestry fine-mapping": s2_ref.bim

```
1	rs76357329	0	97337221	T	G
1	rs35212019	0	97339206	G	A
1	rs1519890	0	97343286	C	T
1	rs11165732	0	97344106	G	A
1	rs6659844	0	97344465	T	C
1	rs7518502	0	97345846	A	G
1	rs1494806	0	97346268	G	T
1	rs75002994	0	97347147	G	A
1	rs2642875	0	97347408	A	G
1	rs7520236	0	97350425	C	T
1	rs149935931	0	97350750	A	G
1	rs141556540	0	97351679	T	C
1	rs79648733	0	97353273	G	C
1	rs2681193	0	97353581	A	G
1	rs6675133	0	97353641	T	C
1	rs144403946	0	97355418	A	T
1	rs12026710	0	97356395	G	A
1	rs12027801	0	97357655	G	A
1	rs11165733	0	97359058	T	C
1	rs75906982	0	97360252	C	A
1	rs2642879	0	97360934	C	T
1	rs76712526	0	97363685	G	A
1	rs2642878	0	97365177	G	A
1	rs12027936	0	97365196	T	C
1	rs2642877	0	97365764	T	C
1	rs2681194	0	97365977	C	T
1	rs11584972	0	97366006	C	G
1	rs7512687	0	97368287	T	C
1	rs143703976	0	97370607	A	G
1	rs1850898	0	97372363	G	C
1	rs6689294	0	97372972	C	T
1	rs117112533	0	97373314	C	T
1	rs191017694	0	97373467	G	A
1	rs537825252	0	97373714	T	A
1	rs557814344	0	97373715	A	T
1	rs2391807	0	97374100	T	C
1	rs950390	0	97374535	A	T
1	rs72980403	0	97375790	T	C
1	rs76620758	0	97375844	G	A
1	rs2946747	0	97377105	C	T
1	rs1976805	0	97377456	T	C
1	rs4433451	0	97378162	C	T
1	rs1850896	0	97378547	C	T
1	rs182936187	0	97382191	A	T
1	rs7515595	0	97383948	C	T
1	rs112461167	0	97385254	C	T
1	rs4950016	0	97385644	G	A
1	rs7525364	0	97387038	C	A
1	rs12096182	0	97387161	C	A
1	rs2030342	0	97388226	C	T
1	rs72980416	0	97388247	A	G
1	rs74104228	0	97388395	T	C
1	rs4498849	0	97389546	T	A
1	rs78361010	0	97389865	A	G
1	rs74564923	0	97390909	C	T
1	rs2932317	0	97392785	C	T
1	rs79137025	0	97393838	C	A
1	rs142646210	0	97395037	T	A
1	rs76530383	0	97395837	A	C
1	rs7551794	0	97397047	A	T
1	rs117641989	0	97397112	G	T
1	rs17115963	0	97397211	C	T
1	rs190038830	0	97398596	T	A
1	rs1489810	0	97398684	T	C
1	rs10875039	0	97398903	C	A
1	rs11588838	0	97399271	A	G
1	rs2391808	0	97399785	G	A
1	rs2130366	0	97400169	A	G
1	rs2171827	0	97400567	G	C
1	rs6593627	0	97402354	G	A
1	rs74408229	0	97403099	A	G
1	rs116967668	0	97403969	C	T
1	rs6659733	0	97404744	A	G
1	rs79639895	0	97406681	A	G
1	rs58922146	0	97407734	C	T
1	rs141989877	0	97408596	A	G
1	rs74630773	0	97408893	A	G
1	rs11165740	0	97409943	G	A
1	rs10493887	0	97410506	T	C
1	rs12561898	0	97411467	G	A
1	rs12094491	0	97411718	A	G
1	rs731925	0	97412364	G	A
1	rs147759223	0	97415406	A	G
1	rs17116005	0	97415620	G	C
1	rs17116013	0	97416202	A	T
1	rs17116017	0	97416483	A	G
1	rs1489809	0	97417047	A	T
1	rs11165742	0	97419143	A	C
1	rs12098200	0	97419377	A	G
1	rs12565126	0	97421239	C	T
1	rs6593628	0	97421494	A	T
1	rs12060321	0	97421828	A	T
1	rs4385771	0	97422152	C	T
1	rs6671669	0	97423794	A	G
1	rs1489808	0	97427338	T	G
1	rs12066233	0	97428030	G	A
1	rs11165745	0	97428382	T	G
1	rs11165746	0	97429246	G	T
1	rs12729476	0	97430143	C	T
1	rs995258	0	97431052	A	C
1	rs17116084	0	97432920	C	T
1	rs10493888	0	97434827	G	C
1	rs188753365	0	97434858	G	A
1	rs149157020	0	97435115	G	A
1	rs75340297	0	97436246	C	G
1	rs72724331	0	97437466	G	A
1	rs1994570	0	97438979	T	C
1	rs3002273	0	97439491	G	T
1	rs3002272	0	97440850	G	A
1	rs144596983	0	97441839	G	A
1	rs3002271	0	97442229	A	C
1	rs190808477	0	97442644	A	C
1	rs78013081	0	97444321	G	A
1	rs17428852	0	97444498	A	T
1	rs17116141	0	97445479	C	T
1	rs1489805	0	97445508	C	A
1	rs3002269	0	97445538	T	C
1	rs11165751	0	97446238	T	G
1	rs116931009	0	97446516	T	G
1	rs10493889	0	97447183	T	C
1	rs180973050	0	97448376	C	T
1	rs290829	0	97451677	A	G
1	rs12038456	0	97454259	G	T
1	rs290831	0	97454547	C	T
1	rs7535326	0	97456110	T	A
1	rs727092	0	97456801	C	A
1	rs290833	0	97457427	G	T
1	rs80176175	0	97457534	C	T
1	rs11165753	0	97457893	T	G
1	rs12116554	0	97458722	C	T
1	rs2015551	0	97459354	C	T
1	rs57569520	0	97460456	C	T
1	rs10875042	0	97460766	A	T
1	rs76942566	0	97460769	A	G
1	rs74733751	0	97461176	C	T
1	rs6683880	0	97461418	C	G
1	rs56232753	0	97462095	A	G
1	rs544746	0	97462677	T	C
1	rs182358	0	97463150	C	T
1	rs11165754	0	97463800	C	T
1	rs139338032	0	97464933	G	A
1	rs4615894	0	97465949	A	T
1	rs12089450	0	97467231	T	A
1	rs12088604	0	97467516	A	T
1	rs290821	0	97469804	C	A
1	rs10783053	0	97473280	C	T
1	rs11165756	0	97473587	C	A
1	rs6666366	0	97473644	G	A
1	rs290826	0	97473707	T	C
1	rs290827	0	97474284	A	G
1	rs7545161	0	97474454	C	T
1	rs17469736	0	97474548	A	T
1	rs74770322	0	97474966	C	T
1	rs290824	0	97475033	C	T
1	rs11165757	0	97475054	C	T
1	rs80313545	0	97475212	C	G
1	rs12066912	0	97475775	C	T
1	rs290825	0	97477667	A	G
1	rs77461982	0	97477948	C	T
1	rs7526788	0	97478401	T	C
1	rs519300	0	97480263	G	A
1	rs1489814	0	97480785	C	T
1	rs76136477	0	97480939	G	C
1	rs290809	0	97482059	A	C
1	rs290810	0	97482473	C	G
1	rs290811	0	97482757	G	A
1	rs74678778	0	97484765	G	A
1	rs58404459	0	97485049	G	A
1	rs6678369	0	97485676	A	G
1	rs3123303	0	97486201	G	A
1	rs191757212	0	97486216	T	A
1	rs290820	0	97486667	A	G
1	rs12060897	0	97486803	T	A
1	rs74767570	0	97487387	C	T
1	rs117299737	0	97487991	C	T
1	rs12120951	0	97488215	T	A
1	rs72980472	0	97488327	G	A
1	rs11165761	0	97488820	A	G
1	rs290817	0	97488880	A	G
1	rs11165762	0	97489192	A	G
1	rs11165763	0	97489302	A	C
1	rs7547732	0	97490001	T	C
1	rs11165764	0	97490204	G	C
1	rs11165765	0	97490921	C	T
1	rs12133631	0	97491052	C	T
1	rs290813	0	97491891	G	A
1	rs11488019	0	97492349	G	A
1	rs2200872	0	97492631	G	A
1	rs2200871	0	97492705	G	A
1	rs28750379	0	97492937	C	T
1	rs11165766	0	97493232	T	A
1	rs11165767	0	97493607	A	G
1	rs7543748	0	97494037	T	C
1	rs1117413	0	97494243	G	T
1	rs6693797	0	97494876	T	A
1	rs6691437	0	97495086	A	G
1	rs7547371	0	97495589	T	C
1	rs80057864	0	97496814	A	G
1	rs72724344	0	97496897	A	G
1	rs970872	0	97497108	C	T
1	rs970873	0	97497251	G	A
1	rs6701162	0	97497427	T	A
1	rs6689318	0	97498168	C	A
1	rs6656001	0	97498401	T	A
1	rs6664634	0	97498499	G	A
1	rs11165770	0	97498578	T	C
1	rs144324788	0	97498747	C	T
1	rs290871	0	97499187	T	C
1	rs3844167	0	97499518	C	A
1	rs67530	0	97499599	T	C
1	rs116857209	0	97500642	T	C
1	rs6659233	0	97501631	G	A
1	rs6696799	0	97501639	A	G
1	rs138510400	0	97501808	A	G
1	rs6659688	0	97502033	G	A
1	rs139936865	0	97503297	C	T
1	rs12064287	0	97504198	T	C
1	rs78590798	0	97504706	G	T
1	rs60301074	0	97504717	A	G
1	rs290839	0	97508059	G	A
1	rs6593629	0	97508570	C	T
1	rs11165771	0	97510741	G	A
1	rs11804383	0	97511483	A	G
1	rs566379138	0	97513359	A	C
1	rs72724352	0	97514403	C	A
1	rs4949943	0	97514583	G	A
1	rs4950019	0	97514736	C	T
1	rs290846	0	97514737	A	G
1	rs17116288	0	97514967	C	T
1	rs290843	0	97516154	T	G
1	rs290841	0	97517079	A	T
1	rs10875044	0	97518663	G	A
1	rs11165773	0	97521511	G	A
1	rs117842787	0	97522290	C	T
1	rs140147736	0	97524778	A	G
1	rs143766619	0	97524780	T	C
1	rs158637	0	97526678	A	G
1	rs61674587	0	97527156	C	A
1	rs75747443	0	97528408	C	T
1	rs36069622	0	97529318	C	A
1	rs67811612	0	97532229	T	C
1	rs158636	0	97534265	A	G
1	rs78065256	0	97534684	T	C
1	rs149712428	0	97536287	A	G
1	rs1849747	0	97538048	C	T
1	rs12047996	0	97540173	G	A
1	rs12027927	0	97540180	C	G
1	rs78135955	0	97541128	A	C
1	rs291550	0	97541643	A	G
1	rs17430460	0	97542479	A	C
1	rs55992536	0	97543486	G	T
1	rs291593	0	97543752	G	A
1	rs291592	0	97543764	C	T
1	rs1042482	0	97543959	C	T
1	rs1023244	0	97546200	T	C
1	rs1014320	0	97549997	T	C
1	rs191674237	0	97550476	C	T
1	rs75073340	0	97550864	C	T
1	rs72724364	0	97552938	A	C
1	rs2056048	0	97558162	T	G
1	rs2056047	0	97558380	C	G
1	rs10449720	0	97559591	C	G
1	rs10449721	0	97559723	A	G
1	rs59963426	0	97559752	A	C
1	rs74882564	0	97561582	T	C
1	rs12403912	0	97562106	T	C
1	rs1810252	0	97562223	C	T
1	rs11165777	0	97563909	C	G
1	rs11165780	0	97564729	G	A
1	rs72724374	0	97567534	C	A
1	rs139670567	0	97567881	T	C
1	rs6663628	0	97568483	G	T
1	rs11165783	0	97569544	T	C
1	rs993568	0	97571799	A	G
1	rs118064113	0	97573266	T	G
1	rs1399291	0	97576922	C	T
1	rs78065033	0	97577502	T	A
1	rs17116416	0	97580276	G	A
1	rs2137975	0	97580323	T	C
1	rs148317596	0	97580942	T	C
1	rs72724382	0	97581449	T	A
1	rs61788541	0	97581762	C	T
1	rs6702924	0	97582644	C	A
1	rs17471640	0	97583327	T	C
1	rs7525018	0	97583471	T	G
1	rs12130586	0	97584032	T	C
1	rs6681958	0	97584161	G	A
1	rs970337	0	97584646	A	G
1	rs11165784	0	97584685	C	G
1	rs141531550	0	97584863	C	T
1	rs9437663	0	97585937	A	G
1	rs10493890	0	97588830	C	T
1	rs10875045	0	97588913	C	T
1	rs79495413	0	97588957	C	T
1	rs11165786	0	97589333	G	T
1	rs12042544	0	97591436	T	A
1	rs56130535	0	97591512	C	T
1	rs6682836	0	97591557	C	G
1	rs4146964	0	97592775	T	C
1	rs4950021	0	97594060	G	T
1	rs67517372	0	97594689	T	G
1	rs828051	0	97594740	C	T
1	rs10875046	0	97594797	T	C
1	rs10875047	0	97594994	T	C
1	rs10875048	0	97595033	G	A
1	rs79313673	0	97595236	T	C
1	rs117618163	0	97596205	C	A
1	rs12044838	0	97596772	G	A
1	rs147749505	0	97597251	C	T
1	rs12139650	0	97598100	T	G
1	rs12090721	0	97598880	T	A
1	rs57027253	0	97599061	C	T
1	rs12026902	0	97599420	C	T
1	rs12047910	0	97600039	G	A
1	rs17431828	0	97600310	G	C
1	rs12048767	0	97600507	G	A
1	rs55897914	0	97600910	C	G
1	rs1709409	0	97602726	T	C
1	rs11165789	0	97602898	T	C
1	rs1760217	0	97602994	A	G
1	rs12039249	0	97603679	T	C
1	rs11799399	0	97604531	C	T
1	rs145566534	0	97605218	G	A
1	rs11586728	0	97605584	T	G
1	rs1760216	0	97605851	T	G
1	rs57140765	0	97606375	C	T
1	rs12023630	0	97606480	C	T
1	rs7552825	0	97606764	C	T
1	rs6667550	0	97607220	T	C
1	rs17702702	0	97607837	G	C
1	rs6668653	0	97608447	A	C
1	rs12025602	0	97608449	C	T
1	rs828052	0	97608892	T	C
1	rs828053	0	97609326	A	G
1	rs76110644	0	97609467	G	A
1	rs828054	0	97610026	G	T
1	rs79929315	0	97612073	T	A
1	rs76682173	0	97612167	G	A
1	rs828057	0	97613290	G	A
1	rs76010055	0	97613300	C	T
1	rs17432093	0	97613855	A	G
1	rs12091136	0	97614332	T	C
1	rs17116479	0	97614372	T	C
1	rs7520102	0	97614600	C	T
1	rs6593632	0	97615098	C	T
1	rs4390222	0	97615250	A	G
1	rs2039449	0	97616058	A	G
1	rs57870709	0	97616984	C	A
1	rs144920169	0	97617368	T	C
1	rs1514495	0	97617789	C	T
1	rs1514497	0	97617831	C	T
1	rs17116488	0	97617935	A	G
1	rs74326595	0	97618812	T	G
1	rs2391822	0	97619234	T	C
1	rs59037549	0	97619586	C	G
1	rs58721972	0	97619806	G	A
1	rs1760210	0	97620315	G	C
1	rs11165791	0	97620987	A	C
1	rs11165792	0	97621204	C	A
1	rs10875049	0	97621359	T	C
1	rs145640243	0	97621409	A	G
1	rs11165793	0	97621437	G	A
1	rs11165794	0	97621606	T	C
1	rs12026200	0	97621911	G	A
1	rs142157753	0	97622042	C	T
1	rs17116506	0	97622914	C	T
1	rs77238270	0	97623808	C	T
1	rs10875050	0	97623853	C	T
1	rs10875051	0	97625198	T	C
1	rs12120077	0	97626106	G	A
1	rs864341	0	97628791	G	T
1	rs828058	0	97630122	C	A
1	rs78393924	0	97631122	A	T
1	rs6656329	0	97631230	C	T
1	rs10875052	0	97631407	C	A
1	rs6593633	0	97631949	C	T
1	rs828059	0	97632298	T	G
1	rs75760096	0	97632563	T	A
1	rs993714	0	97633000	C	T
1	rs17116518	0	97634257	T	C
1	rs146820766	0	97634803	A	C
1	rs6593634	0	97635212	A	C
1	rs1760209	0	97635438	C	A
1	rs144270014	0	97635642	A	G
1	rs111612054	0	97635700	G	A
1	rs6670102	0	97635830	T	C
1	rs117570573	0	97636053	A	G
1	rs12122422	0	97636336	A	C
1	rs12133566	0	97636450	C	T
1	rs61240803	0	97636480	C	T
1	rs10875053	0	97636966	C	G
1	rs74731918	0	97637233	C	T
1	rs12134860	0	97638127	C	T
1	rs12124552	0	97638241	A	C
1	rs116078748	0	97638427	G	A
1	rs11165798	0	97638550	G	A
1	rs12029380	0	97638722	A	G
1	rs10430074	0	97639546	T	C
1	rs914959	0	97640563	T	C
1	rs11165800	0	97640673	G	A
1	rs12759852	0	97641178	G	A
1	rs12035468	0	97641436	G	A
1	rs12035560	0	97641771	G	A
1	rs74660763	0	97641963	C	G
1	rs78812683	0	97642079	T	C
1	rs34031151	0	97642342	G	T
1	rs6593635	0	97642689	T	A
1	rs6661442	0	97643462	C	T
1	rs79001426	0	97643629	T	C
1	rs6593636	0	97644724	C	T
1	rs56883628	0	97645100	C	T
1	rs6593637	0	97645277	A	G
1	rs137871969	0	97645293	C	T
1	rs6683351	0	97645313	T	C
1	rs12041436	0	97645607	C	T
1	rs12740796	0	97645979	T	C
1	rs67665424	0	97646131	A	T
1	rs12127420	0	97646243	A	T
1	rs76370325	0	97646419	C	T
1	rs80184654	0	97646617	A	G
1	rs7529372	0	97647338	C	T
1	rs11165803	0	97647869	T	A
1	rs10047165	0	97647933	C	G
1	rs76438218	0	97648026	T	A
1	rs1413232	0	97648490	G	C
1	rs1413231	0	97648547	T	C
1	rs77283449	0	97648872	T	A
1	rs6681752	0	97649058	C	T
1	rs6656660	0	97649209	G	T
1	rs6656968	0	97649434	G	A
1	rs78211844	0	97650724	G	C
1	rs6703589	0	97650998	T	C
1	rs77141363	0	97651169	T	G
1	rs11165804	0	97651567	T	C
1	rs11589971	0	97651569	C	A
1	rs11584924	0	97651657	T	C
1	rs6673282	0	97651660	C	T
1	rs74903235	0	97651697	A	G
1	rs11165805	0	97652000	C	G
1	rs7528359	0	97652309	C	G
1	rs7531100	0	97652792	C	T
1	rs11587873	0	97653070	C	T
1	rs6692424	0	97653169	T	C
1	rs6700957	0	97653284	G	A
1	rs75534901	0	97653692	T	C
1	rs12034568	0	97653802	T	C
1	rs6693034	0	97653944	A	G
1	rs77993430	0	97654393	G	T
1	rs6683883	0	97654795	C	T
1	rs12036730	0	97656466	A	T
1	rs75571864	0	97656935	C	T
1	rs3762412	0	97657086	T	C
1	rs4950023	0	97658395	C	T
1	rs139881688	0	97659163	T	C
1	rs10875054	0	97660277	C	T
1	rs1413229	0	97660753	A	G
1	rs12567804	0	97661176	G	A
1	rs7513333	0	97663530	A	C
1	rs75637747	0	97664561	C	T
1	rs79946066	0	97664577	C	T
1	rs77334809	0	97664654	C	A
1	rs28619552	0	97664756	G	C
1	rs4949945	0	97667243	C	T
1	rs8179310	0	97668900	C	A
1	rs144504035	0	97669393	G	A
1	rs11165807	0	97669403	T	A
1	rs7545506	0	97670173	G	A
1	rs6593639	0	97670325	C	T
1	rs10783055	0	97670641	C	T
1	rs111554392	0	97672272	G	A
1	rs4128473	0	97672838	T	C
1	rs58951949	0	97673259	C	G
1	rs79816507	0	97673331	C	T
1	rs76038939	0	97673383	T	C
1	rs12120388	0	97673404	C	A
1	rs138269430	0	97673986	G	A
1	rs77222658	0	97675607	G	A
1	rs3897933	0	97676519	G	A
1	rs141234315	0	97676671	G	A
1	rs7528631	0	97676684	C	T
1	rs10783056	0	97676941	C	T
1	rs12120068	0	97680316	G	A
1	rs2027054	0	97680720	C	T
1	rs117845144	0	97681179	A	T
1	rs117173543	0	97681193	T	C
1	rs1333727	0	97681342	T	C
1	rs6697132	0	97682026	G	A
1	rs12046655	0	97682376	A	G
1	rs12116905	0	97683103	G	T
1	rs61637399	0	97683745	T	C
1	rs10875055	0	97683997	T	C
1	rs4511173	0	97684328	T	C
1	rs71656172	0	97685484	T	C
1	rs2039447	0	97685486	T	C
1	rs2039448	0	97686519	T	G
1	rs1413239	0	97687015	C	T
1	rs4415625	0	97688831	G	A
1	rs10875056	0	97691100	A	T
1	rs75125753	0	97692036	G	A
1	rs115115446	0	97692365	C	G
1	rs11165810	0	97693323	C	T
1	rs12402250	0	97693692	A	T
1	rs1931072	0	97693858	G	A
1	rs827497	0	97694442	C	T
1	rs117940055	0	97694448	A	C
1	rs9969993	0	97694535	C	T
1	rs12120514	0	97695162	A	G
1	rs12729191	0	97695911	C	T
1	rs866129	0	97696711	A	T
1	rs9651211	0	97696936	T	A
1	rs112599248	0	97697114	A	G
1	rs676686	0	97698637	C	G
1	rs71656173	0	97698922	G	T
1	rs4412640	0	97699280	G	C
1	rs71656174	0	97699703	C	A
1	rs1520658	0	97699757	T	C
1	rs12137711	0	97700589	C	T
1	rs2184191	0	97700885	T	A
1	rs1970143	0	97700939	C	T
1	rs17116594	0	97701403	C	T
1	rs77594823	0	97701419	C	G
1	rs111483691	0	97702581	T	G
1	rs77659046	0	97703312	A	G
1	rs17116602	0	97703552	T	C
1	rs12119089	0	97703563	A	T
1	rs505864	0	97704042	G	A
1	rs72726650	0	97704200	C	T
1	rs865242	0	97704798	T	C
1	rs12133176	0	97706237	C	T
1	rs72726651	0	97706445	A	G
1	rs79193918	0	97706617	A	C
1	rs12738234	0	97707562	C	A
1	rs542490	0	97707568	C	T
1	rs34346385	0	97707988	C	T
1	rs11165814	0	97708261	T	A
1	rs12403951	0	97708274	A	G
1	rs12125127	0	97708511	T	C
1	rs75810057	0	97708955	T	G
1	rs12124488	0	97709053	A	G
1	rs35182755	0	97710954	C	T
1	rs592609	0	97711452	A	G
1	rs12758854	0	97711561	G	A
1	rs117576003	0	97712955	A	G
1	rs58261705	0	97713126	G	A
1	rs147135442	0	97714563	A	T
1	rs10875057	0	97714665	T	C
1	rs10875058	0	97714892	C	T
1	rs12128564	0	97714918	G	A
1	rs12069661	0	97715155	A	T
1	rs12137174	0	97715757	C	T
1	rs145746323	0	97715782	C	T
1	rs12564297	0	97716141	A	C
1	rs1760212	0	97716167	C	T
1	rs11165815	0	97716617	A	C
1	rs2151567	0	97717024	G	A
1	rs79600021	0	97717108	G	T
1	rs4950025	0	97717279	A	C
1	rs563033	0	97717618	T	C
1	rs563832	0	97717669	G	T
1	rs117525754	0	97717908	A	G
1	rs1520663	0	97717987	C	T
1	rs1520664	0	97718075	C	T
1	rs138646912	0	97718800	T	G
1	rs142597631	0	97719183	G	A
1	rs72726653	0	97719612	C	T
1	rs666924	0	97719847	T	C
1	rs12735722	0	97719934	G	A
1	rs576189	0	97720465	T	C
1	rs652247	0	97720874	G	A
1	rs652246	0	97720875	T	A
1	rs10875059	0	97720978	G	A
1	rs10875060	0	97721062	C	T
1	rs650879	0	97721146	T	C
1	rs493517	0	97721227	A	G
1	rs494271	0	97721260	T	C
1	rs495257	0	97721392	A	G
1	rs496179	0	97721488	G	A
1	rs1413241	0	97722672	G	T
1	rs2027055	0	97723064	A	G
1	rs2027056	0	97723601	G	T
1	rs11165822	0	97723617	T	G
1	rs12140120	0	97724009	C	T
1	rs149536010	0	97724395	C	A
1	rs55811950	0	97724933	A	T
1	rs11165823	0	97725679	T	C
1	rs77285274	0	97726100	T	C
1	rs693680	0	97727083	G	A
1	rs7522938	0	97727820	G	C
1	rs74104326	0	97727881	G	A
1	rs184988403	0	97728302	C	A
1	rs827500	0	97728497	A	C
1	rs75433128	0	97728595	A	T
1	rs12566576	0	97729144	T	G
1	rs6660936	0	97729236	A	G
1	rs1402256	0	97729867	C	T
1	rs10783057	0	97730626	G	A
1	rs59114215	0	97730864	C	T
1	rs1402258	0	97731111	C	T
1	rs499009	0	97731402	T	C
1	rs61786278	0	97731530	A	G
1	rs12044501	0	97731687	G	T
1	rs77097117	0	97731824	G	A
1	rs78970785	0	97731961	A	G
1	rs7518848	0	97732025	G	T
1	rs7556387	0	97732317	T	C
1	rs144895542	0	97732528	C	T
1	rs149025913	0	97732602	G	A
1	rs12753487	0	97733434	G	A
1	rs12048612	0	97733932	C	T
1	rs10157665	0	97734344	A	T
1	rs79880567	0	97734455	C	T
1	rs72726670	0	97735214	A	G
1	rs78907290	0	97735650	T	C
1	rs1520668	0	97735667	G	C
1	rs59037276	0	97736216	G	A
1	rs78320085	0	97736555	A	C
1	rs7526691	0	97736657	T	C
1	rs77087744	0	97736762	C	T
1	rs78340425	0	97736769	G	A
1	rs75268624	0	97737028	C	T
1	rs7527272	0	97737237	T	C
1	rs553388	0	97737348	C	T
1	rs644428	0	97737704	C	T
1	rs75585626	0	97738178	C	A
1	rs507170	0	97738354	G	C
1	rs76530406	0	97738578	G	T
1	rs75749428	0	97738687	G	A
1	rs628959	0	97738860	C	T
1	rs59520617	0	97738913	T	C
1	rs471581	0	97739678	C	T
1	rs11165826	0	97739747	A	G
1	rs11165827	0	97739908	A	T
1	rs184980452	0	97740096	A	G
1	rs117235559	0	97740099	A	T
1	rs7539889	0	97741123	T	C
1	rs1520660	0	97741334	C	T
1	rs78547229	0	97741415	C	G
1	rs2090763	0	97742005	A	G
1	rs11587447	0	97742573	T	G
1	rs145563249	0	97742576	G	T
1	rs75526386	0	97742846	A	G
1	rs142963294	0	97743184	A	T
1	rs644023	0	97743295	G	A
1	rs11165829	0	97743702	C	G
1	rs641805	0	97743805	A	T
1	rs6675639	0	97743864	A	G
1	rs74398109	0	97744018	C	T
1	rs10875061	0	97744048	G	A
1	rs116121732	0	97745158	C	T
1	rs118040594	0	97745679	T	C
1	rs12048063	0	97746093	G	A
1	rs10735793	0	97746592	T	C
1	rs4351704	0	97746919	T	C
1	rs10875062	0	97746924	C	A
1	rs11589238	0	97747164	A	G
1	rs638456	0	97747318	A	G
1	rs552926	0	97747389	T	C
1	rs12029106	0	97747589	C	T
1	rs12046744	0	97747664	A	C
1	rs6700670	0	97748085	G	C
1	rs56300389	0	97748304	G	A
1	rs519852	0	97748692	T	A
1	rs6692946	0	97748929	A	G
1	rs528455	0	97749198	T	C
1	rs667565	0	97749248	T	C
1	rs526645	0	97749380	G	A
1	rs79652940	0	97749690	T	C
1	rs12049622	0	97750144	T	C
1	rs11165830	0	97750176	G	A
1	rs12726453	0	97750189	T	C
1	rs61786317	0	97750333	A	C
1	rs6593640	0	97750526	T	C
1	rs6593641	0	97750576	T	C
1	rs74655673	0	97750728	T	C
1	rs6593642	0	97750838	C	T
1	rs79341998	0	97750913	T	A
1	rs78815677	0	97750955	T	A
1	rs79204295	0	97750973	C	T
1	rs12024830	0	97750974	G	A
1	rs145599941	0	97752375	G	A
1	rs145261174	0	97752476	C	T
1	rs61786318	0	97752847	T	G
1	rs60600201	0	97752922	G	A
1	rs4285753	0	97753218	G	A
1	rs4266934	0	97753343	T	G
1	rs182392824	0	97755253	A	G
1	rs371582224	0	97755988	A	T
1	rs10465748	0	97757424	C	A
1	rs72726678	0	97757537	T	C
1	rs10465749	0	97757949	C	A
1	rs1610253	0	97758264	G	A
1	rs72726681	0	97758266	G	A
1	rs11165837	0	97759020	A	T
1	rs59373360	0	97759254	T	C
1	rs6696988	0	97759396	C	T
1	rs75487591	0	97760141	C	T
1	rs4950026	0	97760661	A	G
1	rs1879373	0	97761119	T	C
1	rs6700920	0	97761698	A	G
1	rs139605327	0	97761941	T	A
1	rs10783058	0	97761972	T	C
1	rs12028211	0	97762109	T	C
1	rs12023626	0	97762425	T	A
1	rs77561994	0	97763384	G	A
1	rs4264037	0	97764073	A	G
1	rs77284010	0	97764126	C	A
1	rs28552810	0	97764905	T	A
1	rs28478258	0	97765025	C	A
1	rs28696953	0	97765076	A	G
1	rs61786353	0	97765680	A	T
1	rs117931587	0	97765727	G	T
1	rs1589342	0	97766707	C	G
1	rs1589343	0	97766774	A	T
1	rs1589344	0	97766866	C	G
1	rs76473287	0	97767173	A	G
1	rs2049112	0	97767418	G	A
1	rs28483122	0	97767541	C	T
1	rs28595744	0	97767604	A	T
1	rs61081552	0	97768330	T	G
1	rs10783060	0	97768846	A	G
1	rs76192937	0	97769435	G	A
1	rs61786354	0	97769910	C	T
1	rs1801160	0	97770920	C	T
1	rs7556439	0	97771947	C	A
1	rs12037001	0	97772481	C	T
1	rs61786356	0	97772701	T	G
1	rs80174161	0	97773647	C	T
1	rs11808765	0	97774248	G	A
1	rs72726689	0	97774833	T	C
1	rs61786357	0	97775113	A	G
1	rs79600079	0	97775633	A	C
1	rs76805496	0	97776758	T	C
1	rs79320797	0	97776794	G	C
1	rs72726691	0	97777159	C	T
1	rs7413375	0	97777611	G	T
1	rs58263466	0	97777653	T	C
1	rs75454821	0	97777918	T	A
1	rs10875064	0	97778724	C	T
1	rs12563974	0	97778891	T	C
1	rs10783059	0	97779384	C	T
1	rs61249534	0	97779494	G	A
1	rs12030332	0	97779535	A	G
1	rs12564608	0	97779656	C	T
1	rs117613517	0	97780615	G	A
1	rs58203161	0	97780673	C	T
1	rs1609519	0	97781039	A	G
1	rs75783453	0	97782019	G	A
1	rs11583545	0	97782026	C	T
1	rs61787962	0	97782951	G	C
1	rs61787963	0	97782985	C	T
1	rs57555420	0	97783448	C	T
1	rs61787976	0	97788390	A	T
1	rs61787977	0	97788636	C	T
1	rs77459229	0	97788637	G	A
1	rs75400870	0	97789419	T	C
1	rs28468570	0	97789449	G	A
1	rs59879323	0	97789694	C	A
1	rs58645363	0	97789950	G	T
1	rs74870559	0	97790076	A	G
1	rs76315541	0	97790331	A	C
1	rs57058326	0	97790805	C	T
1	rs61787980	0	97791240	G	C
1	rs28699374	0	97791507	A	T
1	rs10127817	0	97792410	C	T
1	rs77085839	0	97792483	G	C
1	rs55651621	0	97792693	A	G
1	rs114819357	0	97792723	A	G
1	rs12140043	0	97792868	C	T
1	rs10875069	0	97793775	T	G
1	rs114099134	0	97793898	C	T
1	rs150560816	0	97794615	T	C
1	rs6698780	0	97794907	A	G
1	rs6698789	0	97794973	A	T
1	rs6701415	0	97794995	T	C
1	rs61787981	0	97795017	T	C
1	rs6661380	0	97795029	G	A
1	rs7516576	0	97795054	G	A
1	rs7539913	0	97795055	C	A
1	rs6686712	0	97795214	C	T
1	rs6593646	0	97795501	T	A
1	rs12038518	0	97797970	A	C
1	rs4950027	0	97798063	C	T
1	rs12407539	0	97798186	A	G
1	rs75363500	0	97798555	T	G
1	rs112728586	0	97798878	A	T
1	rs12401348	0	97798907	C	T
1	rs149533292	0	97799116	G	A
1	rs148652810	0	97799209	C	T
1	rs7555294	0	97799545	C	T
1	rs74104367	0	97800233	G	T
1	rs80251895	0	97800954	T	C
1	rs76252209	0	97801137	A	G
1	rs80099795	0	97801510	G	A
1	rs58054780	0	97801826	C	T
1	rs117651668	0	97802050	G	T
1	rs58623258	0	97802065	G	A
1	rs60852591	0	97802101	C	T
1	rs117967363	0	97802172	G	A
1	rs36025579	0	97802624	A	G
1	rs79626151	0	97802632	A	G
1	rs80283604	0	97802639	A	G
1	rs75113655	0	97802675	T	C
1	rs12754968	0	97802733	C	T
1	rs79132726	0	97802836	C	T
1	rs79331711	0	97803351	G	A
1	rs9783115	0	97803594	C	A
1	rs9782950	0	97803724	T	C
1	rs79851747	0	97803999	T	A
1	rs12750945	0	97804547	T	C
1	rs117914090	0	97805777	T	A
1	rs115262804	0	97806112	C	A
1	rs12024103	0	97806124	C	T
1	rs114719882	0	97806218	T	C
1	rs74682146	0	97806475	C	T
1	rs74784253	0	97806542	C	G
1	rs75323142	0	97806602	G	A
1	rs6684671	0	97807219	G	T
1	rs1879375	0	97807335	A	G
1	rs12044858	0	97809250	A	G
1	rs79806521	0	97809699	T	C
1	rs12046771	0	97810607	T	C
1	rs75306259	0	97810954	C	T
1	rs79512458	0	97811145	G	A
1	rs74104372	0	97811356	C	G
1	rs11588048	0	97811574	A	C
1	rs79426638	0	97811599	G	A
1	rs74104373	0	97811932	G	A
1	rs78987067	0	97812401	C	T
1	rs7414210	0	97812612	A	C
1	rs78786116	0	97812891	A	G
1	rs74885558	0	97813060	T	C
1	rs75932131	0	97813098	T	G
1	rs10875070	0	97814644	A	G
1	rs10875071	0	97814678	T	C
1	rs74727720	0	97814706	T	C
1	rs76254164	0	97814713	A	G
1	rs76963298	0	97816002	T	C
1	rs79523487	0	97818355	G	T
1	rs74679167	0	97818661	A	G
1	rs11165845	0	97819405	A	G
1	rs11165846	0	97819667	C	G
1	rs75777655	0	97819835	T	A
1	rs78891055	0	97820546	T	C
1	rs74105107	0	97820887	T	C
1	rs4950028	0	97821081	A	G
1	rs6679536	0	97821302	G	A
1	rs77656893	0	97821504	G	A
1	rs6685859	0	97822769	G	C
1	rs11165847	0	97823523	C	T
1	rs74538697	0	97823714	C	A
1	rs10875073	0	97823752	T	C
1	rs142412362	0	97824350	C	A
1	rs79134772	0	97824629	G	T
1	rs144644749	0	97824845	C	G
1	rs112508617	0	97824865	T	C
1	rs148476487	0	97824891	G	A
1	rs111244535	0	97825223	A	G
1	rs145400209	0	97826020	T	C
1	rs140918097	0	97826416	C	T
1	rs111377057	0	97826561	T	C
1	rs77299972	0	97826655	A	G
1	rs189930970	0	97826971	A	G
1	rs6691565	0	97827246	T	C
1	rs34011849	0	97827520	C	T
1	rs147193697	0	97827663	C	G
1	rs113793055	0	97827879	A	C
1	rs150148381	0	97828021	A	G
1	rs145868982	0	97828417	C	T
1	rs56013752	0	97828445	A	G
1	rs56103838	0	97828568	G	A
1	rs12123145	0	97828604	T	C
1	rs78922435	0	97828894	C	T
1	rs76652879	0	97829505	C	T
1	rs79124115	0	97829620	T	C
1	rs74344183	0	97829727	T	C
1	rs74105109	0	97829764	T	A
1	rs75995514	0	97829811	A	G
1	rs74105110	0	97830355	C	T
1	rs12564011	0	97830546	T	C
1	rs12563828	0	97830721	A	T
1	rs80147656	0	97830828	C	T
1	rs75242832	0	97830870	G	T
1	rs78413744	0	97830924	T	C
1	rs80216782	0	97830969	C	T
1	rs74229079	0	97831009	C	T
1	rs74105111	0	97831065	T	C
1	rs75402597	0	97831471	G	A
1	rs11165850	0	97831765	T	C
1	rs76416878	0	97832002	C	T
1	rs12063370	0	97832032	T	C
1	rs78638054	0	97832038	A	G
1	rs10875075	0	97832498	T	C
1	rs12403997	0	97832736	G	A
1	rs533342626	0	97832838	T	A
1	rs867261	0	97832839	T	A
1	rs76364010	0	97833189	G	C
1	rs182581793	0	97833901	A	G
1	rs1879372	0	97833918	T	C
1	rs1879371	0	97834019	C	T
1	rs72728414	0	97834028	G	A
1	rs72728415	0	97834255	T	C
1	rs72728416	0	97834691	A	G
1	rs72728417	0	97834905	A	C
1	rs7515904	0	97835163	G	T
1	rs72728418	0	97835388	A	G
1	rs1915313	0	97835573	G	C
1	rs113154640	0	97835747	T	C
1	rs12029685	0	97835777	T	C
1	rs6701322	0	97835921	A	G
1	rs12070583	0	97836421	T	C
1	rs74384723	0	97836819	T	C
1	rs78735515	0	97837223	A	G
1	rs10875076	0	97837564	C	T
1	rs10875077	0	97837761	T	C
1	rs12408270	0	97837792	C	T
1	rs10875078	0	97837807	C	G
1	rs72728421	0	97838416	A	G
1	rs117398801	0	97838621	T	C
1	rs55652347	0	97838854	C	T
1	rs11582179	0	97838887	T	C
1	rs1879374	0	97838972	A	G
1	rs1890138	0	97839016	A	G
1	rs6699630	0	97839413	C	G
1	rs7523609	0	97839665	T	C
1	rs148072322	0	97839796	G	A
1	rs140879071	0	97839998	C	G
1	rs35398836	0	97840167	C	A
1	rs113268154	0	97840321	G	A
1	rs78974981	0	97840353	C	T
1	rs77621792	0	97840756	G	A
1	rs149358329	0	97841090	A	G
1	rs12030316	0	97841628	T	C
1	rs12040045	0	97841850	C	T
1	rs10875079	0	97841879	A	G
1	rs72728426	0	97842126	A	T
1	rs11580977	0	97842384	A	G
1	rs72728430	0	97842475	C	T
1	rs12738091	0	97842978	T	C
1	rs12756826	0	97843251	C	T
1	rs118048589	0	97843257	T	C
1	rs61186764	0	97843344	A	G
1	rs74105139	0	97843390	G	A
1	rs12032384	0	97843647	T	C
1	rs6672867	0	97843748	G	A
1	rs56062554	0	97843847	A	C
1	rs56000287	0	97843957	A	T
1	rs55844132	0	97844136	C	T
1	rs6665022	0	97844241	T	C
1	rs34085458	0	97844979	C	T
1	rs1415683	0	97845053	T	G
1	rs74105145	0	97845229	G	A
1	rs74105146	0	97845511	T	C
1	rs12405810	0	97845785	T	C
1	rs80188499	0	97845840	T	C
1	rs12565467	0	97846232	T	C
1	rs74105148	0	97846296	T	C
1	rs74105150	0	97846406	A	G
1	rs34448971	0	97846434	C	T
1	rs72728435	0	97846855	G	C
1	rs72728436	0	97846875	T	C
1	rs55698615	0	97847384	G	A
1	rs74105153	0	97847590	G	A
1	rs72728438	0	97847874	T	C
1	rs56279424	0	97848140	G	T
1	rs12568621	0	97848488	C	T
1	rs72728440	0	97848576	C	T
1	rs4949947	0	97848758	C	T
1	rs139445170	0	97848971	G	T
1	rs6690620	0	97849281	G	A
1	rs10875080	0	97849296	G	A
1	rs11165854	0	97849325	C	T
1	rs6690816	0	97849481	G	T
1	rs72728442	0	97849858	A	G
1	rs4950030	0	97849885	A	T
1	rs72728443	0	97849910	A	T
1	rs74105186	0	97850060	T	C
1	rs1112314	0	97850697	C	T
1	rs12739046	0	97850971	A	G
1	rs6679142	0	97850999	G	A
1	rs58067278	0	97851035	C	A
1	rs72728447	0	97851271	C	G
1	rs72728450	0	97851325	G	C
1	rs74105189	0	97851609	T	C
1	rs11165855	0	97851776	G	A
1	rs72728452	0	97851972	G	A
1	rs11165856	0	97852031	T	C
1	rs1356917	0	97852258	A	C
1	rs1356918	0	97852354	T	A
1	rs1356919	0	97852376	A	T
1	rs6677502	0	97852932	T	C
1	rs2152878	0	97853443	T	C
1	rs56401000	0	97853602	G	A
1	rs6665429	0	97853619	C	T
1	rs55748568	0	97853995	T	C
1	rs56389703	0	97854180	A	T
1	rs4950031	0	97854245	T	G
1	rs77372546	0	97854264	C	T
1	rs12047563	0	97854533	C	A
1	rs12040388	0	97854625	G	A
1	rs1577895	0	97854712	A	G
1	rs12047716	0	97854999	C	A
1	rs7538155	0	97855144	T	C
1	rs4319377	0	97855334	G	A
1	rs4495747	0	97855607	A	G
1	rs72728456	0	97855612	A	G
1	rs4503384	0	97855821	G	A
1	rs7527030	0	97855907	C	T
1	rs12039093	0	97856036	T	A
1	rs7541618	0	97856487	T	G
1	rs12049600	0	97856602	C	T
1	rs7530072	0	97856731	C	T
1	rs12021567	0	97856946	C	T
1	rs12042394	0	97856985	G	C
1	rs12040059	0	97856990	T	G
1	rs12040763	0	97857061	T	C
1	rs12043125	0	97857145	G	T
1	rs56682383	0	97857539	A	C
1	rs60314659	0	97857688	G	A
1	rs955850	0	97857761	T	C
1	rs28714464	0	97857902	C	T
1	rs4634942	0	97857955	T	C
1	rs28526496	0	97857963	G	T
1	rs12089260	0	97858048	G	A
1	rs28829687	0	97858143	T	C
1	rs4950032	0	97858897	C	T
1	rs7536690	0	97858941	C	T
1	rs7536770	0	97859016	C	T
1	rs9727787	0	97859064	T	C
1	rs111316699	0	97859249	T	C
1	rs35675942	0	97859338	T	C
1	rs35767735	0	97859369	G	T
1	rs7516781	0	97860207	G	C
1	rs75803324	0	97860296	G	A
1	rs7540201	0	97860321	C	A
1	rs55824522	0	97861328	C	A
1	rs12411169	0	97861504	C	A
1	rs12740800	0	97861661	A	T
1	rs78101370	0	97861734	T	A
1	rs12407440	0	97861746	A	T
1	rs72728467	0	97861820	T	C
1	rs12566907	0	97862237	T	C
1	rs72728468	0	97862433	C	T
1	rs12043021	0	97862725	G	T
1	rs12043040	0	97862756	G	T
1	rs12022243	0	97862780	C	T
1	rs12407793	0	97862794	A	G
1	rs12040699	0	97862828	T	C
1	rs4428925	0	97862883	G	A
1	rs4363450	0	97863155	A	C
1	rs76012985	0	97863258	C	T
1	rs4445510	0	97863281	T	C
1	rs149473204	0	97863843	T	C
1	rs148185926	0	97864016	T	C
1	rs184130578	0	97864249	C	A
1	rs58897692	0	97864282	T	A
1	rs12024083	0	97864615	C	T
1	rs149906100	0	97864635	G	A
1	rs140787996	0	97865799	G	A
1	rs11165860	0	97866419	T	C
1	rs72728475	0	97866544	G	C
1	rs12047072	0	97866719	G	T
1	rs12026223	0	97866857	C	T
1	rs111766159	0	97866868	T	G
1	rs12026229	0	97866892	C	T
1	rs12045421	0	97867143	T	C
1	rs1577897	0	97867198	G	A
1	rs1577896	0	97867312	T	C
1	rs80121219	0	97867406	T	C
1	rs7512213	0	97867433	A	G
1	rs7548189	0	97867713	C	A
1	rs72728482	0	97867725	G	T
1	rs72728483	0	97868308	T	C
1	rs55912562	0	97869190	C	T
1	rs12725266	0	97869199	C	T
1	rs144474836	0	97869710	G	A
1	rs60495923	0	97869738	A	T
1	rs74229081	0	97869773	A	C
1	rs72728490	0	97869846	C	G
1	rs12047625	0	97869853	T	C
1	rs12048428	0	97870078	T	C
1	rs11165861	0	97870258	C	T
1	rs12022771	0	97870315	G	A
1	rs12022799	0	97870432	G	A
1	rs12030174	0	97870591	C	T
1	rs12048663	0	97870876	T	C
1	rs11165862	0	97871356	A	T
1	rs4949949	0	97871409	T	C
1	rs75526225	0	97871636	T	C
1	rs7544128	0	97871760	C	G
1	rs7555984	0	97872049	A	G
1	rs72728494	0	97872219	C	T
1	rs7521383	0	97872220	G	T
1	rs12403187	0	97872300	C	T
1	rs11165863	0	97872422	A	G
1	rs4300257	0	97872655	A	C
1	rs4434871	0	97873007	T	C
1	rs57676409	0	97873152	T	C
1	rs12410949	0	97873296	G	A
1	rs12409761	0	97873302	A	G
1	rs58516533	0	97873390	T	C
1	rs4381229	0	97873631	A	G
1	rs4319378	0	97873801	T	C
1	rs4336888	0	97873826	C	G
1	rs4497251	0	97874074	G	C
1	rs139476823	0	97874487	T	C
1	rs2018902	0	97874592	A	G
1	rs11165864	0	97874663	T	C
1	rs12096100	0	97875071	T	G
1	rs74106717	0	97875200	T	A
1	rs78155123	0	97875348	T	C
1	rs12143861	0	97875528	A	G
1	rs11165865	0	97875670	G	T
1	rs945879	0	97876372	C	T
1	rs4492658	0	97876523	G	C
1	rs1556794	0	97877048	A	G
1	rs79593470	0	97877165	T	C
1	rs1538176	0	97877321	T	G
1	rs117786811	0	97877633	A	G
1	rs11165867	0	97878068	C	T
1	rs6663751	0	97878443	C	A
1	rs6687374	0	97878461	G	A
1	rs6678858	0	97878565	A	T
1	rs7543523	0	97879083	G	C
1	rs7543614	0	97879161	G	A
1	rs7535930	0	97879262	T	C
1	rs4589145	0	97879266	A	G
1	rs6693628	0	97879926	G	T
1	rs117516054	0	97880497	T	C
1	rs12024396	0	97880883	A	G
1	rs75464971	0	97880925	C	G
1	rs72729904	0	97881659	T	C
1	rs72729905	0	97881752	G	A
1	rs147600448	0	97882405	C	T
1	rs4497250	0	97882933	G	A
1	rs59111295	0	97883247	G	A
1	rs58941846	0	97883401	C	T
1	rs72729906	0	97884223	A	C
1	rs11165868	0	97885040	C	T
1	rs10875084	0	97885200	T	C
1	rs10875085	0	97885249	A	T
1	rs4949952	0	97886171	T	C
1	rs77659472	0	97886377	C	T
1	rs117241764	0	97886387	A	G
1	rs11165869	0	97887134	C	T
1	rs10875086	0	97887414	T	C
1	rs12403515	0	97888287	T	C
1	rs4950033	0	97890347	C	T
1	rs192886474	0	97891079	A	G
1	rs12123121	0	97891161	G	T
1	rs17116720	0	97891548	T	C
1	rs117674519	0	97892786	G	T
1	rs1556798	0	97892858	T	C
1	rs7549538	0	97893975	T	A
1	rs61788022	0	97894035	G	T
1	rs12028565	0	97894619	T	C
1	rs11165870	0	97895762	T	C
1	rs117390063	0	97896061	C	T
1	rs4353133	0	97896489	A	G
1	rs61788023	0	97896731	T	C
1	rs12126093	0	97896865	T	C
1	rs12126921	0	97897249	T	C
1	rs56064273	0	97897811	T	G
1	rs7517433	0	97898232	T	C
1	rs10449723	0	97898560	A	C
1	rs12129397	0	97900552	A	T
1	rs12073650	0	97901571	G	T
1	rs11165872	0	97902590	T	G
1	rs11165873	0	97902790	A	T
1	rs7516433	0	97903111	T	C
1	rs12031561	0	97903583	A	G
1	rs10875087	0	97903703	C	T
1	rs4949953	0	97904780	T	C
1	rs55931309	0	97905169	G	C
1	rs10875088	0	97905260	C	T
1	rs147971563	0	97905279	C	G
1	rs7517899	0	97907753	C	T
1	rs10783063	0	97907894	T	G
1	rs12045999	0	97907991	C	T
1	rs11165874	0	97908244	G	C
1	rs1415681	0	97908878	T	G
1	rs56296115	0	97911857	G	T
1	rs4950034	0	97912056	C	T
1	rs4612663	0	97912335	G	T
1	rs10783065	0	97912721	G	A
1	rs1538175	0	97913459	T	A
1	rs10747482	0	97914806	C	A
1	rs11165875	0	97915213	T	C
1	rs17376848	0	97915624	A	G
1	rs10783066	0	97916309	G	C
1	rs3897855	0	97918137	T	A
1	rs3897854	0	97918306	C	T
1	rs4950035	0	97920746	T	C
1	rs12354219	0	97920956	T	C
1	rs2039676	0	97920977	C	T
1	rs6593648	0	97921342	C	A
1	rs6593649	0	97921434	C	A
1	rs10875090	0	97922774	T	C
1	rs7531138	0	97923499	T	A
1	rs79807948	0	97923785	A	G
1	rs7523116	0	97925053	C	T
1	rs7548444	0	97926486	G	A
1	rs7550959	0	97926839	G	A
1	rs72729930	0	97927565	T	G
1	rs150671253	0	97928002	G	A
1	rs4431878	0	97928949	T	C
1	rs6696976	0	97928976	T	G
1	rs12735808	0	97929458	G	A
1	rs10783067	0	97931595	C	T
1	rs12136186	0	97932256	T	C
1	rs10783068	0	97932322	C	T
1	rs117806252	0	97932909	T	C
1	rs11165877	0	97933215	G	A
1	rs34387885	0	97935510	T	C
1	rs61789177	0	97936870	A	G
1	rs34044808	0	97936889	C	A
1	rs74105234	0	97937069	G	A
1	rs75957149	0	97937121	T	C
1	rs7513650	0	97937394	T	C
1	rs61789178	0	97938391	A	G
1	rs10875091	0	97938684	T	C
1	rs11811087	0	97940170	A	C
1	rs11811436	0	97940231	T	C
1	rs12117481	0	97940343	G	A
1	rs11165879	0	97941485	A	G
1	rs77691864	0	97941665	G	A
1	rs12096724	0	97944050	G	T
1	rs6672095	0	97944059	G	T
1	rs12759539	0	97944341	G	A
1	rs143350616	0	97945138	A	C
1	rs945881	0	97945292	G	A
1	rs61789180	0	97945793	A	G
1	rs950467	0	97946041	T	G
1	rs55865801	0	97946461	A	G
1	rs11165880	0	97946840	C	T
1	rs952856	0	97947179	C	G
1	rs11165881	0	97947883	C	T
1	rs80250871	0	97947955	A	C
1	rs6685976	0	97948014	G	A
1	rs77690376	0	97949155	G	A
1	rs4495745	0	97949375	A	C
1	rs4451581	0	97949431	A	C
1	rs13375021	0	97949735	C	T
1	rs7545712	0	97950034	G	A
1	rs6593650	0	97950902	A	C
1	rs4950037	0	97950934	G	T
1	rs4950038	0	97951106	A	C
1	rs11165882	0	97951525	C	A
1	rs10747483	0	97951926	T	C
1	rs4949955	0	97951969	T	A
1	rs182843807	0	97953057	A	G
1	rs6687950	0	97953641	G	A
1	rs11165883	0	97953720	T	A
1	rs12058771	0	97953752	T	G
1	rs6679873	0	97953946	T	G
1	rs6664888	0	97954176	C	G
1	rs79007458	0	97954223	C	T
1	rs12060079	0	97954272	T	C
1	rs12074340	0	97954318	C	T
1	rs12121057	0	97954403	G	C
1	rs10875092	0	97954589	A	G
1	rs1415682	0	97955133	A	G
1	rs952501	0	97955273	G	A
1	rs10875093	0	97955719	A	C
1	rs11165884	0	97955825	A	T
1	rs115216079	0	97956008	C	T
1	rs4364915	0	97956480	T	A
1	rs78338622	0	97957779	T	A
1	rs2811188	0	97958108	G	A
1	rs2786779	0	97959482	T	C
1	rs12062552	0	97961206	T	C
1	rs2811187	0	97962038	A	C
1	rs76394731	0	97962543	G	C
1	rs2786778	0	97962979	C	T
1	rs2786777	0	97963025	G	C
1	rs2786776	0	97963035	T	G
1	rs2786775	0	97963085	C	A
1	rs2786774	0	97963907	T	C
1	rs2786773	0	97963919	C	T
1	rs2811186	0	97964122	A	G
1	rs77944334	0	97964195	A	T
1	rs78673388	0	97964441	C	T
1	rs60927802	0	97964482	A	T
1	rs78472505	0	97965500	T	C
1	rs4520446	0	97966205	C	T
1	rs79961076	0	97966992	G	A
1	rs10493892	0	97967983	A	C
1	rs2811185	0	97968480	C	G
1	rs2786782	0	97968615	A	G
1	rs148435545	0	97968625	T	C
1	rs12073044	0	97968757	T	A
1	rs77750308	0	97969062	A	G
1	rs2786781	0	97969298	A	G
1	rs2811184	0	97969840	G	C
1	rs142001424	0	97970286	A	G
1	rs147850929	0	97970389	G	C
1	rs7516492	0	97970618	G	A
1	rs12029826	0	97971063	T	A
1	rs11165886	0	97971215	C	T
1	rs2811183	0	97971252	T	C
1	rs2811182	0	97971440	G	A
1	rs78534101	0	97972036	A	C
1	rs10875094	0	97972686	G	A
1	rs17116806	0	97973252	C	A
1	rs2786780	0	97973891	A	G
1	rs77041628	0	97974075	G	A
1	rs2811179	0	97974243	T	C
1	rs12032158	0	97974244	A	G
1	rs11165887	0	97974659	G	A
1	rs868184	0	97975700	C	T
1	rs10875095	0	97976668	A	G
1	rs10493893	0	97977771	G	C
1	rs17116810	0	97978299	C	T
1	rs1556795	0	97979317	T	C
1	rs1556796	0	97979675	C	G
1	rs7545340	0	97979726	G	A
1	rs2027250	0	97980872	C	T
1	rs117091538	0	97980915	T	C
1	rs2811178	0	97981242	T	C
1	rs2786783	0	97981243	G	A
1	rs1801159	0	97981395	T	C
1	rs55699321	0	97981508	C	T
1	rs1337752	0	97981706	C	T
1	rs7519652	0	97984103	C	A
1	rs2786784	0	97984236	A	C
1	rs2811177	0	97984484	C	T
1	rs1556797	0	97985214	G	C
1	rs2105129	0	97985966	C	G
1	rs2811176	0	97986130	T	C
1	rs6671771	0	97986367	C	A
1	rs2811175	0	97986546	T	C
1	rs4427441	0	97988069	T	G
1	rs79352052	0	97988967	T	C
1	rs11165889	0	97989860	A	T
1	rs2811174	0	97990575	T	C
1	rs2786771	0	97991021	G	A
1	rs2786770	0	97991219	A	G
1	rs2811173	0	97992257	C	T
1	rs2811172	0	97992389	G	T
1	rs2786512	0	97992465	A	G
1	rs10430076	0	97992505	C	T
1	rs2786513	0	97992879	T	C
1	rs2786769	0	97992929	A	G
1	rs12138657	0	97995929	A	G
1	rs2786517	0	97996037	G	T
1	rs72729989	0	97996454	G	A
1	rs2786518	0	97996797	G	C
1	rs2786785	0	97997645	A	T
1	rs2297780	0	97999375	C	T
1	rs138641236	0	97999486	C	A
1	rs1812389	0	97999687	T	C
1	rs2786519	0	98000861	A	G
1	rs12729863	0	98000954	C	T
1	rs12063030	0	98001389	C	A
1	rs12089969	0	98001608	T	C
1	rs12093651	0	98001750	G	A
1	rs2786772	0	98002054	T	G
1	rs12568733	0	98002240	G	T
1	rs2786520	0	98002279	T	C
1	rs2786521	0	98003268	A	C
1	rs12091654	0	98003300	A	G
1	rs12096383	0	98003358	G	A
1	rs34934786	0	98003524	G	A
1	rs4950041	0	98003908	A	G
1	rs4950042	0	98004418	C	T
1	rs10875097	0	98004512	G	A
1	rs2811171	0	98005144	C	T
1	rs181736269	0	98005546	C	G
1	rs75027277	0	98006101	A	G
1	rs12756513	0	98006222	T	C
1	rs58578592	0	98006348	T	C
1	rs56776420	0	98006350	T	A
1	rs17368985	0	98010949	T	C
1	rs2786522	0	98012711	C	T
1	rs74809217	0	98012771	T	G
1	rs7530858	0	98013638	A	G
1	rs138606763	0	98014110	T	C
1	rs2786529	0	98017090	C	G
1	rs7540983	0	98017233	A	G
1	rs17116909	0	98018197	T	G
1	rs2786533	0	98018735	G	A
1	rs12060391	0	98019997	T	C
1	rs17100624	0	98020955	C	T
1	rs17116920	0	98023377	T	C
1	rs79965033	0	98023418	A	G
1	rs17116925	0	98023643	C	A
1	rs2811221	0	98024695	C	G
1	rs2811220	0	98024748	C	G
1	rs12066229	0	98026230	G	A
1	rs2811219	0	98026801	A	G
1	rs2811218	0	98027316	G	A
1	rs77571413	0	98029111	G	C
1	rs12122032	0	98033259	T	C
1	rs77721024	0	98033518	G	A
1	rs2786541	0	98033698	A	T
1	rs11165895	0	98035253	C	A
1	rs76035990	0	98035260	G	A
1	rs74684283	0	98035484	A	G
1	rs2786543	0	98036617	G	A
1	rs2811215	0	98036832	C	T
1	rs2811214	0	98036858	C	T
1	rs2786544	0	98037286	T	A
1	rs2248658	0	98038091	T	C
1	rs4949958	0	98038179	T	C
1	rs79917705	0	98038926	T	C
1	rs56293913	0	98039541	A	G
1	rs80098619	0	98039905	C	A
1	rs79056965	0	98040471	C	T
1	rs34961061	0	98040871	C	T
1	rs10875098	0	98041720	T	C
1	rs2811212	0	98042396	G	A
1	rs10875099	0	98042712	C	T
1	rs6663357	0	98044939	A	C
1	rs10783069	0	98045996	G	C
1	rs2811211	0	98046492	G	T
1	rs2811210	0	98046674	G	A
1	rs2811209	0	98046819	G	C
1	rs2811208	0	98047271	T	C
1	rs2811206	0	98048331	A	T
1	rs2485436	0	98048600	T	C
1	rs2485437	0	98048749	G	A
1	rs142272269	0	98049511	T	C
1	rs2811205	0	98050656	T	C
1	rs147644631	0	98055916	G	A
1	rs77743956	0	98056050	A	G
1	rs7537165	0	98056463	A	G
1	rs11165897	0	98056575	T	C
1	rs2786490	0	98057024	T	G
1	rs115637836	0	98057420	A	G
1	rs2811203	0	98057444	C	T
1	rs3790384	0	98060205	A	C
1	rs2811202	0	98060481	A	C
1	rs3790386	0	98060977	T	C
1	rs1337523	0	98061402	C	T
1	rs2786494	0	98064334	G	A
1	rs10783070	0	98064363	T	C
1	rs2786496	0	98064612	G	A
1	rs2811201	0	98065573	G	C
1	rs2786498	0	98067147	G	A
1	rs77806051	0	98067568	A	G
1	rs2811200	0	98067668	A	G
1	rs2811199	0	98067896	C	T
1	rs2811198	0	98068801	A	G
1	rs1013810	0	98071095	A	T
1	rs2065943	0	98071426	T	C
1	rs12144462	0	98073410	G	A
1	rs74721888	0	98073451	T	A
1	rs2786500	0	98075724	A	C
1	rs2786501	0	98075725	C	A
1	rs7554746	0	98075762	C	T
1	rs2811197	0	98076665	C	T
1	rs10875100	0	98077078	A	T
1	rs79152122	0	98078522	G	C
1	rs75476220	0	98078531	A	T
1	rs2786503	0	98078883	T	G
1	rs2811196	0	98078993	T	C
1	rs7533902	0	98079228	T	C
1	rs2786504	0	98079506	C	T
1	rs12033263	0	98079674	C	A
1	rs2786505	0	98080308	G	T
1	rs2811195	0	98080718	C	T
1	rs75659087	0	98080755	T	C
1	rs2811194	0	98081891	A	T
1	rs117910319	0	98083648	A	G
1	rs78891607	0	98083984	T	A
1	rs2811193	0	98087725	A	G
1	rs2811192	0	98088158	C	T
1	rs117211594	0	98089769	T	C
1	rs138133026	0	98090756	A	C
1	rs2811190	0	98091117	G	T
1	rs72732387	0	98093395	A	G
1	rs79047566	0	98093431	T	C
1	rs1337521	0	98093880	A	T
1	rs79561591	0	98094057	T	C
1	rs1337522	0	98095024	G	A
1	rs12032276	0	98096111	G	C
1	rs72732395	0	98098183	C	G
1	rs10518636	0	98098879	G	A
1	rs72732396	0	98098931	C	A
1	rs72732398	0	98099069	A	G
1	rs74796875	0	98099217	T	G
1	rs12073839	0	98099400	T	A
1	rs12070513	0	98102187	T	A
1	rs75314491	0	98103177	G	T
1	rs1538120	0	98104290	C	T
1	rs6663670	0	98105438	A	C
1	rs79607352	0	98105976	T	C
1	rs76816490	0	98106273	G	C
1	rs7512910	0	98106812	C	T
1	rs141113302	0	98107019	T	C
1	rs77326442	0	98107128	A	G
1	rs141749819	0	98107274	C	T
1	rs137963308	0	98108449	T	A
1	rs79385582	0	98109889	C	T
1	rs76834760	0	98110838	C	G
1	rs67086927	0	98114016	C	T
1	rs77619582	0	98114973	T	C
1	rs80215295	0	98116224	C	T
1	rs2786507	0	98118320	G	A
1	rs76277277	0	98118436	C	T
1	rs75722236	0	98118470	C	T
1	rs72975761	0	98118694	T	G
1	rs139858815	0	98120608	C	T
1	rs72975763	0	98120613	A	G
1	rs72975765	0	98120682	C	T
1	rs75382280	0	98122194	C	T
1	rs79321297	0	98123247	C	T
1	rs17117044	0	98124527	T	C
1	rs182607430	0	98124869	A	T
1	rs79415308	0	98126166	G	T
1	rs80253778	0	98126593	C	T
1	rs13375516	0	98126717	A	C
1	rs149657041	0	98127586	C	T
1	rs2786523	0	98128050	G	A
1	rs78210029	0	98128055	G	A
1	rs72975785	0	98131080	A	T
1	rs76695943	0	98131507	A	G
1	rs115816339	0	98131950	G	A
1	rs77325233	0	98132530	T	C
1	rs79549366	0	98133582	G	T
1	rs75848580	0	98133866	C	T
1	rs72975790	0	98135934	C	T
1	rs17117052	0	98136385	C	T
1	rs78302912	0	98138386	C	A
1	rs76353325	0	98140967	T	C
1	rs72975796	0	98141112	G	A
1	rs2786508	0	98141828	C	T
1	rs2151563	0	98143266	G	A
1	rs2786509	0	98143293	T	C
1	rs118138977	0	98143641	A	G
1	rs78713615	0	98144144	T	C
1	rs3790387	0	98144856	T	C
1	rs75294762	0	98146100	C	G
1	rs78695904	0	98146979	G	A
1	rs75706535	0	98147099	T	C
1	rs74777699	0	98148197	T	C
1	rs17117062	0	98148742	A	G
1	rs2780851	0	98150128	T	A
1	rs141808307	0	98151852	A	T
1	rs61789253	0	98152581	A	C
1	rs2780852	0	98152604	G	A
1	rs61789254	0	98152715	T	C
1	rs78558062	0	98154552	G	T
1	rs79691313	0	98154553	A	T
1	rs149444552	0	98154719	A	G
1	rs61789255	0	98155047	G	A
1	rs79884288	0	98155322	T	C
1	rs61789256	0	98155444	C	G
1	rs141771572	0	98155535	G	T
1	rs3790389	0	98156892	A	G
1	rs61789257	0	98158333	T	A
1	rs72977714	0	98158573	G	A
1	rs10875102	0	98159558	G	A
1	rs61789258	0	98160327	T	C
1	rs75621692	0	98161511	T	C
1	rs72977716	0	98161560	C	T
1	rs74675134	0	98162175	A	T
1	rs12119882	0	98162362	A	G
1	rs75557790	0	98162542	T	C
1	rs61789259	0	98162545	C	A
1	rs61790060	0	98164325	C	A
1	rs6668296	0	98164768	C	T
1	rs2297595	0	98165091	T	C
1	rs189540419	0	98170874	T	C
1	rs61790062	0	98172676	G	T
1	rs61790063	0	98173801	G	T
1	rs61790064	0	98174034	T	C
1	rs72977720	0	98174928	A	T
1	rs61790065	0	98180481	G	A
1	rs74105276	0	98182223	A	T
1	rs61790066	0	98182260	T	C
1	rs72977724	0	98182706	G	A
1	rs61786599	0	98185724	A	T
1	rs117021124	0	98186118	G	A
1	rs55684412	0	98186229	T	C
1	rs4304627	0	98187755	C	T
1	rs61033129	0	98193056	T	C
1	rs17378455	0	98194845	C	T
1	rs117316513	0	98197255	T	A
1	rs4554755	0	98198206	C	T
1	rs6683957	0	98200719	A	G
1	rs12139338	0	98201283	T	A
1	rs4970728	0	98202161	G	C
1	rs17369919	0	98203820	T	C
1	rs78903807	0	98204094	C	T
1	rs74105295	0	98206489	C	T
1	rs4970716	0	98209131	G	A
1	rs74105298	0	98210395	T	C
1	rs74105299	0	98210609	C	T
1	rs72977751	0	98211103	C	A
1	rs80339829	0	98211596	C	A
1	rs74105301	0	98211710	G	T
1	rs74105302	0	98212290	C	T
1	rs74108303	0	98212797	C	A
1	rs149443287	0	98214007	T	A
1	rs58626076	0	98215326	C	A
1	rs78058894	0	98215983	C	T
1	rs74108304	0	98216085	C	T
1	rs79723387	0	98217632	G	T
1	rs56202188	0	98218276	C	A
1	rs74108305	0	98218887	C	T
1	rs142494453	0	98219156	G	T
1	rs76846966	0	98219584	T	A
1	rs56012174	0	98220320	C	G
1	rs12022669	0	98224825	T	C
1	rs150007267	0	98225432	T	C
1	rs61786604	0	98227080	A	G
1	rs17378671	0	98230887	T	C
1	rs76806828	0	98231926	A	T
1	rs4537601	0	98233530	G	C
1	rs77871763	0	98233654	G	A
1	rs12406752	0	98234512	C	T
1	rs11165908	0	98236756	G	A
1	rs116854396	0	98238225	T	G
1	rs12739159	0	98241291	C	T
1	rs78852503	0	98241566	G	C
1	rs185899045	0	98242193	C	T
1	rs12565244	0	98244251	G	A
1	rs10783076	0	98244768	G	C
1	rs141884614	0	98245640	C	A
1	rs1999571	0	98245741	C	T
1	rs76593957	0	98246494	C	T
1	rs17117169	0	98248485	C	T
1	rs7527085	0	98253405	A	G
1	rs61786605	0	98253510	G	A
1	rs10747485	0	98253666	T	C
1	rs75696555	0	98253703	G	A
1	rs10747486	0	98253738	A	G
1	rs147045931	0	98254229	A	T
1	rs10747487	0	98254702	G	A
1	rs6685266	0	98255121	G	A
1	rs117454424	0	98258475	C	T
1	rs34486749	0	98258690	C	T
1	rs1889229	0	98262653	A	T
1	rs75117796	0	98262973	C	T
1	rs1931063	0	98263610	C	T
1	rs79272101	0	98263712	T	C
1	rs75662420	0	98264526	T	C
1	rs1333717	0	98264578	G	A
1	rs79566012	0	98265091	C	A
1	rs10493894	0	98265667	G	A
1	rs79085678	0	98266009	T	C
1	rs12725934	0	98266254	T	A
1	rs76086894	0	98267096	A	C
1	rs17379095	0	98267427	G	T
1	rs6703307	0	98268137	A	C
1	rs10875105	0	98270478	C	A
1	rs10493895	0	98271226	A	C
1	rs12568335	0	98274132	T	C
1	rs11165913	0	98275559	C	T
1	rs79498699	0	98276110	G	A
1	rs75693011	0	98279088	T	C
1	rs10493896	0	98279091	T	C
1	rs12059052	0	98279259	T	G
1	rs144903210	0	98280672	A	G
1	rs1984091	0	98282662	C	T
1	rs76288554	0	98283418	A	C
1	rs1931064	0	98283854	T	C
1	rs1931066	0	98283965	A	G
1	rs1034215	0	98284940	T	C
1	rs1034216	0	98285320	A	G
1	rs1034217	0	98285422	A	G
1	rs76869127	0	98286724	T	C
1	rs4329543	0	98287474	C	T
1	rs10875108	0	98287683	C	T
1	rs1023245	0	98288517	A	C
1	rs78164635	0	98288581	T	C
1	rs1963206	0	98288805	G	A
1	rs6675325	0	98289809	A	G
1	rs12134028	0	98290238	C	T
1	rs76303383	0	98290456	A	G
1	rs1974204	0	98290577	C	T
1	rs1974203	0	98290685	C	T
1	rs6676451	0	98291840	T	A
1	rs10157611	0	98292937	A	G
1	rs10875109	0	98295006	A	T
1	rs7538995	0	98296227	C	T
1	rs4246514	0	98297731	C	G
1	rs79140822	0	98298087	A	G
1	rs4375301	0	98298371	A	G
1	rs10747488	0	98299475	C	A
1	rs113811368	0	98300948	T	G
1	rs75199627	0	98301531	A	G
1	rs74467065	0	98303785	T	C
1	rs11165917	0	98304427	A	T
1	rs7526108	0	98305394	G	A
1	rs77018612	0	98305424	C	A
1	rs75800281	0	98306368	T	G
1	rs76293564	0	98306515	G	T
1	rs149186959	0	98307395	T	C
1	rs6658412	0	98309251	A	C
1	rs118150736	0	98309996	G	A
1	rs61787782	0	98310239	A	G
1	rs74525187	0	98312525	G	A
1	rs77039014	0	98313546	C	T
1	rs117216173	0	98314896	T	C
1	rs12073487	0	98315061	T	A
1	rs12072739	0	98315893	A	G
1	rs4421623	0	98316285	T	G
1	rs12089031	0	98316355	C	T
1	rs4970719	0	98318162	A	G
1	rs145436822	0	98318667	T	C
1	rs10747489	0	98318735	C	T
1	rs117983815	0	98320428	G	A
1	rs4372296	0	98320492	C	A
1	rs45522136	0	98320923	T	G
1	rs78411707	0	98321389	G	A
1	rs4379706	0	98322379	C	T
1	rs10747490	0	98325796	G	A
1	rs11165920	0	98325947	A	G
1	rs4970720	0	98326447	G	A
1	rs75641275	0	98327133	A	C
1	rs4523551	0	98327831	C	T
1	rs4523552	0	98328093	C	T
1	rs115781043	0	98329139	A	C
1	rs76586805	0	98330439	T	C
1	rs61787783	0	98330948	A	G
1	rs61787784	0	98331051	A	G
1	rs138823314	0	98331804	G	A
1	rs61787785	0	98332523	G	C
1	rs11165921	0	98334990	G	T
1	rs10875111	0	98335004	G	C
1	rs116303728	0	98335202	T	C
1	rs12060207	0	98335381	C	T
1	rs9661794	0	98336329	G	A
1	rs74993515	0	98336754	T	G
1	rs11165922	0	98336823	T	G
1	rs6677116	0	98337283	A	G
1	rs6604093	0	98337578	T	A
1	rs17379561	0	98340139	A	T
1	rs10747491	0	98341152	G	T
1	rs4970721	0	98342067	C	A
1	rs10747492	0	98342417	G	A
1	rs12062845	0	98342685	C	A
1	rs61787819	0	98344088	T	C
1	rs61787820	0	98344661	T	C
1	rs7524038	0	98345019	G	A
1	rs10875112	0	98345449	A	T
1	rs4394693	0	98345517	G	C
1	rs4546957	0	98345614	A	T
1	rs10875113	0	98346177	T	C
1	rs77184978	0	98346531	T	A
1	rs1801265	0	98348885	G	A
1	rs4970722	0	98352053	A	T
1	rs4970723	0	98353416	A	G
1	rs9324374	0	98357727	T	C
1	rs11165923	0	98357743	T	C
1	rs141098699	0	98359018	A	G
1	rs12406713	0	98359342	C	T
1	rs9727548	0	98360091	T	A
1	rs146085365	0	98360453	T	G
1	rs7418577	0	98362040	T	C
1	rs10875118	0	98365310	A	C
1	rs78160265	0	98366203	C	T
1	rs150836920	0	98368647	C	T
1	rs9662719	0	98369744	G	A
1	rs12077442	0	98370375	G	C
1	rs6604094	0	98371201	T	G
1	rs4394694	0	98371449	A	T
1	rs12127542	0	98372260	G	A
1	rs74450569	0	98372645	T	C
1	rs61787823	0	98375391	C	T
1	rs11165924	0	98375448	A	G
1	rs9727976	0	98376245	C	T
1	rs143263008	0	98376459	T	G
1	rs4399192	0	98376502	G	T
1	rs75570956	0	98377149	A	G
1	rs6604095	0	98378494	G	C
1	rs61787824	0	98378559	T	C
1	rs9662870	0	98378786	A	C
1	rs75523359	0	98378798	C	G
1	rs76003396	0	98379562	G	A
1	rs147027406	0	98379787	G	C
1	rs79816651	0	98381637	T	C
1	rs61787826	0	98381860	T	C
1	rs6689552	0	98382113	G	A
1	rs6692580	0	98382114	G	T
1	rs79055225	0	98383395	C	T
1	rs117057053	0	98383726	C	T
1	rs75469693	0	98384790	A	C
1	rs142406340	0	98384994	C	T
1	rs61787827	0	98385673	T	A
1	rs75451404	0	98385830	T	C
1	rs78334244	0	98386000	A	G
1	rs72981743	0	98386721	C	T
1	rs145248180	0	98386744	G	T
1	rs61787828	0	98386955	A	C
1	rs140030940	0	98387087	G	A
1	rs4456128	0	98390072	T	A
1	rs61787829	0	98390477	A	T
1	rs9729897	0	98391864	C	A
1	rs72981753	0	98392169	G	A
1	rs61787830	0	98393523	C	T
1	rs4970725	0	98394864	A	G
1	rs4294451	0	98395714	T	A
1	rs4378243	0	98395881	G	T
1	rs72981758	0	98395896	G	C
1	rs4478846	0	98396847	C	T
1	rs117315139	0	98398283	G	A
1	rs4271249	0	98398619	G	T
1	rs12027448	0	98399193	C	G
1	rs12741167	0	98399715	T	A
1	rs140161237	0	98399847	A	G
1	rs10875120	0	98399903	G	T
1	rs9662232	0	98400439	T	A
1	rs6604097	0	98400875	G	A
1	rs149384992	0	98402966	C	G
1	rs4506495	0	98404234	T	C
1	rs6604098	0	98405032	C	G
1	rs4322261	0	98405856	G	A
1	rs6696127	0	98407367	T	C
1	rs78805408	0	98407722	C	T
1	rs4423049	0	98409303	C	A
1	rs74948275	0	98409565	C	T
1	rs4495746	0	98409901	A	G
1	rs75568898	0	98410509	T	C
1	rs4598523	0	98410616	C	T
1	rs79924101	0	98410731	T	G
1	rs116665811	0	98411921	A	T
1	rs78834502	0	98412228	A	G
1	rs147382855	0	98412694	T	C
1	rs61789075	0	98414977	A	G
1	rs4274102	0	98416157	A	G
1	rs9324378	0	98416940	T	C
1	rs10875121	0	98417446	G	C
1	rs11165934	0	98417967	C	A
1	rs6664489	0	98418687	G	A
1	rs9729190	0	98419702	C	T
1	rs4246516	0	98420453	G	C
1	rs79871536	0	98421570	A	T
1	rs9285628	0	98421934	A	G
1	rs9324379	0	98421965	C	A
1	rs11165935	0	98422612	A	G
1	rs74594312	0	98422772	T	C
1	rs9659380	0	98423149	G	A
1	rs56732321	0	98424252	G	A
1	rs10783081	0	98425474	C	T
1	rs28641479	0	98425888	A	G
1	rs28582591	0	98426476	G	A
1	rs137920948	0	98427612	G	A
1	rs77204434	0	98428061	C	G
1	rs61789077	0	98428260	C	T
1	rs75513088	0	98430950	C	A
1	rs61789078	0	98431165	A	G
1	rs77291070	0	98431319	T	C
1	rs9887831	0	98431639	G	A
1	rs61789079	0	98432507	T	A
1	rs9887848	0	98432826	G	A
1	rs9887792	0	98432916	A	G
1	rs77009978	0	98432917	T	C
1	rs11165937	0	98433535	T	A
1	rs114743589	0	98435238	A	G
1	rs6703588	0	98435544	G	A
1	rs76978035	0	98435843	C	T
1	rs12067700	0	98436232	T	G
1	rs61789082	0	98437556	T	G
1	rs57468345	0	98440529	C	T
1	rs78657452	0	98440668	T	C
1	rs72963714	0	98440856	C	A
1	rs12071067	0	98441830	G	A
1	rs12067567	0	98441888	T	C
1	rs12068763	0	98442308	T	G
1	rs75998673	0	98442994	A	T
1	rs11165938	0	98443440	T	A
1	rs72963721	0	98443461	T	C
1	rs11165939	0	98443509	C	T
1	rs11165940	0	98443858	A	G
1	rs61789085	0	98443881	A	G
1	rs10875122	0	98443993	C	T
1	rs6604099	0	98444582	G	A
1	rs6604100	0	98445512	T	C
1	rs80289781	0	98445830	C	G
1	rs12077962	0	98446194	G	C
1	rs72963731	0	98446959	G	A
1	rs61785881	0	98447298	A	C
1	rs77654485	0	98447821	T	A
1	rs61785882	0	98448341	A	G
1	rs74386841	0	98448530	T	G
1	rs61785883	0	98449380	C	T
1	rs12732155	0	98450672	T	C
1	rs12094520	0	98450788	C	T
1	rs140317948	0	98451121	C	A
1	rs36028749	0	98451459	A	G
1	rs72963738	0	98452069	C	T
1	rs117785044	0	98452648	A	G
1	rs61785886	0	98455957	G	A
1	rs61785888	0	98456731	C	T
1	rs4573558	0	98456907	C	A
1	rs2893376	0	98457303	C	G
1	rs2391873	0	98457523	A	T
1	rs9440288	0	98460106	G	A
1	rs117209156	0	98460624	C	A
1	rs9324380	0	98461132	G	C
1	rs9662365	0	98461443	C	T
1	rs1938570	0	98461954	T	C
1	rs146033831	0	98462921	C	A
1	rs139948107	0	98463274	A	G
1	rs2154403	0	98465528	G	A
1	rs12138817	0	98466786	T	C
1	rs10747495	0	98470605	A	G
1	rs77177281	0	98471702	A	G
1	rs78878051	0	98472208	A	G
1	rs1938564	0	98472879	C	T
1	rs1938563	0	98472958	T	A
1	rs1938562	0	98473716	T	A
1	rs2391902	0	98474767	C	T
1	rs2154402	0	98475522	T	C
1	rs9324381	0	98475913	G	A
1	rs1938561	0	98476718	G	A
1	rs9440293	0	98476950	T	C
1	rs9727941	0	98476958	C	T
1	rs9724773	0	98476966	G	C
1	rs75191380	0	98477700	G	T
1	rs118142198	0	98478516	C	A
1	rs1938565	0	98478544	A	T
1	rs1938566	0	98478981	C	T
1	rs1938567	0	98480128	T	C
1	rs11165944	0	98480212	C	T
1	rs6683447	0	98481750	C	T
1	rs2391903	0	98482580	G	A
1	rs1892549	0	98482693	A	G
1	rs1892550	0	98482828	A	G
1	rs1892551	0	98482961	C	T
1	rs1892552	0	98483035	G	A
1	rs2391904	0	98483150	A	G
1	rs9324382	0	98483322	T	C
1	rs1938571	0	98484152	T	C
1	rs4447033	0	98484291	G	A
1	rs1938572	0	98484474	T	C
1	rs1938573	0	98484617	C	T
1	rs1938558	0	98484954	G	T
1	rs1938559	0	98485102	G	A
1	rs1938560	0	98485192	C	T
1	rs9324383	0	98485573	C	T
1	rs9725319	0	98485927	T	C
1	rs74829086	0	98485991	C	T
1	rs4477335	0	98486162	T	C
1	rs4480407	0	98486370	G	A
1	rs9659624	0	98487333	A	G
1	rs5005705	0	98487510	C	A
1	rs9324384	0	98487566	C	T
1	rs4634961	0	98487763	G	A
1	rs9324385	0	98487899	C	A
1	rs9324386	0	98487959	G	A
1	rs9324387	0	98488030	G	A
1	rs9324388	0	98488155	G	A
1	rs79733093	0	98488509	G	C
1	rs9659996	0	98488863	A	G
1	rs9658841	0	98488895	C	T
1	rs9661157	0	98489080	G	A
1	rs10747496	0	98489330	C	T
1	rs4584446	0	98489478	A	G
1	rs2391905	0	98489735	T	C
1	rs4950117	0	98490165	C	T
1	rs4950118	0	98490358	G	T
1	rs76021057	0	98490437	C	G
1	rs10783082	0	98490636	T	C
1	rs75133093	0	98490668	G	T
1	rs4950119	0	98491248	A	C
1	rs4950120	0	98491382	G	A
1	rs4245673	0	98491473	A	C
1	rs141842723	0	98491667	T	C
1	rs1938568	0	98491732	T	C
1	rs9440393	0	98492462	C	T
1	rs9440302	0	98492580	A	G
1	rs9324389	0	98492854	T	C
1	rs144948496	0	98493239	T	G
1	rs1938569	0	98493263	A	G
1	rs10875124	0	98494185	G	A
1	rs10875125	0	98494200	A	C
1	rs1198574	0	98494606	A	G
1	rs1198573	0	98495513	T	C
1	rs76255023	0	98495809	C	T
1	rs80073660	0	98496458	C	T
1	rs1198572	0	98497176	A	C
1	rs1198571	0	98497672	A	G
1	rs17371457	0	98498339	C	T
1	rs1782815	0	98498898	C	A
1	rs139469475	0	98499695	A	C
1	rs117856167	0	98499795	C	T
1	rs1782813	0	98499843	T	C
1	rs7554283	0	98500045	G	C
1	rs4950101	0	98501011	T	C
1	rs1702294	0	98501984	T	C
1	rs1702293	0	98502159	G	C
1	rs1782810	0	98502340	G	A
1	rs1782811	0	98502410	A	C
1	rs1628294	0	98502594	A	C
1	rs1625579	0	98502934	G	T
1	rs4292998	0	98507696	A	G
1	rs4411173	0	98507718	C	A
1	rs2802535	0	98508258	C	T
1	rs78924727	0	98508488	G	A
1	rs150014880	0	98511534	G	C
1	rs145228502	0	98511861	A	G
1	rs2660304	0	98512127	G	T
1	rs61786696	0	98513845	G	A
1	rs61786697	0	98513959	A	G
1	rs76011418	0	98517059	T	C
1	rs117265703	0	98518396	G	A
1	rs2660302	0	98520219	T	A
1	rs2660301	0	98521585	A	G
1	rs118124668	0	98522408	C	T
1	rs1702292	0	98524960	A	G
1	rs1782818	0	98525221	A	G
1	rs1702291	0	98526167	T	C
1	rs2802533	0	98527259	C	T
1	rs10875127	0	98527414	A	G
1	rs74643305	0	98527481	A	G
1	rs78040625	0	98527700	G	A
1	rs12567114	0	98527951	G	A
1	rs145403806	0	98528142	C	T
1	rs2660300	0	98528211	A	C
1	rs2660299	0	98528452	C	T
1	rs2802532	0	98528830	C	T
1	rs1198583	0	98529378	A	G
1	rs79447580	0	98530335	A	G
1	rs1198582	0	98530398	A	G
1	rs1198581	0	98530559	T	C
1	rs1198580	0	98531022	A	G
1	rs1198579	0	98532403	T	C
1	rs1211661	0	98532848	A	G
1	rs1848177	0	98532942	A	G
1	rs1198600	0	98533392	G	A
1	rs17117519	0	98533937	A	G
1	rs117925231	0	98535218	T	A
1	rs1198598	0	98535375	A	C
1	rs147839579	0	98536934	C	T
1	rs1198596	0	98537363	T	G
1	rs1198595	0	98537932	A	T
1	rs78347533	0	98540079	A	T
1	rs10493897	0	98540146	C	T
1	rs1198594	0	98540744	A	T
1	rs1198593	0	98541309	G	A
1	rs1198592	0	98541359	A	G
1	rs4950142	0	98541677	C	T
1	rs1198591	0	98541836	C	G
1	rs77267718	0	98542144	G	A
1	rs2802531	0	98545954	C	T
1	rs2802530	0	98546134	G	A
1	rs12410326	0	98546248	T	C
1	rs2802529	0	98546821	G	A
1	rs1782812	0	98547502	A	G
1	rs2802525	0	98549810	A	G
1	rs1198590	0	98550374	G	A
1	rs1198589	0	98550411	T	C
1	rs117924123	0	98550766	A	T
1	rs1198588	0	98552832	A	T
1	rs77093818	0	98552968	G	C
1	rs7549825	0	98554409	A	G
1	rs1622611	0	98555553	C	T
1	rs2802536	0	98556115	T	C
1	rs2660298	0	98556159	A	T
1	rs1198578	0	98557010	T	C
1	rs1198577	0	98559024	T	C
1	rs1198576	0	98559093	T	A
1	rs79536980	0	98560276	C	T
1	rs1198575	0	98562260	T	C
1	rs17117562	0	98564736	T	C
1	rs77286315	0	98564759	T	C
1	rs1198587	0	98565026	A	G
1	rs1198586	0	98565035	T	C
1	rs1198585	0	98565234	A	C
1	rs74997684	0	98565744	C	T
1	rs12027634	0	98566705	A	G
1	rs1198584	0	98566759	G	A
1	rs4950093	0	98567133	G	A
1	rs4950094	0	98567240	T	C
1	rs12731784	0	98568394	T	C
1	rs6664310	0	98568593	G	A
1	rs79398750	0	98569579	A	G
1	rs1507061	0	98569656	G	A
1	rs2055686	0	98571169	T	C
1	rs11580992	0	98571590	G	T
1	rs7528365	0	98571758	T	A
1	rs11802316	0	98572257	A	G
1	rs11165950	0	98572374	C	T
1	rs17372140	0	98572382	G	A
1	rs117891970	0	98572806	C	T
1	rs10158436	0	98572907	T	A
1	rs1507071	0	98573306	A	C
1	rs138133823	0	98574221	T	C
1	rs7525127	0	98575809	G	T
1	rs17117613	0	98576274	C	T
1	rs17117616	0	98576912	C	T
1	rs142080438	0	98577354	G	A
1	rs12406529	0	98577444	G	A
1	rs4950095	0	98577777	A	G
1	rs58424079	0	98577901	G	A
1	rs6694396	0	98578203	A	T
1	rs978346	0	98578574	C	G
1	rs10518654	0	98578860	G	A
1	rs6679864	0	98579211	A	G
1	rs1911502	0	98579707	T	C
1	rs1911501	0	98579746	T	C
1	rs139755810	0	98579776	A	G
1	rs1911500	0	98579820	G	A
1	rs78791835	0	98580356	C	T
1	rs959707	0	98580985	A	G
1	rs72737821	0	98581337	A	T
1	rs355382	0	98582284	T	C
1	rs17117677	0	98583425	G	C
1	rs355380	0	98584370	T	A
1	rs17385037	0	98585180	T	C
1	rs355379	0	98585590	G	T
1	rs12038627	0	98587255	T	C
1	rs355377	0	98587259	G	A
1	rs79423253	0	98587299	T	G
1	rs355376	0	98587408	C	G
1	rs12407367	0	98587734	T	C
1	rs12407126	0	98587947	A	C
1	rs1473476	0	98588587	G	A
1	rs355375	0	98588692	A	G
1	rs355374	0	98588753	A	G
1	rs1473475	0	98588835	C	T
1	rs1473474	0	98588885	T	C
1	rs355373	0	98588906	G	A
1	rs1843815	0	98589715	A	T
1	rs12401542	0	98589828	C	T
1	rs355372	0	98589979	T	C
1	rs355371	0	98590052	A	G
1	rs1487299	0	98592630	T	C
1	rs11165951	0	98593653	A	C
1	rs80207329	0	98594017	A	G
1	rs12567725	0	98595058	G	A
1	rs11807935	0	98595170	A	T
1	rs11809431	0	98595242	G	C
1	rs1487301	0	98595815	C	G
1	rs1487302	0	98595853	C	A
1	rs355357	0	98596776	C	T
1	rs355356	0	98597182	G	A
1	rs4950096	0	98597309	A	G
1	rs147115864	0	98597496	A	G
1	rs1352254	0	98597553	G	A
1	rs12043365	0	98598019	T	A
1	rs11165952	0	98598635	G	A
1	rs12046836	0	98598745	G	A
1	rs12044342	0	98599144	A	G
1	rs11165953	0	98599780	C	T
1	rs11165954	0	98600110	G	A
1	rs11165955	0	98600210	C	T
1	rs11165956	0	98600355	T	C
1	rs17117759	0	98600618	C	T
1	rs17117764	0	98601002	A	G
1	rs17117765	0	98601247	T	C
1	rs17117766	0	98601353	A	T
1	rs78890790	0	98601644	A	G
1	rs1032196	0	98602249	A	G
1	rs11165957	0	98602415	T	A
1	rs11165958	0	98602431	C	T
1	rs355354	0	98602816	G	A
1	rs1487289	0	98603170	G	A
1	rs72737834	0	98603628	A	T
1	rs17381287	0	98604137	G	T
1	rs17381294	0	98604201	G	A
1	rs355353	0	98604440	T	A
1	rs72737838	0	98604958	G	T
1	rs4950106	0	98605413	G	A
1	rs4950107	0	98605732	G	A
1	rs1487308	0	98608313	A	T
1	rs355368	0	98609443	G	T
1	rs994478	0	98609553	T	A
1	rs80333180	0	98609642	A	G
1	rs355366	0	98610145	G	T
1	rs4133804	0	98611061	T	A
1	rs1118413	0	98611600	C	T
1	rs143603526	0	98612050	A	G
1	rs11587636	0	98612694	T	C
1	rs355365	0	98613971	A	T
1	rs355364	0	98614478	G	A
1	rs355363	0	98614551	A	G
1	rs355361	0	98615074	G	C
1	rs1507070	0	98615652	C	T
1	rs723702	0	98615782	G	A
1	rs2632300	0	98616100	A	G
1	rs1507069	0	98616396	G	T
1	rs1507068	0	98616498	A	G
1	rs1507067	0	98616538	T	C
1	rs79444952	0	98616990	A	C
1	rs2632303	0	98617672	T	C
1	rs2632304	0	98618132	G	A
1	rs9440334	0	98619188	C	G
1	rs143696756	0	98619696	C	T
1	rs2939963	0	98620303	G	A
1	rs2391907	0	98620447	G	T
1	rs2660311	0	98620585	C	T
1	rs11165961	0	98621065	A	C
1	rs2660310	0	98621251	C	T
1	rs2263255	0	98621723	T	G
1	rs6701393	0	98622349	C	A
1	rs2660309	0	98622407	C	T
1	rs17385603	0	98622590	T	C
1	rs17381509	0	98622667	A	G
1	rs1507065	0	98622974	C	T
1	rs1487303	0	98623003	C	A
1	rs1507064	0	98623004	G	A
1	rs2253341	0	98623686	T	C
1	rs2660308	0	98623822	G	A
1	rs2632308	0	98624393	G	A
1	rs2660307	0	98625150	G	A
1	rs76208149	0	98625345	A	G
1	rs12021635	0	98625675	A	G
1	rs2893391	0	98625707	C	T
1	rs2200585	0	98626217	A	G
1	rs2220332	0	98626334	G	A
1	rs2660306	0	98626365	G	T
1	rs2632311	0	98626445	T	G
1	rs147613212	0	98627205	A	G
1	rs12734197	0	98627747	A	T
1	rs12734505	0	98627901	A	G
1	rs822565	0	98628609	A	C
1	rs822567	0	98629139	A	G
1	rs963852	0	98629277	C	G
1	rs61787320	0	98630474	G	A
1	rs78889375	0	98630630	T	A
1	rs355370	0	98630705	C	T
1	rs355369	0	98631611	T	C
1	rs146958914	0	98631926	A	C
1	rs71657288	0	98632006	G	A
1	rs112797689	0	98632344	C	T
1	rs355387	0	98635876	T	C
1	rs355385	0	98636703	C	A
1	rs12737713	0	98637060	G	A
1	rs12724641	0	98637193	T	C
1	rs17117845	0	98639563	A	G
1	rs61787323	0	98639741	C	T
1	rs355384	0	98639881	C	T
1	rs79283684	0	98641805	C	T
1	rs2046585	0	98641930	A	G
1	rs355383	0	98642462	A	G
1	rs17117848	0	98642598	G	A
1	rs1487295	0	98643173	T	A
1	rs1487296	0	98643448	T	G
1	rs17381657	0	98644483	C	G
1	rs12033249	0	98644672	G	A
1	rs10875130	0	98645029	C	T
1	rs10875131	0	98645192	G	A
1	rs10493900	0	98645213	A	G
1	rs2200583	0	98645741	T	C
1	rs12567176	0	98645944	C	T
1	rs12567432	0	98646871	C	A
1	rs1487297	0	98647073	T	C
1	rs1487298	0	98647074	G	A
1	rs10875132	0	98647271	A	G
1	rs184646098	0	98647354	G	C
1	rs1352253	0	98647451	G	T
1	rs57484887	0	98648388	C	T
1	rs1507063	0	98648815	C	T
1	rs17117881	0	98649772	C	T
1	rs74107152	0	98650411	G	C
1	rs9804043	0	98651299	A	G
1	rs9804044	0	98651301	A	C
1	rs1386499	0	98651527	A	G
1	rs74107153	0	98651775	C	T
1	rs10783085	0	98651987	C	T
1	rs822559	0	98652088	T	G
1	rs12725029	0	98652395	C	T
1	rs10875133	0	98654113	G	A
1	rs11809984	0	98654262	C	T
1	rs1487288	0	98654619	A	G
1	rs17385947	0	98655574	C	A
1	rs72737868	0	98655786	A	T
1	rs11165964	0	98655851	C	T
1	rs2391908	0	98657119	T	G
1	rs144398937	0	98657281	T	G
1	rs12734525	0	98658035	A	G
1	rs2129579	0	98658738	G	C
1	rs4950097	0	98659152	A	G
1	rs698997	0	98659529	C	T
1	rs12567765	0	98660622	G	A
1	rs148301640	0	98660973	G	A
1	rs17117927	0	98661797	C	T
1	rs822604	0	98662428	G	A
1	rs698994	0	98662961	T	C
1	rs17117934	0	98663147	C	T
1	rs143086860	0	98663921	G	A
1	rs17266983	0	98663926	C	T
1	rs61788584	0	98664277	C	G
1	rs12042564	0	98664991	G	A
1	rs77900427	0	98665745	A	G
1	rs11577139	0	98666125	C	A
1	rs17117942	0	98666383	G	A
1	rs12042846	0	98667103	T	C
1	rs143755815	0	98667299	C	G
1	rs75736159	0	98667357	C	T
1	rs822555	0	98667546	A	G
1	rs1487307	0	98668916	T	G
1	rs822602	0	98669164	C	A
1	rs1352256	0	98669290	G	A
1	rs79573214	0	98669432	G	T
1	rs11165965	0	98670322	T	A
1	rs4245672	0	98670496	G	A
1	rs72719817	0	98671145	C	G
1	rs1487306	0	98671265	A	G
1	rs1487304	0	98671507	C	A
1	rs12568130	0	98672308	G	C
1	rs6676121	0	98672549	T	C
1	rs6659077	0	98672971	G	A
1	rs6662252	0	98673697	G	A
1	rs116642933	0	98673865	G	A
1	rs116196581	0	98673909	G	C
1	rs117061602	0	98674778	C	T
1	rs78249251	0	98675141	C	G
1	rs12097515	0	98676367	G	A
1	rs11165967	0	98677115	T	C
1	rs12743537	0	98680927	C	T
1	rs61788587	0	98681114	G	A
1	rs12027965	0	98681187	C	T
1	rs79446663	0	98682672	G	A
1	rs822617	0	98683104	C	T
1	rs1487294	0	98683720	C	T
1	rs4950110	0	98684517	A	T
1	rs11577300	0	98684624	G	A
1	rs61788591	0	98685356	C	T
1	rs1487293	0	98687363	G	A
1	rs2031245	0	98687633	C	A
1	rs12129731	0	98687691	C	T
1	rs1487292	0	98687883	C	A
1	rs1487291	0	98687976	G	A
1	rs822615	0	98688280	T	C
1	rs12724493	0	98689392	C	A
1	rs822614	0	98689515	C	G
1	rs55997831	0	98689595	A	G
1	rs12753285	0	98690114	T	C
1	rs6683873	0	98690139	G	A
1	rs6693444	0	98690214	C	T
1	rs35116467	0	98690261	C	T
1	rs11165968	0	98690772	A	G
1	rs75899804	0	98690780	G	T
1	rs11165969	0	98691388	G	T
1	rs79940870	0	98691627	T	C
1	rs74533949	0	98691667	G	A
1	rs144369463	0	98692314	A	G
1	rs822613	0	98692622	T	A
1	rs1073107	0	98693453	G	T
1	rs10875134	0	98694154	G	A
1	rs117249329	0	98694277	T	C
1	rs11578624	0	98695631	A	T
1	rs72719839	0	98695915	T	C
1	rs77292981	0	98697075	A	G
1	rs12759120	0	98697534	A	G
1	rs6677305	0	98698309	A	G
1	rs117432615	0	98698406	C	T
1	rs6672621	0	98698557	C	T
1	rs4950111	0	98700014	T	G
1	rs12071318	0	98700068	A	C
1	rs2200582	0	98700325	T	C
1	rs12041603	0	98700623	C	T
1	rs12564403	0	98700681	A	C
1	rs12071733	0	98700985	A	T
1	rs2391926	0	98701571	A	G
1	rs2129577	0	98701786	T	C
1	rs2171368	0	98702038	T	C
1	rs34074228	0	98702869	A	T
1	rs12028859	0	98703049	T	C
1	rs2171367	0	98703132	A	G
1	rs2171366	0	98703161	A	G
1	rs61788594	0	98703448	T	G
1	rs77620958	0	98703980	G	A
1	rs12733307	0	98704099	T	C
1	rs12404514	0	98704389	T	A
1	rs7520464	0	98704539	G	A
1	rs12735193	0	98705370	A	G
1	rs12739475	0	98705491	T	C
1	rs4950115	0	98706570	T	C
1	rs34169331	0	98708386	A	T
1	rs822611	0	98709946	A	G
1	rs61448050	0	98710763	T	C
1	rs1580486	0	98711163	A	T
1	rs11165972	0	98712294	T	G
1	rs12030857	0	98712337	G	T
1	rs12030892	0	98712356	G	A
1	rs10875135	0	98712478	A	G
1	rs78462408	0	98713322	A	T
1	rs12404420	0	98714112	T	G
1	rs12405617	0	98715203	G	T
1	rs12070862	0	98715770	A	C
1	rs75958519	0	98716644	G	A
1	rs1015212	0	98719006	A	G
1	rs12406167	0	98719258	T	C
1	rs10783086	0	98719689	G	T
1	rs76704334	0	98720101	A	T
1	rs1155645	0	98720223	G	A
1	rs1155644	0	98720270	C	T
1	rs1408082	0	98721794	T	G
1	rs2031244	0	98725017	G	A
1	rs11165974	0	98725352	C	T
1	rs150354402	0	98726696	G	A
1	rs6670774	0	98726830	A	G
1	rs1535732	0	98727701	C	T
1	rs1471908	0	98727706	A	G
1	rs1565055	0	98727710	C	A
1	rs12751197	0	98727780	C	A
1	rs822610	0	98728006	G	A
1	rs12134140	0	98728204	A	G
1	rs17118062	0	98729165	G	C
1	rs17118069	0	98729419	C	T
1	rs77201322	0	98730703	A	G
1	rs11586707	0	98730711	T	C
1	rs11586315	0	98730780	A	G
1	rs822607	0	98730925	A	C
1	rs10489933	0	98731204	C	G
1	rs4141860	0	98731450	A	G
1	rs10875136	0	98731911	G	A
1	rs75909155	0	98732759	T	C
1	rs10489932	0	98732955	G	A
1	rs117735802	0	98734131	A	G
1	rs117104839	0	98734165	A	G
1	rs75989157	0	98734347	T	C
1	rs11808087	0	98735592	T	A
1	rs58258211	0	98736226	A	G
1	rs141414257	0	98736942	T	C
1	rs17118102	0	98740356	C	T
1	rs74530006	0	98740967	T	C
1	rs6664132	0	98741750	C	A
1	rs11577467	0	98742777	C	A
1	rs10489930	0	98742786	T	C
1	rs11577469	0	98742814	C	G
1	rs2391927	0	98743555	G	A
1	rs12143154	0	98744169	G	A
1	rs17118112	0	98744184	A	G
1	rs74638963	0	98745422	C	T
1	rs12410115	0	98746345	T	C
1	rs10875138	0	98749593	T	C
1	rs6666675	0	98750111	G	C
1	rs6681415	0	98750476	A	C
1	rs6667101	0	98750581	G	A
1	rs6684371	0	98751024	A	T
1	rs4291549	0	98751421	C	A
1	rs140865897	0	98751650	C	T
1	rs78762895	0	98752778	C	G
1	rs2181697	0	98753039	A	G
1	rs72975405	0	98753267	G	A
1	rs72975409	0	98753347	T	C
1	rs6698133	0	98754579	T	C
1	rs1998541	0	98754770	C	T
1	rs11165976	0	98755006	C	T
1	rs1924224	0	98755494	A	G
1	rs1924223	0	98755571	G	A
1	rs1924222	0	98755742	T	C
1	rs11165977	0	98755980	A	G
1	rs11165978	0	98756061	C	T
1	rs59594660	0	98756719	G	T
1	rs12058461	0	98756983	A	G
1	rs12750688	0	98757620	C	G
1	rs11165979	0	98757816	C	T
1	rs12118398	0	98757866	A	G
1	rs11165980	0	98757995	A	T
1	rs117481465	0	98758071	T	C
1	rs6660105	0	98758363	A	T
1	rs6663562	0	98758770	T	C
1	rs12120201	0	98758989	T	C
1	rs1998540	0	98759621	A	C
1	rs74710809	0	98760057	G	A
1	rs80315944	0	98761482	C	T
1	rs12057752	0	98761483	A	G
1	rs78329295	0	98763148	A	T
1	rs78561202	0	98763697	A	G
1	rs79753669	0	98763995	T	C
1	rs12024712	0	98764069	A	G
1	rs12120750	0	98764432	T	G
1	rs117002610	0	98764846	C	T
1	rs11165982	0	98764954	A	G
1	rs11165983	0	98764984	G	C
1	rs12124493	0	98765641	G	A
1	rs36000110	0	98766361	A	G
1	rs144841296	0	98767486	C	T
1	rs1575485	0	98768761	A	C
1	rs148782964	0	98770175	C	T
1	rs12127198	0	98770561	T	G
1	rs12127326	0	98770979	T	G
1	rs79276108	0	98771081	G	A
1	rs12132847	0	98771360	C	T
1	rs12125287	0	98771673	G	T
1	rs79145947	0	98772445	G	A
1	rs2224808	0	98773432	G	A
1	rs1323725	0	98774697	G	T
1	rs1408081	0	98774883	T	G
1	rs12125948	0	98774953	T	C
1	rs12136897	0	98775224	C	T
1	rs11165985	0	98775468	T	C
1	rs76510700	0	98775586	T	G
1	rs10489929	0	98775762	G	A
1	rs12127843	0	98776317	T	C
1	rs139210616	0	98777493	G	C
1	rs1075032	0	98778347	T	C
1	rs1075033	0	98778487	A	G
1	rs12132650	0	98778742	G	A
1	rs6673332	0	98779892	C	T
1	rs11165986	0	98781251	T	G
1	rs12036525	0	98783299	G	T
1	rs11165989	0	98783413	T	C
1	rs11165990	0	98783722	A	G
1	rs12074622	0	98783765	A	G
1	rs17118165	0	98784140	C	T
1	rs11165991	0	98784825	C	T
1	rs12141952	0	98785265	C	T
1	rs72719871	0	98785269	G	A
1	rs12134374	0	98785367	G	A
1	rs147227969	0	98786980	G	A
1	rs10783087	0	98787759	G	T
1	rs76663459	0	98787855	G	A
1	rs117741552	0	98793388	T	G
1	rs1323727	0	98796509	C	T
1	rs78332433	0	98796582	C	A
1	rs75796922	0	98796775	C	G
1	rs1328316	0	98797113	G	C
1	rs11165994	0	98798675	A	G
1	rs11165995	0	98798701	G	A
1	rs11165996	0	98799369	C	A
1	rs2893397	0	98800142	T	C
1	rs1157647	0	98800168	A	C
1	rs12022933	0	98801615	C	T
1	rs78380627	0	98802042	A	G
1	rs17118192	0	98802463	G	A
1	rs60642752	0	98803182	T	C
1	rs11165998	0	98803700	A	G
1	rs76190548	0	98803853	G	A
1	rs10783088	0	98803940	C	T
1	rs1028889	0	98806421	C	T
1	rs11165999	0	98807327	G	C
1	rs17386204	0	98808247	T	C
1	rs10047243	0	98808282	T	C
1	rs10047236	0	98808348	A	G
1	rs1328307	0	98808760	C	T
1	rs1328308	0	98808808	A	T
1	rs12096576	0	98808909	T	A
1	rs1556048	0	98809121	T	C
1	rs79926236	0	98809942	A	G
1	rs75400837	0	98810401	T	A
1	rs977306	0	98811213	T	C
1	rs977307	0	98811234	T	G
1	rs12048166	0	98812484	A	G
1	rs72719882	0	98813544	A	T
1	rs61786221	0	98814216	A	G
1	rs78919468	0	98814316	T	C
1	rs1328309	0	98814369	C	T
1	rs7534382	0	98814370	G	A
1	rs1328310	0	98814626	T	C
1	rs78561736	0	98814984	A	G
1	rs144173830	0	98815714	T	C
1	rs72719884	0	98815843	T	G
1	rs12119825	0	98816298	T	C
1	rs6604105	0	98816533	C	T
1	rs11166000	0	98816534	G	A
1	rs17382283	0	98817831	C	T
1	rs72719886	0	98818310	A	T
1	rs191290136	0	98818579	G	T
1	rs17386441	0	98818587	A	G
1	rs117485157	0	98818644	A	G
1	rs1013023	0	98818791	G	T
1	rs1013024	0	98819537	G	A
1	rs6697562	0	98820796	A	G
1	rs6700680	0	98820810	T	C
1	rs10875142	0	98821224	T	C
1	rs1359958	0	98822185	A	G
1	rs72719888	0	98822801	T	G
1	rs72719890	0	98824756	T	C
1	rs72719891	0	98825164	C	T
1	rs10875143	0	98827096	G	T
1	rs117768457	0	98827293	T	A
1	rs4950121	0	98827493	T	C
1	rs72719893	0	98827644	G	A
1	rs72719894	0	98827741	T	C
1	rs12069555	0	98827783	A	T
1	rs149777834	0	98827821	C	A
1	rs4950122	0	98827969	C	T
1	rs4518963	0	98828505	A	C
1	rs10875144	0	98829960	A	C
1	rs12073753	0	98830625	A	G
1	rs58077558	0	98830642	G	T
1	rs61786224	0	98831251	T	G
1	rs117948735	0	98832476	G	A
1	rs77906951	0	98832608	G	T
1	rs12407797	0	98832824	C	T
1	rs10493901	0	98833455	T	G
1	rs12125899	0	98833531	A	G
1	rs146228863	0	98833881	T	A
1	rs4542263	0	98834146	A	C
1	rs142437177	0	98835135	T	C
1	rs55892660	0	98835679	C	T
1	rs142028038	0	98835871	C	T
1	rs2182944	0	98836231	T	A
1	rs2026664	0	98836595	T	G
1	rs17118247	0	98836879	T	C
1	rs2026663	0	98837117	A	G
1	rs77599596	0	98837123	A	G
1	rs17118257	0	98837239	A	G
1	rs766204	0	98837396	C	G
1	rs17382589	0	98837778	T	C
1	rs11166002	0	98838035	C	T
1	rs11166003	0	98838141	A	G
1	rs72719899	0	98838270	G	A
1	rs1328315	0	98838431	G	A
1	rs117180749	0	98839334	C	T
1	rs67027618	0	98839626	T	C
1	rs6664206	0	98840567	A	T
1	rs17118266	0	98841795	A	G
1	rs7525553	0	98841829	T	C
1	rs12133218	0	98842834	G	A
1	rs61786780	0	98842970	T	C
1	rs10875145	0	98843371	G	A
1	rs12724820	0	98843932	T	A
1	rs10875146	0	98845508	C	T
1	rs11166004	0	98846178	A	G
1	rs1328314	0	98846239	C	T
1	rs72719901	0	98846579	C	A
1	rs7541400	0	98846773	T	C
1	rs1328313	0	98847026	C	T
1	rs7543973	0	98847135	T	G
1	rs17118281	0	98848697	A	G
1	rs61786782	0	98851189	C	T
1	rs7533184	0	98851712	C	T
1	rs12411125	0	98852283	C	T
1	rs138322143	0	98852369	A	G
1	rs11166005	0	98852924	G	C
1	rs148138430	0	98853508	G	T
1	rs72721803	0	98854279	C	G
1	rs17386954	0	98854284	T	C
1	rs145036520	0	98854767	C	T
1	rs12023121	0	98854815	C	T
1	rs728656	0	98855166	G	A
1	rs7555933	0	98856371	T	C
1	rs7548836	0	98856577	C	T
1	rs17118290	0	98856833	A	T
1	rs10875147	0	98856950	T	C
1	rs138289259	0	98856979	C	T
1	rs4950123	0	98858039	A	T
1	rs1526297	0	98858525	C	T
1	rs75762954	0	98859234	C	G
1	rs10875148	0	98859508	G	A
1	rs10875149	0	98859549	C	T
1	rs137942134	0	98860373	C	T
1	rs12087723	0	98861126	A	G
1	rs141302881	0	98861149	C	T
1	rs61786784	0	98861258	C	T
1	rs147900027	0	98861410	C	A
1	rs12408712	0	98861758	A	T
1	rs61786785	0	98861874	A	G
1	rs76349857	0	98862355	T	C
1	rs4620590	0	98863384	G	T
1	rs4448566	0	98863440	C	G
1	rs3908575	0	98863760	C	T
1	rs10783090	0	98864899	T	C
1	rs72721806	0	98865623	T	C
1	rs10875150	0	98866206	T	C
1	rs71657297	0	98866763	G	A
1	rs1410468	0	98867564	A	G
1	rs12127246	0	98868382	C	G
1	rs12117012	0	98868500	T	G
1	rs149069707	0	98869213	C	T
1	rs1410465	0	98870259	A	T
1	rs72721807	0	98870839	A	G
1	rs12058177	0	98871410	G	A
1	rs1568969	0	98871453	G	A
1	rs1568970	0	98871456	T	A
1	rs1568971	0	98871580	A	T
1	rs12757898	0	98873281	A	G
1	rs1405227	0	98873390	G	A
1	rs7524325	0	98873604	C	T
1	rs7524418	0	98873695	C	T
1	rs17118336	0	98873757	T	C
1	rs1818956	0	98874039	A	T
1	rs117972770	0	98874283	G	A
1	rs1358107	0	98874497	T	C
1	rs12033373	0	98875104	C	T
1	rs17383059	0	98875442	T	C
1	rs4950124	0	98875469	G	T
1	rs4950125	0	98875758	T	A
1	rs72721815	0	98876015	C	T
1	rs4950099	0	98876348	T	C
1	rs4950100	0	98876567	C	T
1	rs11166007	0	98876628	T	G
1	rs6683719	0	98877857	C	T
1	rs7539771	0	98878073	C	T
1	rs12403147	0	98878276	T	A
1	rs12404006	0	98878330	G	A
1	rs36095490	0	98879103	G	T
1	rs34135039	0	98879191	C	T
1	rs17118344	0	98879509	G	A
1	rs17118347	0	98879854	A	G
1	rs4950126	0	98880183	T	C
1	rs12404735	0	98880687	G	C
1	rs1410463	0	98881016	C	T
1	rs74615229	0	98881145	A	T
1	rs17387268	0	98881389	G	A
1	rs10875151	0	98881938	G	A
1	rs17387282	0	98882087	A	T
1	rs6604106	0	98882478	C	G
1	rs1328306	0	98882770	T	C
1	rs1405225	0	98882874	T	C
1	rs6690442	0	98882886	T	C
1	rs10157099	0	98883368	C	T
1	rs10157812	0	98883541	A	G
1	rs7542173	0	98884223	C	T
1	rs74404609	0	98884322	C	A
1	rs6700082	0	98885259	T	G
1	rs6604107	0	98885527	C	T
1	rs143381402	0	98885939	A	G
1	rs151185729	0	98886122	T	C
1	rs28562443	0	98886345	A	C
1	rs1410467	0	98886596	C	T
1	rs72721824	0	98886825	T	C
1	rs7556597	0	98887793	A	T
1	rs72721827	0	98887921	C	T
1	rs28533029	0	98888315	C	T
1	rs1328312	0	98888477	T	A
1	rs1358106	0	98889062	T	C
1	rs12408506	0	98889242	C	T
1	rs2177892	0	98889426	C	T
1	rs2391945	0	98889636	C	T
1	rs1547208	0	98889771	T	C
1	rs1157413	0	98890029	A	G
1	rs1157414	0	98890377	C	T
1	rs2391946	0	98890379	G	A
1	rs117607773	0	98890542	A	C
1	rs2177891	0	98890681	A	G
1	rs4950127	0	98890842	T	C
1	rs2030856	0	98891356	T	G
1	rs6700104	0	98891837	A	G
1	rs6685937	0	98891908	G	A
1	rs6688529	0	98892169	G	A
1	rs72721830	0	98892563	G	A
1	rs2391948	0	98893132	G	T
1	rs2391949	0	98893133	C	T
1	rs72721831	0	98893590	C	T
1	rs12040827	0	98893613	C	T
1	rs12030530	0	98893908	A	G
1	rs11581452	0	98894267	A	C
1	rs12756402	0	98894369	C	T
1	rs11166009	0	98895138	T	C
1	rs11166010	0	98895186	C	A
1	rs11166011	0	98895427	G	T
1	rs996770	0	98895530	A	G
1	rs1526296	0	98895901	C	T
1	rs1540839	0	98896256	T	G
1	rs12044698	0	98897381	C	T
1	rs12034466	0	98897700	A	G
1	rs11166012	0	98898036	G	A
1	rs12739237	0	98898074	C	T
1	rs10465761	0	98900396	T	C
1	rs150459046	0	98900688	G	A
1	rs10493902	0	98900726	G	C
1	rs72721835	0	98900793	C	T
1	rs10493903	0	98900818	C	A
1	rs10875154	0	98901065	A	G
1	rs72721839	0	98901448	T	C
1	rs2177893	0	98901655	T	A
1	rs72721841	0	98901825	A	G
1	rs11166013	0	98903668	C	T
1	rs11166014	0	98903864	T	C
1	rs6672351	0	98904089	C	G
1	rs11166015	0	98904871	A	C
1	rs149018126	0	98905035	C	T
1	rs12131979	0	98905040	A	G
1	rs10875155	0	98905137	A	G
1	rs11584512	0	98905208	A	G
1	rs10783091	0	98905974	A	C
1	rs141179355	0	98906736	C	G
1	rs35152783	0	98906820	T	C
1	rs1576177	0	98907437	A	G
1	rs78046108	0	98909024	G	A
1	rs72721851	0	98909940	C	T
1	rs505578	0	98910158	A	T
1	rs479764	0	98910612	C	G
1	rs637471	0	98910988	T	C
1	rs2077956	0	98911086	A	C
1	rs474348	0	98911170	G	A
1	rs72721854	0	98911193	T	A
1	rs72721855	0	98911873	G	T
1	rs12725724	0	98911951	G	A
1	rs555557	0	98912075	A	C
1	rs494274	0	98912793	C	A
1	rs77216942	0	98912959	A	C
1	rs490686	0	98913160	C	T
1	rs684637	0	98913185	C	A
1	rs75621094	0	98913397	T	C
1	rs72721858	0	98913582	A	T
1	rs7546532	0	98913759	T	C
1	rs7530588	0	98913843	G	A
1	rs34031504	0	98914134	T	C
1	rs34588016	0	98914162	G	A
1	rs316041	0	98914478	C	T
1	rs957984	0	98914635	T	C
1	rs12084220	0	98915407	G	A
1	rs11166016	0	98916248	T	C
1	rs7556292	0	98917554	A	G
1	rs7514150	0	98917651	T	G
1	rs7554710	0	98918238	C	T
1	rs1434370	0	98918434	T	G
1	rs1434371	0	98918443	A	C
1	rs17118449	0	98919044	C	T
1	rs142281898	0	98920313	G	C
1	rs11166017	0	98920621	T	A
1	rs10875156	0	98920735	T	C
1	rs11586421	0	98921109	G	A
1	rs182622	0	98921411	A	G
1	rs10875157	0	98921741	C	T
1	rs148578567	0	98921903	C	A
1	rs4000204	0	98922438	G	A
1	rs4000199	0	98922686	C	T
1	rs11166018	0	98922915	A	C
1	rs7553779	0	98923223	C	T
1	rs17118459	0	98925555	T	C
1	rs11166019	0	98925776	C	G
1	rs316039	0	98926388	T	C
1	rs1434362	0	98926885	T	C
1	rs1434363	0	98927700	T	A
1	rs1434364	0	98927742	C	T
1	rs60162041	0	98927864	A	G
1	rs4950129	0	98928271	A	G
1	rs12045149	0	98928420	T	C
1	rs770918	0	98928937	A	G
1	rs1434365	0	98929367	T	A
1	rs6692390	0	98929898	A	G
1	rs79504934	0	98930366	T	C
1	rs10875158	0	98931328	C	T
1	rs117239396	0	98936972	C	T
1	rs648124	0	98937092	C	T
1	rs34955216	0	98937471	G	C
1	rs2479667	0	98938230	A	G
1	rs117743073	0	98938671	A	G
1	rs316054	0	98938869	A	G
1	rs316055	0	98938977	G	A
1	rs78938624	0	98941719	A	G
1	rs3853693	0	98942014	C	T
1	rs3853694	0	98942178	G	A
1	rs571452	0	98943179	C	T
1	rs3910294	0	98944697	T	C
1	rs1655565	0	98945932	T	C
1	rs17118544	0	98948007	G	A
1	rs316049	0	98948670	C	G
1	rs3906675	0	98949968	G	A
1	rs316050	0	98950261	T	G
1	rs316051	0	98950329	T	C
1	rs34228753	0	98950409	A	T
1	rs116897608	0	98950759	T	C
1	rs316052	0	98952064	C	A
1	rs3853696	0	98953664	C	T
1	rs316053	0	98954240	C	T
1	rs573643	0	98956448	T	C
1	rs672852	0	98956653	G	C
1	rs545030	0	98957162	G	T
1	rs520465	0	98957502	G	A
1	rs520327	0	98957554	T	G
1	rs519549	0	98957595	A	G
1	rs519433	0	98957635	C	G
1	rs1369019	0	98958690	A	G
1	rs9440371	0	98958791	G	C
1	rs12031336	0	98961403	G	A
1	rs148790282	0	98963644	A	T
1	rs571344	0	98964063	T	C
1	rs571320	0	98964075	C	T
1	rs72965948	0	98964235	C	T
1	rs117611292	0	98964326	G	A
1	rs591520	0	98964498	A	G
1	rs566731	0	98964541	C	T
1	rs591996	0	98964610	A	T
1	rs1724949	0	98964995	T	C
1	rs1724950	0	98965621	G	A
1	rs12032224	0	98965685	A	C
1	rs1724951	0	98965709	G	A
1	rs1655566	0	98966257	A	G
1	rs1724952	0	98966324	T	C
1	rs1655567	0	98966328	T	G
1	rs1655568	0	98966491	T	C
1	rs1724953	0	98966688	C	T
1	rs1724954	0	98966850	G	A
1	rs1821440	0	98966946	T	A
1	rs1369020	0	98967249	A	G
1	rs12090748	0	98967486	C	T
1	rs1594858	0	98967593	A	G
1	rs1434357	0	98967687	C	T
1	rs1434358	0	98967702	A	G
1	rs1724956	0	98968130	G	A
1	rs74719451	0	98968257	C	T
1	rs13343096	0	98968260	A	G
1	rs74450969	0	98968413	T	C
1	rs12045502	0	98968578	C	T
1	rs74107417	0	98968610	A	G
1	rs17118633	0	98969057	C	T
1	rs1655569	0	98969209	G	A
1	rs1724957	0	98969719	A	C
1	rs118000077	0	98970080	A	G
1	rs76859541	0	98970150	C	T
1	rs6662541	0	98970191	A	G
1	rs12406744	0	98970233	A	G
1	rs12407039	0	98970384	T	G
1	rs77119991	0	98970730	G	A
1	rs1614690	0	98970756	T	C
1	rs1614772	0	98970789	A	G
1	rs1615635	0	98970882	A	G
1	rs1304458	0	98970954	G	C
1	rs80246614	0	98970979	C	T
1	rs11809146	0	98971209	C	T
1	rs1434359	0	98971214	C	T
1	rs74107488	0	98971414	T	C
1	rs1434360	0	98971673	A	T
1	rs1724959	0	98971703	G	A
1	rs77166801	0	98971914	C	T
1	rs118076619	0	98971949	G	A
1	rs1655572	0	98972355	T	C
1	rs61787890	0	98972806	G	A
1	rs1655573	0	98973031	A	G
1	rs1594859	0	98973069	G	T
1	rs1655574	0	98973211	T	C
1	rs2164082	0	98973403	G	T
1	rs1724960	0	98973463	G	A
1	rs11166023	0	98973555	C	T
1	rs12756659	0	98973564	A	G
1	rs1724961	0	98973769	A	G
1	rs10875160	0	98973807	C	T
1	rs1724962	0	98974161	A	G
1	rs1655575	0	98974361	T	C
1	rs59755784	0	98974413	C	T
1	rs1724963	0	98974587	C	A
1	rs60152508	0	98974770	G	T
1	rs76951280	0	98975026	G	T
1	rs1594860	0	98975106	C	A
1	rs1608982	0	98975134	T	C
1	rs74208888	0	98975267	T	C
1	rs1724964	0	98975907	G	T
1	rs79026296	0	98976059	A	C
1	rs1724965	0	98976308	A	C
1	rs12048177	0	98976574	C	T
1	rs79162661	0	98976588	C	T
1	rs1159583	0	98976740	C	A
1	rs1159584	0	98976817	A	G
1	rs138258416	0	98979037	G	A
1	rs138161378	0	98979167	G	A
1	rs6604110	0	98979540	G	A
1	rs1434377	0	98979991	C	T
1	rs1434376	0	98980011	A	T
1	rs1434375	0	98980204	T	A
1	rs1434374	0	98980485	T	C
1	rs75668431	0	98980971	C	T
1	rs1627432	0	98981118	T	C
1	rs76789834	0	98981260	T	A
1	rs74985956	0	98981346	A	G
1	rs1655590	0	98981369	C	T
1	rs77257506	0	98981726	G	A
1	rs78906965	0	98981817	C	A
1	rs76851057	0	98982336	A	G
1	rs12048870	0	98982463	C	T
1	rs77383409	0	98982691	T	C
1	rs6604111	0	98983000	C	T
1	rs79107533	0	98983063	G	A
1	rs1594868	0	98983081	A	G
1	rs1594867	0	98983135	G	A
1	rs78825066	0	98983140	A	G
1	rs1594866	0	98983309	T	C
1	rs1594865	0	98983314	A	G
1	rs1655586	0	98983596	C	T
1	rs117700513	0	98983802	C	T
1	rs118063066	0	98984370	G	A
1	rs1594864	0	98984574	C	A
1	rs1304650	0	98984799	A	G
1	rs12408264	0	98985071	A	G
1	rs12408266	0	98985115	A	G
1	rs12408267	0	98985125	A	C
1	rs1724979	0	98985417	G	A
1	rs1724978	0	98985987	C	A
1	rs75606786	0	98986097	T	C
1	rs1121774	0	98986547	A	G
1	rs1121773	0	98986884	T	C
1	rs2099413	0	98986913	G	A
1	rs2082643	0	98987109	A	G
1	rs1594863	0	98987230	T	C
1	rs57808287	0	98987320	A	G
1	rs1594862	0	98987331	A	G
1	rs59655337	0	98987464	G	A
1	rs1594861	0	98987535	T	C
1	rs1724975	0	98987785	A	G
1	rs60829638	0	98987851	A	G
1	rs1583377	0	98988107	G	A
1	rs1655583	0	98988824	A	G
1	rs962650	0	98988853	C	T
1	rs78159444	0	98989138	G	A
1	rs78845895	0	98989280	G	A
1	rs1724972	0	98989858	G	C
1	rs1526299	0	98990220	C	T
1	rs1526298	0	98990263	A	G
1	rs145479590	0	98990535	C	T
1	rs76665117	0	98990558	A	C
1	rs141146031	0	98990657	G	T
1	rs77654376	0	98990943	T	C
1	rs57492615	0	98991179	T	A
1	rs1989123	0	98991223	T	G
1	rs1836241	0	98991703	G	A
1	rs12408854	0	98991796	T	C
1	rs1724967	0	98991964	G	C
1	rs1724966	0	98992119	A	G
1	rs76313534	0	98992302	C	T
1	rs1081415	0	98992997	G	A
1	rs1081414	0	98993054	C	A
1	rs1369023	0	98993058	C	T
1	rs770928	0	98993567	A	G
1	rs12403068	0	98993599	C	G
1	rs12403076	0	98993663	C	T
1	rs770927	0	98993681	G	A
1	rs770926	0	98993761	T	C
1	rs79484925	0	98993831	A	G
1	rs77903765	0	98993885	G	A
1	rs6659903	0	98994034	A	T
1	rs770925	0	98994136	G	A
1	rs12410813	0	98994368	G	C
1	rs12141439	0	98994660	A	G
1	rs796399	0	98995063	T	C
1	rs79813323	0	98995570	A	G
1	rs770930	0	98996155	A	G
1	rs148615717	0	98997430	A	T
1	rs811287	0	98998156	A	G
1	rs57882381	0	98998582	G	A
1	rs11166031	0	98999297	G	T
1	rs11166032	0	98999380	C	T
1	rs770929	0	98999965	C	G
1	rs139500740	0	99001672	A	C
1	rs4950103	0	99002621	A	G
1	rs9943072	0	99005181	T	G
1	rs58258873	0	99005444	C	T
1	rs4950130	0	99005684	A	T
1	rs1434378	0	99006164	A	C
1	rs143417050	0	99007085	G	A
1	rs144537725	0	99007133	C	A
1	rs2099414	0	99008004	T	G
1	rs7545881	0	99008119	T	C
1	rs12123631	0	99010292	T	C
1	rs6673955	0	99010331	C	A
1	rs75870572	0	99010544	T	A
1	rs7528986	0	99010936	C	G
1	rs77041155	0	99011768	T	C
1	rs1529800	0	99012037	A	G
1	rs11166035	0	99014392	T	C
1	rs10875162	0	99014660	C	A
1	rs78295825	0	99016530	G	A
1	rs7513245	0	99017740	T	G
1	rs11166036	0	99018541	C	T
1	rs79284979	0	99019213	T	C
1	rs11166037	0	99019352	G	A
1	rs6687008	0	99019511	C	T
1	rs4950131	0	99019885	C	T
1	rs4950132	0	99020099	A	C
1	rs1434354	0	99022163	C	T
1	rs10783094	0	99024486	A	G
1	rs28823599	0	99024560	G	A
1	rs7518684	0	99024847	T	C
1	rs59538341	0	99025692	T	A
1	rs74108144	0	99026198	T	G
1	rs4950133	0	99027481	C	T
1	rs61249981	0	99027757	C	T
1	rs2391952	0	99027858	T	C
1	rs2391951	0	99028137	T	C
1	rs141817229	0	99028557	G	T
1	rs75010454	0	99028820	C	T
1	rs7546449	0	99029148	T	C
1	rs1434373	0	99030007	T	G
1	rs76847066	0	99030355	A	G
1	rs150430529	0	99030800	G	A
1	rs4387225	0	99030859	T	G
1	rs4503402	0	99030956	A	G
1	rs17118690	0	99031822	G	A
1	rs1434369	0	99032589	G	T
1	rs4950134	0	99032680	C	G
1	rs76028269	0	99033744	T	C
1	rs1434368	0	99034371	A	T
1	rs7520870	0	99035458	T	A
1	rs35518820	0	99035830	C	T
1	rs7521360	0	99036606	A	T
1	rs995273	0	99036921	C	T
1	rs142496536	0	99037020	T	A
1	rs995272	0	99037070	G	C
1	rs995271	0	99037251	C	T
1	rs1434367	0	99039299	G	A
1	rs17118694	0	99039379	A	G
1	rs1434366	0	99040304	G	A
1	rs1865352	0	99040716	A	C
1	rs12748189	0	99040868	C	T
1	rs4950135	0	99041102	T	C
1	rs4950136	0	99041521	C	G
1	rs7518646	0	99042187	C	T
1	rs1550012	0	99042819	A	G
1	rs1550011	0	99043046	C	T
1	rs4279892	0	99043975	G	A
1	rs7529484	0	99044074	A	G
1	rs12036481	0	99044976	T	C
1	rs6679459	0	99045723	A	T
1	rs11166039	0	99046198	G	A
1	rs74229506	0	99046913	T	C
1	rs1434372	0	99047495	T	C
1	rs6686180	0	99047615	A	G
1	rs141836176	0	99048092	G	A
1	rs2391968	0	99049028	G	A
1	rs2391969	0	99049116	T	C
1	rs117675085	0	99049327	T	C
1	rs2082642	0	99049894	A	G
1	rs7522070	0	99051529	G	A
1	rs59387839	0	99051655	C	A
1	rs6604112	0	99051897	G	A
```
