## Supplementary material for "Characterization of shared and ancestry-specific signals driving complex traits using multi-ancestry fine-mapping": s2_snps.txt

```
rs76357329
rs35212019
rs1519890
rs11165732
rs6659844
rs7518502
rs1494806
rs75002994
rs2642875
rs7520236
rs149935931
rs141556540
rs79648733
rs2681193
rs6675133
rs144403946
rs12026710
rs12027801
rs11165733
rs75906982
rs2642879
rs76712526
rs2642878
rs12027936
rs2642877
rs2681194
rs11584972
rs7512687
rs143703976
rs1850898
rs6689294
rs117112533
rs191017694
rs537825252
rs557814344
rs2391807
rs950390
rs72980403
rs76620758
rs2946747
rs1976805
rs4433451
rs1850896
rs182936187
rs7515595
rs112461167
rs4950016
rs7525364
rs12096182
rs2030342
rs72980416
rs74104228
rs4498849
rs78361010
rs74564923
rs2932317
rs79137025
rs142646210
rs76530383
rs7551794
rs117641989
rs17115963
rs190038830
rs1489810
rs10875039
rs11588838
rs2391808
rs2130366
rs2171827
rs6593627
rs74408229
rs116967668
rs6659733
rs79639895
rs58922146
rs141989877
rs74630773
rs11165740
rs10493887
rs12561898
rs12094491
rs731925
rs147759223
rs17116005
rs17116013
rs17116017
rs1489809
rs11165742
rs12098200
rs12565126
rs6593628
rs12060321
rs4385771
rs6671669
rs1489808
rs12066233
rs11165745
rs11165746
rs12729476
rs995258
rs17116084
rs10493888
rs188753365
rs149157020
rs75340297
rs72724331
rs1994570
rs3002273
rs3002272
rs144596983
rs3002271
rs190808477
rs78013081
rs17428852
rs17116141
rs1489805
rs3002269
rs11165751
rs116931009
rs10493889
rs180973050
rs290829
rs12038456
rs290831
rs7535326
rs727092
rs290833
rs80176175
rs11165753
rs12116554
rs2015551
rs57569520
rs10875042
rs76942566
rs74733751
rs6683880
rs56232753
rs544746
rs182358
rs11165754
rs139338032
rs4615894
rs12089450
rs12088604
rs290821
rs10783053
rs11165756
rs6666366
rs290826
rs290827
rs7545161
rs17469736
rs74770322
rs290824
rs11165757
rs80313545
rs12066912
rs290825
rs77461982
rs7526788
rs519300
rs1489814
rs76136477
rs290809
rs290810
rs290811
rs74678778
rs58404459
rs6678369
rs3123303
rs191757212
rs290820
rs12060897
rs74767570
rs117299737
rs12120951
rs72980472
rs11165761
rs290817
rs11165762
rs11165763
rs7547732
rs11165764
rs11165765
rs12133631
rs290813
rs11488019
rs2200872
rs2200871
rs28750379
rs11165766
rs11165767
rs7543748
rs1117413
rs6693797
rs6691437
rs7547371
rs80057864
rs72724344
rs970872
rs970873
rs6701162
rs6689318
rs6656001
rs6664634
rs11165770
rs144324788
rs290871
rs3844167
rs67530
rs116857209
rs6659233
rs6696799
rs138510400
rs6659688
rs139936865
rs12064287
rs78590798
rs60301074
rs290839
rs6593629
rs11165771
rs11804383
rs566379138
rs72724352
rs4949943
rs4950019
rs290846
rs17116288
rs290843
rs290841
rs10875044
rs11165773
rs117842787
rs140147736
rs143766619
rs158637
rs61674587
rs75747443
rs36069622
rs67811612
rs158636
rs78065256
rs149712428
rs1849747
rs12047996
rs12027927
rs78135955
rs291550
rs17430460
rs55992536
rs291593
rs291592
rs1042482
rs1023244
rs1014320
rs191674237
rs75073340
rs72724364
rs2056048
rs2056047
rs10449720
rs10449721
rs59963426
rs74882564
rs12403912
rs1810252
rs11165777
rs11165780
rs72724374
rs139670567
rs6663628
rs11165783
rs993568
rs118064113
rs1399291
rs78065033
rs17116416
rs2137975
rs148317596
rs72724382
rs61788541
rs6702924
rs17471640
rs7525018
rs12130586
rs6681958
rs970337
rs11165784
rs141531550
rs9437663
rs10493890
rs10875045
rs79495413
rs11165786
rs12042544
rs56130535
rs6682836
rs4146964
rs4950021
rs67517372
rs828051
rs10875046
rs10875047
rs10875048
rs79313673
rs117618163
rs12044838
rs147749505
rs12139650
rs12090721
rs57027253
rs12026902
rs12047910
rs17431828
rs12048767
rs55897914
rs1709409
rs11165789
rs1760217
rs12039249
rs11799399
rs145566534
rs11586728
rs1760216
rs57140765
rs12023630
rs7552825
rs6667550
rs17702702
rs6668653
rs12025602
rs828052
rs828053
rs76110644
rs828054
rs79929315
rs76682173
rs828057
rs76010055
rs17432093
rs12091136
rs17116479
rs7520102
rs6593632
rs4390222
rs2039449
rs57870709
rs144920169
rs1514495
rs1514497
rs17116488
rs74326595
rs2391822
rs59037549
rs58721972
rs1760210
rs11165791
rs11165792
rs10875049
rs145640243
rs11165793
rs11165794
rs12026200
rs142157753
rs17116506
rs77238270
rs10875050
rs10875051
rs12120077
rs864341
rs828058
rs78393924
rs6656329
rs10875052
rs6593633
rs828059
rs75760096
rs993714
rs17116518
rs146820766
rs6593634
rs1760209
rs144270014
rs111612054
rs6670102
rs117570573
rs12122422
rs12133566
rs61240803
rs10875053
rs74731918
rs12134860
rs12124552
rs116078748
rs11165798
rs12029380
rs10430074
rs914959
rs11165800
rs12759852
rs12035468
rs12035560
rs74660763
rs78812683
rs34031151
rs6593635
rs6661442
rs79001426
rs6593636
rs56883628
rs6593637
rs137871969
rs6683351
rs12041436
rs12740796
rs67665424
rs12127420
rs76370325
rs80184654
rs7529372
rs11165803
rs10047165
rs76438218
rs1413232
rs1413231
rs77283449
rs6681752
rs6656660
rs6656968
rs78211844
rs6703589
rs77141363
rs11165804
rs11589971
rs11584924
rs6673282
rs74903235
rs11165805
rs7528359
rs7531100
rs11587873
rs6692424
rs6700957
rs75534901
rs12034568
rs6693034
rs77993430
rs6683883
rs12036730
rs75571864
rs3762412
rs4950023
rs139881688
rs10875054
rs1413229
rs12567804
rs7513333
rs75637747
rs79946066
rs77334809
rs28619552
rs4949945
rs8179310
rs144504035
rs11165807
rs7545506
rs6593639
rs10783055
rs111554392
rs4128473
rs58951949
rs79816507
rs76038939
rs12120388
rs138269430
rs77222658
rs3897933
rs141234315
rs7528631
rs10783056
rs12120068
rs2027054
rs117845144
rs117173543
rs1333727
rs6697132
rs12046655
rs12116905
rs61637399
rs10875055
rs4511173
rs71656172
rs2039447
rs2039448
rs1413239
rs4415625
rs10875056
rs75125753
rs115115446
rs11165810
rs12402250
rs1931072
rs827497
rs117940055
rs9969993
rs12120514
rs12729191
rs866129
rs9651211
rs112599248
rs676686
rs71656173
rs4412640
rs71656174
rs1520658
rs12137711
rs2184191
rs1970143
rs17116594
rs77594823
rs111483691
rs77659046
rs17116602
rs12119089
rs505864
rs72726650
rs865242
rs12133176
rs72726651
rs79193918
rs12738234
rs542490
rs34346385
rs11165814
rs12403951
rs12125127
rs75810057
rs12124488
rs35182755
rs592609
rs12758854
rs117576003
rs58261705
rs147135442
rs10875057
rs10875058
rs12128564
rs12069661
rs12137174
rs145746323
rs12564297
rs1760212
rs11165815
rs2151567
rs79600021
rs4950025
rs563033
rs563832
rs117525754
rs1520663
rs1520664
rs138646912
rs142597631
rs72726653
rs666924
rs12735722
rs576189
rs652247
rs652246
rs10875059
rs10875060
rs650879
rs493517
rs494271
rs495257
rs496179
rs1413241
rs2027055
rs2027056
rs11165822
rs12140120
rs149536010
rs55811950
rs11165823
rs77285274
rs693680
rs7522938
rs74104326
rs184988403
rs827500
rs75433128
rs12566576
rs6660936
rs1402256
rs10783057
rs59114215
rs1402258
rs499009
rs61786278
rs12044501
rs77097117
rs78970785
rs7518848
rs7556387
rs144895542
rs149025913
rs12753487
rs12048612
rs10157665
rs79880567
rs72726670
rs78907290
rs1520668
rs59037276
rs78320085
rs7526691
rs77087744
rs78340425
rs75268624
rs7527272
rs553388
rs644428
rs75585626
rs507170
rs76530406
rs75749428
rs628959
rs59520617
rs471581
rs11165826
rs11165827
rs184980452
rs117235559
rs7539889
rs1520660
rs78547229
rs2090763
rs11587447
rs145563249
rs75526386
rs142963294
rs644023
rs11165829
rs641805
rs6675639
rs74398109
rs10875061
rs116121732
rs118040594
rs12048063
rs10735793
rs4351704
rs10875062
rs11589238
rs638456
rs552926
rs12029106
rs12046744
rs6700670
rs56300389
rs519852
rs6692946
rs528455
rs667565
rs526645
rs79652940
rs12049622
rs11165830
rs12726453
rs61786317
rs6593640
rs6593641
rs74655673
rs6593642
rs79341998
rs78815677
rs79204295
rs12024830
rs145599941
rs145261174
rs61786318
rs60600201
rs4285753
rs4266934
rs182392824
rs371582224
rs10465748
rs72726678
rs10465749
rs1610253
rs72726681
rs11165837
rs59373360
rs6696988
rs75487591
rs4950026
rs1879373
rs6700920
rs139605327
rs10783058
rs12028211
rs12023626
rs77561994
rs4264037
rs77284010
rs28552810
rs28478258
rs28696953
rs61786353
rs117931587
rs1589342
rs1589343
rs1589344
rs76473287
rs2049112
rs28483122
rs28595744
rs61081552
rs10783060
rs76192937
rs61786354
rs1801160
rs7556439
rs12037001
rs61786356
rs80174161
rs11808765
rs72726689
rs61786357
rs79600079
rs76805496
rs79320797
rs72726691
rs7413375
rs58263466
rs75454821
rs10875064
rs12563974
rs10783059
rs61249534
rs12030332
rs12564608
rs117613517
rs58203161
rs1609519
rs75783453
rs11583545
rs61787962
rs61787963
rs57555420
rs61787976
rs61787977
rs77459229
rs75400870
rs28468570
rs59879323
rs58645363
rs74870559
rs76315541
rs57058326
rs61787980
rs28699374
rs10127817
rs77085839
rs55651621
rs114819357
rs12140043
rs10875069
rs114099134
rs150560816
rs6698780
rs6698789
rs6701415
rs61787981
rs6661380
rs7516576
rs7539913
rs6686712
rs6593646
rs12038518
rs4950027
rs12407539
rs75363500
rs112728586
rs12401348
rs149533292
rs148652810
rs7555294
rs74104367
rs80251895
rs76252209
rs80099795
rs58054780
rs117651668
rs58623258
rs60852591
rs117967363
rs36025579
rs79626151
rs80283604
rs75113655
rs12754968
rs79132726
rs79331711
rs9783115
rs9782950
rs79851747
rs12750945
rs117914090
rs115262804
rs12024103
rs114719882
rs74682146
rs74784253
rs75323142
rs6684671
rs1879375
rs12044858
rs79806521
rs12046771
rs75306259
rs79512458
rs74104372
rs11588048
rs79426638
rs74104373
rs78987067
rs7414210
rs78786116
rs74885558
rs75932131
rs10875070
rs10875071
rs74727720
rs76254164
rs76963298
rs79523487
rs74679167
rs11165845
rs11165846
rs75777655
rs78891055
rs74105107
rs4950028
rs6679536
rs77656893
rs6685859
rs11165847
rs74538697
rs10875073
rs142412362
rs79134772
rs144644749
rs112508617
rs148476487
rs111244535
rs145400209
rs140918097
rs111377057
rs77299972
rs189930970
rs6691565
rs34011849
rs147193697
rs113793055
rs150148381
rs145868982
rs56013752
rs56103838
rs12123145
rs78922435
rs76652879
rs79124115
rs74344183
rs74105109
rs75995514
rs74105110
rs12564011
rs12563828
rs80147656
rs75242832
rs78413744
rs80216782
rs74229079
rs74105111
rs75402597
rs11165850
rs76416878
rs12063370
rs78638054
rs10875075
rs12403997
rs533342626
rs867261
rs76364010
rs182581793
rs1879372
rs1879371
rs72728414
rs72728415
rs72728416
rs72728417
rs7515904
rs72728418
rs1915313
rs113154640
rs12029685
rs6701322
rs12070583
rs74384723
rs78735515
rs10875076
rs10875077
rs12408270
rs10875078
rs72728421
rs117398801
rs55652347
rs11582179
rs1879374
rs1890138
rs6699630
rs7523609
rs148072322
rs140879071
rs35398836
rs113268154
rs78974981
rs77621792
rs149358329
rs12030316
rs12040045
rs10875079
rs72728426
rs11580977
rs72728430
rs12738091
rs12756826
rs118048589
rs61186764
rs74105139
rs12032384
rs6672867
rs56062554
rs56000287
rs55844132
rs6665022
rs34085458
rs1415683
rs74105145
rs74105146
rs12405810
rs80188499
rs12565467
rs74105148
rs74105150
rs34448971
rs72728435
rs72728436
rs55698615
rs74105153
rs72728438
rs56279424
rs12568621
rs72728440
rs4949947
rs139445170
rs6690620
rs10875080
rs11165854
rs6690816
rs72728442
rs4950030
rs72728443
rs74105186
rs1112314
rs12739046
rs6679142
rs58067278
rs72728447
rs72728450
rs74105189
rs11165855
rs72728452
rs11165856
rs1356917
rs1356918
rs1356919
rs6677502
rs2152878
rs56401000
rs6665429
rs55748568
rs56389703
rs4950031
rs77372546
rs12047563
rs12040388
rs1577895
rs12047716
rs7538155
rs4319377
rs4495747
rs72728456
rs4503384
rs7527030
rs12039093
rs7541618
rs12049600
rs7530072
rs12021567
rs12042394
rs12040059
rs12040763
rs12043125
rs56682383
rs60314659
rs955850
rs28714464
rs4634942
rs28526496
rs12089260
rs28829687
rs4950032
rs7536690
rs7536770
rs9727787
rs111316699
rs35675942
rs35767735
rs7516781
rs75803324
rs7540201
rs55824522
rs12411169
rs12740800
rs78101370
rs12407440
rs72728467
rs12566907
rs72728468
rs12043021
rs12043040
rs12022243
rs12407793
rs12040699
rs4428925
rs4363450
rs76012985
rs4445510
rs149473204
rs148185926
rs184130578
rs58897692
rs12024083
rs149906100
rs140787996
rs11165860
rs72728475
rs12047072
rs12026223
rs111766159
rs12026229
rs12045421
rs1577897
rs1577896
rs80121219
rs7512213
rs7548189
rs72728482
rs72728483
rs55912562
rs12725266
rs144474836
rs60495923
rs74229081
rs72728490
rs12047625
rs12048428
rs11165861
rs12022771
rs12022799
rs12030174
rs12048663
rs11165862
rs4949949
rs75526225
rs7544128
rs7555984
rs72728494
rs7521383
rs12403187
rs11165863
rs4300257
rs4434871
rs57676409
rs12410949
rs12409761
rs58516533
rs4381229
rs4319378
rs4336888
rs4497251
rs139476823
rs2018902
rs11165864
rs12096100
rs74106717
rs78155123
rs12143861
rs11165865
rs945879
rs4492658
rs1556794
rs79593470
rs1538176
rs117786811
rs11165867
rs6663751
rs6687374
rs6678858
rs7543523
rs7543614
rs7535930
rs4589145
rs6693628
rs117516054
rs12024396
rs75464971
rs72729904
rs72729905
rs147600448
rs4497250
rs59111295
rs58941846
rs72729906
rs11165868
rs10875084
rs10875085
rs4949952
rs77659472
rs117241764
rs11165869
rs10875086
rs12403515
rs4950033
rs192886474
rs12123121
rs17116720
rs117674519
rs1556798
rs7549538
rs61788022
rs12028565
rs11165870
rs117390063
rs4353133
rs61788023
rs12126093
rs12126921
rs56064273
rs7517433
rs10449723
rs12129397
rs12073650
rs11165872
rs11165873
rs7516433
rs12031561
rs10875087
rs4949953
rs55931309
rs10875088
rs147971563
rs7517899
rs10783063
rs12045999
rs11165874
rs1415681
rs56296115
rs4950034
rs4612663
rs10783065
rs1538175
rs10747482
rs11165875
rs17376848
rs10783066
rs3897855
rs3897854
rs4950035
rs12354219
rs2039676
rs6593648
rs6593649
rs10875090
rs7531138
rs79807948
rs7523116
rs7548444
rs7550959
rs72729930
rs150671253
rs4431878
rs6696976
rs12735808
rs10783067
rs12136186
rs10783068
rs117806252
rs11165877
rs34387885
rs61789177
rs34044808
rs74105234
rs75957149
rs7513650
rs61789178
rs10875091
rs11811087
rs11811436
rs12117481
rs11165879
rs77691864
rs12096724
rs6672095
rs12759539
rs143350616
rs945881
rs61789180
rs950467
rs55865801
rs11165880
rs952856
rs11165881
rs80250871
rs6685976
rs77690376
rs4495745
rs4451581
rs13375021
rs7545712
rs6593650
rs4950037
rs4950038
rs11165882
rs10747483
rs4949955
rs182843807
rs6687950
rs11165883
rs12058771
rs6679873
rs6664888
rs79007458
rs12060079
rs12074340
rs12121057
rs10875092
rs1415682
rs952501
rs10875093
rs11165884
rs115216079
rs4364915
rs78338622
rs2811188
rs2786779
rs12062552
rs2811187
rs76394731
rs2786778
rs2786777
rs2786776
rs2786775
rs2786774
rs2786773
rs2811186
rs77944334
rs78673388
rs60927802
rs78472505
rs4520446
rs79961076
rs10493892
rs2811185
rs2786782
rs148435545
rs12073044
rs77750308
rs2786781
rs2811184
rs142001424
rs147850929
rs7516492
rs12029826
rs11165886
rs2811183
rs2811182
rs78534101
rs10875094
rs17116806
rs2786780
rs77041628
rs2811179
rs12032158
rs11165887
rs868184
rs10875095
rs10493893
rs17116810
rs1556795
rs1556796
rs7545340
rs2027250
rs117091538
rs2811178
rs2786783
rs1801159
rs55699321
rs1337752
rs7519652
rs2786784
rs2811177
rs1556797
rs2105129
rs2811176
rs6671771
rs2811175
rs4427441
rs79352052
rs11165889
rs2811174
rs2786771
rs2786770
rs2811173
rs2811172
rs2786512
rs10430076
rs2786513
rs2786769
rs12138657
rs2786517
rs72729989
rs2786518
rs2786785
rs2297780
rs138641236
rs1812389
rs2786519
rs12729863
rs12063030
rs12089969
rs12093651
rs2786772
rs12568733
rs2786520
rs2786521
rs12091654
rs12096383
rs34934786
rs4950041
rs4950042
rs10875097
rs2811171
rs181736269
rs75027277
rs12756513
rs58578592
rs56776420
rs17368985
rs2786522
rs74809217
rs7530858
rs138606763
rs2786529
rs7540983
rs17116909
rs2786533
rs12060391
rs17100624
rs17116920
rs79965033
rs17116925
rs2811221
rs2811220
rs12066229
rs2811219
rs2811218
rs77571413
rs12122032
rs77721024
rs2786541
rs11165895
rs76035990
rs74684283
rs2786543
rs2811215
rs2811214
rs2786544
rs2248658
rs4949958
rs79917705
rs56293913
rs80098619
rs79056965
rs34961061
rs10875098
rs2811212
rs10875099
rs6663357
rs10783069
rs2811211
rs2811210
rs2811209
rs2811208
rs2811206
rs2485436
rs2485437
rs142272269
rs2811205
rs147644631
rs77743956
rs7537165
rs11165897
rs2786490
rs115637836
rs2811203
rs3790384
rs2811202
rs3790386
rs1337523
rs2786494
rs10783070
rs2786496
rs2811201
rs2786498
rs77806051
rs2811200
rs2811199
rs2811198
rs1013810
rs2065943
rs12144462
rs74721888
rs2786500
rs2786501
rs7554746
rs2811197
rs10875100
rs79152122
rs75476220
rs2786503
rs2811196
rs7533902
rs2786504
rs12033263
rs2786505
rs2811195
rs75659087
rs2811194
rs117910319
rs78891607
rs2811193
rs2811192
rs117211594
rs138133026
rs2811190
rs72732387
rs79047566
rs1337521
rs79561591
rs1337522
rs12032276
rs72732395
rs10518636
rs72732396
rs72732398
rs74796875
rs12073839
rs12070513
rs75314491
rs1538120
rs6663670
rs79607352
rs76816490
rs7512910
rs141113302
rs77326442
rs141749819
rs137963308
rs79385582
rs76834760
rs67086927
rs77619582
rs80215295
rs2786507
rs76277277
rs75722236
rs72975761
rs139858815
rs72975763
rs72975765
rs75382280
rs79321297
rs17117044
rs182607430
rs79415308
rs80253778
rs13375516
rs149657041
rs2786523
rs78210029
rs72975785
rs76695943
rs115816339
rs77325233
rs79549366
rs75848580
rs72975790
rs17117052
rs78302912
rs76353325
rs72975796
rs2786508
rs2151563
rs2786509
rs118138977
rs78713615
rs3790387
rs75294762
rs78695904
rs75706535
rs74777699
rs17117062
rs2780851
rs141808307
rs61789253
rs2780852
rs61789254
rs78558062
rs79691313
rs149444552
rs61789255
rs79884288
rs61789256
rs141771572
rs3790389
rs61789257
rs72977714
rs10875102
rs61789258
rs75621692
rs72977716
rs74675134
rs12119882
rs75557790
rs61789259
rs61790060
rs6668296
rs2297595
rs189540419
rs61790062
rs61790063
rs61790064
rs72977720
rs61790065
rs74105276
rs61790066
rs72977724
rs61786599
rs117021124
rs55684412
rs4304627
rs61033129
rs17378455
rs117316513
rs4554755
rs6683957
rs12139338
rs4970728
rs17369919
rs78903807
rs74105295
rs4970716
rs74105298
rs74105299
rs72977751
rs80339829
rs74105301
rs74105302
rs74108303
rs149443287
rs58626076
rs78058894
rs74108304
rs79723387
rs56202188
rs74108305
rs142494453
rs76846966
rs56012174
rs12022669
rs150007267
rs61786604
rs17378671
rs76806828
rs4537601
rs77871763
rs12406752
rs11165908
rs116854396
rs12739159
rs78852503
rs185899045
rs12565244
rs10783076
rs141884614
rs1999571
rs76593957
rs17117169
rs7527085
rs61786605
rs10747485
rs75696555
rs10747486
rs147045931
rs10747487
rs6685266
rs117454424
rs34486749
rs1889229
rs75117796
rs1931063
rs79272101
rs75662420
rs1333717
rs79566012
rs10493894
rs79085678
rs12725934
rs76086894
rs17379095
rs6703307
rs10875105
rs10493895
rs12568335
rs11165913
rs79498699
rs75693011
rs10493896
rs12059052
rs144903210
rs1984091
rs76288554
rs1931064
rs1931066
rs1034215
rs1034216
rs1034217
rs76869127
rs4329543
rs10875108
rs1023245
rs78164635
rs1963206
rs6675325
rs12134028
rs76303383
rs1974204
rs1974203
rs6676451
rs10157611
rs10875109
rs7538995
rs4246514
rs79140822
rs4375301
rs10747488
rs113811368
rs75199627
rs74467065
rs11165917
rs7526108
rs77018612
rs75800281
rs76293564
rs149186959
rs6658412
rs118150736
rs61787782
rs74525187
rs77039014
rs117216173
rs12073487
rs12072739
rs4421623
rs12089031
rs4970719
rs145436822
rs10747489
rs117983815
rs4372296
rs45522136
rs78411707
rs4379706
rs10747490
rs11165920
rs4970720
rs75641275
rs4523551
rs4523552
rs115781043
rs76586805
rs61787783
rs61787784
rs138823314
rs61787785
rs11165921
rs10875111
rs116303728
rs12060207
rs9661794
rs74993515
rs11165922
rs6677116
rs6604093
rs17379561
rs10747491
rs4970721
rs10747492
rs12062845
rs61787819
rs61787820
rs7524038
rs10875112
rs4394693
rs4546957
rs10875113
rs77184978
rs1801265
rs4970722
rs4970723
rs9324374
rs11165923
rs141098699
rs12406713
rs9727548
rs146085365
rs7418577
rs10875118
rs78160265
rs150836920
rs9662719
rs12077442
rs6604094
rs4394694
rs12127542
rs74450569
rs61787823
rs11165924
rs9727976
rs143263008
rs4399192
rs75570956
rs6604095
rs61787824
rs9662870
rs75523359
rs76003396
rs147027406
rs79816651
rs61787826
rs6689552
rs6692580
rs79055225
rs117057053
rs75469693
rs142406340
rs61787827
rs75451404
rs78334244
rs72981743
rs145248180
rs61787828
rs140030940
rs4456128
rs61787829
rs9729897
rs72981753
rs61787830
rs4970725
rs4294451
rs4378243
rs72981758
rs4478846
rs117315139
rs4271249
rs12027448
rs12741167
rs140161237
rs10875120
rs9662232
rs6604097
rs149384992
rs4506495
rs6604098
rs4322261
rs6696127
rs78805408
rs4423049
rs74948275
rs4495746
rs75568898
rs4598523
rs79924101
rs116665811
rs78834502
rs147382855
rs61789075
rs4274102
rs9324378
rs10875121
rs11165934
rs6664489
rs9729190
rs4246516
rs79871536
rs9285628
rs9324379
rs11165935
rs74594312
rs9659380
rs56732321
rs10783081
rs28641479
rs28582591
rs137920948
rs77204434
rs61789077
rs75513088
rs61789078
rs77291070
rs9887831
rs61789079
rs9887848
rs9887792
rs77009978
rs11165937
rs114743589
rs6703588
rs76978035
rs12067700
rs61789082
rs57468345
rs78657452
rs72963714
rs12071067
rs12067567
rs12068763
rs75998673
rs11165938
rs72963721
rs11165939
rs11165940
rs61789085
rs10875122
rs6604099
rs6604100
rs80289781
rs12077962
rs72963731
rs61785881
rs77654485
rs61785882
rs74386841
rs61785883
rs12732155
rs12094520
rs140317948
rs36028749
rs72963738
rs117785044
rs61785886
rs61785888
rs4573558
rs2893376
rs2391873
rs9440288
rs117209156
rs9324380
rs9662365
rs1938570
rs146033831
rs139948107
rs2154403
rs12138817
rs10747495
rs77177281
rs78878051
rs1938564
rs1938563
rs1938562
rs2391902
rs2154402
rs9324381
rs1938561
rs9440293
rs9727941
rs9724773
rs75191380
rs118142198
rs1938565
rs1938566
rs1938567
rs11165944
rs6683447
rs2391903
rs1892549
rs1892550
rs1892551
rs1892552
rs2391904
rs9324382
rs1938571
rs4447033
rs1938572
rs1938573
rs1938558
rs1938559
rs1938560
rs9324383
rs9725319
rs74829086
rs4477335
rs4480407
rs9659624
rs5005705
rs9324384
rs4634961
rs9324385
rs9324386
rs9324387
rs9324388
rs79733093
rs9659996
rs9658841
rs9661157
rs10747496
rs4584446
rs2391905
rs4950117
rs4950118
rs76021057
rs10783082
rs75133093
rs4950119
rs4950120
rs4245673
rs141842723
rs1938568
rs9440393
rs9440302
rs9324389
rs144948496
rs1938569
rs10875124
rs10875125
rs1198574
rs1198573
rs76255023
rs80073660
rs1198572
rs1198571
rs17371457
rs1782815
rs139469475
rs117856167
rs1782813
rs7554283
rs4950101
rs1702294
rs1702293
rs1782810
rs1782811
rs1628294
rs1625579
rs4292998
rs4411173
rs2802535
rs78924727
rs150014880
rs145228502
rs2660304
rs61786696
rs61786697
rs76011418
rs117265703
rs2660302
rs2660301
rs118124668
rs1702292
rs1782818
rs1702291
rs2802533
rs10875127
rs74643305
rs78040625
rs12567114
rs145403806
rs2660300
rs2660299
rs2802532
rs1198583
rs79447580
rs1198582
rs1198581
rs1198580
rs1198579
rs1211661
rs1848177
rs1198600
rs17117519
rs117925231
rs1198598
rs147839579
rs1198596
rs1198595
rs78347533
rs10493897
rs1198594
rs1198593
rs1198592
rs4950142
rs1198591
rs77267718
rs2802531
rs2802530
rs12410326
rs2802529
rs1782812
rs2802525
rs1198590
rs1198589
rs117924123
rs1198588
rs77093818
rs7549825
rs1622611
rs2802536
rs2660298
rs1198578
rs1198577
rs1198576
rs79536980
rs1198575
rs17117562
rs77286315
rs1198587
rs1198586
rs1198585
rs74997684
rs12027634
rs1198584
rs4950093
rs4950094
rs12731784
rs6664310
rs79398750
rs1507061
rs2055686
rs11580992
rs7528365
rs11802316
rs11165950
rs17372140
rs117891970
rs10158436
rs1507071
rs138133823
rs7525127
rs17117613
rs17117616
rs142080438
rs12406529
rs4950095
rs58424079
rs6694396
rs978346
rs10518654
rs6679864
rs1911502
rs1911501
rs139755810
rs1911500
rs78791835
rs959707
rs72737821
rs355382
rs17117677
rs355380
rs17385037
rs355379
rs12038627
rs355377
rs79423253
rs355376
rs12407367
rs12407126
rs1473476
rs355375
rs355374
rs1473475
rs1473474
rs355373
rs1843815
rs12401542
rs355372
rs355371
rs1487299
rs11165951
rs80207329
rs12567725
rs11807935
rs11809431
rs1487301
rs1487302
rs355357
rs355356
rs4950096
rs147115864
rs1352254
rs12043365
rs11165952
rs12046836
rs12044342
rs11165953
rs11165954
rs11165955
rs11165956
rs17117759
rs17117764
rs17117765
rs17117766
rs78890790
rs1032196
rs11165957
rs11165958
rs355354
rs1487289
rs72737834
rs17381287
rs17381294
rs355353
rs72737838
rs4950106
rs4950107
rs1487308
rs355368
rs994478
rs80333180
rs355366
rs4133804
rs1118413
rs143603526
rs11587636
rs355365
rs355364
rs355363
rs355361
rs1507070
rs723702
rs2632300
rs1507069
rs1507068
rs1507067
rs79444952
rs2632303
rs2632304
rs9440334
rs143696756
rs2939963
rs2391907
rs2660311
rs11165961
rs2660310
rs2263255
rs6701393
rs2660309
rs17385603
rs17381509
rs1507065
rs1487303
rs1507064
rs2253341
rs2660308
rs2632308
rs2660307
rs76208149
rs12021635
rs2893391
rs2200585
rs2220332
rs2660306
rs2632311
rs147613212
rs12734197
rs12734505
rs822565
rs822567
rs963852
rs61787320
rs78889375
rs355370
rs355369
rs146958914
rs71657288
rs112797689
rs355387
rs355385
rs12737713
rs12724641
rs17117845
rs61787323
rs355384
rs79283684
rs2046585
rs355383
rs17117848
rs1487295
rs1487296
rs17381657
rs12033249
rs10875130
rs10875131
rs10493900
rs2200583
rs12567176
rs12567432
rs1487297
rs1487298
rs10875132
rs184646098
rs1352253
rs57484887
rs1507063
rs17117881
rs74107152
rs9804043
rs9804044
rs1386499
rs74107153
rs10783085
rs822559
rs12725029
rs10875133
rs11809984
rs1487288
rs17385947
rs72737868
rs11165964
rs2391908
rs144398937
rs12734525
rs2129579
rs4950097
rs698997
rs12567765
rs148301640
rs17117927
rs822604
rs698994
rs17117934
rs143086860
rs17266983
rs61788584
rs12042564
rs77900427
rs11577139
rs17117942
rs12042846
rs143755815
rs75736159
rs822555
rs1487307
rs822602
rs1352256
rs79573214
rs11165965
rs4245672
rs72719817
rs1487306
rs1487304
rs12568130
rs6676121
rs6659077
rs6662252
rs116642933
rs116196581
rs117061602
rs78249251
rs12097515
rs11165967
rs12743537
rs61788587
rs12027965
rs79446663
rs822617
rs1487294
rs4950110
rs11577300
rs61788591
rs1487293
rs2031245
rs12129731
rs1487292
rs1487291
rs822615
rs12724493
rs822614
rs55997831
rs12753285
rs6683873
rs6693444
rs35116467
rs11165968
rs75899804
rs11165969
rs79940870
rs74533949
rs144369463
rs822613
rs1073107
rs10875134
rs117249329
rs11578624
rs72719839
rs77292981
rs12759120
rs6677305
rs117432615
rs6672621
rs4950111
rs12071318
rs2200582
rs12041603
rs12564403
rs12071733
rs2391926
rs2129577
rs2171368
rs34074228
rs12028859
rs2171367
rs2171366
rs61788594
rs77620958
rs12733307
rs12404514
rs7520464
rs12735193
rs12739475
rs4950115
rs34169331
rs822611
rs61448050
rs1580486
rs11165972
rs12030857
rs12030892
rs10875135
rs78462408
rs12404420
rs12405617
rs12070862
rs75958519
rs1015212
rs12406167
rs10783086
rs76704334
rs1155645
rs1155644
rs1408082
rs2031244
rs11165974
rs150354402
rs6670774
rs1535732
rs1471908
rs1565055
rs12751197
rs822610
rs12134140
rs17118062
rs17118069
rs77201322
rs11586707
rs11586315
rs822607
rs10489933
rs4141860
rs10875136
rs75909155
rs10489932
rs117735802
rs117104839
rs75989157
rs11808087
rs58258211
rs141414257
rs17118102
rs74530006
rs6664132
rs11577467
rs10489930
rs11577469
rs2391927
rs12143154
rs17118112
rs74638963
rs12410115
rs10875138
rs6666675
rs6681415
rs6667101
rs6684371
rs4291549
rs140865897
rs78762895
rs2181697
rs72975405
rs72975409
rs6698133
rs1998541
rs11165976
rs1924224
rs1924223
rs1924222
rs11165977
rs11165978
rs59594660
rs12058461
rs12750688
rs11165979
rs12118398
rs11165980
rs117481465
rs6660105
rs6663562
rs12120201
rs1998540
rs74710809
rs80315944
rs12057752
rs78329295
rs78561202
rs79753669
rs12024712
rs12120750
rs117002610
rs11165982
rs11165983
rs12124493
rs36000110
rs144841296
rs1575485
rs148782964
rs12127198
rs12127326
rs79276108
rs12132847
rs12125287
rs79145947
rs2224808
rs1323725
rs1408081
rs12125948
rs12136897
rs11165985
rs76510700
rs10489929
rs12127843
rs139210616
rs1075032
rs1075033
rs12132650
rs6673332
rs11165986
rs12036525
rs11165989
rs11165990
rs12074622
rs17118165
rs11165991
rs12141952
rs72719871
rs12134374
rs147227969
rs10783087
rs76663459
rs117741552
rs1323727
rs78332433
rs75796922
rs1328316
rs11165994
rs11165995
rs11165996
rs2893397
rs1157647
rs12022933
rs78380627
rs17118192
rs60642752
rs11165998
rs76190548
rs10783088
rs1028889
rs11165999
rs17386204
rs10047243
rs10047236
rs1328307
rs1328308
rs12096576
rs1556048
rs79926236
rs75400837
rs977306
rs977307
rs12048166
rs72719882
rs61786221
rs78919468
rs1328309
rs7534382
rs1328310
rs78561736
rs144173830
rs72719884
rs12119825
rs6604105
rs11166000
rs17382283
rs72719886
rs191290136
rs17386441
rs117485157
rs1013023
rs1013024
rs6697562
rs6700680
rs10875142
rs1359958
rs72719888
rs72719890
rs72719891
rs10875143
rs117768457
rs4950121
rs72719893
rs72719894
rs12069555
rs149777834
rs4950122
rs4518963
rs10875144
rs12073753
rs58077558
rs61786224
rs117948735
rs77906951
rs12407797
rs10493901
rs12125899
rs146228863
rs4542263
rs142437177
rs55892660
rs142028038
rs2182944
rs2026664
rs17118247
rs2026663
rs77599596
rs17118257
rs766204
rs17382589
rs11166002
rs11166003
rs72719899
rs1328315
rs117180749
rs67027618
rs6664206
rs17118266
rs7525553
rs12133218
rs61786780
rs10875145
rs12724820
rs10875146
rs11166004
rs1328314
rs72719901
rs7541400
rs1328313
rs7543973
rs17118281
rs61786782
rs7533184
rs12411125
rs138322143
rs11166005
rs148138430
rs72721803
rs17386954
rs145036520
rs12023121
rs728656
rs7555933
rs7548836
rs17118290
rs10875147
rs138289259
rs4950123
rs1526297
rs75762954
rs10875148
rs10875149
rs137942134
rs12087723
rs141302881
rs61786784
rs147900027
rs12408712
rs61786785
rs76349857
rs4620590
rs4448566
rs3908575
rs10783090
rs72721806
rs10875150
rs71657297
rs1410468
rs12127246
rs12117012
rs149069707
rs1410465
rs72721807
rs12058177
rs1568969
rs1568970
rs1568971
rs12757898
rs1405227
rs7524325
rs7524418
rs17118336
rs1818956
rs117972770
rs1358107
rs12033373
rs17383059
rs4950124
rs4950125
rs72721815
rs4950099
rs4950100
rs11166007
rs6683719
rs7539771
rs12403147
rs12404006
rs36095490
rs34135039
rs17118344
rs17118347
rs4950126
rs12404735
rs1410463
rs74615229
rs17387268
rs10875151
rs17387282
rs6604106
rs1328306
rs1405225
rs6690442
rs10157099
rs10157812
rs7542173
rs74404609
rs6700082
rs6604107
rs143381402
rs151185729
rs28562443
rs1410467
rs72721824
rs7556597
rs72721827
rs28533029
rs1328312
rs1358106
rs12408506
rs2177892
rs2391945
rs1547208
rs1157413
rs1157414
rs2391946
rs117607773
rs2177891
rs4950127
rs2030856
rs6700104
rs6685937
rs6688529
rs72721830
rs2391948
rs2391949
rs72721831
rs12040827
rs12030530
rs11581452
rs12756402
rs11166009
rs11166010
rs11166011
rs996770
rs1526296
rs1540839
rs12044698
rs12034466
rs11166012
rs12739237
rs10465761
rs150459046
rs10493902
rs72721835
rs10493903
rs10875154
rs72721839
rs2177893
rs72721841
rs11166013
rs11166014
rs6672351
rs11166015
rs149018126
rs12131979
rs10875155
rs11584512
rs10783091
rs141179355
rs35152783
rs1576177
rs78046108
rs72721851
rs505578
rs479764
rs637471
rs2077956
rs474348
rs72721854
rs72721855
rs12725724
rs555557
rs494274
rs77216942
rs490686
rs684637
rs75621094
rs72721858
rs7546532
rs7530588
rs34031504
rs34588016
rs316041
rs957984
rs12084220
rs11166016
rs7556292
rs7514150
rs7554710
rs1434370
rs1434371
rs17118449
rs142281898
rs11166017
rs10875156
rs11586421
rs182622
rs10875157
rs148578567
rs4000204
rs4000199
rs11166018
rs7553779
rs17118459
rs11166019
rs316039
rs1434362
rs1434363
rs1434364
rs60162041
rs4950129
rs12045149
rs770918
rs1434365
rs6692390
rs79504934
rs10875158
rs117239396
rs648124
rs34955216
rs2479667
rs117743073
rs316054
rs316055
rs78938624
rs3853693
rs3853694
rs571452
rs3910294
rs1655565
rs17118544
rs316049
rs3906675
rs316050
rs316051
rs34228753
rs116897608
rs316052
rs3853696
rs316053
rs573643
rs672852
rs545030
rs520465
rs520327
rs519549
rs519433
rs1369019
rs9440371
rs12031336
rs148790282
rs571344
rs571320
rs72965948
rs117611292
rs591520
rs566731
rs591996
rs1724949
rs1724950
rs12032224
rs1724951
rs1655566
rs1724952
rs1655567
rs1655568
rs1724953
rs1724954
rs1821440
rs1369020
rs12090748
rs1594858
rs1434357
rs1434358
rs1724956
rs74719451
rs13343096
rs74450969
rs12045502
rs74107417
rs17118633
rs1655569
rs1724957
rs118000077
rs76859541
rs6662541
rs12406744
rs12407039
rs77119991
rs1614690
rs1614772
rs1615635
rs1304458
rs80246614
rs11809146
rs1434359
rs74107488
rs1434360
rs1724959
rs77166801
rs118076619
rs1655572
rs61787890
rs1655573
rs1594859
rs1655574
rs2164082
rs1724960
rs11166023
rs12756659
rs1724961
rs10875160
rs1724962
rs1655575
rs59755784
rs1724963
rs60152508
rs76951280
rs1594860
rs1608982
rs74208888
rs1724964
rs79026296
rs1724965
rs12048177
rs79162661
rs1159583
rs1159584
rs138258416
rs138161378
rs6604110
rs1434377
rs1434376
rs1434375
rs1434374
rs75668431
rs1627432
rs76789834
rs74985956
rs1655590
rs77257506
rs78906965
rs76851057
rs12048870
rs77383409
rs6604111
rs79107533
rs1594868
rs1594867
rs78825066
rs1594866
rs1594865
rs1655586
rs117700513
rs118063066
rs1594864
rs1304650
rs12408264
rs12408266
rs12408267
rs1724979
rs1724978
rs75606786
rs1121774
rs1121773
rs2099413
rs2082643
rs1594863
rs57808287
rs1594862
rs59655337
rs1594861
rs1724975
rs60829638
rs1583377
rs1655583
rs962650
rs78159444
rs78845895
rs1724972
rs1526299
rs1526298
rs145479590
rs76665117
rs141146031
rs77654376
rs57492615
rs1989123
rs1836241
rs12408854
rs1724967
rs1724966
rs76313534
rs1081415
rs1081414
rs1369023
rs770928
rs12403068
rs12403076
rs770927
rs770926
rs79484925
rs77903765
rs6659903
rs770925
rs12410813
rs12141439
rs796399
rs79813323
rs770930
rs148615717
rs811287
rs57882381
rs11166031
rs11166032
rs770929
rs139500740
rs4950103
rs9943072
rs58258873
rs4950130
rs1434378
rs143417050
rs144537725
rs2099414
rs7545881
rs12123631
rs6673955
rs75870572
rs7528986
rs77041155
rs1529800
rs11166035
rs10875162
rs78295825
rs7513245
rs11166036
rs79284979
rs11166037
rs6687008
rs4950131
rs4950132
rs1434354
rs10783094
rs28823599
rs7518684
rs59538341
rs74108144
rs4950133
rs61249981
rs2391952
rs2391951
rs141817229
rs75010454
rs7546449
rs1434373
rs76847066
rs150430529
rs4387225
rs4503402
rs17118690
rs1434369
rs4950134
rs76028269
rs1434368
rs7520870
rs35518820
rs7521360
rs995273
rs142496536
rs995272
rs995271
rs1434367
rs17118694
rs1434366
rs1865352
rs12748189
rs4950135
rs4950136
rs7518646
rs1550012
rs1550011
rs4279892
rs7529484
rs12036481
rs6679459
rs11166039
rs74229506
rs1434372
rs6686180
rs141836176
rs2391968
rs2391969
rs117675085
rs2082642
rs7522070
rs59387839
rs6604112
```
