## Supplementary material for "Characterization of shared and ancestry-specific signals driving complex traits using multi-ancestry fine-mapping": susiex_nc3.cs80.cs

```
CS_ID	SNP	BP	REF_ALLELE	ALT_ALLELE	REF_FRQ	BETA	SE	-LOG10P	CS_PIP	OVRL_PIP
1	rs1198588	98552832	T,T	A,A	0.229622,0.070437	0.0446575,0.0148927	0.0047009,0.0167056	20.6771,0.428673	0.275871	0.275871
1	rs4950119	98491248	C,C	A,A	0.207753,0.070437	0.04572,0.0147244	0.00487344,0.0167056	20.1867,0.422395	0.209534	0.209534
1	rs2802535	98508258	T,T	C,C	0.210736,0.070437	0.045481,0.0130235	0.00484796,0.0167056	20.1867,0.360877	0.103491	0.103491
1	rs2660304	98512127	T,T	G,G	0.210736,0.070437	0.0453931,0.0125047	0.00484796,0.0167056	20.112,0.34281	0.0905856	0.0905856
1	rs1782810	98502340	A,A	G,G	0.210736,0.070437	0.0450854,0.0126452	0.00484796,0.0167056	19.852,0.347673	0.0433561	0.0433561
1	rs1625579	98502934	T,T	G,G	0.210736,0.070437	0.0449975,0.013072	0.00484796,0.0167056	19.778,0.362583	0.0367647	0.0367647
1	rs1702294	98501984	C,C	T,T	0.209742,0.070437	0.0449876,0.0121269	0.00485638,0.0167056	19.7042,0.329855	0.0367031	0.0367031
1	rs4292998	98507696	G,G	A,A	0.209742,0.070437	0.0452077,0.0127907	0.00485638,0.0167056	19.889,0.35273	0.0357971	0.0357971
2	rs6701322	97835921	G,G	A,A	0.765408,0.605159	0.0320082,0.0165326	0.00466591,0.00874495	11.1621,1.23145	0.112188	0.112188
2	rs72728416	97834691	G,G	A,A	0.765408,0.604167	0.0319133,0.0167821	0.00466591,0.00874115	11.1003,1.26066	0.101754	0.101754
2	rs1890138	97839016	G,G	A,A	0.764414,0.605159	0.0317269,0.0162833	0.00465908,0.00874495	11.0096,1.20343	0.0921548	0.0921548
2	rs10875076	97837564	T,T	C,C	0.764414,0.605159	0.0316371,0.0163352	0.00465908,0.00874495	10.9515,1.20924	0.0806696	0.0806696
2	rs72728414	97834028	A,A	G,G	0.765408,0.604167	0.0317284,0.0169836	0.00466591,0.00874115	10.9805,1.28381	0.0791583	0.0791583
2	rs1915313	97835573	C,C	G,G	0.765408,0.605159	0.0317284,0.0165845	0.00466591,0.00874495	10.9805,1.23733	0.0724063	0.0724063
2	rs7523609	97839665	C,C	T,T	0.764414,0.605159	0.0314975,0.0162833	0.00465908,0.00874495	10.8615,1.20343	0.0637635	0.0637635
2	rs12032384	97843647	C,C	T,T	0.764414,0.59623	0.0315424,0.0152613	0.00465908,0.00871223	10.8904,1.09787	0.0522359	0.0522359
2	rs1415683	97845053	G,G	T,T	0.764414,0.59623	0.031358,0.015007	0.00465908,0.00871223	10.7719,1.07071	0.0369644	0.0369644
2	rs12565467	97846232	C,C	T,T	0.764414,0.59623	0.0313081,0.015007	0.00465908,0.00871223	10.74,1.07071	0.0341436	0.0341436
2	rs11165855	97851776	A,A	G,G	0.766402,0.606151	0.0309807,0.0154861	0.00467279,0.00874879	10.4741,1.11513	0.0284595	0.0284595
2	rs6690816	97849481	T,T	G,G	0.767396,0.605159	0.0310717,0.0153808	0.00467973,0.00874495	10.5024,1.10454	0.0243974	0.0243974
2	rs12566907	97862237	C,C	T,T	0.767396,0.597222	0.0310267,0.0159221	0.00467973,0.0087157	10.4741,1.16925	0.0240767	0.0240767
```
