## Supplementary material for "Characterization of shared and ancestry-specific signals driving complex traits using multi-ancestry fine-mapping": susiex_nc3.cs80.snp

```
BP	SNP	PIP(CS1)	LogBF(CS1,Pop1)	LogBF(CS1,Pop2)	PIP(CS2)	LogBF(CS2,Pop1)	LogBF(CS2,Pop2)
97337221	rs76357329	7.50513e-25	-3.52782e-10	-1.38533	5.96986e-14	-3.52782e-10	-1.42564
97337654	rs11578295	4.66528e-25	-1.86077	-3.22204e-10	3.2705e-14	-2.02742	-3.22204e-10
97338074	rs11589601	4.66528e-25	-1.86077	-3.22204e-10	3.2705e-14	-2.02742	-3.22204e-10
97338485	rs76803023	4.70444e-25	-1.85241	-3.22204e-10	3.29142e-14	-2.02104	-3.22204e-10
97339206	rs35212019	2.963e-25	-0.85227	-1.46245	2.67292e-14	-0.788764	-1.44043
97339253	rs12096480	4.84081e-25	-1.82384	-3.22204e-10	3.29854e-14	-2.01888	-3.22204e-10
97340174	rs78170509	4.92448e-25	-1.8067	-3.22204e-10	1.58301e-12	1.85213	-3.22204e-10
97340388	rs11165731	4.84081e-25	-1.82384	-3.22204e-10	3.29854e-14	-2.01888	-3.22204e-10
97341129	rs74107605	5.01926e-25	-1.78764	-3.22204e-10	3.38894e-14	-1.99185	-3.22204e-10
97341724	rs12094917	4.84081e-25	-1.82384	-3.22204e-10	3.29854e-14	-2.01888	-3.22204e-10
97341728	rs34851434	2.88659e-24	-0.0382615	-3.22204e-10	5.61276e-13	0.815264	-3.22204e-10
97342174	rs115444038	3.16086e-25	-2.25008	-3.22204e-10	3.08047e-14	-2.08728	-3.22204e-10
97342396	rs182223969	4.02469e-25	-2.00847	-3.22204e-10	5.96687e-14	-1.42614	-3.22204e-10
97343286	rs1519890	3.63052e-25	-0.649138	-1.46241	3.29332e-14	-0.581245	-1.43922
97344106	rs11165732	9.34114e-26	-2.25666	-1.21242	8.52758e-15	-2.21935	-1.15229
97344465	rs6659844	1.15364e-25	-1.87461	-1.38339	8.47633e-15	-1.9692	-1.40847
97344882	rs6660077	4.90696e-25	-1.81027	-3.22204e-10	3.332e-14	-2.00879	-3.22204e-10
97344952	rs113265390	3.17921e-25	-2.24429	-3.22204e-10	2.62702e-14	-2.24651	-3.22204e-10
97345386	rs149887189	1.56213e-24	-0.65229	-3.22204e-10	3.27649e-14	-2.02559	-3.22204e-10
97345846	rs7518502	8.87973e-26	-2.25648	-1.26325	8.05408e-15	-2.21993	-1.20884
97345956	rs77754450	4.70444e-25	-1.85241	-3.22204e-10	3.29142e-14	-2.02104	-3.22204e-10
97346268	rs1494806	3.81678e-25	-0.599479	-1.46204	3.44336e-14	-0.530556	-1.44536
97346629	rs116133443	4.7243e-25	-1.8482	-3.22204e-10	3.30203e-14	-2.01782	-3.22204e-10
97347147	rs75002994	1.42111e-25	-2.24468	-0.804807	1.24805e-14	-2.10237	-0.888414
97347408	rs2642875	1.50061e-25	-2.18674	-0.808306	1.05367e-14	-2.25359	-0.906494
97347462	rs79741362	5.06667e-25	-1.77824	-3.22204e-10	3.41301e-14	-1.98477	-3.22204e-10
97349337	rs722102	4.79777e-25	-1.83277	-3.22204e-10	3.2768e-14	-2.02549	-3.22204e-10
97350425	rs7520236	9.2382e-26	-2.257	-1.22316	8.45602e-15	-2.21621	-1.16386
97350750	rs149935931	8.89835e-25	-3.52782e-10	-1.21506	7.15375e-14	-3.52782e-10	-1.24473
97351337	rs76549306	4.00354e-25	-2.01374	-3.22204e-10	2.9902e-13	0.185563	-3.22204e-10
97351679	rs141556540	9.89396e-25	-3.52782e-10	-1.109	7.8603e-14	-3.52782e-10	-1.15054
97352212	rs12069698	4.21906e-25	-1.96131	-3.22204e-10	2.98889e-14	-2.11746	-3.22204e-10
97352352	rs12144834	5.14902e-25	-1.76212	-3.22204e-10	5.6309e-14	-1.48409	-3.22204e-10
97352571	rs181798216	3.29445e-25	-2.20868	-3.22204e-10	6.61958e-14	-1.32233	-3.22204e-10
97352691	rs139854315	3.81179e-25	-2.06282	-3.22204e-10	2.82601e-14	-2.1735	-3.22204e-10
97352971	rs6680664	4.36909e-25	-1.92637	-3.22204e-10	2.91203e-14	-2.14351	-3.22204e-10
97353273	rs79648733	7.97023e-26	-2.20611	-1.42168	1.00572e-14	-1.84896	-1.3577
97353389	rs6669942	4.41746e-25	-1.91536	-3.22204e-10	2.93101e-14	-2.13702	-3.22204e-10
97353581	rs2681193	2.99334e-24	-3.52782e-10	-0.00194774	2.62493e-13	-3.52782e-10	0.0552776
97353641	rs6675133	2.60277e-25	-0.982517	-1.46183	2.49707e-14	-0.864454	-1.43279
97354839	rs114809584	4.11307e-23	2.61842	-3.22204e-10	5.4576e-12	3.08982	-3.22204e-10
97355146	rs12723843	4.46465e-24	0.397855	-3.22204e-10	8.21699e-13	1.19643	-3.22204e-10
97355418	rs144403946	6.95167e-25	-3.52782e-10	-1.46194	5.75589e-14	-3.52782e-10	-1.46214
97355769	rs142416265	5.18091e-25	-1.75594	-3.22204e-10	4.77031e-14	-1.64995	-3.22204e-10
97356395	rs12026710	8.51823e-26	-2.23329	-1.32801	6.5376e-15	-2.25692	-1.38046
97356830	rs145101408	3.23025e-25	-2.22836	-3.22204e-10	2.89261e-14	-2.1502	-3.22204e-10
97356863	rs138603485	3.79834e-25	-2.06636	-3.22204e-10	1.06979e-13	-0.842315	-3.22204e-10
97357127	rs12752081	3.2354e-24	0.0758162	-3.22204e-10	6.41748e-13	0.949248	-3.22204e-10
97357419	rs114706558	3.85858e-25	-2.05062	-3.22204e-10	5.39598e-14	-1.52671	-3.22204e-10
97357655	rs12027801	8.63049e-26	-2.25699	-1.29122	7.74828e-15	-2.21262	-1.25486
97359058	rs11165733	8.25708e-26	-2.25615	-1.33628	7.32573e-15	-2.21905	-1.30451
97360252	rs75906982	6.9512e-25	-3.52782e-10	-1.46201	5.79338e-14	-3.52782e-10	-1.45565
97360934	rs2642879	3.05216e-24	-3.52782e-10	0.0175118	2.67752e-13	-3.52782e-10	0.0751135
97363685	rs76712526	5.93549e-25	-0.49749	-1.12248	2.23658e-14	-1.31668	-1.09073
97365177	rs2642878	1.48446e-25	-2.1311	-0.874773	9.93019e-15	-2.2418	-0.97757
97365196	rs12027936	5.85165e-25	-0.445142	-1.18906	2.16841e-14	-1.27831	-1.16006
97365764	rs2642877	3.07544e-24	-3.52782e-10	0.0251116	2.69834e-13	-3.52782e-10	0.0828595
97365977	rs2681194	1.58471e-25	-2.13676	-0.803763	1.05705e-14	-2.24374	-0.913138
97366006	rs11584972	2.86429e-25	-0.886149	-1.46245	2.72726e-14	-0.763801	-1.44526
97368287	rs7512687	9.65571e-26	-2.07093	-1.36503	6.64652e-15	-2.20959	-1.41126
97369849	rs72724320	4.65132e-24	0.438814	-3.22204e-10	4.47055e-14	-1.71485	-3.22204e-10
97370238	rs115473986	3.50268e-25	-2.14739	-3.22204e-10	4.43881e-14	-1.72198	-3.22204e-10
97370607	rs143703976	7.6014e-25	-3.52782e-10	-1.37259	6.4897e-14	-3.52782e-10	-1.34215
97370904	rs143134347	4.17159e-25	-1.97262	-3.22204e-10	4.87575e-14	-1.62809	-3.22204e-10
97372363	rs1850898	9.6358e-26	-2.0847	-1.35332	6.67638e-15	-2.21643	-1.39994
97372940	rs12717805	3.40026e-24	0.125514	-3.22204e-10	6.80218e-13	1.00747	-3.22204e-10
97372972	rs6689294	8.4191e-26	-2.25732	-1.31568	7.59689e-15	-2.20532	-1.28189
97373175	rs114344631	5.54897e-25	-1.68731	-3.22204e-10	3.5487e-14	-1.94578	-3.22204e-10
97373314	rs117112533	3.59842e-24	-3.52782e-10	0.182159	3.1665e-13	-3.52782e-10	0.24285
97373467	rs191017694	1.00956e-24	-3.52782e-10	-1.08882	8.21439e-14	-3.52782e-10	-1.10648
97373714	rs537825252	2.99522e-24	-3.52782e-10	-0.00131949	2.62661e-13	-3.52782e-10	0.055918
97373715	rs557814344	2.97284e-24	-3.52782e-10	-0.00881995	2.60661e-13	-3.52782e-10	0.0482719
97373993	rs112428412	1.31519e-24	-0.824357	-3.22204e-10	2.23516e-13	-0.105466	-3.22204e-10
97374045	rs114779685	8.62248e-25	-1.24655	-3.22204e-10	1.086e-13	-0.827276	-3.22204e-10
97374100	rs2391807	8.40012e-26	-2.25701	-1.31825	7.52218e-15	-2.21235	-1.28474
97374535	rs950390	2.64686e-25	-0.966028	-1.46152	2.35871e-14	-0.905118	-1.44913
97375790	rs72980403	3.01909e-24	-3.52782e-10	0.00662019	2.64796e-13	-3.52782e-10	0.0640115
97375844	rs76620758	7.35592e-25	-3.52782e-10	-1.40542	6.40917e-14	-3.52782e-10	-1.35463
97375988	rs111295835	1.29341e-24	-0.841055	-3.22204e-10	2.18986e-13	-0.12594	-3.22204e-10
97377105	rs2946747	2.88236e-24	-3.52782e-10	-0.0397277	2.52575e-13	-3.52782e-10	0.0167598
97377456	rs1976805	9.33585e-26	-2.09406	-1.37558	6.51478e-15	-2.22419	-1.41668
97378162	rs4433451	2.69715e-25	-0.947699	-1.46103	2.3995e-14	-0.886363	-1.45074
97378547	rs1850896	8.33677e-26	-2.25701	-1.32582	7.45913e-15	-2.21235	-1.29316
97380346	rs74104219	3.72277e-25	-2.08645	-3.22204e-10	1.01187e-13	-0.897975	-3.22204e-10
97380378	rs140128604	6.36225e-25	-1.55054	-3.22204e-10	8.72215e-14	-1.0465	-3.22204e-10
97382191	rs182936187	7.27622e-25	-3.52782e-10	-1.41631	6.26991e-14	-3.52782e-10	-1.3766
97382293	rs35669205	6.56591e-25	-1.51903	-3.22204e-10	1.22337e-13	-0.708165	-3.22204e-10
97383948	rs7515595	6.34268e-25	-0.952975	-0.600645	7.83989e-14	-0.833581	-0.319557
97385254	rs112461167	7.19444e-25	-0.751745	-0.675868	8.6007e-14	-0.686031	-0.374488
97385644	rs4950016	2.04901e-25	-1.33414	-1.34942	1.29379e-14	-1.63832	-1.31646
97387038	rs7525364	8.40473e-26	-2.2118	-1.36291	6.9016e-15	-2.25134	-1.33185
97387161	rs12096182	5.54955e-25	-1.0364	-0.650807	6.71161e-14	-0.931087	-0.377437
97388226	rs2030342	1.51733e-25	-1.89291	-1.09106	1.11759e-14	-2.14726	-0.953922
97388247	rs72980416	1.31174e-24	-3.52782e-10	-0.826979	1.15115e-13	-3.52782e-10	-0.76902
97388395	rs74104228	1.28329e-24	-3.52782e-10	-0.848907	1.12507e-13	-3.52782e-10	-0.791936
97389546	rs4498849	5.70161e-25	-0.9624	-0.697774	6.93632e-14	-0.843429	-0.432163
97389865	rs78361010	6.57769e-24	-3.52782e-10	0.785347	6.05958e-13	-3.52782e-10	0.891863
97390045	rs35061101	5.37768e-25	-1.71866	-3.22204e-10	3.46779e-14	-1.96884	-3.22204e-10
97390909	rs74564923	6.59414e-24	-3.52782e-10	0.787845	6.09766e-13	-3.52782e-10	0.898128
97392785	rs2932317	8.19467e-26	-2.22077	-1.37926	9.84731e-15	-1.90822	-1.31953
97393838	rs79137025	4.98013e-25	-0.97471	-0.820755	5.76715e-14	-0.914003	-0.546182
97393910	rs1844444	4.24201e-24	0.346701	-3.22204e-10	4.2228e-14	-1.77186	-3.22204e-10
97395037	rs142646210	1.44496e-24	-3.52782e-10	-0.730254	1.27334e-13	-3.52782e-10	-0.668134
97395837	rs76530383	1.7418e-25	-1.95921	-0.886795	1.43603e-14	-1.88565	-0.964834
97395907	rs79724648	5.17991e-25	-1.75613	-3.22204e-10	3.3746e-14	-1.99609	-3.22204e-10
97396408	rs145942414	3.98718e-25	-2.01784	-3.22204e-10	3.45511e-14	-1.97251	-3.22204e-10
97396662	rs11808794	4.78842e-24	0.467864	-3.22204e-10	7.69153e-13	1.13034	-3.22204e-10
97397047	rs7551794	1.09694e-25	-1.87112	-1.43727	6.75683e-15	-2.2036	-1.4008
97397112	rs117641989	7.91356e-25	-3.52782e-10	-1.33234	6.77462e-14	-3.52782e-10	-1.29918
97397211	rs17115963	5.03338e-25	-0.928526	-0.856304	5.79418e-14	-0.866748	-0.588761
97397376	rs75804019	1.24116e-24	-0.882286	-3.22204e-10	2.06483e-13	-0.18473	-3.22204e-10
97398596	rs190038830	6.97934e-25	-3.52782e-10	-1.45797	5.79658e-14	-3.52782e-10	-1.45509
97398684	rs1489810	5.30822e-25	-0.851067	-0.880599	6.09123e-14	-0.787534	-0.617978
97398828	rs114119439	2.59248e-21	6.76203	-3.22204e-10	2.75081e-11	4.70729	-3.22204e-10
97398903	rs10875039	9.24642e-26	-2.18114	-1.29813	7.47244e-15	-2.24491	-1.25882
97399271	rs11588838	4.98074e-25	-0.908892	-0.886451	5.70115e-14	-0.846664	-0.625031
97399785	rs2391808	5.00997e-25	-0.908892	-0.880599	5.7415e-14	-0.846664	-0.617978
97400169	rs2130366	1.38432e-25	-1.80278	-1.27294	8.81368e-15	-2.1663	-1.17234
97400567	rs2171827	4.92322e-25	-0.908892	-0.898067	5.62178e-14	-0.846664	-0.639049
97400592	rs184612197	3.32875e-25	-2.19832	-3.22204e-10	4.96893e-14	-1.60916	-3.22204e-10
97402354	rs6593627	4.91008e-25	-0.899494	-0.910139	5.59384e-14	-0.837052	-0.653644
97403099	rs74408229	8.9597e-25	-3.52782e-10	-1.20818	7.76096e-14	-3.52782e-10	-1.16326
97403969	rs116967668	9.6433e-25	-3.52782e-10	-1.13466	6.9417e-14	-3.52782e-10	-1.27482
97404186	rs72724326	3.1781e-25	-2.24464	-3.22204e-10	2.68419e-14	-2.22498	-3.22204e-10
97404744	rs6659733	4.5359e-25	-1.03153	-0.857371	5.54909e-14	-0.879814	-0.618915
97405929	rs74838719	5.89559e-25	-1.62672	-3.22204e-10	2.68176e-14	-2.22589	-3.22204e-10
97406681	rs79639895	2.34372e-24	-3.52782e-10	-0.246596	1.69856e-13	-3.52782e-10	-0.379997
97407087	rs144191853	3.669e-25	-2.101	-3.22204e-10	7.4695e-14	-1.20154	-3.22204e-10
97407734	rs58922146	4.85333e-25	-0.90439	-0.916867	5.6978e-14	-0.782841	-0.689441
97408596	rs141989877	9.26714e-25	-3.52782e-10	-1.17445	8.16048e-14	-3.52782e-10	-1.11306
97408893	rs74630773	4.31901e-25	-0.965537	-0.972359	4.84729e-14	-0.904615	-0.729328
97409943	rs11165740	9.40781e-26	-2.10907	-1.3529	7.03489e-15	-2.24969	-1.31438
97410506	rs10493887	4.87764e-25	-0.864705	-0.951554	5.69791e-14	-0.741425	-0.730838
97411467	rs12561898	4.43225e-25	-0.874436	-1.03758	5.19059e-14	-0.751578	-0.813938
97411718	rs12094491	4.43225e-25	-0.874436	-1.03758	5.19059e-14	-0.751578	-0.813938
97412345	rs74365124	3.24059e-25	-2.22517	-3.22204e-10	6.03645e-14	-1.41455	-3.22204e-10
97412364	rs731925	1.19574e-24	0.314328	-1.2339	3.49415e-14	-0.765691	-1.19558
97415406	rs147759223	8.99598e-25	-3.52782e-10	-1.20414	7.19147e-14	-3.52782e-10	-1.23947
97415620	rs17116005	4.19031e-25	-0.905314	-1.06283	4.87113e-14	-0.783806	-0.845232
97416202	rs17116013	3.44708e-25	-1.10545	-1.05794	4.11631e-14	-0.958252	-0.839155
97416483	rs17116017	3.44708e-25	-1.10545	-1.05794	4.11631e-14	-0.958252	-0.839155
97417047	rs1489809	3.51155e-25	-1.11432	-1.03055	4.10411e-14	-0.967664	-0.83271
97418377	rs72724327	4.19987e-25	-1.96587	-3.22204e-10	5.6441e-14	-1.48175	-3.22204e-10
97419143	rs11165742	3.9131e-25	-0.941601	-1.09499	5.1254e-14	-0.663763	-0.914391
97419377	rs12098200	3.37915e-25	-1.02837	-1.15493	3.29204e-13	1.28488	-1.00315
97421239	rs12565126	1.05645e-25	-2.21936	-1.12665	1.02467e-14	-2.25718	-0.93081
97421494	rs6593628	1.1319e-25	-2.20936	-1.06767	1.05906e-14	-2.25727	-0.89771
97421828	rs12060321	1.06387e-25	-2.23457	-1.10443	1.03205e-14	-2.25488	-0.925933
97422058	rs113061193	1.93316e-24	-0.439183	-3.22204e-10	1.0765e-12	1.46652	-3.22204e-10
97422152	rs4385771	1.05612e-25	-2.23731	-1.10901	1.02732e-14	-2.25387	-0.931543
97423794	rs6671669	1.11034e-25	-1.94612	-1.35014	7.74868e-15	-2.188	-1.27943
97426655	rs72724329	4.01791e-24	0.292425	-3.22204e-10	4.19115e-14	-1.77939	-3.22204e-10
97426770	rs7545975	5.8048e-24	0.660349	-3.22204e-10	4.93484e-13	0.686542	-3.22204e-10
97427338	rs1489808	8.10999e-26	-2.24854	-1.36187	7.32938e-15	-2.10094	-1.42212
97428030	rs12066233	3.41872e-25	-1.56012	-0.611533	4.78356e-14	-1.1435	-0.503681
97428382	rs11165745	1.14878e-25	-1.80201	-1.46021	8.45881e-15	-1.949	-1.43074
97428880	rs112979864	3.57864e-25	-2.12594	-3.22204e-10	7.1047e-14	-1.25161	-3.22204e-10
97429246	rs11165746	9.00679e-25	0.0798948	-1.28284	3.08428e-14	-0.824149	-1.2619
97429348	rs79963760	4.60488e-25	-1.87381	-3.22204e-10	7.3465e-14	-1.21814	-3.22204e-10
97429866	rs7547816	5.50029e-25	-1.69612	-3.22204e-10	6.36826e-14	-1.36104	-3.22204e-10
97430143	rs12729476	9.16578e-26	-2.22965	-1.25838	7.00463e-15	-2.25668	-1.3117
97430761	rs78711704	4.87019e-25	-1.81779	-3.22204e-10	6.96885e-14	-1.27091	-3.22204e-10
97431052	rs995258	9.41421e-26	-2.00104	-1.46025	6.42464e-15	-2.1932	-1.46161
97431236	rs17116080	6.14191e-24	0.7168	-3.22204e-10	5.22274e-13	0.743244	-3.22204e-10
97431995	rs60519916	4.93043e-25	-1.8055	-3.22204e-10	7.09809e-14	-1.25254	-3.22204e-10
97432440	rs10157469	4.95014e-25	-1.80151	-3.22204e-10	7.14041e-14	-1.24659	-3.22204e-10
97432920	rs17116084	9.50375e-26	-2.21496	-1.23686	9.02978e-15	-2.2568	-1.05762
97434827	rs10493888	1.49423e-25	-1.80674	-1.19257	1.30667e-14	-1.92905	-1.01583
97434858	rs188753365	7.20263e-25	-3.52782e-10	-1.42648	5.89835e-14	-3.52782e-10	-1.43769
97435115	rs149157020	1.34738e-24	-3.52782e-10	-0.800172	1.06233e-13	-3.52782e-10	-0.849317
97435890	rs7512858	4.42883e-24	0.389799	-3.22204e-10	3.2851e-13	0.27962	-3.22204e-10
97436246	rs75340297	2.30178e-23	-3.52782e-10	2.03793	1.82033e-12	-3.52782e-10	1.99183
97436526	rs11802567	4.68138e-24	0.445257	-3.22204e-10	3.46841e-13	0.333918	-3.22204e-10
97437466	rs72724331	1.26173e-25	-2.15833	-1.01011	1.22018e-14	-1.85093	-1.16243
97437889	rs74955872	6.39721e-25	-1.54506	-3.22204e-10	4.93347e-14	-1.61632	-3.22204e-10
97438551	rs182527693	1.27428e-24	-0.855952	-3.22204e-10	4.29624e-14	-1.75462	-3.22204e-10
97438979	rs1994570	1.06268e-25	-1.88411	-1.45602	6.44875e-15	-2.18888	-1.46218
97439035	rs78933896	4.13024e-25	-1.98259	-3.22204e-10	2.83824e-14	-2.16918	-3.22204e-10
97439333	rs114620107	5.07012e-24	0.525027	-3.22204e-10	4.56844e-14	-1.69319	-3.22204e-10
97439491	rs3002273	7.82822e-26	-2.23613	-1.40964	7.13862e-15	-2.11438	-1.43505
97439659	rs11808362	4.48635e-25	-1.89988	-3.22204e-10	5.35017e-14	-1.53523	-3.22204e-10
97439877	rs77852814	4.52267e-25	-1.89182	-3.22204e-10	5.41174e-14	-1.52379	-3.22204e-10
97440850	rs3002272	7.59879e-26	-2.24499	-1.43053	7.23176e-15	-2.0871	-1.44937
97441839	rs144596983	7.27839e-25	-3.52782e-10	-1.41601	6.42282e-14	-3.52782e-10	-1.35251
97442229	rs3002271	1.09079e-25	-1.85156	-1.46246	6.56806e-15	-2.17455	-1.45818
97442319	rs6697652	6.41132e-25	-1.54286	-3.22204e-10	4.59624e-14	-1.68712	-3.22204e-10
97442394	rs36098010	5.00313e-24	0.511727	-3.22204e-10	8.62337e-13	1.2447	-3.22204e-10
97442644	rs190808477	6.99853e-25	-3.52782e-10	-1.45522	5.81681e-14	-3.52782e-10	-1.45161
97444321	rs78013081	7.99975e-25	-3.52782e-10	-1.32151	6.05417e-14	-3.52782e-10	-1.41161
97444498	rs17428852	1.96753e-25	-1.42628	-1.29786	1.99211e-14	-1.22624	-1.29693
97444565	rs140679466	3.42084e-25	-2.17104	-3.22204e-10	9.53537e-14	-0.957355	-3.22204e-10
97445094	rs77440194	7.04921e-25	-1.44801	-3.22204e-10	1.19628e-13	-0.730564	-3.22204e-10
97445388	rs72724332	3.55085e-25	-2.13374	-3.22204e-10	4.0954e-14	-1.8025	-3.22204e-10
97445479	rs17116141	3.49223e-25	-1.20466	-0.945722	4.37374e-14	-1.00514	-0.731607
97445508	rs1489805	7.5493e-26	-2.23408	-1.44798	6.92756e-15	-2.11955	-1.45989
97445538	rs3002269	7.42898e-26	-2.23996	-1.45816	7.01982e-15	-2.10375	-1.46246
97445885	rs74339478	6.27578e-25	-1.56422	-3.22204e-10	4.84462e-14	-1.63449	-3.22204e-10
97446238	rs11165751	8.45331e-26	-2.24097	-1.32798	7.2329e-15	-2.24543	-1.29088
97446247	rs75082473	6.15184e-25	-1.58417	-3.22204e-10	4.75391e-14	-1.65339	-3.22204e-10
97446435	rs9651214	6.00212e-25	-1.60881	-3.22204e-10	4.64432e-14	-1.67672	-3.22204e-10
97446516	rs116931009	9.11529e-25	-3.52782e-10	-1.19097	8.04148e-14	-3.52782e-10	-1.12775
97447183	rs10493889	1.00635e-24	0.196583	-1.28859	3.67592e-14	-0.631047	-1.27951
97447304	rs2004950	5.98314e-25	-1.61198	-3.22204e-10	4.63041e-14	-1.67972	-3.22204e-10
97447958	rs111678902	4.09377e-25	-1.99145	-3.22204e-10	8.23329e-14	-1.10418	-3.22204e-10
97448376	rs180973050	8.76232e-25	-3.52782e-10	-1.23046	6.66817e-14	-3.52782e-10	-1.31502
97448561	rs138870820	6.22535e-25	-1.57229	-3.22204e-10	4.80772e-14	-1.64214	-3.22204e-10
97449520	rs114950032	9.79881e-25	-1.11866	-3.22204e-10	3.69086e-14	-1.9065	-3.22204e-10
97450458	rs115861818	5.95489e-24	0.685877	-3.22204e-10	3.04075e-12	2.50491	-3.22204e-10
97450886	rs184093059	3.18098e-25	-2.24373	-3.22204e-10	3.2986e-14	-2.01886	-3.22204e-10
97451677	rs290829	1.37108e-25	-1.77289	-1.31244	1.01903e-14	-1.96653	-1.22698
97452834	rs115778297	3.53429e-25	-2.13841	-3.22204e-10	1.07416e-13	-0.838241	-3.22204e-10
97453507	rs12077060	7.02213e-25	-1.45185	-3.22204e-10	5.13868e-14	-1.57557	-3.22204e-10
97453773	rs55992002	4.82767e-25	-1.82656	-3.22204e-10	7.92155e-14	-1.14278	-3.22204e-10
97454259	rs12038456	2.06614e-25	-1.48284	-1.1924	2.80458e-14	-1.12353	-1.05758
97454547	rs290831	2.27916e-25	-1.31967	-1.25744	1.51825e-14	-1.69795	-1.09686
97454752	rs76813458	3.14687e-25	-2.25451	-3.22204e-10	6.34836e-14	-1.36417	-3.22204e-10
97455240	rs183266710	3.13952e-25	-2.25685	-3.22204e-10	9.09151e-14	-1.00502	-3.22204e-10
97455350	rs36088337	3.55408e-25	-2.13282	-3.22204e-10	2.95854e-14	-2.12767	-3.22204e-10
97455550	rs17116157	4.52232e-25	-1.8919	-3.22204e-10	3.93106e-14	-1.84345	-3.22204e-10
97456110	rs7535326	2.83749e-25	-1.62998	-0.728023	2.63579e-14	-1.51795	-0.725235
97456509	rs79981306	3.18897e-25	-2.24122	-3.22204e-10	2.69562e-14	-2.22073	-3.22204e-10
97456801	rs727092	4.06386e-25	-0.698862	-1.29993	3.93802e-14	-0.508447	-1.33324
97457345	rs146583484	9.88776e-25	-1.10962	-3.22204e-10	7.18738e-14	-1.24004	-3.22204e-10
97457427	rs290833	3.70318e-25	-0.719539	-1.37219	5.24356e-14	-0.265874	-1.28949
97457534	rs80176175	2.71464e-25	-1.67848	-0.723785	2.51103e-14	-1.57068	-0.720989
97457893	rs11165753	1.30875e-25	-2.20054	-0.931311	1.25176e-14	-2.25041	-0.737404
97458211	rs114067214	1.57609e-24	-0.643387	-3.22204e-10	2.11902e-11	4.44635	-3.22204e-10
97458722	rs12116554	3.69648e-25	-0.873886	-1.21965	3.51629e-14	-0.694165	-1.26079
97459354	rs2015551	1.44187e-25	-2.21034	-0.824641	1.38227e-14	-2.24636	-0.642273
97460050	rs78135887	4.69129e-25	-1.85521	-3.22204e-10	2.59942e-14	-2.25708	-3.22204e-10
97460456	rs57569520	4.10921e-24	-3.52782e-10	0.314894	4.68788e-13	-3.52782e-10	0.635203
97460766	rs10875042	3.60569e-25	-0.656303	-1.46211	8.3159e-14	0.367832	-1.46203
97460769	rs76942566	4.37723e-25	-1.32545	-0.599052	5.09187e-14	-0.988689	-0.596029
97461176	rs74733751	4.05781e-25	-1.32218	-0.678092	3.77309e-14	-1.20926	-0.675211
97461418	rs6683880	3.28582e-25	-0.950785	-1.26052	6.2656e-14	-0.0260376	-1.35125
97462095	rs56232753	6.96596e-25	-3.52782e-10	-1.45989	5.7859e-14	-3.52782e-10	-1.45694
97462321	rs7537724	3.59884e-25	-2.12031	-3.22204e-10	4.37236e-14	-1.73706	-3.22204e-10
97462677	rs544746	5.5668e-25	-0.453866	-1.23024	2.10423e-13	0.89934	-1.06517
97463150	rs182358	2.82521e-24	0.48125	-0.541003	2.92848e-13	0.813315	-0.648608
97463424	rs78713725	3.20198e-25	-2.23715	-3.22204e-10	4.02111e-14	-1.8208	-3.22204e-10
97463800	rs11165754	5.28347e-25	-0.40828	-1.32806	2.85526e-14	-0.744631	-1.41857
97464080	rs59607765	7.03298e-24	0.852274	-3.22204e-10	3.74256e-13	0.409991	-3.22204e-10
97464933	rs139338032	4.08802e-24	-3.52782e-10	0.309723	3.45786e-13	-3.52782e-10	0.330873
97465949	rs4615894	8.06086e-25	-3.52782e-10	-1.3139	6.59922e-14	-3.52782e-10	-1.32541
97467231	rs12089450	9.4356e-26	-2.23354	-1.22547	1.38338e-14	-1.58118	-1.30665
97467516	rs12088604	7.94281e-26	-2.24831	-1.38293	1.0165e-14	-1.76961	-1.42639
97468250	rs147687533	3.27701e-25	-2.21399	-3.22204e-10	4.39262e-14	-1.73244	-3.22204e-10
97469043	rs113763728	3.15907e-25	-2.25064	-3.22204e-10	2.59954e-14	-2.25703	-3.22204e-10
97469304	rs290822	6.87549e-25	-1.47296	-3.22204e-10	4.58904e-14	-1.68869	-3.22204e-10
97469804	rs290821	3.70046e-25	-1.72955	-0.362913	2.00319e-13	0.0831589	-0.298196
97471019	rs61788476	7.2063e-22	5.48179	-3.22204e-10	7.5876e-11	5.72191	-3.22204e-10
97472512	rs185467587	1.04907e-22	3.55474	-3.22204e-10	4.56257e-13	0.608109	-3.22204e-10
97472782	rs182506080	3.47712e-25	-2.15472	-3.22204e-10	4.76922e-14	-1.65018	-3.22204e-10
97473280	rs10783053	3.76662e-25	-1.55664	-0.518104	4.93459e-14	-1.20337	-0.412724
97473587	rs11165756	3.81906e-25	-1.54592	-0.514997	4.96812e-14	-1.19023	-0.419091
97473644	rs6666366	9.34179e-26	-2.08706	-1.38195	8.49802e-15	-1.94938	-1.42573
97473707	rs290826	1.31606e-24	-2.00418	1.18048	1.09106e-13	-2.17809	1.35546
97474284	rs290827	2.51676e-25	-2.01342	-0.464535	1.46885e-13	-0.137163	-0.388133
97474454	rs7545161	8.89245e-26	-2.13089	-1.38741	9.05002e-15	-1.8828	-1.42939
97474548	rs17469736	3.59754e-24	-2.24378	2.4257	7.93398e-13	-0.892526	2.0539
97474966	rs74770322	8.37259e-25	-3.52782e-10	-1.27596	7.70086e-14	-3.52782e-10	-1.17103
97475033	rs290824	7.46361e-26	-2.24054	-1.45293	1.14761e-14	-1.61225	-1.46243
97475054	rs11165757	9.26502e-26	-2.08739	-1.38988	8.75199e-15	-1.91465	-1.43101
97475212	rs80313545	1.04605e-24	-3.52782e-10	-1.05332	8.17437e-14	-3.52782e-10	-1.11136
97475775	rs12066912	9.18081e-26	-2.09736	-1.38903	8.57913e-15	-1.93516	-1.43046
97476416	rs2497653	6.69673e-25	-1.4993	-3.22204e-10	4.4874e-14	-1.71109	-3.22204e-10
97476444	rs72724340	6.26116e-25	-1.56656	-3.22204e-10	4.9463e-14	-1.61372	-3.22204e-10
97477060	rs12057641	4.6932e-25	-1.85481	-3.22204e-10	2.95934e-14	-2.1274	-3.22204e-10
97477154	rs114492433	5.20563e-25	-1.75118	-3.22204e-10	3.14684e-14	-2.06596	-3.22204e-10
97477667	rs290825	7.3814e-26	-2.24535	-1.45919	1.27382e-14	-1.5091	-1.46124
97477947	rs75841690	3.14928e-25	-2.25375	-3.22204e-10	2.60295e-14	-2.25572	-3.22204e-10
97477948	rs77461982	2.27335e-24	-3.52782e-10	-0.277082	1.94529e-13	-3.52782e-10	-0.244368
97478401	rs7526788	7.70858e-26	-2.24751	-1.41366	9.91213e-15	-1.77532	-1.44586
97478661	rs11577283	7.30142e-25	-1.41285	-3.22204e-10	4.03093e-14	-1.81836	-3.22204e-10
97479956	rs116191619	4.58007e-25	-1.87921	-3.22204e-10	2.70855e-12	2.38922	-3.22204e-10
97480263	rs519300	7.3737e-26	-2.24701	-1.45857	1.29952e-14	-1.48879	-1.46157
97480472	rs12117420	4.34145e-25	-1.93271	-3.22204e-10	2.63398e-14	-2.24387	-3.22204e-10
97480777	rs545370	7.10183e-25	-1.44057	-3.22204e-10	4.71759e-14	-1.66106	-3.22204e-10
97480785	rs1489814	8.95155e-26	-2.11234	-1.39934	8.71301e-15	-1.913	-1.43713
97480939	rs76136477	3.46568e-25	-1.53032	-0.627687	2.88714e-14	-1.61107	-0.54103
97482059	rs290809	7.37894e-26	-2.24556	-1.45931	1.31599e-14	-1.47661	-1.46116
97482473	rs290810	7.43849e-26	-2.23667	-1.46017	1.4033e-14	-1.41304	-1.4605
97482757	rs290811	7.44409e-26	-2.23667	-1.45942	1.40247e-14	-1.41304	-1.46109
97484544	rs80269540	1.19244e-24	-0.922335	-3.22204e-10	8.8904e-14	-1.02739	-3.22204e-10
97484568	rs115081198	1.69631e-24	-0.56988	-3.22204e-10	2.46318e-13	-0.00832364	-3.22204e-10
97484765	rs74678778	1.18276e-24	-3.52782e-10	-0.930483	8.3249e-14	-3.52782e-10	-1.09311
97485049	rs58404459	8.30836e-26	-2.21114	-1.3751	1.42053e-14	-1.44028	-1.42106
97485109	rs35072849	3.67563e-25	-2.0992	-3.22204e-10	4.02152e-14	-1.8207	-3.22204e-10
97485676	rs6678369	7.55494e-26	-2.25294	-1.42836	1.06093e-14	-1.69932	-1.45389
97485772	rs75968189	4.2991e-25	-1.94252	-3.22204e-10	2.62889e-14	-2.2458	-3.22204e-10
97486201	rs3123303	7.41524e-26	-2.23861	-1.46136	1.38775e-14	-1.4257	-1.45898
97486216	rs191757212	2.16773e-24	-3.52782e-10	-0.324657	1.95702e-13	-3.52782e-10	-0.238353
97486338	rs142905224	3.13806e-25	-2.25732	-3.22204e-10	2.61447e-14	-2.2513	-3.22204e-10
97486354	rs114253730	9.75967e-25	-1.12266	-3.22204e-10	1.44031e-13	-0.544917	-3.22204e-10
97486667	rs290820	7.39062e-26	-2.24556	-1.45773	1.315e-14	-1.47661	-1.46191
97486803	rs12060897	7.62626e-26	-2.24427	-1.42764	9.90108e-15	-1.76878	-1.45352
97486893	rs290819	6.78942e-25	-1.48556	-3.22204e-10	4.54012e-14	-1.69941	-3.22204e-10
97487049	rs290818	7.20941e-25	-1.42554	-3.22204e-10	4.77863e-14	-1.64821	-3.22204e-10
97487387	rs74767570	1.40988e-24	-3.52782e-10	-0.754835	9.83654e-14	-3.52782e-10	-0.926258
97487991	rs117299737	4.11051e-24	-3.52782e-10	0.31521	3.81954e-13	-3.52782e-10	0.430352
97488007	rs116534431	1.01242e-22	3.51918	-3.22204e-10	4.45014e-13	0.583158	-3.22204e-10
97488215	rs12120951	7.60088e-26	-2.24579	-1.42945	9.9879e-15	-1.75914	-1.45443
97488327	rs72980472	7.58959e-26	-2.24579	-1.43094	9.98067e-15	-1.75914	-1.45516
97488820	rs11165761	7.55825e-26	-2.24579	-1.43507	9.97147e-15	-1.75914	-1.45608
97488880	rs290817	3.08643e-25	-1.77575	-0.498157	1.65067e-13	0.0288938	-0.437493
97489191	rs188470296	5.78833e-25	-1.64508	-3.22204e-10	4.14674e-14	-1.79004	-3.22204e-10
97489192	rs11165762	7.57303e-26	-2.24979	-1.42912	1.02884e-14	-1.72966	-1.45427
97489302	rs11165763	7.54832e-26	-2.25198	-1.4302	1.04921e-14	-1.70953	-1.4548
97489331	rs138839151	3.47932e-24	0.148499	-3.22204e-10	1.54944e-11	4.13328	-3.22204e-10
97489986	rs114681011	7.17897e-25	-1.42977	-3.22204e-10	2.2156e-13	-0.114256	-3.22204e-10
97490001	rs7547732	7.54239e-26	-2.25198	-1.43098	1.04881e-14	-1.70953	-1.45518
97490005	rs58359408	4.52886e-25	-1.89045	-3.22204e-10	2.8093e-14	-2.17943	-3.22204e-10
97490174	rs78151315	8.48439e-24	1.03989	-3.22204e-10	7.30013e-12	3.3807	-3.22204e-10
97490204	rs11165764	3.34943e-25	-1.60798	-0.584151	4.28683e-14	-1.26656	-0.490259
97490398	rs290816	7.20941e-25	-1.42554	-3.22204e-10	4.77863e-14	-1.64821	-3.22204e-10
97490443	rs116448748	4.312e-25	-1.93952	-3.22204e-10	2.63041e-14	-2.24522	-3.22204e-10
97490598	rs290815	6.74282e-25	-1.49244	-3.22204e-10	4.51362e-14	-1.70526	-3.22204e-10
97490921	rs11165765	7.5812e-26	-2.24722	-1.43062	1.00798e-14	-1.74941	-1.455
97490949	rs77806213	3.25577e-25	-2.22049	-3.22204e-10	3.63306e-14	-1.92229	-3.22204e-10
97490960	rs113879239	4.8374e-25	-1.82454	-3.22204e-10	1.38313e-13	-0.585425	-3.22204e-10
97491052	rs12133631	7.39009e-26	-2.24579	-1.45757	9.91292e-15	-1.75914	-1.46197
97491830	rs150143811	4.41602e-25	-1.91568	-3.22204e-10	2.64359e-14	-2.24023	-3.22204e-10
97491891	rs290813	1.86623e-24	-1.16108	0.686668	9.16667e-14	-1.88498	0.888187
97492349	rs11488019	7.60297e-26	-2.24579	-1.42917	9.98926e-15	-1.75914	-1.4543
97492631	rs2200872	7.59728e-26	-2.24579	-1.42992	9.98558e-15	-1.75914	-1.45466
97492705	rs2200871	7.60012e-26	-2.24579	-1.42955	9.98741e-15	-1.75914	-1.45448
97492937	rs28750379	7.55039e-26	-2.25198	-1.42992	1.04935e-14	-1.70953	-1.45466
97493232	rs11165766	7.55283e-26	-2.25198	-1.4296	1.04952e-14	-1.70953	-1.45451
97493467	rs6685017	5.93727e-25	-1.61967	-3.22204e-10	4.05471e-14	-1.81248	-3.22204e-10
97493607	rs11165767	7.59974e-26	-2.24579	-1.4296	9.98716e-15	-1.75914	-1.45451
97494037	rs7543748	7.60258e-26	-2.24579	-1.42923	9.98901e-15	-1.75914	-1.45432
97494243	rs1117413	7.62502e-26	-2.24427	-1.4278	9.90027e-15	-1.76878	-1.45361
97494876	rs6693797	7.59136e-26	-2.24722	-1.42928	1.00864e-14	-1.74941	-1.45435
97495086	rs6691437	7.65417e-26	-2.23861	-1.42965	1.00273e-14	-1.75511	-1.45453
97495589	rs7547371	7.40688e-26	-2.24427	-1.45682	9.81586e-15	-1.76878	-1.46217
97496814	rs80057864	2.55664e-25	-2.25634	-0.205885	1.64066e-14	-2.25349	-0.463772
97496897	rs72724344	6.29e-24	-0.482936	1.22356	4.29627e-11	4.08428	1.06886
97497108	rs970872	7.61303e-26	-2.24579	-1.42785	9.99587e-15	-1.75914	-1.45363
97497251	rs970873	7.59669e-26	-2.24722	-1.42857	1.009e-14	-1.74941	-1.454
97497427	rs6701162	7.59669e-26	-2.24722	-1.42857	1.009e-14	-1.74941	-1.454
97497894	rs144101070	3.14104e-25	-2.25637	-3.22204e-10	2.59877e-14	-2.25732	-3.22204e-10
97498168	rs6689318	7.62086e-26	-2.23861	-1.43401	1.00066e-14	-1.75511	-1.4566
97498401	rs6656001	7.60753e-26	-2.24579	-1.42857	9.99224e-15	-1.75914	-1.454
97498499	rs6664634	7.59669e-26	-2.24722	-1.42857	1.009e-14	-1.74941	-1.454
97498578	rs11165770	7.59669e-26	-2.24722	-1.42857	1.009e-14	-1.74941	-1.454
97498747	rs144324788	3.75287e-24	-3.52782e-10	0.224183	3.20402e-13	-3.52782e-10	0.254629
97499187	rs290871	7.34745e-26	-2.24701	-1.46214	1.30554e-14	-1.48879	-1.45696
97499518	rs3844167	7.59917e-26	-2.24722	-1.42825	1.00916e-14	-1.74941	-1.45383
97499599	rs67530	5.18217e-24	-1.69192	2.23881	6.96132e-13	-1.0599	2.09049
97500642	rs116857209	1.52098e-24	-3.52782e-10	-0.67898	1.05106e-13	-3.52782e-10	-0.859977
97501631	rs6659233	8.89047e-26	-2.09542	-1.42311	5.85828e-14	0.00665652	-1.45116
97501639	rs6696799	9.00257e-26	-2.08896	-1.41704	5.47813e-14	-0.0637908	-1.44781
97501808	rs138510400	1.02182e-24	-3.52782e-10	-1.07675	7.99904e-14	-3.52782e-10	-1.13304
97502033	rs6659688	8.71345e-26	-2.12657	-1.41207	4.76686e-14	-0.205743	-1.44493
97502480	rs112919351	4.72549e-25	-1.84795	-3.22204e-10	1.32053e-13	-0.631747	-3.22204e-10
97502842	rs291590	7.05682e-25	-1.44693	-3.22204e-10	4.69204e-14	-1.6665	-3.22204e-10
97503207	rs291589	6.70563e-25	-1.49797	-3.22204e-10	4.49247e-14	-1.70996	-3.22204e-10
97503297	rs139936865	7.63692e-25	-3.52782e-10	-1.36793	6.00929e-14	-3.52782e-10	-1.41906
97503873	rs186025	6.84473e-25	-1.47744	-3.22204e-10	4.57156e-14	-1.69251	-3.22204e-10
97504198	rs12064287	9.41436e-26	-2.05062	-1.41065	6.47535e-14	0.099731	-1.44409
97504706	rs78590798	1.22099e-24	-3.52782e-10	-0.898673	8.09584e-14	-3.52782e-10	-1.12101
97504717	rs60301074	7.84616e-25	-3.52782e-10	-1.3409	6.44729e-14	-3.52782e-10	-1.3487
97504845	rs76505950	3.13952e-25	-2.25685	-3.22204e-10	2.59898e-14	-2.25725	-3.22204e-10
97505053	rs141543681	3.15079e-25	-2.25327	-3.22204e-10	2.65306e-14	-2.23665	-3.22204e-10
97505149	rs290840	7.65354e-25	-1.36575	-3.22204e-10	1.23595e-12	1.60464	-3.22204e-10
97506471	rs76228359	3.62171e-25	-2.11398	-3.22204e-10	2.72619e-14	-2.20946	-3.22204e-10
97508059	rs290839	1.109e-25	-1.83875	-1.45872	1.04278e-13	0.593619	-1.4615
97508125	rs563268732	6.79795e-25	-1.4843	-3.22204e-10	6.11016e-14	-1.40241	-3.22204e-10
97508570	rs6593629	9.37928e-26	-2.057	-1.40801	6.34673e-14	0.0780809	-1.4425
97508673	rs290838	6.8929e-25	-1.47043	-3.22204e-10	4.59893e-14	-1.68654	-3.22204e-10
97509331	rs290837	7.86099e-25	-1.33901	-3.22204e-10	4.5199e-14	-1.70387	-3.22204e-10
97509336	rs115320841	1.09939e-24	-1.00358	-3.22204e-10	8.22388e-14	-1.10532	-3.22204e-10
97509513	rs116791404	6.41971e-25	-1.54155	-3.22204e-10	1.78185e-13	-0.332125	-3.22204e-10
97509527	rs74503846	3.35528e-24	0.112198	-3.22204e-10	1.4603e-11	4.07403	-3.22204e-10
97509552	rs114853178	3.21646e-25	-2.23264	-3.22204e-10	2.63454e-14	-2.24365	-3.22204e-10
97509735	rs158602	6.8929e-25	-1.47043	-3.22204e-10	4.59893e-14	-1.68654	-3.22204e-10
97509780	rs12126988	4.35085e-25	-1.93055	-3.22204e-10	6.74041e-14	-1.30424	-3.22204e-10
97509926	rs158601	6.79935e-25	-1.48409	-3.22204e-10	4.54576e-14	-1.69817	-3.22204e-10
97510741	rs11165771	1.66048e-25	-1.89109	-1.00273	1.76772e-13	0.779042	-1.11913
97510945	rs290835	6.9093e-25	-1.46805	-3.22204e-10	4.60825e-14	-1.68451	-3.22204e-10
97511483	rs11804383	3.18774e-25	-1.74195	-0.499655	3.95707e-14	-1.43386	-0.402995
97511824	rs291581	6.88633e-25	-1.47138	-3.22204e-10	4.5952e-14	-1.68735	-3.22204e-10
97511838	rs291580	6.88633e-25	-1.47138	-3.22204e-10	4.5952e-14	-1.68735	-3.22204e-10
97513299	rs75877752	5.61727e-25	-1.67508	-3.22204e-10	8.91517e-14	-1.02461	-3.22204e-10
97513359	rs566379138	7.032e-25	-3.52782e-10	-1.45045	5.89777e-14	-3.52782e-10	-1.43779
97513579	rs290848	6.88633e-25	-1.47138	-3.22204e-10	4.5952e-14	-1.68735	-3.22204e-10
97514260	rs290847	6.43275e-25	-1.53952	-3.22204e-10	4.33715e-14	-1.74515	-3.22204e-10
97514403	rs72724352	6.21403e-24	-0.207914	0.936387	6.09216e-11	4.71208	0.79032
97514425	rs150385997	5.67183e-25	-1.66541	-3.22204e-10	3.46571e-14	-1.96945	-3.22204e-10
97514583	rs4949943	3.06532e-25	-1.76901	-0.511759	3.73359e-14	-1.46816	-0.426833
97514736	rs4950019	3.27433e-25	-1.69618	-0.518633	4.06373e-14	-1.37625	-0.434007
97514737	rs290846	1.13045e-25	-1.82965	-1.44865	1.06741e-13	0.617274	-1.46181
97514967	rs17116288	1.80795e-24	-3.52782e-10	-0.506145	1.71179e-13	-3.52782e-10	-0.37224
97515225	rs290845	6.43546e-25	-1.5391	-3.22204e-10	4.33869e-14	-1.74479	-3.22204e-10
97515472	rs114387151	1.87999e-24	-0.467071	-3.22204e-10	3.16845e-13	0.243466	-3.22204e-10
97515572	rs290844	6.67638e-25	-1.50235	-3.22204e-10	4.47583e-14	-1.71367	-3.22204e-10
97515670	rs6663838	3.13819e-25	-2.25728	-3.22204e-10	2.6143e-14	-2.25137	-3.22204e-10
97516154	rs290843	1.12926e-25	-1.82046	-1.4589	1.09351e-13	0.641025	-1.46141
97516478	rs290842	6.37243e-25	-1.54894	-3.22204e-10	4.30279e-14	-1.7531	-3.22204e-10
97517079	rs290841	1.50756e-25	-1.58108	-1.40935	2.45914e-13	1.43335	-1.44331
97517168	rs116321181	4.4847e-24	0.402335	-3.22204e-10	1.1836e-11	3.86395	-3.22204e-10
97517457	rs1514493	4.0927e-25	-1.99172	-3.22204e-10	3.32599e-13	0.29199	-3.22204e-10
97517868	rs169734	3.16212e-25	-2.24968	-3.22204e-10	2.98846e-14	-2.11761	-3.22204e-10
97517907	rs291571	3.17196e-25	-2.24657	-3.22204e-10	3.02583e-14	-2.10518	-3.22204e-10
97518194	rs144411286	4.20382e-25	-1.96493	-3.22204e-10	8.55674e-14	-1.06564	-3.22204e-10
97518326	rs290860	3.15946e-25	-2.25052	-3.22204e-10	2.9775e-14	-2.12128	-3.22204e-10
97518663	rs10875044	3.74944e-25	-1.58806	-0.49126	4.84655e-14	-1.2099	-0.424199
97518832	rs75646453	3.17114e-25	-2.24683	-3.22204e-10	1.03819e-13	-0.872304	-3.22204e-10
97519454	rs56062920	4.13988e-25	-1.98026	-3.22204e-10	4.06998e-13	0.49386	-3.22204e-10
97519837	rs72724354	4.86255e-23	2.78581	-3.22204e-10	3.26336e-13	0.272979	-3.22204e-10
97521511	rs11165773	2.91894e-25	-1.8039	-0.525806	3.27958e-14	-1.564	-0.460651
97521810	rs290859	3.19987e-25	-2.23781	-3.22204e-10	3.11603e-14	-2.0758	-3.22204e-10
97522290	rs117842787	9.11741e-25	-3.52782e-10	-1.19074	7.47435e-14	-3.52782e-10	-1.20089
97523004	rs12132152	4.4266e-25	-1.91329	-3.22204e-10	2.72464e-14	-2.21003	-3.22204e-10
97523171	rs114250564	3.13814e-25	-2.25729	-3.22204e-10	2.60039e-14	-2.2567	-3.22204e-10
97523561	rs290858	3.14883e-25	-2.25389	-3.22204e-10	2.92716e-14	-2.13833	-3.22204e-10
97523602	rs76969442	4.11331e-25	-1.98669	-3.22204e-10	3.98793e-13	0.473493	-3.22204e-10
97523612	rs72963859	4.87086e-25	-1.81765	-3.22204e-10	3.07824e-14	-2.08801	-3.22204e-10
97524305	rs17116306	3.1416e-25	-2.25619	-3.22204e-10	2.60082e-14	-2.25653	-3.22204e-10
97524778	rs140147736	7.30033e-25	-3.52782e-10	-1.413	6.13944e-14	-3.52782e-10	-1.39763
97524780	rs143766619	6.96712e-25	-3.52782e-10	-1.45972	5.76412e-14	-3.52782e-10	-1.46071
97525509	rs74978782	4.85085e-25	-1.82177	-3.22204e-10	3.0704e-14	-2.09056	-3.22204e-10
97526589	rs11165774	4.11331e-25	-1.98669	-3.22204e-10	3.98793e-13	0.473493	-3.22204e-10
97526678	rs158637	4.89347e-25	-2.16084	0.347822	4.35708e-14	-2.25633	0.515772
97526732	rs290857	3.40106e-25	-2.17683	-3.22204e-10	1.59238e-13	-0.444546	-3.22204e-10
97527092	rs12095325	4.13988e-25	-1.98026	-3.22204e-10	4.06998e-13	0.49386	-3.22204e-10
97527156	rs61674587	9.42396e-24	-3.52782e-10	1.14492	8.37898e-13	-3.52782e-10	1.21595
97527793	rs141490438	3.17406e-25	-2.24591	-3.22204e-10	3.14681e-14	-2.06597	-3.22204e-10
97527976	rs2391810	1.65173e-24	-0.596512	-3.22204e-10	1.00407e-13	-0.905711	-3.22204e-10
97528408	rs75747443	1.23188e-23	-3.52782e-10	1.41279	1.12813e-12	-3.52782e-10	1.51337
97529318	rs36069622	4.41044e-25	-1.11087	-0.806075	2.38321e-14	-1.315	-1.02892
97529499	rs74729068	4.16693e-25	-1.97374	-3.22204e-10	4.15404e-13	0.514304	-3.22204e-10
97529682	rs148558585	4.48489e-25	-1.90021	-3.22204e-10	9.71901e-14	-0.938279	-3.22204e-10
97529713	rs12135974	3.14045e-25	-2.25656	-3.22204e-10	2.59982e-14	-2.25692	-3.22204e-10
97529847	rs291565	3.25532e-25	-2.22063	-3.22204e-10	3.26559e-14	-2.02892	-3.22204e-10
97530186	rs115533118	6.38431e-25	-1.54708	-3.22204e-10	8.52519e-14	-1.06934	-3.22204e-10
97530237	rs12085574	4.16693e-25	-1.97374	-3.22204e-10	4.15404e-13	0.514304	-3.22204e-10
97530366	rs12090195	4.16693e-25	-1.97374	-3.22204e-10	4.15404e-13	0.514304	-3.22204e-10
97530801	rs12090393	4.19448e-25	-1.96715	-3.22204e-10	4.24017e-13	0.534826	-3.22204e-10
97530879	rs291564	3.42678e-25	-2.1693	-3.22204e-10	2.75546e-14	-2.19878	-3.22204e-10
97530996	rs291563	3.26794e-25	-2.21676	-3.22204e-10	3.29681e-14	-2.01941	-3.22204e-10
97531455	rs291562	3.73264e-25	-2.08381	-3.22204e-10	3.2535e-13	0.269954	-3.22204e-10
97532109	rs291561	3.24081e-25	-2.2251	-3.22204e-10	3.2287e-14	-2.04028	-3.22204e-10
97532229	rs67811612	2.76989e-25	-1.842	-0.540109	3.3596e-14	-1.53516	-0.465384
97532470	rs291560	3.38769e-25	-2.18077	-3.22204e-10	1.5626e-13	-0.463427	-3.22204e-10
97532700	rs291559	3.28368e-25	-2.21196	-3.22204e-10	3.33475e-14	-2.00797	-3.22204e-10
97532838	rs291558	3.79192e-25	-2.06805	-3.22204e-10	3.45883e-13	0.331153	-3.22204e-10
97533336	rs290869	3.31752e-25	-2.2017	-3.22204e-10	3.41349e-14	-1.98463	-3.22204e-10
97533597	rs17100610	4.11331e-25	-1.98669	-3.22204e-10	3.98793e-13	0.473493	-3.22204e-10
97534265	rs158636	4.36431e-25	-2.15574	0.228283	3.84711e-14	-2.25576	0.390719
97534491	rs11165775	3.13811e-25	-2.2573	-3.22204e-10	2.60724e-14	-2.25407	-3.22204e-10
97534684	rs78065256	2.80117e-25	-2.25055	-0.120329	1.76145e-14	-2.24459	-0.401638
97535350	rs290868	3.46e-25	-2.15965	-3.22204e-10	1.72229e-13	-0.366124	-3.22204e-10
97536287	rs149712428	8.48945e-25	-3.52782e-10	-1.2621	6.63537e-14	-3.52782e-10	-1.31995
97536362	rs290867	3.94908e-25	-2.02744	-3.22204e-10	3.93485e-13	0.460095	-3.22204e-10
97536881	rs72963878	3.14666e-25	-2.25458	-3.22204e-10	2.73856e-14	-2.20493	-3.22204e-10
97537648	rs158635	3.21932e-25	-2.23175	-3.22204e-10	2.78456e-14	-2.18827	-3.22204e-10
97538048	rs1849747	2.29055e-25	-1.93307	-0.639061	2.70068e-14	-1.65703	-0.561828
97539400	rs76387818	4.28172e-25	-1.94657	-3.22204e-10	2.69266e-14	-2.22183	-3.22204e-10
97540173	rs12047996	2.4349e-25	-1.842	-0.669013	2.8993e-14	-1.53516	-0.612736
97540180	rs12027927	2.4349e-25	-1.842	-0.669013	2.8993e-14	-1.53516	-0.612736
97540371	rs290865	3.1656e-25	-2.24858	-3.22204e-10	3.0022e-14	-2.11302	-3.22204e-10
97540910	rs290863	3.16764e-25	-2.24794	-3.22204e-10	3.00994e-14	-2.11044	-3.22204e-10
97541128	rs78135955	7.05353e-25	-3.52782e-10	-1.44739	5.93339e-14	-3.52782e-10	-1.43177
97541643	rs291550	4.3478e-25	-2.1302	0.198945	3.7329e-14	-2.25652	0.361347
97541687	rs290862	3.17131e-25	-2.24678	-3.22204e-10	3.02348e-14	-2.10595	-3.22204e-10
97541721	rs72963889	3.18763e-25	-2.24164	-3.22204e-10	3.07848e-14	-2.08793	-3.22204e-10
97542236	rs158634	3.67559e-25	-2.09921	-3.22204e-10	3.02465e-13	0.197016	-3.22204e-10
97542479	rs17430460	4.26188e-24	-0.379355	0.730728	4.61809e-11	4.63421	0.591164
97542797	rs290861	3.69391e-25	-2.09424	-3.22204e-10	3.08412e-13	0.216489	-3.22204e-10
97543470	rs41285690	8.85766e-25	-1.21964	-3.22204e-10	1.3656e-13	-0.598185	-3.22204e-10
97543486	rs55992536	1.18418e-24	-3.52782e-10	-0.929286	9.24839e-14	-3.52782e-10	-0.987913
97543632	rs17470762	5.09773e-25	-1.77213	-3.22204e-10	3.16779e-14	-2.05933	-3.22204e-10
97543752	rs291593	5.48256e-25	-1.6948	-0.0045496	5.76256e-14	-1.50464	0.0436563
97543764	rs291592	6.16963e-25	-1.0593	-0.521981	8.24669e-14	-0.448094	-0.654457
97543959	rs1042482	8.82624e-26	-2.06344	-1.46234	6.41651e-15	-2.20097	-1.45511
97544258	rs56160474	4.01603e-25	-2.01063	-3.22204e-10	3.63258e-13	0.380166	-3.22204e-10
97544760	rs17116357	4.01603e-25	-2.01063	-3.22204e-10	3.63258e-13	0.380166	-3.22204e-10
97544771	rs290855	3.65764e-25	-2.1041	-3.22204e-10	2.96654e-13	0.177618	-3.22204e-10
97544825	rs113604832	5.15087e-25	-1.76176	-3.22204e-10	3.74779e-14	-1.8912	-3.22204e-10
97546200	rs1023244	7.36713e-26	-2.24592	-1.46056	6.17502e-15	-2.24486	-1.44957
97547475	rs6668057	3.92512e-25	-2.03353	-3.22204e-10	2.72943e-14	-2.20827	-3.22204e-10
97547530	rs1399285	3.94566e-25	-2.0283	-3.22204e-10	3.48097e-13	0.337533	-3.22204e-10
97548359	rs2171826	3.92477e-25	-2.03361	-3.22204e-10	3.41907e-13	0.319591	-3.22204e-10
97548439	rs290853	3.60483e-25	-2.11865	-3.22204e-10	2.83835e-13	0.133447	-3.22204e-10
97548597	rs12060037	3.94566e-25	-2.0283	-3.22204e-10	3.48097e-13	0.337533	-3.22204e-10
97548815	rs2130365	4.9891e-25	-1.79367	-3.22204e-10	3.01133e-14	-2.10998	-3.22204e-10
97549757	rs78213473	3.92477e-25	-2.03361	-3.22204e-10	3.41907e-13	0.319591	-3.22204e-10
97549997	rs1014320	1.51607e-24	-0.211757	-0.470455	1.33523e-11	4.51612	-0.531619
97550191	rs290852	3.63887e-25	-2.10925	-3.22204e-10	2.94988e-13	0.171988	-3.22204e-10
97550461	rs290851	3.18102e-25	-2.24372	-3.22204e-10	3.05704e-14	-2.09492	-3.22204e-10
97550476	rs191674237	8.34937e-25	-3.52782e-10	-1.27874	6.20282e-14	-3.52782e-10	-1.38736
97550579	rs290850	3.18775e-25	-2.24161	-3.22204e-10	3.07888e-14	-2.0878	-3.22204e-10
97550864	rs75073340	7.21865e-25	-3.52782e-10	-1.42425	6.18873e-14	-3.52782e-10	-1.38963
97550927	rs80344467	3.92477e-25	-2.03361	-3.22204e-10	3.41907e-13	0.319591	-3.22204e-10
97551055	rs79920791	3.90198e-25	-2.03944	-3.22204e-10	3.35183e-13	0.29973	-3.22204e-10
97551437	rs1040090	3.90198e-25	-2.03944	-3.22204e-10	3.35183e-13	0.29973	-3.22204e-10
97551481	rs1040091	3.90198e-25	-2.03944	-3.22204e-10	3.35183e-13	0.29973	-3.22204e-10
97552056	rs290806	3.16273e-25	-2.24949	-3.22204e-10	2.99093e-14	-2.11678	-3.22204e-10
97552243	rs290807	3.16273e-25	-2.24949	-3.22204e-10	2.99093e-14	-2.11678	-3.22204e-10
97552480	rs114874062	3.59484e-25	-2.12142	-3.22204e-10	2.61914e-14	-2.24952	-3.22204e-10
97552938	rs72724364	9.78683e-25	-0.398809	-0.721075	1.13619e-11	4.5969	-0.773819
97553007	rs6667364	4.04031e-25	-2.0046	-3.22204e-10	2.71311e-14	-2.21427	-3.22204e-10
97553128	rs17471125	3.15274e-25	-2.25265	-3.22204e-10	1.1854e-13	-0.739701	-3.22204e-10
97556286	rs6680642	1.62386e-24	-0.613533	-3.22204e-10	2.66332e-13	0.069794	-3.22204e-10
97557073	rs1514494	3.36471e-25	-2.18758	-3.22204e-10	3.51852e-14	-1.95432	-3.22204e-10
97557184	rs17116398	3.79438e-25	-2.0674	-3.22204e-10	3.03856e-13	0.201606	-3.22204e-10
97557831	rs2056049	3.54095e-25	-2.13653	-3.22204e-10	2.63016e-13	0.0572652	-3.22204e-10
97558162	rs2056048	3.96851e-25	-1.12538	-0.897148	5.46171e-14	-0.535866	-0.978736
97558368	rs12062102	3.87962e-25	-2.04519	-3.22204e-10	3.28618e-13	0.279948	-3.22204e-10
97558380	rs2056047	2.63007e-25	-1.90423	-0.529684	3.07652e-14	-1.61801	-0.470552
97559099	rs72963902	3.17373e-25	-2.24601	-3.22204e-10	2.61589e-14	-2.25076	-3.22204e-10
97559591	rs10449720	7.49133e-25	-0.448618	-0.938558	5.4936e-12	4.07913	-0.982741
97559639	rs55836864	3.81507e-25	-2.06196	-3.22204e-10	3.09829e-13	0.221074	-3.22204e-10
97559723	rs10449721	7.22346e-25	-0.491435	-0.932153	5.10055e-12	3.99877	-0.976611
97559752	rs59963426	7.20405e-25	-3.52782e-10	-1.42628	5.93648e-14	-3.52782e-10	-1.43125
97560451	rs10157336	4.21378e-25	-1.96256	-3.22204e-10	3.12187e-14	-2.07393	-3.22204e-10
97561342	rs1855363	3.17369e-25	-2.24603	-3.22204e-10	3.03197e-14	-2.10315	-3.22204e-10
97561582	rs74882564	7.70196e-25	-3.52782e-10	-1.35945	6.02e-14	-3.52782e-10	-1.41728
97561604	rs75206280	4.33608e-25	-1.93395	-3.22204e-10	2.70439e-14	-2.21749	-3.22204e-10
97562106	rs12403912	3.92729e-25	-1.91174	-0.121231	4.431e-14	-1.62814	-0.0956004
97562223	rs1810252	4.53535e-25	-1.10781	-0.781206	6.21564e-14	-0.514213	-0.871081
97562412	rs112341588	3.81507e-25	-2.06196	-3.22204e-10	3.09829e-13	0.221074	-3.22204e-10
97563243	rs76651381	3.81507e-25	-2.06196	-3.22204e-10	3.09829e-13	0.221074	-3.22204e-10
97563909	rs11165777	8.39752e-25	-3.52782e-10	-1.27299	6.55869e-14	-3.52782e-10	-1.33157
97564650	rs11165779	3.20891e-25	-2.23499	-3.22204e-10	2.78938e-14	-2.18654	-3.22204e-10
97564729	rs11165780	1.01205e-24	-0.401708	-0.684654	6.38356e-12	3.98523	-0.738701
97565233	rs11165781	3.77409e-25	-2.07276	-3.22204e-10	2.98022e-13	0.182218	-3.22204e-10
97566920	rs6697058	3.18593e-25	-2.24218	-3.22204e-10	2.62372e-14	-2.24777	-3.22204e-10
97567534	rs72724374	9.42948e-25	-0.498369	-0.658712	9.95387e-12	4.40444	-0.71367
97567881	rs139670567	2.0928e-24	-3.52782e-10	-0.359835	1.77651e-13	-3.52782e-10	-0.335127
97567931	rs11165782	3.15289e-25	-2.2526	-3.22204e-10	2.60367e-14	-2.25544	-3.22204e-10
97568483	rs6663628	5.28032e-25	-1.10781	-0.629123	7.16558e-14	-0.514213	-0.728862
97569544	rs11165783	1.24121e-24	-1.63975	0.757505	1.22272e-13	-1.44635	0.737652
97570107	rs7524812	3.16309e-25	-2.24937	-3.22204e-10	2.99236e-14	-2.1163	-3.22204e-10
97570985	rs10218636	3.63985e-25	-2.10898	-3.22204e-10	5.06803e-14	-1.58941	-3.22204e-10
97571799	rs993568	5.44476e-25	-1.10781	-0.598455	7.37488e-14	-0.514213	-0.70007
97572669	rs6686861	3.1555e-25	-2.25178	-3.22204e-10	2.61033e-14	-2.25289	-3.22204e-10
97573266	rs118064113	9.65807e-25	-3.52782e-10	-1.13313	7.09549e-14	-3.52782e-10	-1.2529
97573766	rs72965820	3.14362e-25	-2.25555	-3.22204e-10	2.64013e-14	-2.24154	-3.22204e-10
97573876	rs75376263	3.27561e-25	-2.21442	-3.22204e-10	2.67152e-14	-2.22972	-3.22204e-10
97574046	rs914937	3.16025e-25	-2.25027	-3.22204e-10	2.69111e-14	-2.22241	-3.22204e-10
97574191	rs77490973	3.15733e-25	-2.2512	-3.22204e-10	2.68546e-14	-2.22451	-3.22204e-10
97574192	rs74561515	3.16196e-25	-2.24973	-3.22204e-10	2.69431e-14	-2.22122	-3.22204e-10
97574944	rs6593630	3.59435e-25	-2.12156	-3.22204e-10	2.47129e-13	-0.00503943	-3.22204e-10
97575392	rs6669422	6.60943e-25	-1.51242	-3.22204e-10	5.08215e-14	-1.58663	-3.22204e-10
97576002	rs115548223	4.91054e-25	-1.80954	-3.22204e-10	6.95444e-14	-1.27298	-3.22204e-10
97576146	rs72965828	3.14314e-25	-2.2557	-3.22204e-10	2.65259e-14	-2.23683	-3.22204e-10
97576677	rs1399289	3.73942e-25	-2.08199	-3.22204e-10	5.11889e-14	-1.57943	-3.22204e-10
97576830	rs1399290	3.17846e-25	-2.24452	-3.22204e-10	2.72289e-14	-2.21067	-3.22204e-10
97576922	rs1399291	6.18896e-25	-0.994475	-0.58368	9.24841e-14	-0.301723	-0.686188
97577502	rs78065033	7.93645e-26	-2.17377	-1.45827	6.90869e-15	-2.12562	-1.45655
97578263	rs17116410	3.17349e-25	-2.24609	-3.22204e-10	2.61173e-14	-2.25235	-3.22204e-10
97578541	rs74365866	4.6214e-25	-1.87023	-3.22204e-10	2.89198e-14	-2.15042	-3.22204e-10
97580211	rs17471577	7.73728e-25	-1.35487	-3.22204e-10	1.00423e-13	-0.905558	-3.22204e-10
97580276	rs17116416	1.28575e-24	-3.52782e-10	-0.846991	8.63609e-14	-3.52782e-10	-1.05641
97580323	rs2137975	1.94361e-24	-0.642432	0.208642	1.0101e-11	3.57647	0.128967
97580779	rs148872245	3.30501e-25	-2.20548	-3.22204e-10	4.76473e-14	-1.65112	-3.22204e-10
97580942	rs148317596	2.14198e-24	-3.52782e-10	-0.336605	1.67201e-13	-3.52782e-10	-0.395751
97581080	rs6593631	3.57714e-25	-2.12636	-3.22204e-10	1.76129e-13	-0.343729	-3.22204e-10
97581449	rs72724382	6.64744e-24	-0.593398	1.38929	6.09686e-11	4.21825	1.28491
97581762	rs61788541	6.2979e-25	-0.845434	-0.715272	4.15054e-14	-0.861758	-0.927366
97582475	rs6421757	3.66239e-25	-2.10281	-3.22204e-10	2.66245e-13	0.0694688	-3.22204e-10
97582644	rs6702924	1.38396e-24	-1.61491	0.841519	1.46318e-13	-1.36621	0.837046
97583114	rs116319961	4.29034e-25	-1.94456	-3.22204e-10	3.44542e-14	-1.97532	-3.22204e-10
97583327	rs17471640	7.83436e-24	-0.517206	1.47739	7.71936e-11	4.36773	1.37139
97583471	rs7525018	1.41881e-24	-1.84372	1.0952	1.59839e-13	-1.53022	1.08944
97583856	rs72965835	7.2916e-25	-1.4142	-3.22204e-10	3.27769e-14	-2.02522	-3.22204e-10
97584032	rs12130586	1.42601e-24	-0.328807	-0.414646	1.19732e-13	-0.0771018	-0.652588
97584161	rs6681958	2.282e-25	-1.20945	-1.36642	9.56725e-13	2.69152	-1.34295
97584646	rs970337	2.59097e-24	0.52849	-0.674794	1.89887e-11	4.97859	-0.641937
97584677	rs72724388	4.68504e-25	-1.85655	-3.22204e-10	4.16069e-14	-1.78668	-3.22204e-10
97584685	rs11165784	2.15111e-25	-1.73037	-0.904567	1.06791e-14	-2.24125	-0.905416
97584859	rs72724390	6.72277e-25	-1.49542	-3.22204e-10	6.12398e-14	-1.40015	-3.22204e-10
97584863	rs141531550	1.12971e-24	-3.52782e-10	-0.97638	1.53113e-13	-3.52782e-10	-0.483773
97585201	rs1514499	4.30582e-25	-1.94095	-3.22204e-10	3.62348e-14	-1.92493	-3.22204e-10
97585506	rs74594568	3.11205e-24	0.0369445	-3.22204e-10	1.301e-11	3.95853	-3.22204e-10
97585937	rs9437663	2.01632e-24	-1.05997	0.662913	5.70106e-12	2.544	0.589463
97586731	rs12136135	4.29924e-25	-1.94248	-3.22204e-10	2.78641e-14	-2.18761	-3.22204e-10
97586876	rs61056107	3.46074e-24	0.143146	-3.22204e-10	4.26598e-13	0.540895	-3.22204e-10
97588127	rs80119522	3.71798e-25	-2.08774	-3.22204e-10	3.13583e-14	-2.06947	-3.22204e-10
97588830	rs10493890	2.93374e-25	-1.34261	-0.982033	4.06917e-12	3.72833	-0.932086
97588913	rs10875045	1.76653e-25	-1.81056	-1.02134	9.46801e-15	-2.25252	-1.01451
97588957	rs79495413	7.4569e-25	-3.52782e-10	-1.39178	5.85878e-14	-3.52782e-10	-1.44442
97589333	rs11165786	1.57674e-25	-1.88464	-1.06092	9.05907e-15	-2.25722	-1.05396
97591436	rs12042544	1.70048e-25	-1.81056	-1.05945	9.11127e-15	-2.25252	-1.05291
97591512	rs56130535	3.17425e-25	-1.25291	-0.992945	5.04385e-12	3.95453	-0.943555
97591557	rs6682836	2.42897e-24	0.503235	-0.714102	1.709e-11	4.91337	-0.682068
97592775	rs4146964	8.0651e-25	-0.516741	-0.796634	1.58318e-11	4.89288	-0.738054
97592783	rs6683233	6.04617e-25	-1.6015	-3.22204e-10	3.88113e-14	-1.85624	-3.22204e-10
97593945	rs151261016	3.13808e-25	-2.25731	-3.22204e-10	2.60178e-14	-2.25617	-3.22204e-10
97594060	rs4950021	2.51318e-24	0.585116	-0.761902	1.87388e-11	5.04497	-0.721565
97594444	rs56822709	7.8556e-25	-1.33969	-3.22204e-10	3.09268e-14	-2.08333	-3.22204e-10
97594689	rs67517372	3.02832e-25	-1.34957	-0.943349	4.16298e-12	3.71052	-0.891479
97594740	rs828051	3.07084e-25	-1.23181	-1.04716	5.01976e-12	4.00682	-1.00063
97594797	rs10875046	1.7524e-25	-1.77573	-1.0642	9.1058e-15	-2.24833	-1.05771
97594994	rs10875047	1.74413e-25	-1.77573	-1.06893	9.06249e-15	-2.24833	-1.06248
97595033	rs10875048	1.69206e-25	-1.80134	-1.07364	9.05318e-15	-2.24461	-1.06722
97595236	rs79313673	1.89217e-24	-1.03024	0.56963	5.51993e-12	2.60335	0.497823
97595784	rs6696033	4.1879e-25	-1.96872	-3.22204e-10	3.69427e-14	-1.90558	-3.22204e-10
97595899	rs114829396	3.14854e-25	-2.25398	-3.22204e-10	2.6007e-14	-2.25658	-3.22204e-10
97596205	rs117618163	7.45374e-25	-3.52782e-10	-1.39221	5.85753e-14	-3.52782e-10	-1.44463
97596772	rs12044838	7.90608e-25	-3.52782e-10	-1.33329	6.24413e-14	-3.52782e-10	-1.38072
97597251	rs147749505	7.82539e-25	-3.52782e-10	-1.34355	5.97379e-14	-3.52782e-10	-1.42498
97597300	rs75188345	1.25031e-24	-0.874947	-3.22204e-10	2.93613e-12	2.4699	-3.22204e-10
97598100	rs12139650	1.75336e-25	-1.79331	-1.04608	9.31431e-15	-2.25059	-1.03281
97598880	rs12090721	3.23965e-25	-1.3215	-0.903959	4.66056e-12	3.78215	-0.850203
97598885	rs111254568	5.82229e-25	-1.63923	-3.22204e-10	3.76874e-14	-1.88562	-3.22204e-10
97599061	rs57027253	3.3151e-25	-1.33558	-0.866848	4.67438e-12	3.74628	-0.811376
97599420	rs12026902	2.50462e-24	0.469854	-0.650053	1.43499e-11	4.6642	-0.607647
97600039	rs12047910	1.31409e-25	-2.0393	-1.08848	9.21069e-15	-2.25513	-1.03945
97600310	rs17431828	3.19662e-25	-1.35288	-0.885947	4.23109e-12	3.66662	-0.831351
97600507	rs12048767	1.02547e-23	-3.52782e-10	1.2294	8.7916e-13	-3.52782e-10	1.26402
97600861	rs116014441	4.58213e-25	-1.87876	-3.22204e-10	6.33518e-12	3.23893	-3.22204e-10
97600884	rs182794453	1.39228e-24	-0.767391	-3.22204e-10	6.88913e-14	-1.28242	-3.22204e-10
97600910	rs55897914	3.20283e-25	-1.35288	-0.884006	4.23969e-12	3.66662	-0.829321
97602384	rs17116458	7.84166e-25	-1.34147	-3.22204e-10	3.269e-14	-2.02788	-3.22204e-10
97602726	rs1709409	2.86662e-25	-1.13479	-1.213	9.44362e-15	-2.06752	-1.20209
97602898	rs11165789	1.57823e-25	-1.7873	-1.15732	8.33069e-15	-2.24974	-1.14526
97602994	rs1760217	2.57261e-25	-1.19089	-1.26511	8.71277e-15	-2.09016	-1.25999
97603203	rs114102605	3.31021e-25	-2.20391	-3.22204e-10	2.77157e-14	-2.19295	-3.22204e-10
97603679	rs12039249	1.63318e-25	-1.76945	-1.14094	8.49141e-15	-2.24732	-1.12857
97604037	rs17116469	6.36601e-25	-1.54995	-3.22204e-10	4.04164e-14	-1.81571	-3.22204e-10
97604531	rs11799399	1.13416e-25	-1.93663	-1.3384	6.99565e-15	-2.23134	-1.33832
97605003	rs72965857	6.52882e-25	-1.5247	-3.22204e-10	4.12328e-14	-1.79571	-3.22204e-10
97605218	rs145566534	7.81377e-25	-3.52782e-10	-1.34503	5.96824e-14	-3.52782e-10	-1.42591
97605584	rs11586728	1.48301e-24	-1.23506	0.530801	1.49666e-13	-1.03163	0.52509
97605851	rs1760216	1.307e-24	-0.945101	0.114496	4.09895e-12	2.71986	0.083675
97606375	rs57140765	1.71815e-25	-2.14213	-0.717538	1.33148e-14	-2.2564	-0.669675
97606480	rs12023630	2.03448e-25	-1.92378	-0.766899	1.26528e-14	-2.21102	-0.766049
97606764	rs7552825	9.43518e-26	-2.20125	-1.25781	1.54435e-14	-1.44918	-1.32857
97606979	rs116833987	3.98099e-25	-2.01939	-3.22204e-10	4.32311e-14	-1.74839	-3.22204e-10
97607220	rs6667550	1.5475e-25	-2.10475	-0.859533	1.28984e-14	-2.16744	-0.790402
97607299	rs78489382	4.06846e-25	-1.99766	-3.22204e-10	2.87518e-14	-2.15625	-3.22204e-10
97607837	rs17702702	7.91373e-26	-2.25534	-1.37957	6.79718e-15	-2.2226	-1.37584
97608447	rs6668653	1.0627e-25	-1.99883	-1.34128	1.11618e-14	-1.75722	-1.34523
97608449	rs12025602	3.83848e-23	-3.52782e-10	2.54933	3.54549e-12	-3.52782e-10	2.65848
97608892	rs828052	3.54694e-24	1.45568	-1.28793	4.73186e-13	1.94776	-1.30322
97609326	rs828053	1.02077e-25	-2.0129	-1.36746	1.05475e-14	-1.79088	-1.36817
97609441	rs186293220	3.27354e-25	-2.21505	-3.22204e-10	2.62692e-14	-2.24655	-3.22204e-10
97609467	rs76110644	4.39078e-25	-1.16081	-0.760603	3.29357e-14	-1.58844	-0.431953
97609747	rs17599509	3.73663e-25	-2.08274	-3.22204e-10	2.97122e-14	-2.12339	-3.22204e-10
97610026	rs828054	2.97895e-24	1.29066	-1.29743	3.17307e-13	1.55686	-1.31194
97611515	rs1760215	3.52202e-24	0.160698	-3.22204e-10	1.75781e-13	-0.345707	-3.22204e-10
97611910	rs79836259	3.13817e-25	-2.25728	-3.22204e-10	3.92057e-14	-1.84613	-3.22204e-10
97612073	rs79929315	8.23174e-25	-3.52782e-10	-1.29292	5.98747e-14	-3.52782e-10	-1.42269
97612167	rs76682173	1.4992e-24	-3.52782e-10	-0.693408	9.75639e-14	-3.52782e-10	-0.93444
97613290	rs828057	1.10834e-25	-1.96567	-1.3324	1.24914e-14	-1.66033	-1.32958
97613300	rs76010055	1.14278e-24	-3.52782e-10	-0.964872	8.4546e-14	-3.52782e-10	-1.07765
97613855	rs17432093	6.79874e-24	2.2423	-1.4239	1.33981e-12	3.08523	-1.39989
97614332	rs12091136	1.11122e-25	-1.96567	-1.3298	1.25242e-14	-1.66033	-1.32696
97614372	rs17116479	9.59011e-26	-2.09582	-1.34695	2.58606e-14	-0.938132	-1.3241
97614600	rs7520102	1.10447e-25	-1.95929	-1.34227	1.24805e-14	-1.65121	-1.33956
97615098	rs6593632	3.3973e-24	1.56459	-1.43995	1.08899e-13	0.620571	-1.4451
97615250	rs4390222	1.10604e-25	-1.96567	-1.33447	1.24681e-14	-1.66033	-1.33145
97616058	rs2039449	9.29216e-26	-2.10918	-1.36515	2.43858e-14	-0.976858	-1.34409
97616984	rs57870709	1.02145e-25	-2.24281	-1.13689	2.19322e-14	-1.31168	-1.11531
97617368	rs144920169	8.29351e-25	-3.52782e-10	-1.28545	6.03508e-14	-3.52782e-10	-1.41477
97617754	rs185404868	3.19639e-25	-2.2389	-3.22204e-10	2.78701e-14	-2.18739	-3.22204e-10
97617789	rs1514495	9.20189e-26	-2.10918	-1.37491	2.43738e-14	-0.976858	-1.34458
97617831	rs1514497	8.52418e-26	-2.18646	-1.37413	1.70127e-14	-1.32697	-1.35402
97617935	rs17116488	3.80289e-25	-1.48307	-0.582089	2.46932e-14	-1.83401	-0.474408
97618812	rs74326595	3.78409e-25	-1.48803	-0.582089	2.4603e-14	-1.83767	-0.474408
97619234	rs2391822	6.95119e-25	-3.52782e-10	-1.46201	5.78504e-14	-3.52782e-10	-1.45709
97619586	rs59037549	8.88382e-26	-2.11947	-1.39981	2.27553e-14	-1.00745	-1.3827
97619806	rs58721972	1.15873e-25	-2.19286	-1.06073	1.69663e-14	-1.64691	-1.03681
97620237	rs115046541	3.13907e-25	-2.257	-3.22204e-10	2.59915e-14	-2.25718	-3.22204e-10
97620315	rs1760210	1.01236e-25	-1.97822	-1.41042	1.13358e-14	-1.67835	-1.40863
97620987	rs11165791	1.0044e-25	-1.97822	-1.41831	1.12451e-14	-1.67835	-1.41667
97621204	rs11165792	9.78939e-26	-1.99407	-1.42814	1.2028e-14	-1.60103	-1.42668
97621359	rs10875049	1.01274e-25	-1.96567	-1.42259	1.13998e-14	-1.66033	-1.42103
97621409	rs145640243	2.09572e-24	-3.52782e-10	-0.358439	1.65169e-13	-3.52782e-10	-0.40798
97621437	rs11165793	1.01274e-25	-1.96567	-1.42259	1.13998e-14	-1.66033	-1.42103
97621606	rs11165794	9.98684e-26	-1.97822	-1.42402	1.11799e-14	-1.67835	-1.42248
97621911	rs12026200	8.52618e-26	-2.13419	-1.42617	2.1103e-14	-1.05262	-1.41291
97622042	rs142157753	1.18051e-24	-3.52782e-10	-0.932387	9.76197e-14	-3.52782e-10	-0.933868
97622914	rs17116506	5.8857e-24	2.06038	-1.38619	1.14204e-12	2.87921	-1.35359
97623808	rs77238270	5.39055e-24	2.00751	-1.42119	1.03279e-12	2.82153	-1.39645
97623853	rs10875050	9.93697e-26	-1.97522	-1.43202	1.23399e-14	-1.57146	-1.43065
97624271	rs146391061	1.4977e-24	-0.694408	-3.22204e-10	3.54497e-13	0.355751	-3.22204e-10
97625198	rs10875051	9.76258e-26	-1.99407	-1.43088	1.1996e-14	-1.60103	-1.42935
97626106	rs12120077	9.83882e-26	-1.98447	-1.4327	1.21008e-14	-1.58592	-1.43575
97628791	rs864341	9.99628e-26	-1.96859	-1.4327	1.11861e-14	-1.66452	-1.43575
97630087	rs55881838	3.15346e-24	0.0501625	-3.22204e-10	6.50487e-14	-1.33981	-3.22204e-10
97630122	rs828058	4.69143e-24	1.90449	-1.45709	1.03663e-13	0.585631	-1.45943
97631122	rs78393924	7.19148e-24	2.29792	-1.42336	8.69016e-13	2.65162	-1.3992
97631230	rs6656329	8.1377e-26	-2.16938	-1.43762	1.84496e-14	-1.16897	-1.43093
97631407	rs10875052	9.61521e-26	-1.9966	-1.44356	1.1751e-14	-1.60503	-1.44598
97631949	rs6593633	9.0661e-25	0.264602	-1.46098	1.70801e-14	-1.21562	-1.46141
97632298	rs828059	9.99245e-26	-1.96219	-1.43949	1.1217e-14	-1.65536	-1.44216
97632563	rs75760096	6.95535e-25	-3.52782e-10	-1.46141	5.78321e-14	-3.52782e-10	-1.4574
97633000	rs993714	1.00465e-25	-1.95572	-1.44057	1.13095e-14	-1.64613	-1.44318
97634257	rs17116518	1.18349e-24	-3.52782e-10	-0.929867	9.78152e-14	-3.52782e-10	-0.931868
97634712	rs111336203	3.86722e-25	-2.04839	-3.22204e-10	5.62378e-14	-1.48536	-3.22204e-10
97634717	rs113206364	3.86722e-25	-2.04839	-3.22204e-10	5.62378e-14	-1.48536	-3.22204e-10
97634803	rs146820766	6.96357e-25	-3.52782e-10	-1.46023	5.86162e-14	-3.52782e-10	-1.44394
97635212	rs6593634	7.9725e-26	-2.17981	-1.4477	1.75667e-14	-1.20649	-1.44246
97635438	rs1760209	9.9069e-26	-1.96219	-1.44808	1.11273e-14	-1.65536	-1.45018
97635642	rs144270014	1.53032e-24	-3.52782e-10	-0.672859	1.33151e-13	-3.52782e-10	-0.623466
97635700	rs111612054	2.93383e-25	-1.42235	-0.90226	2.26655e-14	-1.78881	-0.60529
97635830	rs6670102	7.94983e-26	-2.17981	-1.45055	1.75081e-14	-1.20649	-1.4458
97636053	rs117570573	8.29079e-25	-3.52782e-10	-1.28578	6.11939e-14	-3.52782e-10	-1.4009
97636336	rs12122422	9.71547e-26	-1.97768	-1.45211	1.20105e-14	-1.5753	-1.45387
97636450	rs12133566	9.77631e-26	-1.97144	-1.45211	1.21279e-14	-1.56557	-1.45387
97636480	rs61240803	1.23542e-24	-3.52782e-10	-0.886928	1.02099e-13	-3.52782e-10	-0.889009
97636724	rs12133667	3.22392e-25	-2.23032	-3.22204e-10	1.14532e-13	-0.774093	-3.22204e-10
97636966	rs10875053	9.96268e-26	-1.95572	-1.44894	1.12216e-14	-1.64613	-1.45097
97637066	rs17116539	5.10784e-25	-1.77015	-3.22204e-10	4.14885e-14	-1.78953	-3.22204e-10
97637233	rs74731918	1.57056e-24	-3.52782e-10	-0.646904	9.32097e-14	-3.52782e-10	-0.980096
97637685	rs71656170	3.82184e-25	-2.06019	-3.22204e-10	3.39697e-14	-1.98948	-3.22204e-10
97638127	rs12134860	9.97123e-26	-1.95572	-1.44808	1.12305e-14	-1.64613	-1.45018
97638241	rs12124552	1.00547e-25	-1.94918	-1.44629	1.13543e-14	-1.63684	-1.44852
97638427	rs116078748	2.66906e-25	-1.42146	-0.997737	2.01329e-14	-1.78814	-0.724448
97638550	rs11165798	9.16068e-26	-2.03091	-1.45768	6.29339e-15	-2.21659	-1.45886
97638722	rs12029380	9.69512e-26	-1.97768	-1.4542	1.19877e-14	-1.5753	-1.45577
97639351	rs76214615	3.19518e-25	-2.23928	-3.22204e-10	3.37913e-14	-1.99474	-3.22204e-10
97639546	rs10430074	5.1547e-24	1.99589	-1.45432	1.12048e-13	0.661259	-1.45728
97640434	rs74451502	3.14667e-25	-2.25458	-3.22204e-10	4.16693e-14	-1.78518	-3.22204e-10
97640563	rs914959	5.32525e-24	2.02812	-1.454	1.1511e-13	0.687969	-1.45703
97640673	rs11165800	9.87456e-26	-1.96219	-1.45135	1.10939e-14	-1.65536	-1.45319
97641178	rs12759852	9.81154e-26	-1.96859	-1.45135	1.09928e-14	-1.66452	-1.45319
97641436	rs12035468	9.64274e-26	-1.98447	-1.45283	1.18757e-14	-1.58592	-1.45453
97641552	rs77974239	3.17006e-25	-2.24717	-3.22204e-10	3.93856e-14	-1.84155	-3.22204e-10
97641771	rs12035560	1.32186e-25	-2.23678	-0.885102	1.82375e-14	-1.79047	-0.820991
97641963	rs74660763	6.93072e-24	2.26997	-1.43234	8.34439e-13	2.6226	-1.41078
97642079	rs78812683	8.52416e-25	-3.52782e-10	-1.25802	6.85256e-14	-3.52782e-10	-1.28774
97642342	rs34031151	1.05036e-25	-1.89826	-1.45353	1.35412e-14	-1.45405	-1.45516
97642689	rs6593635	4.9934e-24	1.96378	-1.454	1.09135e-13	0.634669	-1.45703
97643462	rs6661442	5.98478e-24	2.10887	-1.41798	1.24267e-13	0.732842	-1.42536
97643629	rs79001426	1.14631e-24	-3.52782e-10	-0.961785	9.47481e-14	-3.52782e-10	-0.963726
97644724	rs6593636	5.52959e-24	2.06371	-1.45194	1.18757e-13	0.717487	-1.45535
97645100	rs56883628	7.07592e-25	-3.52782e-10	-1.44422	5.76062e-14	-3.52782e-10	-1.46132
97645277	rs6593637	7.52031e-24	2.37335	-1.45407	1.69709e-13	1.07622	-1.45709
97645293	rs137871969	1.58758e-24	-3.52782e-10	-0.636126	2.75069e-13	-3.52782e-10	0.102075
97645313	rs6683351	4.70894e-24	1.89673	-1.4456	1.03975e-13	0.579217	-1.45001
97645607	rs12041436	9.70155e-26	-2.00846	-1.42276	1.17711e-14	-1.62387	-1.42543
97645979	rs12740796	9.6002e-26	-2.02004	-1.42168	1.15667e-14	-1.64243	-1.42439
97646131	rs67665424	8.32143e-24	2.47932	-1.45882	7.66862e-14	0.285465	-1.46069
97646232	rs79997740	3.19431e-25	-2.23955	-3.22204e-10	4.38907e-14	-1.73325	-3.22204e-10
97646243	rs12127420	8.32398e-24	2.47932	-1.45851	7.67027e-14	0.285465	-1.46048
97646419	rs76370325	1.3387e-25	-2.21933	-0.889897	1.90445e-14	-1.71896	-0.849206
97646443	rs72965902	3.145e-25	-2.25511	-3.22204e-10	3.82863e-14	-1.86986	-3.22204e-10
97646617	rs80184654	3.17612e-25	-1.79366	-0.451603	2.23536e-14	-2.05335	-0.354614
97646993	rs76912324	1.3683e-24	-0.784766	-3.22204e-10	2.92988e-13	0.165183	-3.22204e-10
97647338	rs7529372	2.60709e-25	-2.12984	-0.312851	3.51276e-14	-1.74639	-0.209567
97647869	rs11165803	9.61474e-26	-2.01429	-1.42592	1.16264e-14	-1.63318	-1.42848
97647933	rs10047165	1.39356e-25	-2.25181	-0.817247	2.48678e-14	-1.52728	-0.774095
97648026	rs76438218	1.72309e-24	-3.52782e-10	-0.554217	1.00154e-13	-3.52782e-10	-0.908238
97648490	rs1413232	1.39464e-25	-2.25104	-0.817247	2.46545e-14	-1.53589	-0.774095
97648547	rs1413231	7.80775e-24	2.41241	-1.45563	7.31958e-14	0.236507	-1.45832
97648818	rs1413230	7.35823e-25	-1.4051	-3.22204e-10	1.2356e-13	-0.698219	-3.22204e-10
97648872	rs77283449	3.42942e-25	-1.68264	-0.48589	2.32596e-14	-1.97771	-0.390522
97649058	rs6681752	7.81891e-24	2.41241	-1.4542	7.32784e-14	0.236507	-1.45719
97649209	rs6656660	2.6737e-25	-2.1383	-0.279152	3.78598e-14	-1.70585	-0.175207
97649434	rs6656968	1.42934e-25	-2.24933	-0.794379	2.48318e-14	-1.55297	-0.749856
97649756	rs112398095	3.13826e-25	-2.25725	-3.22204e-10	4.46072e-14	-1.71705	-3.22204e-10
97650095	rs75992642	3.19031e-25	-2.2408	-3.22204e-10	4.35889e-14	-1.74014	-3.22204e-10
97650724	rs78211844	1.15088e-24	-3.52782e-10	-0.957812	9.36827e-14	-3.52782e-10	-0.975034
97650998	rs6703589	7.26917e-24	2.32596	-1.44065	8.70599e-13	2.68072	-1.42649
97651169	rs77141363	1.38903e-25	-2.24429	-0.828024	2.28021e-14	-1.59391	-0.794182
97651567	rs11165804	9.75417e-26	-2.02004	-1.40577	1.17445e-14	-1.64243	-1.40914
97651569	rs11589971	7.44152e-24	2.35408	-1.44534	8.9093e-13	2.70991	-1.43259
97651657	rs11584924	7.67947e-24	2.38511	-1.44489	9.20629e-13	2.74211	-1.432
97651660	rs6673282	1.0372e-23	2.68967	-1.4489	9.02266e-14	0.440197	-1.45282
97651697	rs74903235	1.97933e-24	-3.52782e-10	-0.415578	1.80275e-13	-3.52782e-10	-0.320465
97652000	rs11165805	9.7938e-26	-2.01429	-1.40747	1.1834e-14	-1.63318	-1.41079
97652309	rs7528359	8.34892e-24	2.47932	-1.45552	7.6875e-14	0.285465	-1.45823
97652792	rs7531100	5.76802e-24	1.86737	-1.21337	3.16314e-14	-0.829515	-1.23128
97653070	rs11587873	6.26581e-24	2.18384	-1.44707	7.44879e-13	2.53316	-1.43489
97653122	rs147472939	3.25096e-25	-2.22197	-3.22204e-10	3.38862e-14	-1.99194	-3.22204e-10
97653140	rs72726628	9.84327e-24	1.18845	-3.22204e-10	1.06763e-13	-0.84434	-3.22204e-10
97653169	rs6692424	9.26336e-24	2.57679	-1.44906	8.30137e-14	0.357017	-1.45296
97653284	rs6700957	8.40165e-24	2.47932	-1.44923	7.72708e-14	0.285465	-1.4531
97653692	rs75534901	1.14565e-24	-3.52782e-10	-0.962369	9.32641e-14	-3.52782e-10	-0.979513
97653802	rs12034568	1.56332e-25	-2.22677	-0.727336	2.4929e-14	-1.61759	-0.681323
97653944	rs6693034	9.60632e-24	2.61115	-1.44706	8.52835e-14	0.382299	-1.45127
97654207	rs115232121	3.69469e-25	-2.09403	-3.22204e-10	4.63552e-14	-1.67861	-3.22204e-10
97654363	rs141055843	4.72035e-25	-1.84904	-3.22204e-10	2.69156e-14	-2.22224	-3.22204e-10
97654393	rs77993430	1.5324e-25	-2.22851	-0.745572	2.44305e-14	-1.60949	-0.709626
97654726	rs114131530	1.46784e-24	-0.714543	-3.22204e-10	1.21926e-13	-0.711537	-3.22204e-10
97654795	rs6683883	9.46292e-24	2.59569	-1.44665	9.17864e-14	0.455425	-1.45091
97654894	rs146557761	5.10132e-25	-1.77142	-3.22204e-10	3.96783e-14	-1.83414	-3.22204e-10
97655612	rs114379890	3.41282e-25	-2.17338	-3.22204e-10	2.804e-14	-2.18131	-3.22204e-10
97656290	rs74461426	3.18285e-25	-2.24315	-3.22204e-10	3.68042e-14	-1.90934	-3.22204e-10
97656466	rs12036730	1.96819e-25	-2.22498	-0.498824	3.16361e-14	-1.62564	-0.435006
97656935	rs75571864	9.07162e-25	-3.52782e-10	-1.19577	7.00982e-14	-3.52782e-10	-1.26505
97657086	rs3762412	9.25107e-24	2.57679	-1.45039	8.29214e-14	0.357017	-1.45407
97657741	rs147252710	5.25501e-25	-1.74174	-3.22204e-10	2.82622e-14	-2.17342	-3.22204e-10
97658395	rs4950023	8.30409e-24	2.45598	-1.43757	8.49792e-14	0.37046	-1.443
97659163	rs139881688	1.59652e-24	-3.52782e-10	-0.630512	1.42759e-13	-3.52782e-10	-0.553793
97660277	rs10875054	1.25009e-23	2.86201	-1.43455	1.03801e-13	0.567848	-1.44032
97660692	rs1413228	3.13978e-25	-2.25677	-3.22204e-10	3.23885e-14	-2.03714	-3.22204e-10
97660753	rs1413229	1.2961e-23	2.89734	-1.43373	1.0664e-13	0.594106	-1.43959
97661176	rs12567804	8.12658e-24	-3.52782e-10	0.996804	6.5998e-13	-3.52782e-10	0.977261
97663193	rs79224290	7.66902e-25	-1.36373	-3.22204e-10	3.92624e-14	-1.84468	-3.22204e-10
97663530	rs7513333	1.03126e-23	2.67986	-1.44483	8.75128e-14	0.406189	-1.44935
97663910	rs74556004	3.14621e-25	-2.25472	-3.22204e-10	3.71561e-14	-1.89982	-3.22204e-10
97664561	rs75637747	2.02395e-25	-2.22834	-0.467532	3.23942e-14	-1.62232	-0.414647
97664577	rs79946066	2.04848e-25	-2.22343	-0.460393	3.28618e-14	-1.61532	-0.407321
97664654	rs77334809	2.08654e-25	-2.22098	-0.444434	3.30581e-14	-1.62573	-0.390947
97664756	rs28619552	1.39123e-23	2.96795	-1.43351	1.09336e-13	0.618869	-1.43939
97666106	rs74601902	2.24835e-24	-0.288139	-3.22204e-10	1.49332e-13	-0.508773	-3.22204e-10
97667195	rs75215924	3.6122e-25	-2.11661	-3.22204e-10	2.96071e-14	-2.12693	-3.22204e-10
97667243	rs4949945	1.06852e-23	2.7029	-1.43238	1.00714e-13	0.535728	-1.43839
97668221	rs4112180	4.19448e-25	-1.96715	-3.22204e-10	4.49597e-14	-1.70918	-3.22204e-10
97668900	rs8179310	8.53917e-26	-2.1202	-1.43864	1.00235e-14	-1.76921	-1.4408
97668984	rs75392002	3.93576e-24	0.271766	-3.22204e-10	6.34018e-13	0.93713	-3.22204e-10
97669393	rs144504035	1.5068e-24	-3.52782e-10	-0.68835	2.55914e-13	-3.52782e-10	0.029895
97669403	rs11165807	7.34077e-24	1.58567	-0.690561	8.31786e-13	1.85627	-0.647646
97669493	rs76246330	6.11153e-25	-1.59075	-3.22204e-10	6.69564e-14	-1.31091	-3.22204e-10
97670034	rs75110606	3.13901e-25	-2.25701	-3.22204e-10	3.57423e-14	-1.93861	-3.22204e-10
97670173	rs7545506	8.97801e-24	2.54592	-1.44947	7.90194e-14	0.308051	-1.45331
97670325	rs6593639	7.68275e-24	1.60345	-0.662813	7.81217e-13	1.76505	-0.619144
97670641	rs10783055	8.4949e-26	-2.1202	-1.44384	9.99053e-15	-1.76921	-1.4441
97671192	rs61786273	4.94846e-25	-1.80185	-3.22204e-10	5.08847e-14	-1.58539	-3.22204e-10
97672272	rs111554392	4.42852e-24	1.82573	-1.436	5.23199e-13	2.16094	-1.41593
97672838	rs4128473	3.2631e-25	-2.18693	-0.0313173	4.11877e-14	-1.8787	0.0818923
97673073	rs4128474	1.47836e-24	-0.707406	-3.22204e-10	9.80355e-14	-0.929618	-3.22204e-10
97673259	rs58951949	4.22967e-25	-1.72892	-0.229875	3.19867e-14	-1.92497	-0.124657
97673331	rs79816507	3.05321e-25	-1.56475	-0.719982	2.4479e-14	-1.89381	-0.423323
97673383	rs76038939	2.53889e-24	-1.96806	1.80145	3.72446e-13	-1.48075	1.88589
97673404	rs12120388	5.80762e-23	2.69063	0.272792	1.47187e-12	1.39001	0.389327
97673986	rs138269430	2.15034e-24	-3.52782e-10	-0.332711	1.54514e-13	-3.52782e-10	-0.474665
97674520	rs189125993	3.13821e-25	-2.25727	-3.22204e-10	3.29131e-14	-2.02108	-3.22204e-10
97675300	rs72726635	5.66527e-25	-1.66657	-3.22204e-10	2.76372e-14	-2.19579	-3.22204e-10
97675508	rs139548851	2.2509e-24	-0.287005	-3.22204e-10	2.63702e-14	-2.24271	-3.22204e-10
97675607	rs77222658	1.52447e-24	-3.52782e-10	-0.676692	1.00771e-13	-3.52782e-10	-0.902102
97676260	rs7537668	1.02041e-23	1.22445	-3.22204e-10	1.71578e-13	-0.369911	-3.22204e-10
97676519	rs3897933	4.23556e-25	-0.501833	-1.45557	3.21856e-14	-0.581833	-1.46159
97676671	rs141234315	7.072e-25	-3.52782e-10	-1.44478	6.13196e-14	-3.52782e-10	-1.39885
97676684	rs7528631	1.4406e-25	-2.22207	-0.813796	1.61341e-14	-2.24063	-0.49338
97676941	rs10783056	4.31441e-25	-0.501833	-1.43713	3.25183e-14	-0.581833	-1.45131
97677905	rs34773620	5.17389e-25	-1.7573	-3.22204e-10	1.14268e-13	-0.776401	-3.22204e-10
97678225	rs113589535	3.37515e-25	-2.18448	-3.22204e-10	2.98666e-14	-2.11821	-3.22204e-10
97678531	rs138702430	3.2113e-25	-2.23425	-3.22204e-10	2.67778e-14	-2.22737	-3.22204e-10
97679538	rs115302069	1.03338e-24	-1.0655	-3.22204e-10	1.32729e-13	-0.626636	-3.22204e-10
97679796	rs77271952	3.46956e-25	-2.15689	-3.22204e-10	4.34186e-14	-1.74406	-3.22204e-10
97680316	rs12120068	9.15082e-26	-2.02721	-1.46245	7.43699e-15	-2.04746	-1.46102
97680720	rs2027054	3.93572e-25	-0.627022	-1.40381	2.50727e-14	-0.866282	-1.42689
97680878	rs114436742	2.66825e-24	-0.116914	-3.22204e-10	4.85276e-13	0.669769	-3.22204e-10
97681179	rs117845144	7.09732e-25	-3.52782e-10	-1.4412	5.78665e-14	-3.52782e-10	-1.45681
97681193	rs117173543	7.2744e-25	-3.52782e-10	-1.41656	5.75431e-14	-3.52782e-10	-1.46241
97681342	rs1333727	4.68034e-25	-0.857357	-1.00019	3.91258e-14	-0.922628	-0.925538
97682026	rs6697132	4.92185e-24	1.93308	-1.43773	3.82577e-14	-0.427572	-1.44303
97682212	rs116375943	3.2657e-25	-2.21745	-3.22204e-10	2.65105e-14	-2.23741	-3.22204e-10
97682376	rs12046655	2.50723e-25	-1.56635	-0.915391	1.1806e-14	-2.20815	-0.838194
97682696	rs189573130	3.19975e-25	-2.23785	-3.22204e-10	5.69341e-14	-1.47305	-3.22204e-10
97683103	rs12116905	9.58905e-26	-1.98706	-1.45582	7.88227e-15	-2.00905	-1.44129
97683453	rs75112377	8.31268e-25	-1.28314	-3.22204e-10	6.25086e-14	-1.37964	-3.22204e-10
97683598	rs71656171	4.911e-25	-1.80944	-3.22204e-10	1.04352e-13	-0.867177	-3.22204e-10
97683745	rs61637399	4.98168e-25	-0.747671	-1.04748	4.70666e-14	-0.699175	-0.96421
97683997	rs10875055	1.98233e-24	1.00993	-1.42399	3.3993e-14	-0.558115	-1.43068
97684328	rs4511173	4.64821e-25	-0.839377	-1.02506	3.84698e-14	-0.905071	-0.960004
97685484	rs71656172	9.23509e-26	-2.01804	-1.46245	7.47835e-15	-2.0419	-1.46104
97685486	rs2039447	4.62708e-25	-0.821284	-1.04771	3.85016e-14	-0.887401	-0.976848
97685992	rs1413234	3.47643e-25	-2.15492	-3.22204e-10	2.60831e-14	-2.25366	-3.22204e-10
97686036	rs1413235	2.28761e-23	2.03176	-3.22204e-10	1.72911e-13	-0.362174	-3.22204e-10
97686519	rs2039448	5.1277e-25	-0.729023	-1.03724	4.85077e-14	-0.68023	-0.952995
97687015	rs1413239	4.29109e-25	-0.857357	-1.08703	3.5618e-14	-0.922628	-1.01947
97688831	rs4415625	1.63937e-25	-1.54514	-1.36148	1.23012e-14	-1.61259	-1.39265
97689736	rs1333728	3.45207e-25	-2.16195	-3.22204e-10	2.60069e-14	-2.25659	-3.22204e-10
97690052	rs72967839	3.47978e-25	-2.15395	-3.22204e-10	2.61175e-14	-2.25234	-3.22204e-10
97690195	rs74676854	2.62661e-24	-0.132643	-3.22204e-10	4.1229e-13	0.506779	-3.22204e-10
97691005	rs885622	2.0082e-23	1.90149	-3.22204e-10	1.58621e-13	-0.448428	-3.22204e-10
97691100	rs10875056	4.36471e-25	-0.521149	-1.40622	3.26504e-14	-0.600703	-1.42839
97691199	rs148245643	7.26491e-25	-1.41787	-3.22204e-10	2.17281e-13	-0.133758	-3.22204e-10
97691464	rs75993802	3.40398e-25	-2.17598	-3.22204e-10	2.5988e-14	-2.25731	-3.22204e-10
97692036	rs75125753	8.72756e-25	-3.52782e-10	-1.23444	6.38032e-14	-3.52782e-10	-1.35914
97692365	rs115115446	1.20176e-25	-2.21745	-0.999687	1.27356e-14	-2.23741	-0.733137
97692837	rs188489679	3.21639e-25	-2.23266	-3.22204e-10	2.89864e-14	-2.14812	-3.22204e-10
97693323	rs11165810	1.80559e-25	-2.16872	-0.641314	1.41759e-14	-2.23767	-0.625735
97693692	rs12402250	4.97343e-25	-0.655276	-1.14154	4.19143e-14	-0.731658	-1.04766
97693858	rs1931072	5.00154e-25	-0.683169	-1.10801	3.77624e-14	-0.873974	-1.00966
97694442	rs827497	5.03081e-25	-0.647407	-1.13793	3.92405e-14	-0.801666	-1.04357
97694448	rs117940055	7.47307e-25	-3.52782e-10	-1.38962	5.76784e-14	-3.52782e-10	-1.46006
97694535	rs9969993	9.39021e-25	-1.64164	0.480385	5.38219e-14	-2.22664	0.697373
97695162	rs12120514	9.73787e-26	-1.96536	-1.46212	7.9063e-15	-1.98823	-1.45906
97695296	rs140241547	5.06913e-24	0.524832	-3.22204e-10	1.0302e-13	-0.880028	-3.22204e-10
97695911	rs12729191	9.40877e-26	-2.00279	-1.45907	7.69095e-15	-2.02411	-1.45079
97696711	rs866129	4.71575e-25	-0.716406	-1.13361	3.34629e-14	-0.977805	-1.02671
97696936	rs9651211	9.59008e-25	-1.67383	0.533638	5.85566e-14	-2.22581	0.780852
97697114	rs112599248	1.70913e-25	-2.14224	-0.722691	1.32245e-14	-2.22428	-0.708596
97697147	rs595937	1.85181e-23	1.82041	-3.22204e-10	1.38832e-13	-0.581684	-3.22204e-10
97698224	rs688913	1.57671e-23	1.65959	-3.22204e-10	1.25305e-13	-0.684197	-3.22204e-10
97698637	rs676686	4.28827e-24	0.967804	-0.610258	7.34919e-14	-0.617919	-0.599854
97698922	rs71656173	8.65992e-25	-1.74291	0.500698	5.5739e-14	-2.24019	0.745923
97699226	rs673989	6.51012e-25	-1.52756	-3.22204e-10	1.03199e-13	-0.87829	-3.22204e-10
97699280	rs4412640	3.76085e-24	0.836566	-0.610258	6.00966e-14	-0.819141	-0.599854
97699703	rs71656174	8.86699e-26	-2.06055	-1.46062	7.27671e-15	-2.07924	-1.45103
97699757	rs1520658	1.79051e-25	-1.65171	-1.16671	1.54285e-14	-1.71379	-1.06495
97700245	rs17432999	3.59421e-25	-2.1216	-3.22204e-10	2.9697e-14	-2.1239	-3.22204e-10
97700589	rs12137711	9.09702e-26	-2.035	-1.46056	7.72328e-15	-2.01725	-1.45346
97700885	rs2184191	4.97796e-25	-2.20193	0.406025	6.03058e-14	-1.97585	0.560331
97700939	rs1970143	5.76979e-24	1.25257	-0.598273	1.01118e-13	-0.311535	-0.587128
97701034	rs1970142	1.57671e-23	1.65959	-3.22204e-10	1.25305e-13	-0.684197	-3.22204e-10
97701403	rs17116594	1.63133e-25	-2.1326	-0.778929	1.2592e-14	-2.2066	-0.775295
97701419	rs77594823	9.81904e-26	-1.99625	-1.42293	9.94775e-15	-1.77616	-1.44144
97702581	rs111483691	9.80304e-25	-3.52782e-10	-1.11823	7.5398e-14	-3.52782e-10	-1.19217
97702669	rs189664358	3.74568e-25	-2.08032	-3.22204e-10	4.02475e-14	-1.8199	-3.22204e-10
97703312	rs77659046	7.65973e-25	-3.52782e-10	-1.36495	5.96847e-14	-3.52782e-10	-1.42587
97703325	rs533365	9.37003e-24	1.13918	-3.22204e-10	1.34604e-13	-0.612611	-3.22204e-10
97703552	rs17116602	9.53914e-25	-2.0796	0.934087	8.38007e-14	-2.14853	1.06202
97703563	rs12119089	1.04263e-24	-1.46633	0.409733	5.24145e-14	-2.23331	0.677546
97704042	rs505864	5.75283e-24	1.49603	-0.844679	6.06382e-14	-0.586899	-0.823124
97704200	rs72726650	9.37043e-25	-1.95994	0.796573	6.79053e-14	-2.20094	0.904109
97704554	rs79714321	5.99834e-25	-1.60944	-3.22204e-10	2.70917e-14	-2.21572	-3.22204e-10
97704756	rs79435028	4.30711e-25	-1.94066	-3.22204e-10	3.41252e-14	-1.98491	-3.22204e-10
97704798	rs865242	3.71974e-25	-1.05049	-1.03678	4.15902e-14	-0.878494	-0.908589
97704898	rs1413227	7.42342e-23	3.20889	-3.22204e-10	6.954e-13	1.02954	-3.22204e-10
97706237	rs12133176	7.49394e-26	-2.22706	-1.46236	6.52273e-15	-2.18728	-1.45237
97706445	rs72726651	2.02096e-24	-1.47036	1.0756	9.73035e-14	-2.12241	1.1853
97706617	rs79193918	1.44713e-24	-3.52782e-10	-0.728756	9.6265e-14	-3.52782e-10	-0.947843
97707562	rs12738234	1.72239e-25	-2.12351	-0.733696	2.07241e-14	-1.72942	-0.754229
97707568	rs542490	1.58555e-23	3.09483	-1.42965	1.36591e-13	0.848433	-1.44639
97707988	rs34346385	7.62094e-26	-2.21018	-1.46243	6.39285e-15	-2.20826	-1.45151
97708188	rs76859231	3.42009e-25	-2.17126	-3.22204e-10	2.63965e-14	-2.24172	-3.22204e-10
97708261	rs11165814	1.77416e-23	3.20322	-1.42565	1.48788e-13	0.931131	-1.44356
97708274	rs12403951	4.05932e-25	-1.01809	-0.981819	4.66118e-14	-0.843872	-0.829223
97708492	rs79023416	3.41094e-25	-2.17393	-3.22204e-10	2.63668e-14	-2.24284	-3.22204e-10
97708511	rs12125127	7.82551e-26	-2.18388	-1.46224	6.27552e-15	-2.22923	-1.44907
97708757	rs78357087	5.92091e-25	-1.62243	-3.22204e-10	1.43287e-13	-0.5501	-3.22204e-10
97708799	rs74775655	3.44766e-25	-2.16323	-3.22204e-10	3.25851e-14	-2.03109	-3.22204e-10
97708955	rs75810057	8.73615e-25	-3.52782e-10	-1.23345	6.40461e-14	-3.52782e-10	-1.35534
97709053	rs12124488	9.30981e-26	-2.0153	-1.45714	6.03143e-15	-2.25628	-1.46168
97710440	rs77934634	1.17181e-24	-0.939783	-3.22204e-10	1.81141e-13	-0.315673	-3.22204e-10
97710954	rs35182755	9.04597e-26	-2.04071	-1.46048	6.08551e-15	-2.25386	-1.45518
97711452	rs592609	1.15826e-23	2.0148	-0.663627	1.01624e-13	-0.233223	-0.660442
97711561	rs12758854	1.84539e-24	-1.22158	0.735937	7.7293e-14	-2.20435	1.037
97712955	rs117576003	1.25648e-24	-3.52782e-10	-0.870022	7.84054e-14	-3.52782e-10	-1.15305
97713126	rs58261705	2.21655e-24	-1.33112	1.02873	9.99439e-14	-2.06144	1.1511
97714563	rs147135442	9.69406e-25	-3.52782e-10	-1.12941	7.28642e-14	-3.52782e-10	-1.22635
97714665	rs10875057	9.63251e-25	-0.286427	-0.849351	1.013e-13	-0.231106	-0.665757
97714813	rs116583800	3.14179e-25	-2.25613	-3.22204e-10	4.77974e-14	-1.64798	-3.22204e-10
97714892	rs10875058	1.03888e-24	-0.2196	-0.840597	1.09664e-13	-0.163355	-0.654172
97714918	rs12128564	7.38555e-26	-2.24333	-1.46066	6.60741e-15	-2.16933	-1.45743
97715155	rs12069661	3.14736e-24	-1.26126	1.30949	1.41409e-13	-2.02365	1.46036
97715643	rs56038816	3.76887e-25	-2.07415	-3.22204e-10	2.67331e-14	-2.22905	-3.22204e-10
97715757	rs12137174	7.56342e-26	-2.25463	-1.42556	7.83034e-15	-2.09818	-1.35876
97715782	rs145746323	8.24759e-25	-3.52782e-10	-1.291	6.53659e-14	-3.52782e-10	-1.33495
97716141	rs12564297	1.83236e-25	-1.99116	-0.804158	2.52993e-14	-1.48875	-0.795417
97716156	rs146546313	3.38127e-25	-2.18267	-3.22204e-10	2.90048e-14	-2.14749	-3.22204e-10
97716167	rs1760212	9.52813e-25	-0.526793	-0.619881	1.12366e-13	-0.361337	-0.431848
97716617	rs11165815	9.34473e-25	-0.526793	-0.639316	1.11317e-13	-0.361337	-0.441227
97717024	rs2151567	1.29304e-25	-1.95343	-1.1905	1.84552e-14	-1.62122	-0.978387
97717108	rs79600021	1.15654e-24	-3.52782e-10	-0.952906	9.05347e-14	-3.52782e-10	-1.00921
97717200	rs77987628	3.936e-25	-2.03076	-3.22204e-10	2.65078e-14	-2.23751	-3.22204e-10
97717279	rs4950025	1.66756e-25	-2.06073	-0.828829	2.18584e-14	-1.61066	-0.8197
97717618	rs563033	6.86589e-25	-0.781	-0.693357	8.0281e-14	-0.62789	-0.501524
97717669	rs563832	1.05321e-24	-0.372034	-0.67446	1.25842e-13	-0.199503	-0.480415
97717908	rs117525754	2.15095e-24	-3.52782e-10	-0.332426	4.68171e-13	-3.52782e-10	0.633886
97717987	rs1520663	9.12025e-25	-0.506021	-0.684404	1.07058e-13	-0.339598	-0.501984
97718075	rs1520664	9.17819e-25	-0.512334	-0.671758	1.09899e-13	-0.327451	-0.48794
97718800	rs138646912	1.80464e-24	-3.52782e-10	-0.507978	1.44457e-13	-3.52782e-10	-0.541965
97719183	rs142597631	1.01109e-24	-3.52782e-10	-1.08731	8.28521e-14	-3.52782e-10	-1.09789
97719612	rs72726653	7.89351e-25	-1.62542	0.290541	2.52928e-14	-2.14878	-0.135646
97719847	rs666924	9.30462e-25	-0.447284	-0.723127	1.1209e-13	-0.259072	-0.536573
97719934	rs12735722	1.17237e-25	-2.05754	-1.18436	1.30404e-14	-1.60488	-1.34202
97720465	rs576189	8.49357e-25	-0.483032	-0.77858	9.95485e-14	-0.315544	-0.598759
97720874	rs652247	6.6072e-25	-0.583328	-0.929435	7.78738e-14	-0.402991	-0.756867
97720875	rs652246	3.29109e-25	-1.24351	-0.966189	5.7133e-14	-0.670314	-0.799253
97720978	rs10875059	8.89098e-25	-1.71716	0.50128	3.39898e-14	-2.25689	0.268005
97721062	rs10875060	8.43905e-25	-1.7268	0.458743	3.26522e-14	-2.25712	0.228089
97721146	rs650879	2.34961e-23	3.30781	-1.24931	3.94881e-13	1.76711	-1.30347
97721227	rs493517	6.50888e-25	-0.700282	-0.827473	6.241e-14	-0.715039	-0.666183
97721260	rs494271	2.63876e-23	3.23792	-1.06336	4.68302e-13	1.70771	-1.07354
97721392	rs495257	6.46105e-25	-0.700282	-0.834848	6.24862e-14	-0.715039	-0.664963
97721488	rs496179	2.44953e-23	3.1953	-1.09516	3.69869e-13	1.56569	-1.16749
97722672	rs1413241	5.62953e-25	-1.20464	-0.46826	2.3041e-14	-2.00687	-0.370807
97723064	rs2027055	3.5052e-25	-2.25503	0.108354	4.38102e-14	-2.02582	0.290739
97723601	rs2027056	1.69494e-25	-1.57036	-1.30291	8.01649e-15	-2.14508	-1.28837
97723604	rs188619167	3.48987e-25	-2.15106	-3.22204e-10	3.37856e-14	-1.99491	-3.22204e-10
97723617	rs11165822	8.10763e-26	-2.22879	-1.38191	7.72189e-15	-2.13939	-1.33149
97723966	rs71656176	3.14214e-25	-2.25602	-3.22204e-10	7.27197e-14	-1.22834	-3.22204e-10
97724009	rs12140120	1.38142e-25	-1.7304	-1.3474	1.12878e-13	0.456413	-1.24506
97724395	rs149536010	2.18045e-24	-3.52782e-10	-0.318807	2.61437e-13	-3.52782e-10	0.0512447
97724933	rs55811950	6.2083e-25	-0.119094	-1.45594	9.47638e-13	2.69525	-1.35622
97725056	rs78581965	7.34243e-25	-1.40725	-3.22204e-10	4.32056e-12	2.85619	-3.22204e-10
97725679	rs11165823	1.8351e-25	-2.13687	-0.656949	2.85477e-14	-1.97088	-0.192488
97725721	rs191768562	7.85795e-25	-1.3394	-3.22204e-10	5.43724e-14	-1.51909	-3.22204e-10
97726100	rs77285274	2.23759e-25	-2.12649	-0.469036	7.84369e-14	-0.347858	-0.804795
97727083	rs693680	2.04969e-25	-1.34063	-1.3426	1.29404e-10	7.62288	-1.36714
97727499	rs148846281	3.59555e-25	-2.12123	-3.22204e-10	1.25393e-13	-0.683497	-3.22204e-10
97727820	rs7522938	1.38905e-25	-1.61442	-1.45788	7.03457e-14	0.135134	-1.39666
97727881	rs74104326	7.00753e-25	-3.52782e-10	-1.45394	6.29733e-14	-3.52782e-10	-1.37224
97728302	rs184988403	8.10541e-25	-3.52782e-10	-1.30839	6.64357e-14	-3.52782e-10	-1.31871
97728497	rs827500	1.89912e-25	-1.40857	-1.35096	1.23139e-10	7.57171	-1.36558
97728595	rs75433128	2.07016e-25	-2.10658	-0.566717	6.42994e-14	-0.467596	-0.883802
97729144	rs12566576	9.52839e-25	-3.52782e-10	-1.14665	1.49447e-13	-3.52782e-10	-0.508008
97729236	rs6660936	1.52418e-25	-1.57737	-1.4021	3.9638e-11	6.53061	-1.45802
97729867	rs1402256	2.37049e-25	-1.96502	-0.572808	6.65667e-14	-0.428049	-0.888695
97730142	rs75437550	5.26746e-25	-1.73937	-3.22204e-10	2.44316e-12	2.2861	-3.22204e-10
97730626	rs10783057	1.39251e-25	-1.61442	-1.45539	7.09959e-14	0.135134	-1.38746
97730636	rs12139679	3.5214e-25	-2.14206	-3.22204e-10	2.8555e-14	-2.16312	-3.22204e-10
97730864	rs59114215	7.03677e-25	-3.52782e-10	-1.44977	6.37731e-14	-3.52782e-10	-1.35962
97731111	rs1402258	1.39181e-25	-1.61442	-1.4559	7.08771e-14	0.135134	-1.38914
97731402	rs499009	1.873e-25	-1.41472	-1.35866	1.00418e-10	7.38115	-1.37901
97731530	rs61786278	1.83198e-24	0.719801	-1.21274	8.74538e-12	4.96478	-1.40344
97731687	rs12044501	7.00102e-25	-3.52782e-10	-1.45487	6.28254e-14	-3.52782e-10	-1.37459
97731824	rs77097117	7.8906e-25	-3.52782e-10	-1.33525	6.47371e-14	-3.52782e-10	-1.34461
97731961	rs78970785	1.01222e-25	-2.25701	-1.13176	1.13721e-09	9.55948	-1.13034
97732025	rs7518848	1.88007e-25	-1.41472	-1.35489	1.00758e-10	7.38115	-1.37563
97732317	rs7556387	1.6097e-25	-1.55199	-1.37289	3.7271e-11	6.46121	-1.45019
97732528	rs144895542	9.49957e-26	-2.0268	-1.42546	2.2224e-13	1.25574	-1.36693
97732602	rs149025913	9.53348e-26	-2.02041	-1.42829	2.26788e-13	1.28058	-1.37151
97733357	rs12739965	3.23351e-25	-2.22735	-3.22204e-10	5.85726e-14	-1.44468	-3.22204e-10
97733434	rs12753487	3.62279e-25	-0.710085	-1.40359	4.34665e-14	-0.636133	-1.10682
97733932	rs12048612	9.63561e-25	0.22952	-1.36498	3.67282e-14	-0.653643	-1.25776
97734344	rs10157665	1.831e-24	0.742836	-1.23631	8.96404e-12	5.00063	-1.4146
97734455	rs79880567	9.41214e-26	-2.0202	-1.44131	2.21983e-13	1.28138	-1.39373
97734845	rs77119729	3.19495e-25	-2.23935	-3.22204e-10	6.29421e-14	-1.37273	-3.22204e-10
97735117	rs148548179	3.84113e-25	-2.05516	-3.22204e-10	1.73476e-13	-0.35891	-3.22204e-10
97735214	rs72726670	1.00626e-24	0.161775	-1.25387	2.59086e-12	3.76728	-1.42249
97735650	rs78907290	1.92713e-25	-2.08995	-0.65494	6.33914e-14	-0.411358	-0.954262
97735667	rs1520668	6.95972e-25	-3.52782e-10	-1.46078	5.90663e-14	-3.52782e-10	-1.43629
97736099	rs34992328	3.21552e-25	-2.23293	-3.22204e-10	6.58685e-14	-1.32729	-3.22204e-10
97736216	rs59037276	2.14128e-25	-1.93707	-0.70245	6.43316e-14	-0.359094	-0.991803
97736453	rs10158174	4.9865e-25	-1.79419	-3.22204e-10	2.61151e-14	-2.25243	-3.22204e-10
97736555	rs78320085	9.6461e-25	-3.52782e-10	-1.13437	1.14199e-13	-3.52782e-10	-0.777004
97736657	rs7526691	3.5101e-25	-1.44283	-0.70245	1.82145e-13	0.68166	-0.991803
97736712	rs12752763	3.18268e-25	-2.2432	-3.22204e-10	6.47841e-14	-1.34389	-3.22204e-10
97736762	rs77087744	9.33275e-26	-2.0169	-1.45308	2.19688e-13	1.29411	-1.41685
97736769	rs78340425	9.33025e-26	-2.0169	-1.45335	2.19558e-13	1.29411	-1.41744
97736954	rs12753135	3.16914e-25	-2.24746	-3.22204e-10	6.72757e-14	-1.30615	-3.22204e-10
97737028	rs75268624	2.12667e-25	-1.93499	-0.711371	6.42052e-14	-0.354046	-0.998817
97737237	rs7527272	1.65948e-24	0.738105	-1.32994	1.2388e-11	5.37138	-1.46185
97737348	rs553388	1.6529e-25	-1.5312	-1.36718	6.6515e-11	6.97687	-1.38663
97737704	rs644428	1.60037e-25	-1.5635	-1.36718	5.52383e-11	6.7911	-1.38663
97737756	rs76130084	7.96458e-25	-1.32592	-3.22204e-10	2.84958e-14	-2.16519	-3.22204e-10
97738178	rs75585626	2.11803e-25	-1.93082	-0.719616	6.44396e-14	-0.343929	-1.00529
97738354	rs507170	1.67699e-25	-1.51909	-1.36483	6.95885e-11	7.01994	-1.38453
97738578	rs76530406	9.14971e-26	-2.03315	-1.45663	2.04504e-13	1.23083	-1.42519
97738687	rs75749428	9.16531e-26	-2.03315	-1.45493	2.05353e-13	1.23083	-1.42105
97738860	rs628959	1.67305e-25	-1.51909	-1.36718	6.94426e-11	7.01994	-1.38663
97738913	rs59520617	2.59189e-24	-3.52782e-10	-0.14595	1.51361e-13	-3.52782e-10	-0.495279
97739306	rs144327505	3.23914e-25	-2.22561	-3.22204e-10	3.12321e-14	-2.0735	-3.22204e-10
97739678	rs471581	1.64528e-25	-1.5312	-1.3718	6.62419e-11	6.97687	-1.39075
97739747	rs11165826	1.37006e-25	-1.62361	-1.46245	6.95749e-14	0.152967	-1.42551
97739908	rs11165827	1.3533e-25	-1.63592	-1.46246	7.11833e-14	0.177139	-1.42683
97740096	rs184980452	1.84384e-24	-3.52782e-10	-0.486486	1.00729e-13	-3.52782e-10	-0.902518
97740099	rs117235559	9.83464e-25	-3.52782e-10	-1.11501	7.20648e-14	-3.52782e-10	-1.23738
97740547	rs114262821	3.47987e-24	0.148658	-3.22204e-10	1.84381e-12	2.00464	-3.22204e-10
97740736	rs75800350	6.71145e-24	0.805479	-3.22204e-10	1.24746e-13	-0.688669	-3.22204e-10
97741123	rs7539889	8.55788e-26	-2.14118	-1.41547	1.35287e-12	3.10741	-1.41237
97741334	rs1520660	7.3833e-25	-3.52782e-10	-1.4017	6.02887e-14	-3.52782e-10	-1.4158
97741415	rs78547229	9.15816e-26	-2.02965	-1.45922	2.05874e-13	1.24462	-1.4323
97741801	rs7525922	3.48804e-25	-2.15158	-3.22204e-10	2.85393e-14	-2.16367	-3.22204e-10
97742005	rs2090763	1.38758e-25	-1.61119	-1.46217	6.744e-14	0.128914	-1.43262
97742573	rs11587447	1.61123e-24	0.640122	-1.26146	4.17038e-13	1.75353	-1.2353
97742576	rs145563249	9.18156e-26	-2.0266	-1.4597	2.0802e-13	1.25651	-1.43383
97742655	rs142444049	1.20976e-24	-0.907913	-3.22204e-10	2.71518e-12	2.39166	-3.22204e-10
97742846	rs75526386	9.17862e-26	-2.0266	-1.46002	2.07801e-13	1.25651	-1.43488
97743184	rs142963294	7.84784e-25	-3.52782e-10	-1.34068	6.51333e-14	-3.52782e-10	-1.33851
97743295	rs644023	1.71456e-25	-1.48546	-1.37631	6.19887e-11	6.91451	-1.39475
97743702	rs11165829	1.35355e-25	-1.63592	-1.46228	7.08579e-14	0.177139	-1.43141
97743805	rs641805	1.67539e-25	-1.42557	-1.45931	1.19541e-14	-1.60176	-1.43211
97743864	rs6675639	2.04858e-25	-1.92167	-0.762109	6.37265e-14	-0.321856	-1.03849
97744018	rs74398109	7.1779e-25	-3.52782e-10	-1.42991	5.76641e-14	-3.52782e-10	-1.46031
97744048	rs10875061	1.35408e-25	-1.63592	-1.46188	7.06057e-14	0.177139	-1.43498
97745143	rs146204216	3.14738e-25	-2.25435	-3.22204e-10	1.63484e-13	-0.418232	-3.22204e-10
97745158	rs116121732	9.78399e-26	-1.96039	-1.46237	2.48271e-13	1.43982	-1.44025
97745346	rs75151632	3.21041e-25	-2.23452	-3.22204e-10	3.21049e-14	-2.04594	-3.22204e-10
97745679	rs118040594	7.54253e-25	-3.52782e-10	-1.38036	5.77466e-14	-3.52782e-10	-1.45888
97746093	rs12048063	3.58223e-25	-0.66873	-1.45621	4.23977e-14	-0.514992	-1.25286
97746529	rs72726674	3.64975e-25	-2.10626	-3.22204e-10	3.07993e-14	-2.08745	-3.22204e-10
97746592	rs10735793	1.87556e-25	-1.4107	-1.36131	9.77484e-15	-1.7763	-1.45884
97746919	rs4351704	1.89475e-25	-1.39593	-1.36591	9.65969e-15	-1.78732	-1.45967
97746924	rs10875062	1.41263e-25	-1.64896	-1.40651	5.22817e-14	-0.0963388	-1.46196
97747164	rs11589238	1.16652e-24	0.251212	-1.19552	6.76639e-12	4.70344	-1.39866
97747318	rs638456	1.80824e-25	-1.42535	-1.38322	9.85423e-15	-1.76515	-1.4619
97747389	rs552926	1.80824e-25	-1.42535	-1.38322	9.85423e-15	-1.76515	-1.4619
97747564	rs148703110	4.07012e-25	-1.99725	-3.22204e-10	1.82231e-13	-0.309672	-3.22204e-10
97747589	rs12029106	1.09231e-24	0.149589	-1.15963	1.09081e-11	5.20109	-1.41878
97747664	rs12046744	1.14992e-24	0.197219	-1.15586	9.9655e-12	5.10928	-1.41735
97748085	rs6700670	9.50583e-25	0.0478019	-1.19682	3.71096e-12	4.10339	-1.3993
97748304	rs56300389	1.03823e-24	0.107401	-1.16822	8.5031e-12	4.95307	-1.41983
97748359	rs114849039	4.11433e-25	-1.98645	-3.22204e-10	1.87664e-13	-0.280295	-3.22204e-10
97748666	rs71656179	6.92245e-25	-1.46615	-3.22204e-10	2.74132e-14	-2.20392	-3.22204e-10
97748692	rs519852	1.75504e-25	-1.4638	-1.37462	1.0812e-14	-1.67331	-1.46098
97748929	rs6692946	2.13487e-25	-1.77116	-0.871358	8.39216e-14	0.0200787	-1.10514
97748978	rs114726984	3.16283e-25	-2.24945	-3.22204e-10	2.25552e-13	-0.0963984	-3.22204e-10
97749114	rs71656180	7.06524e-25	-1.44573	-3.22204e-10	2.72726e-14	-2.20906	-3.22204e-10
97749198	rs528455	1.72991e-25	-1.48263	-1.37022	1.03327e-14	-1.71928	-1.46036
97749235	rs71656181	6.92245e-25	-1.46615	-3.22204e-10	2.74132e-14	-2.20392	-3.22204e-10
97749248	rs667565	1.75453e-25	-1.46851	-1.37022	1.0213e-14	-1.73093	-1.46036
97749380	rs526645	2.09573e-25	-1.34765	-1.31337	1.23942e-10	7.56607	-1.35345
97749690	rs79652940	2.04478e-25	-1.82234	-0.863296	7.547e-14	-0.0923436	-1.09887
97750144	rs12049622	1.03558e-24	0.107401	-1.17078	8.47658e-12	4.95307	-1.42295
97750176	rs11165830	3.15125e-25	-0.795854	-1.45727	4.11544e-14	-0.538379	-1.25924
97750189	rs12726453	1.80553e-25	-1.4399	-1.37017	9.98175e-15	-1.75384	-1.46035
97750333	rs61786317	2.13805e-25	-1.33339	-1.30764	1.30511e-10	7.61281	-1.34854
97750504	rs115139581	1.3125e-24	-0.826404	-3.22204e-10	3.15543e-12	2.54193	-3.22204e-10
97750526	rs6593640	1.77972e-25	-1.4543	-1.37017	1.00964e-14	-1.74242	-1.46035
97750576	rs6593641	1.77972e-25	-1.4543	-1.37017	1.00964e-14	-1.74242	-1.46035
97750728	rs74655673	2.05823e-25	-1.82368	-0.855394	7.57091e-14	-0.0953421	-1.09271
97750838	rs6593642	1.80553e-25	-1.4399	-1.37017	9.98175e-15	-1.75384	-1.46035
97750913	rs79341998	7.13891e-25	-3.52782e-10	-1.43536	5.77327e-14	-3.52782e-10	-1.45912
97750955	rs78815677	2.05615e-25	-1.82856	-0.851526	7.51141e-14	-0.106253	-1.08969
97750973	rs79204295	2.06836e-25	-1.81877	-0.855394	7.6542e-14	-0.0844018	-1.09271
97750974	rs12024830	1.31803e-25	-1.70732	-1.41746	5.85797e-14	0.0178952	-1.46245
97752375	rs145599941	1.06967e-24	0.128638	-1.15963	8.83327e-12	4.99012	-1.41878
97752476	rs145261174	2.15286e-25	-1.79858	-0.835545	8.12913e-14	-0.0397271	-1.07718
97752813	rs188783007	4.17318e-25	-1.97224	-3.22204e-10	4.15392e-14	-1.78831	-3.22204e-10
97752847	rs61786318	2.09303e-25	-1.34811	-1.3142	1.24152e-10	7.56459	-1.35027
97752922	rs60600201	2.0925e-25	-1.97713	-0.68543	2.37615e-14	-1.38912	-0.957761
97753218	rs4285753	1.03698e-25	-1.90512	-1.45948	3.14758e-13	1.69346	-1.4566
97753343	rs4266934	1.86319e-25	-1.41072	-1.36791	9.76362e-15	-1.77629	-1.46
97755253	rs182392824	1.13764e-24	-3.52782e-10	-0.96938	2.38525e-13	-3.52782e-10	-0.0404739
97755988	rs371582224	7.23201e-25	-3.52782e-10	-1.4224	5.75811e-14	-3.52782e-10	-1.46175
97757385	rs546231663	6.12183e-25	-1.58906	-3.22204e-10	4.35539e-14	-1.74095	-3.22204e-10
97757424	rs10465748	1.95589e-25	-1.32013	-1.40994	9.14539e-15	-1.84053	-1.46117
97757537	rs72726678	2.07304e-25	-1.36125	-1.31066	1.18789e-10	7.52129	-1.35114
97757949	rs10465749	1.24267e-24	0.301213	-1.18229	7.40121e-12	4.78656	-1.39211
97758094	rs12121789	3.1388e-25	-2.25708	-3.22204e-10	1.09516e-12	1.48371	-3.22204e-10
97758264	rs1610253	1.3214e-25	-1.70626	-1.41597	5.84537e-14	0.0157449	-1.46246
97758266	rs72726681	1.86177e-25	-1.40643	-1.37296	9.47708e-15	-1.80623	-1.45985
97758459	rs144524239	1.90088e-24	-0.456022	-3.22204e-10	3.82685e-12	2.73485	-3.22204e-10
97759020	rs11165837	1.30801e-25	-1.75347	-1.37894	6.49282e-14	0.115206	-1.45687
97759071	rs149212857	8.72264e-25	-1.235	-3.22204e-10	6.6418e-14	-1.31898	-3.22204e-10
97759254	rs59373360	1.05808e-25	-1.88786	-1.45661	3.32376e-13	1.75079	-1.45948
97759396	rs6696988	2.39481e-25	-1.98013	-0.547488	2.3678e-14	-1.38383	-0.966574
97759969	rs12723967	6.86761e-25	-1.47411	-3.22204e-10	2.74706e-14	-2.20183	-3.22204e-10
97760141	rs75487591	7.94659e-25	-3.52782e-10	-1.32818	6.20026e-14	-3.52782e-10	-1.38777
97760661	rs4950026	1.28386e-25	-1.7762	-1.37485	7.27409e-14	0.227733	-1.45578
97761119	rs1879373	8.16282e-25	0.12628	-1.42761	4.49747e-14	-0.35645	-1.3524
97761599	rs114322239	4.62278e-25	-1.86993	-3.22204e-10	2.0285e-13	-0.202483	-3.22204e-10
97761698	rs6700920	1.24924e-25	-1.79546	-1.38293	7.12292e-14	0.208824	-1.45787
97761941	rs139605327	7.05704e-25	-3.52782e-10	-1.4469	5.79926e-14	-3.52782e-10	-1.45463
97761972	rs10783058	1.2936e-25	-1.72905	-1.41445	6.12682e-14	0.062748	-1.46244
97762109	rs12028211	7.48667e-25	-3.52782e-10	-1.3878	5.756e-14	-3.52782e-10	-1.46212
97762425	rs12023626	7.40885e-25	-3.52782e-10	-1.39825	5.75465e-14	-3.52782e-10	-1.46235
97763384	rs77561994	1.12433e-24	-3.52782e-10	-0.98115	8.12731e-14	-3.52782e-10	-1.11713
97763658	rs116493120	3.14936e-25	-2.25372	-3.22204e-10	2.59912e-14	-2.25719	-3.22204e-10
97763663	rs184703346	5.87394e-25	-1.6304	-3.22204e-10	4.20032e-14	-1.7772	-3.22204e-10
97764073	rs4264037	1.27994e-24	0.294655	-1.14618	1.1672e-11	5.27739	-1.42739
97764126	rs77284010	2.77776e-25	-1.6965	-0.682781	1.02388e-13	0.178574	-1.06475
97764905	rs28552810	9.37432e-26	-2.22421	-1.24132	1.16123e-12	2.91468	-1.3724
97765025	rs28478258	3.2915e-25	-0.757404	-1.45217	4.40948e-14	-0.4967	-1.23191
97765076	rs28696953	2.08702e-25	-1.23751	-1.42767	4.66114e-10	8.99228	-1.45504
97765112	rs34749427	7.03791e-25	-1.44961	-3.22204e-10	2.72986e-14	-2.20811	-3.22204e-10
97765680	rs61786353	2.13311e-25	-1.34811	-1.29524	1.25701e-10	7.56459	-1.33787
97765692	rs28538108	7.00906e-25	-1.45372	-3.22204e-10	2.73265e-14	-2.20709	-3.22204e-10
97765727	rs117931587	1.70291e-24	-3.52782e-10	-0.565998	1.90679e-13	-3.52782e-10	-0.264357
97766486	rs72971802	3.43463e-25	-2.16701	-3.22204e-10	7.82773e-14	-1.15469	-3.22204e-10
97766707	rs1589342	1.33882e-25	-1.69469	-1.41445	5.71073e-14	-0.00757966	-1.46244
97766774	rs1589343	1.33882e-25	-1.69469	-1.41445	5.71073e-14	-0.00757966	-1.46244
97766866	rs1589344	2.25724e-25	-2.12612	-0.460658	4.18432e-14	-0.878887	-0.902132
97767173	rs76473287	1.05123e-25	-1.89221	-1.45875	3.28273e-13	1.73643	-1.45753
97767418	rs2049112	1.23207e-24	0.314517	-1.20416	1.41843e-11	5.48961	-1.44466
97767541	rs28483122	1.3546e-25	-1.68299	-1.41443	5.57974e-14	-0.0307863	-1.46244
97767604	rs28595744	1.3546e-25	-1.68299	-1.41443	5.57974e-14	-0.0307863	-1.46244
97767715	rs79140353	6.24916e-25	-1.56847	-3.22204e-10	2.6106e-14	-2.25278	-3.22204e-10
97768330	rs61081552	2.94273e-25	-1.668	-0.653586	1.10909e-13	0.237582	-1.04382
97768846	rs10783060	2.06968e-25	-1.23751	-1.43601	4.64464e-10	8.99228	-1.45859
97769435	rs76192937	2.99756e-25	-1.65363	-0.649491	1.14563e-13	0.267046	-1.04087
97769910	rs61786354	1.40944e-24	0.464554	-1.2197	9.5155e-12	5.05592	-1.41019
97770442	rs12741841	7.80305e-25	-1.34641	-3.22204e-10	2.67151e-14	-2.22972	-3.22204e-10
97770715	rs34534958	6.5983e-25	-1.51411	-3.22204e-10	2.77831e-14	-2.19052	-3.22204e-10
97770920	rs1801160	1.16281e-25	-1.89221	-1.35788	3.46936e-13	1.73643	-1.40223
97771947	rs7556439	2.37654e-25	-1.26137	-1.2739	1.69518e-10	7.84514	-1.31937
97772282	rs61786355	2.36347e-24	-0.238207	-3.22204e-10	2.01835e-13	-0.2075	-3.22204e-10
97772481	rs12037001	7.3174e-25	-3.52782e-10	-1.41067	5.75545e-14	-3.52782e-10	-1.46222
97772701	rs61786356	2.54206e-25	-1.24737	-1.22057	1.85737e-10	7.88962	-1.27249
97773123	rs140244067	6.44439e-25	-1.53771	-3.22204e-10	2.79873e-14	-2.1832	-3.22204e-10
97773324	rs115644251	1.69112e-24	-0.572947	-3.22204e-10	1.38436e-11	4.02063	-3.22204e-10
97773647	rs80174161	1.05257e-25	-1.88786	-1.46183	3.35135e-13	1.75079	-1.45121
97774248	rs11808765	2.03594e-25	-1.22959	-1.46037	2.5706e-10	8.4023	-1.46018
97774833	rs72726689	1.33266e-24	0.433586	-1.24475	8.94279e-12	5.0051	-1.42145
97775113	rs61786357	2.68451e-25	-1.20158	-1.21184	2.16181e-10	8.03366	-1.26474
97775633	rs79600079	1.0901e-24	-3.52782e-10	-1.01207	1.11575e-13	-3.52782e-10	-0.800255
97776758	rs76805496	1.06654e-25	-1.87508	-1.46142	3.54887e-13	1.79262	-1.43577
97776794	rs79320797	7.01771e-25	-3.52782e-10	-1.45249	5.77242e-14	-3.52782e-10	-1.45927
97777159	rs72726691	2.58929e-25	-1.26111	-1.18843	1.82963e-10	7.84598	-1.24389
97777611	rs7413375	7.26218e-25	-3.52782e-10	-1.41824	5.76028e-14	-3.52782e-10	-1.46138
97777653	rs58263466	6.97795e-25	-3.52782e-10	-1.45817	5.76902e-14	-3.52782e-10	-1.45986
97777918	rs75454821	7.70764e-26	-2.21095	-1.45035	6.81914e-15	-2.15154	-1.44368
97778724	rs10875064	1.01536e-25	-2.04422	-1.34146	4.98009e-14	-0.162306	-1.44461
97778891	rs12563974	9.79485e-25	-3.52782e-10	-1.11907	1.78649e-13	-3.52782e-10	-0.329525
97779035	rs72726696	9.18382e-25	-1.18348	-3.22204e-10	3.36057e-14	-2.00025	-3.22204e-10
97779149	rs115602400	1.68692e-24	-0.575431	-3.22204e-10	4.78588e-14	-1.64669	-3.22204e-10
97779384	rs10783059	2.23592e-25	-1.1414	-1.45486	4.93833e-10	9.05729	-1.46228
97779494	rs61249534	3.43032e-25	-1.57535	-0.592924	1.39731e-13	0.424643	-0.999871
97779535	rs12030332	1.31651e-24	0.443508	-1.26686	2.62662e-11	6.11904	-1.45795
97779656	rs12564608	7.50594e-25	-3.52782e-10	-1.38523	6.26032e-14	-3.52782e-10	-1.37813
97780355	rs116213296	7.7101e-25	-1.35839	-3.22204e-10	2.25124e-12	2.20429	-3.22204e-10
97780493	rs138317927	3.19853e-25	-2.23823	-3.22204e-10	3.27567e-14	-2.02584	-3.22204e-10
97780615	rs117613517	9.11552e-25	-3.52782e-10	-1.19094	8.34413e-14	-3.52782e-10	-1.09081
97780673	rs58203161	6.73824e-25	-0.213435	-1.27969	9.10267e-12	5.06197	-1.46059
97781039	rs1609519	2.59583e-25	-1.44199	-1.00502	2.61896e-10	8.03535	-1.07459
97781409	rs75007747	3.13901e-25	-2.25701	-3.22204e-10	2.61609e-14	-2.25068	-3.22204e-10
97781484	rs114753598	3.95349e-25	-2.02632	-3.22204e-10	3.17828e-14	-2.05602	-3.22204e-10
97781912	rs71656186	5.39905e-25	-1.7147	-3.22204e-10	3.01152e-14	-2.10992	-3.22204e-10
97782019	rs75783453	1.10296e-24	-3.52782e-10	-1.00034	1.13171e-13	-3.52782e-10	-0.786052
97782026	rs11583545	6.54563e-25	-0.230791	-1.29133	7.83334e-12	4.91279	-1.4616
97782102	rs79683729	5.4615e-25	-1.7032	-3.22204e-10	2.9938e-14	-2.11582	-3.22204e-10
97782951	rs61787962	2.55735e-25	-1.44199	-1.01996	2.58321e-10	8.03535	-1.08834
97782985	rs61787963	2.59323e-25	-1.42806	-1.01996	2.71389e-10	8.0847	-1.08834
97783448	rs57555420	6.29316e-25	-0.254649	-1.30681	8.40326e-12	4.98379	-1.46236
97788390	rs61787976	2.6024e-25	-1.42806	-1.01643	2.73995e-10	8.0847	-1.07878
97788636	rs61787977	7.71684e-25	-0.16944	-1.18808	9.08294e-12	5.02779	-1.42858
97788637	rs77459229	3.3809e-25	-1.70887	-0.473905	1.73356e-13	0.599189	-0.958787
97789419	rs75400870	1.01161e-24	-3.52782e-10	-1.08679	1.086e-13	-3.52782e-10	-0.827273
97789449	rs28468570	1.25569e-25	-2.11388	-1.05936	6.74191e-14	0.0900261	-1.39405
97789682	rs34843163	5.12235e-25	-1.76731	-3.22204e-10	3.10156e-14	-2.08046	-3.22204e-10
97789694	rs59879323	8.22007e-25	-0.0745949	-1.21975	1.28091e-11	5.38092	-1.43796
97789950	rs58645363	1.18803e-25	-2.12138	-1.10725	1.20583e-14	-1.83989	-1.18531
97789980	rs144735814	3.31318e-25	-2.20301	-3.22204e-10	8.21724e-14	-1.10613	-3.22204e-10
97790076	rs74870559	6.97469e-25	-3.52782e-10	-1.45863	6.40193e-14	-3.52782e-10	-1.35576
97790135	rs76431772	8.39522e-25	-1.27326	-3.22204e-10	4.24728e-13	0.536502	-3.22204e-10
97790331	rs76315541	6.95735e-25	-3.52782e-10	-1.46112	6.16702e-14	-3.52782e-10	-1.39315
97790805	rs57058326	8.82775e-25	0.010022	-1.23304	1.48507e-11	5.53851	-1.44766
97791240	rs61787980	2.89806e-25	-1.37403	-0.962853	3.45458e-10	8.27336	-1.03568
97791507	rs28699374	1.64511e-25	-1.76961	-1.13351	7.97485e-14	0.283783	-1.41985
97792410	rs10127817	8.97864e-25	0.0304009	-1.23647	1.54774e-11	5.57626	-1.44407
97792483	rs77085839	1.39162e-25	-1.74047	-1.32999	9.62594e-13	2.72954	-1.37486
97792597	rs115332211	2.39405e-24	-0.225349	-3.22204e-10	4.68046e-10	7.54137	-3.22204e-10
97792693	rs55651621	3.16839e-25	-1.37403	-0.873669	3.72521e-10	8.27336	-0.960254
97792723	rs114819357	1.01018e-25	-2.19804	-1.19275	8.06624e-15	-2.18568	-1.24158
97792868	rs12140043	1.43713e-25	-2.24532	-0.792961	9.30067e-12	4.68275	-1.05985
97793775	rs10875069	1.26991e-25	-2.10916	-1.05281	7.0694e-14	0.131392	-1.38798
97793898	rs114099134	6.95269e-25	-3.52782e-10	-1.46179	5.99103e-14	-3.52782e-10	-1.4221
97794615	rs150560816	1.05404e-24	-3.52782e-10	-1.0457	6.75642e-14	-3.52782e-10	-1.30187
97794907	rs6698780	5.34762e-25	-0.335505	-1.38876	7.2938e-12	4.82929	-1.44946
97794973	rs6698789	5.48386e-25	-0.276362	-1.42275	8.40907e-12	4.94245	-1.42033
97794995	rs6701415	5.39776e-25	-0.295537	-1.4194	8.01998e-12	4.90585	-1.43111
97795017	rs61787981	3.76824e-25	-1.40126	-0.673052	4.0224e-10	8.1788	-0.788949
97795029	rs6661380	1.45539e-25	-1.85601	-1.16964	7.5804e-14	0.249429	-1.43623
97795054	rs7516576	1.41969e-25	-2.12685	-0.923636	1.47936e-14	-1.76379	-1.05696
97795055	rs7539913	1.40758e-25	-2.12685	-0.932206	1.46841e-14	-1.76379	-1.06439
97795214	rs6686712	5.58633e-25	-0.255165	-1.42543	8.77941e-12	4.98281	-1.41759
97795501	rs6593646	5.37133e-25	-0.274727	-1.44512	8.71099e-12	4.94556	-1.38817
97797970	rs12038518	7.39949e-26	-2.25236	-1.44973	1.09148e-08	12.0326	-1.34189
97798063	rs4950027	3.44965e-25	-0.904224	-1.25843	3.42823e-13	0.81302	-0.490755
97798186	rs12407539	1.18713e-25	-1.77179	-1.45759	0.00166541	23.3061	-0.679975
97798298	rs35691382	4.16193e-25	-1.97494	-3.22204e-10	3.51813e-14	-1.95443	-3.22204e-10
97798555	rs75363500	9.10386e-26	-2.11074	-1.38407	5.19232e-13	2.1998	-1.46239
97798878	rs112728586	9.30981e-26	-2.10809	-1.36435	5.27704e-13	2.21434	-1.46075
97798907	rs12401348	3.43098e-25	-0.914302	-1.25377	3.41088e-13	0.797829	-0.480637
97799116	rs149533292	7.0877e-25	-3.52782e-10	-1.44256	5.77837e-14	-3.52782e-10	-1.45824
97799209	rs148652810	9.35573e-26	-2.10809	-1.35943	5.28074e-13	2.21434	-1.46005
97799545	rs7555294	7.79008e-26	-2.22841	-1.42224	2.4752e-06	17.4605	-1.34582
97800233	rs74104367	8.81198e-26	-2.06499	-1.46241	3.29052e-08	13.0384	-1.24416
97800954	rs80251895	9.34811e-26	-2.10809	-1.36024	5.28009e-13	2.21434	-1.46018
97801026	rs150049388	3.14698e-25	-2.25448	-3.22204e-10	3.49803e-14	-1.96016	-3.22204e-10
97801137	rs76252209	9.33978e-26	-2.10809	-1.36113	5.2794e-13	2.21434	-1.46031
97801187	rs71512508	4.18299e-25	-1.9699	-3.22204e-10	3.49995e-14	-1.95962	-3.22204e-10
97801307	rs75267292	4.80732e-25	-1.83078	-3.22204e-10	3.00742e-11	4.79648	-3.22204e-10
97801510	rs80099795	9.34054e-26	-2.10809	-1.36105	5.27946e-13	2.21434	-1.4603
97801826	rs58054780	9.39315e-26	-2.10337	-1.36016	5.92908e-13	2.33025	-1.46016
97802050	rs117651668	7.75582e-25	-3.52782e-10	-1.35248	6.95832e-14	-3.52782e-10	-1.27242
97802065	rs58623258	9.2932e-26	-2.1157	-1.35852	5.06369e-13	2.17223	-1.45991
97802101	rs60852591	9.32508e-26	-2.1131	-1.3577	5.1383e-13	2.18673	-1.45978
97802172	rs117967363	9.60327e-26	-2.25684	-1.18456	7.07581e-15	-2.17511	-1.38316
97802624	rs36025579	1.12443e-25	-1.84093	-1.44271	0.000600796	22.1427	-0.536126
97802632	rs79626151	8.99145e-26	-2.14862	-1.35861	4.17027e-13	1.97813	-1.45993
97802639	rs80283604	8.93371e-26	-2.15507	-1.35861	4.00382e-13	1.9374	-1.45993
97802675	rs75113655	9.42482e-26	-2.10569	-1.35447	5.35476e-13	2.22745	-1.45925
97802733	rs12754968	9.3578e-26	-2.15727	-1.31003	8.05573e-15	-2.2188	-1.20977
97802809	rs72728409	4.57227e-25	-1.88091	-3.22204e-10	1.8401e-13	-0.299959	-3.22204e-10
97802836	rs79132726	9.50823e-26	-2.09781	-1.35354	5.58753e-13	2.26984	-1.45908
97802884	rs35814910	4.30824e-25	-1.94039	-3.22204e-10	3.40136e-14	-1.98819	-3.22204e-10
97802911	rs146236925	4.50472e-25	-1.8958	-3.22204e-10	2.25004e-13	-0.0988302	-3.22204e-10
97803351	rs79331711	9.75465e-26	-2.07913	-1.34663	6.16635e-13	2.36711	-1.45778
97803594	rs9783115	7.33727e-26	-2.25579	-1.45475	5.72719e-09	11.3694	-1.32359
97803610	rs116234142	3.20041e-25	-2.23764	-3.22204e-10	3.03726e-14	-2.10141	-3.22204e-10
97803724	rs9782950	1.13928e-25	-1.88317	-1.38736	0.000209283	21.2265	-0.674478
97803999	rs79851747	9.73708e-26	-2.08355	-1.34402	6.03176e-13	2.3445	-1.45724
97804547	rs12750945	7.33774e-26	-2.25324	-1.45724	8.50314e-09	11.7727	-1.33172
97805777	rs117914090	1.7583e-24	-3.52782e-10	-0.53399	2.61753e-13	-3.52782e-10	0.0524542
97805890	rs184634280	3.15131e-25	-2.2531	-3.22204e-10	3.54319e-14	-1.94734	-3.22204e-10
97806112	rs115262804	1.1101e-25	-2.25703	-1.03945	7.83808e-15	-2.15383	-1.30212
97806124	rs12024103	8.86978e-26	-2.0602	-1.46066	3.2108e-08	13.0808	-1.31115
97806218	rs114719882	8.45637e-26	-2.25613	-1.31246	6.6237e-15	-2.16773	-1.45656
97806475	rs74682146	8.48326e-26	-2.25613	-1.30928	6.62796e-15	-2.16773	-1.45592
97806542	rs74784253	9.71702e-26	-2.08462	-1.34501	5.99738e-13	2.339	-1.45745
97806602	rs75323142	5.21052e-25	-0.458583	-1.29166	2.66903e-13	0.636687	-0.564751
97807219	rs6684671	5.22567e-25	-0.458583	-1.28876	2.68681e-13	0.636687	-0.558112
97807335	rs1879375	9.76115e-26	-2.23783	-1.18727	1.43593e-06	17.0326	-1.46243
97807367	rs56339143	3.45508e-25	-2.16107	-3.22204e-10	3.71598e-13	0.402865	-3.22204e-10
97808134	rs12746909	4.17242e-25	-1.97243	-3.22204e-10	3.50901e-14	-1.95703	-3.22204e-10
97809250	rs12044858	1.85587e-25	-1.61538	-1.16719	3.13275e-13	1.61276	-1.38063
97809699	rs79806521	1.02874e-25	-1.94205	-1.43053	1.14953e-12	2.98592	-1.45376
97810086	rs144883827	1.0901e-24	-1.01206	-3.22204e-10	1.77116e-12	1.96444	-3.22204e-10
97810267	rs35181732	4.29045e-25	-1.94453	-3.22204e-10	3.41444e-14	-1.98435	-3.22204e-10
97810607	rs12046771	7.82465e-26	-2.20171	-1.44452	4.71948e-06	18.0492	-1.28914
97810954	rs75306259	1.00383e-25	-1.94943	-1.44768	1.13095e-12	2.95572	-1.43985
97811145	rs79512458	1.0446e-25	-1.94556	-1.41173	1.12895e-12	2.9716	-1.45751
97811356	rs74104372	8.49946e-26	-2.10258	-1.46093	2.25337e-08	12.687	-1.27141
97811574	rs11588048	1.15682e-25	-2.11834	-1.13691	9.61137e-15	-2.2558	-0.996205
97811599	rs79426638	4.76059e-25	-0.49691	-1.34364	2.23367e-13	0.588017	-0.694149
97811628	rs12745512	4.33641e-25	-1.93388	-3.22204e-10	3.38121e-14	-1.99413	-3.22204e-10
97811932	rs74104373	8.443e-26	-2.10862	-1.46155	1.42904e-08	12.224	-1.26389
97812401	rs78987067	8.51108e-26	-2.25726	-1.30488	6.47592e-15	-2.19149	-1.45537
97812612	rs7414210	2.24991e-25	-1.54706	-1.04297	3.45729e-13	1.77444	-1.44373
97812891	rs78786116	1.00055e-25	-1.95671	-1.44367	1.09257e-12	2.92562	-1.44427
97813060	rs74885558	1.00019e-25	-1.95671	-1.44402	1.09296e-12	2.92562	-1.44392
97813098	rs75932131	8.46282e-26	-2.25655	-1.31127	6.40537e-15	-2.20114	-1.45667
97813117	rs80068634	6.44695e-25	-1.53731	-3.22204e-10	6.34265e-13	0.93752	-3.22204e-10
97814358	rs114588763	3.13827e-25	-2.25725	-3.22204e-10	2.60102e-14	-2.25646	-3.22204e-10
97814644	rs10875070	7.38149e-26	-2.24939	-1.45514	1.04986e-08	11.9616	-1.30984
97814678	rs10875071	7.93529e-26	-2.1796	-1.45259	7.68138e-06	18.5081	-1.26094
97814706	rs74727720	9.82614e-26	-1.97766	-1.4408	9.9773e-13	2.83743	-1.44689
97814713	rs76254164	9.88105e-26	-1.97064	-1.44225	1.02925e-12	2.86726	-1.44562
97816002	rs76963298	8.39247e-26	-2.25711	-1.31906	6.43687e-15	-2.19479	-1.45812
97816123	rs115872137	3.53944e-25	-2.13695	-3.22204e-10	8.45037e-14	-1.07815	-3.22204e-10
97817039	rs111788017	3.31345e-25	-2.20293	-3.22204e-10	3.63624e-12	2.68376	-3.22204e-10
97817905	rs74940085	3.7986e-25	-2.06629	-3.22204e-10	4.66863e-14	-1.6715	-3.22204e-10
97818355	rs79523487	7.02551e-25	-3.52782e-10	-1.45137	5.84443e-14	-3.52782e-10	-1.44687
97818661	rs74679167	1.26236e-25	-1.71822	-1.44972	9.70204e-15	-1.78646	-1.45615
97819405	rs11165845	1.24507e-25	-2.24542	-0.936316	0.000120378	18.4889	1.51007
97819667	rs11165846	1.18734e-25	-2.1964	-1.03281	0.00115881	20.696	1.56749
97819785	rs77807619	3.21378e-25	-2.23348	-3.22204e-10	2.6479e-14	-2.23859	-3.22204e-10
97819835	rs75777655	9.34585e-26	-2.02037	-1.44821	1.28008e-13	0.776332	-1.43919
97820261	rs76416031	4.66791e-25	-1.86021	-3.22204e-10	3.61868e-14	-1.92625	-3.22204e-10
97820281	rs78342127	4.64382e-25	-1.86539	-3.22204e-10	3.63594e-14	-1.92149	-3.22204e-10
97820533	rs79510932	4.95917e-25	-1.79968	-3.22204e-10	1.76091e-13	-0.343947	-3.22204e-10
97820546	rs78891055	9.40261e-26	-2.01791	-1.44461	1.26368e-13	0.767579	-1.44333
97820732	rs76248704	4.53458e-25	-1.88919	-3.22204e-10	3.71962e-14	-1.89874	-3.22204e-10
97820887	rs74105107	1.19325e-25	-2.1964	-1.02785	0.00117415	20.696	1.58064
97821081	rs4950028	1.63135e-25	-1.97642	-0.935097	2.64439e-11	3.55701	1.11082
97821302	rs6679536	1.21702e-25	-2.25097	-0.95354	8.84344e-05	18.2217	1.46893
97821504	rs77656893	8.73894e-26	-2.2553	-1.28042	6.54688e-15	-2.20667	-1.42929
97821549	rs115506594	4.82531e-25	-1.82705	-3.22204e-10	3.51522e-14	-1.95526	-3.22204e-10
97822769	rs6685859	4.56194e-24	-1.85937	2.27878	7.75553e-10	4.73066	3.31573
97822975	rs112749677	3.44063e-25	-2.16527	-3.22204e-10	5.90778e-12	3.16908	-3.22204e-10
97823523	rs11165847	1.11719e-25	-2.23794	-1.05217	0.000100166	18.7642	1.05098
97823714	rs74538697	7.34728e-26	-2.25732	-1.45185	6.45627e-15	-2.22505	-1.42485
97823752	rs10875073	1.20777e-25	-2.19301	-1.01913	0.00128189	20.7608	1.60364
97824350	rs142412362	7.56102e-25	-3.52782e-10	-1.37792	6.65991e-14	-3.52782e-10	-1.31626
97824415	rs145939847	6.10448e-25	-1.5919	-3.22204e-10	2.66393e-14	-2.23256	-3.22204e-10
97824522	rs146209480	5.7124e-25	-1.65828	-3.22204e-10	2.59883e-14	-2.2573	-3.22204e-10
97824629	rs79134772	1.68906e-25	-1.95686	-0.91989	2.9369e-11	3.64482	1.12793
97824845	rs144644749	5.03071e-25	-1.05435	-0.731013	1.96012e-12	0.753553	1.31226
97824865	rs112508617	9.35569e-26	-2.02551	-1.44202	1.29538e-13	0.794854	-1.44583
97824891	rs148476487	7.28333e-25	-3.52782e-10	-1.41533	5.79737e-14	-3.52782e-10	-1.45496
97825223	rs111244535	4.21233e-25	-2.2001	0.237193	2.33481e-08	10.7134	0.737631
97826020	rs145400209	4.99152e-25	-1.06217	-0.731013	1.936e-12	0.741175	1.31226
97826416	rs140918097	7.84645e-26	-2.21559	-1.42786	6.57339e-15	-2.18347	-1.44845
97826561	rs111377057	9.19211e-26	-2.05058	-1.43458	1.57483e-13	0.995812	-1.45144
97826608	rs149004577	3.14165e-25	-2.25617	-3.22204e-10	4.50725e-12	2.89849	-3.22204e-10
97826655	rs77299972	1.30605e-25	-2.17136	-0.962556	0.000174988	19.0867	1.2863
97826971	rs189930970	1.38464e-24	-3.52782e-10	-0.772899	3.43524e-13	-3.52782e-10	0.32431
97826989	rs138372200	3.27161e-25	-2.21564	-3.22204e-10	4.1449e-14	-1.79048	-3.22204e-10
97827037	rs142477428	3.30382e-25	-2.20584	-3.22204e-10	1.67133e-12	1.90643	-3.22204e-10
97827246	rs6691565	1.31183e-25	-2.17222	-0.957276	0.000158329	18.9743	1.29866
97827520	rs34011849	9.58027e-26	-2.15357	-1.29023	8.1026e-15	-2.23831	-1.18445
97827663	rs147193697	4.83081e-25	-1.09489	-0.731013	1.83796e-12	0.689205	1.31226
97827879	rs113793055	1.80386e-25	-1.37611	-1.43489	3.30697e-13	1.71671	-1.43046
97827914	rs56306472	4.19976e-25	-1.9659	-3.22204e-10	6.78324e-14	-1.29791	-3.22204e-10
97828021	rs150148381	5.59673e-24	-2.21531	2.83915	3.17003e-09	5.56905	3.88525
97828417	rs145868982	8.70036e-26	-2.09818	-1.44196	1.74021e-13	1.09011	-1.44588
97828445	rs56013752	4.82808e-25	-1.11108	-0.71539	1.84633e-12	0.663398	1.34261
97828568	rs56103838	4.85681e-25	-1.09489	-0.725645	1.85726e-12	0.689205	1.32271
97828604	rs12123145	6.0726e-24	-2.21531	2.92076	3.47184e-09	5.56905	3.97619
97828894	rs78922435	4.85681e-25	-1.09489	-0.725645	1.85726e-12	0.689205	1.32271
97829505	rs76652879	7.48751e-25	-3.52782e-10	-1.38769	6.75071e-14	-3.52782e-10	-1.30272
97829620	rs79124115	8.5417e-26	-2.12276	-1.43579	1.94972e-13	1.20857	-1.45066
97829727	rs74344183	1.779e-25	-1.9107	-0.914168	3.62831e-11	3.84375	1.14041
97829764	rs74105109	1.48843e-25	-2.13425	-0.868953	0.000335134	19.5225	1.50039
97829811	rs75995514	1.71475e-25	-1.95686	-0.904796	3.035e-11	3.64482	1.16078
97830355	rs74105110	7.37899e-26	-2.25287	-1.452	1.86637e-08	12.3562	-1.12909
97830546	rs12564011	1.75248e-25	-1.92131	-0.91858	3.43624e-11	3.79898	1.13079
97830721	rs12563828	1.38526e-25	-2.15856	-0.916471	0.000214281	19.1826	1.393
97830828	rs80147656	4.80205e-25	-1.11108	-0.720796	1.82707e-12	0.663398	1.33212
97830870	rs75242832	4.83894e-25	-1.10343	-0.720796	1.84952e-12	0.675607	1.33212
97830924	rs78413744	8.54614e-26	-2.12276	-1.43527	1.94905e-13	1.20857	-1.451
97830969	rs80216782	2.44655e-25	-1.06572	-1.44052	7.85866e-13	2.57555	-1.42372
97830986	rs116038331	6.08366e-25	-1.59531	-3.22204e-10	2.65116e-14	-2.23737	-3.22204e-10
97831009	rs74229079	5.20169e-25	-1.10343	-0.648509	2.07512e-12	0.675607	1.44722
97831065	rs74105111	8.61724e-26	-2.10681	-1.44294	3.57457e-08	12.9614	-1.08445
97831471	rs75402597	9.18696e-26	-2.21559	-1.27013	6.73058e-15	-2.18347	-1.42482
97831765	rs11165850	1.58282e-25	-2.16763	-0.774089	0.000304413	19.046	1.88068
97832002	rs76416878	8.19442e-26	-2.15759	-1.44246	2.37627e-13	1.40118	-1.44543
97832032	rs12063370	1.30948e-25	-2.19815	-0.933146	0.00144663	20.6618	1.82355
97832038	rs78638054	4.8431e-25	-1.22068	-0.602686	1.92018e-12	0.486807	1.55842
97832224	rs78597006	6.92317e-25	-1.46605	-3.22204e-10	2.80075e-14	-2.18248	-3.22204e-10
97832498	rs10875075	1.40261e-25	-2.25683	-0.805757	0.000173901	18.6687	1.69812
97832736	rs12403997	2.3613e-25	-2.17513	-0.366577	2.26938e-12	0.443883	1.76843
97832764	rs143454920	4.40393e-25	-1.91842	-3.22204e-10	3.83311e-14	-1.86869	-3.22204e-10
97832838	rs533342626	7.11831e-25	-3.52782e-10	-1.43825	6.31212e-14	-3.52782e-10	-1.36989
97832839	rs867261	3.29286e-25	-2.20534	-0.00382897	1.5647e-14	-2.23221	-0.532456
97832840	rs74105112	3.13922e-25	-2.25695	-3.22204e-10	2.65626e-11	4.67231	-3.22204e-10
97833133	rs144549655	4.52796e-25	-1.89065	-3.22204e-10	3.72499e-14	-1.8973	-3.22204e-10
97833188	rs114037302	4.52796e-25	-1.89065	-3.22204e-10	3.72499e-14	-1.8973	-3.22204e-10
97833189	rs76364010	1.96383e-25	-2.22753	-0.498498	8.31996e-13	-0.567749	1.77663
97833901	rs182581793	7.62656e-25	-3.52782e-10	-1.36928	5.77905e-14	-3.52782e-10	-1.45812
97833918	rs1879372	8.46889e-26	-2.15794	-1.40916	1.42094e-12	3.20419	-1.46007
97834019	rs1879371	8.32148e-26	-2.21232	-1.37235	8.79074e-07	14.5305	0.548895
97834028	rs72728414	8.62812e-26	-2.10308	-1.4454	0.0791583	25.8816	0.605895
97834255	rs72728415	8.41432e-26	-2.16926	-1.40431	1.36429e-12	3.16441	-1.46097
97834525	rs76869799	5.54164e-25	-1.68863	-3.22204e-10	5.07792e-10	7.62288	-3.22204e-10
97834547	rs75916323	5.82278e-25	-1.63914	-3.22204e-10	3.08855e-13	0.217924	-3.22204e-10
97834642	rs12126526	4.6588e-25	-1.86216	-3.22204e-10	4.83853e-14	-1.63575	-3.22204e-10
97834674	rs145825055	5.738e-25	-1.65381	-3.22204e-10	4.12167e-13	0.506482	-3.22204e-10
97834691	rs72728416	8.41504e-26	-2.1242	-1.44929	0.101754	26.1781	0.560537
97834905	rs72728417	1.57633e-25	-2.11429	-0.831535	1.14859e-10	4.7943	1.34222
97835163	rs7515904	7.88095e-26	-2.18615	-1.4529	7.44289e-07	15.0305	-0.117525
97835388	rs72728418	8.56803e-26	-2.16695	-1.38851	1.3381e-12	3.14645	-1.4624
97835573	rs1915313	8.56253e-26	-2.10308	-1.45303	0.0724063	25.8816	0.516739
97835716	rs141462099	4.49268e-25	-1.89847	-3.22204e-10	3.75429e-14	-1.88946	-3.22204e-10
97835747	rs113154640	8.44425e-26	-2.16695	-1.40307	1.33975e-12	3.14645	-1.46116
97835777	rs12029685	8.81967e-25	-3.52782e-10	-1.22394	8.87616e-14	-3.52782e-10	-1.02899
97835815	rs149517030	4.16272e-25	-1.97475	-3.22204e-10	3.38459e-14	-1.99313	-3.22204e-10
97835921	rs6701322	8.29175e-26	-2.13444	-1.4538	0.112188	26.331	0.50526
97836421	rs12070583	1.13936e-25	-2.24254	-1.02791	1.18061e-06	16.8297	-1.45532
97836819	rs74384723	1.78391e-25	-2.22543	-0.596681	6.52848e-13	-0.646163	1.61256
97837223	rs78735515	1.77805e-25	-2.22422	-0.601186	6.42719e-13	-0.654695	1.60545
97837564	rs10875076	8.59726e-26	-2.09561	-1.45645	0.0806696	26.0445	0.461955
97837761	rs10875077	8.03708e-26	-2.17681	-1.44263	1.49102e-06	15.61	-0.00220848
97837792	rs12408270	1.33838e-24	-3.52782e-10	-0.806875	5.7588e-14	-3.52782e-10	-1.46163
97837807	rs10875078	8.0674e-26	-2.17191	-1.44376	1.58658e-06	15.682	-0.0120756
97838416	rs72728421	1.58401e-25	-2.07975	-0.861214	8.73328e-11	4.56676	1.29577
97838621	rs117398801	1.41157e-24	-3.52782e-10	-0.753633	3.61667e-13	-3.52782e-10	0.375777
97838854	rs55652347	1.24617e-25	-2.08295	-1.0979	2.3034e-06	17.4856	-1.44288
97838887	rs11582179	9.21849e-26	-2.02002	-1.46228	7.27093e-15	-2.09295	-1.43811
97838972	rs1879374	8.43715e-26	-2.17356	-1.3973	1.4105e-12	3.19861	-1.46186
97839016	rs1890138	8.50035e-26	-2.10633	-1.45707	0.0921548	26.1889	0.450641
97839413	rs6699630	8.02073e-26	-2.1811	-1.44038	1.42425e-06	15.5453	0.0166341
97839444	rs72728423	1.25512e-24	-0.871109	-3.22204e-10	4.00073e-14	-1.82589	-3.22204e-10
97839665	rs7523609	8.74277e-26	-2.07821	-1.45707	0.0637635	25.8206	0.450641
97839796	rs148072322	8.37423e-25	-3.52782e-10	-1.27576	6.3465e-14	-3.52782e-10	-1.36446
97839998	rs140879071	8.44293e-26	-2.25002	-1.32016	6.22301e-15	-2.24273	-1.44396
97840167	rs35398836	8.80453e-26	-2.07664	-1.4516	7.85335e-15	-1.99582	-1.45819
97840321	rs113268154	8.57083e-26	-2.16249	-1.39265	1.29356e-12	3.11242	-1.46222
97840353	rs78974981	1.225e-25	-2.09615	-1.10183	1.99835e-06	17.3426	-1.44195
97840508	rs138635313	3.13914e-25	-2.25697	-3.22204e-10	1.06285e-13	-0.848824	-3.22204e-10
97840756	rs77621792	1.82332e-25	-2.22422	-0.576042	6.73847e-13	-0.654695	1.65275
97840879	rs77975962	4.5748e-25	-1.88036	-3.22204e-10	3.68772e-14	-1.90735	-3.22204e-10
97841090	rs149358329	9.02993e-25	-3.52782e-10	-1.20038	6.57695e-14	-3.52782e-10	-1.32879
97841628	rs12030316	1.36575e-25	-2.21519	-0.874023	0.000979264	23.5554	-1.46026
97841850	rs12040045	1.14097e-25	-2.24985	-1.01919	8.68603e-07	16.5238	-1.45639
97841879	rs10875079	7.58796e-26	-2.24098	-1.43596	3.95513e-07	14.0983	0.182467
97842126	rs72728426	8.55462e-26	-2.17131	-1.38573	1.3845e-12	3.1806	-1.46245
97842384	rs11580977	8.91799e-26	-2.0649	-1.45054	7.74153e-15	-2.00953	-1.45882
97842475	rs72728430	2.36496e-25	-1.15084	-1.38932	5.18531e-14	-0.104173	-1.46236
97842825	rs191316497	6.05634e-25	-1.59982	-3.22204e-10	4.22455e-14	-1.77145	-3.22204e-10
97842978	rs12738091	9.74125e-26	-1.97013	-1.45701	6.90003e-15	-2.13012	-1.4533
97843251	rs12756826	9.81181e-26	-1.96197	-1.45795	6.8724e-15	-2.13545	-1.45198
97843257	rs118048589	7.05504e-25	-3.52782e-10	-1.44718	6.05762e-14	-3.52782e-10	-1.41105
97843344	rs61186764	9.42078e-25	-3.52782e-10	-1.158	6.92481e-14	-3.52782e-10	-1.27725
97843390	rs74105139	7.69223e-26	-2.2459	-1.41739	6.57389e-15	-2.25151	-1.38033
97843647	rs12032384	8.64773e-26	-2.0839	-1.46231	0.0522359	25.8925	0.179377
97843748	rs6672867	7.71327e-26	-2.20164	-1.45893	8.21158e-07	15.1159	-0.104644
97843847	rs56062554	8.72166e-26	-2.14847	-1.38923	1.16864e-12	3.01102	-1.46238
97843957	rs56000287	1.33528e-25	-2.21519	-0.896585	0.000981625	23.5554	-1.45785
97844018	rs139090364	3.31447e-25	-2.20262	-3.22204e-10	5.92361e-14	-1.43342	-3.22204e-10
97844136	rs55844132	8.73854e-26	-2.15075	-1.38502	1.18732e-12	3.02696	-1.46246
97844241	rs6665022	1.48955e-25	-2.21565	-0.786797	3.77687e-13	-0.710415	1.12953
97844979	rs34085458	1.68348e-25	-1.96987	-0.910188	5.29035e-14	-2.05498	0.508506
97845053	rs1415683	8.86549e-26	-2.05993	-1.46141	0.0369644	25.5977	0.128329
97845229	rs74105145	1.1476e-25	-2.25731	-1.00594	4.28533e-07	15.8188	-1.45783
97845511	rs74105146	1.1476e-25	-2.25731	-1.00594	4.28533e-07	15.8188	-1.45783
97845785	rs12405810	1.09014e-24	-3.52782e-10	-1.01203	6.26047e-14	-3.52782e-10	-1.37811
97845840	rs80188499	1.44976e-25	-2.2088	-0.820724	3.39446e-13	-0.750296	1.06266
97846232	rs12565467	8.92548e-26	-2.05318	-1.46141	0.0341436	25.5183	0.128329
97846296	rs74105148	1.20931e-25	-2.10513	-1.10575	1.80938e-06	17.2423	-1.44101
97846406	rs74105150	1.14769e-25	-2.25722	-1.00594	4.49594e-07	15.8667	-1.45783
97846434	rs34448971	9.81404e-26	-1.96197	-1.45772	6.87007e-15	-2.13545	-1.45232
97846855	rs72728435	9.54464e-26	-1.9866	-1.46092	0.011353	24.4344	0.111198
97846875	rs72728436	1.40505e-25	-2.17988	-0.880966	0.000469299	22.8187	-1.45915
97847384	rs55698615	8.55864e-26	-2.17515	-1.38142	1.78532e-12	3.43484	-1.46244
97847590	rs74105153	1.14261e-25	-2.25722	-1.01038	4.498e-07	15.8667	-1.45737
97847874	rs72728438	1.39959e-25	-2.18378	-0.880966	0.00050384	22.8897	-1.45915
97848140	rs56279424	1.39772e-25	-2.17988	-0.886195	0.00046949	22.8187	-1.45874
97848411	rs150937234	3.16855e-25	-2.24765	-3.22204e-10	3.37677e-14	-1.99544	-3.22204e-10
97848488	rs12568621	9.33879e-26	-2.00786	-1.46147	0.0143647	24.6502	0.130674
97848576	rs72728440	8.69471e-26	-2.1601	-1.38069	1.2704e-12	3.09456	-1.46242
97848758	rs4949947	9.29738e-26	-2.02814	-1.44564	6.81823e-15	-2.13512	-1.46023
97848971	rs139445170	1.70312e-25	-2.10627	-0.762193	3.05833e-13	-1.0861	1.29419
97848973	rs143152993	1.82831e-24	-0.494944	-3.22204e-10	1.18882e-13	-0.736817	-3.22204e-10
97849281	rs6690620	1.14266e-25	-2.25722	-1.01034	4.49798e-07	15.8667	-1.45737
97849296	rs10875080	9.04256e-26	-2.10573	-1.39583	7.69035e-15	-2.01423	-1.46075
97849325	rs11165854	7.78787e-26	-2.25706	-1.39388	6.02525e-15	-2.25696	-1.46203
97849481	rs6690816	9.2138e-26	-2.02035	-1.46245	0.0243974	25.0512	0.259307
97849858	rs72728442	1.4144e-25	-2.18378	-0.870437	0.000503466	22.8897	-1.45989
97849885	rs4950030	9.77257e-26	-1.96768	-1.45624	6.76033e-15	-2.14964	-1.45424
97849910	rs72728443	1.4144e-25	-2.18378	-0.870437	0.000503466	22.8897	-1.45989
97850060	rs74105186	1.20931e-25	-2.10513	-1.10575	1.80938e-06	17.2423	-1.44101
97850468	rs79537678	3.26788e-25	-2.21678	-3.22204e-10	5.90314e-14	-1.43688	-3.22204e-10
97850697	rs1112314	1.4144e-25	-2.18378	-0.870437	0.000503466	22.8897	-1.45989
97850971	rs12739046	9.6296e-26	-1.98502	-1.45365	6.99015e-15	-2.11371	-1.45674
97850999	rs6679142	7.49255e-26	-2.25007	-1.43952	2.74283e-07	13.7964	0.118302
97851035	rs58067278	1.40957e-25	-2.1872	-0.870437	0.000536746	22.9537	-1.45989
97851271	rs72728447	1.40957e-25	-2.1872	-0.870437	0.000536746	22.9537	-1.45989
97851325	rs72728450	1.40957e-25	-2.1872	-0.870437	0.000536746	22.9537	-1.45989
97851609	rs74105189	1.23937e-25	-2.08842	-1.0979	2.34072e-06	17.5017	-1.44288
97851776	rs11165855	9.16823e-26	-2.02545	-1.46232	0.0284595	25.1827	0.281893
97851972	rs72728452	8.72075e-26	-2.1601	-1.3777	1.27051e-12	3.09456	-1.46233
97852031	rs11165856	9.21399e-26	-2.02035	-1.46243	0.0234983	25.0512	0.221762
97852258	rs1356917	1.41706e-25	-2.1872	-0.865138	0.000536565	22.9537	-1.46023
97852293	rs181034694	4.59925e-25	-1.87503	-3.22204e-10	3.66897e-14	-1.91245	-3.22204e-10
97852354	rs1356918	1.41234e-25	-2.19053	-0.865138	0.000572084	23.0178	-1.46023
97852376	rs1356919	1.41234e-25	-2.19053	-0.865138	0.000572084	23.0178	-1.46023
97852932	rs6677502	1.41234e-25	-2.19053	-0.865138	0.000572084	23.0178	-1.46023
97853443	rs2152878	9.95922e-26	-1.95445	-1.45056	6.79327e-15	-2.1402	-1.45881
97853602	rs56401000	1.42463e-25	-2.1872	-0.859816	0.000536398	22.9537	-1.46054
97853619	rs6665429	1.27287e-23	-2.18213	3.62765	1.23287e-08	6.00085	4.81164
97853995	rs55748568	1.41234e-25	-2.19053	-0.865138	0.000572084	23.0178	-1.46023
97854180	rs56389703	1.41234e-25	-2.19053	-0.865138	0.000572084	23.0178	-1.46023
97854245	rs4950031	1.88862e-25	-2.09122	-0.673855	3.10979e-13	-1.12664	1.35141
97854264	rs77372546	1.64826e-24	-3.52782e-10	-0.598617	5.89335e-14	-3.52782e-10	-1.43854
97854533	rs12047563	1.40488e-25	-2.19053	-0.870437	0.000572276	23.0178	-1.45989
97854625	rs12040388	1.40488e-25	-2.19053	-0.870437	0.000572276	23.0178	-1.45989
97854712	rs1577895	1.80746e-25	-2.10333	-0.705662	3.02409e-13	-1.09421	1.29104
97854999	rs12047716	1.4326e-25	-2.17629	-0.865138	0.000439807	22.7549	-1.46023
97855144	rs7538155	1.80316e-25	-2.10076	-0.710623	2.97456e-13	-1.10125	1.28157
97855334	rs4319377	9.21596e-26	-2.02035	-1.46222	0.0239453	25.0512	0.240606
97855607	rs4495747	1.42011e-25	-2.1872	-0.862988	0.000536824	22.9537	-1.45975
97855612	rs72728456	8.62278e-26	-2.16695	-1.38214	1.33803e-12	3.14645	-1.46245
97855821	rs4503384	1.41234e-25	-2.19053	-0.865138	0.000572084	23.0178	-1.46023
97855907	rs7527030	1.40957e-25	-2.1872	-0.870437	0.000536746	22.9537	-1.45989
97856036	rs12039093	1.16883e-25	-2.25708	-0.987836	4.70954e-07	15.9148	-1.45946
97856487	rs7541618	9.27672e-26	-2.01372	-1.46228	0.0223674	24.9806	0.243115
97856602	rs12049600	1.10454e-25	-2.19958	-1.10191	2.51558e-06	17.5756	-1.44475
97856731	rs7530072	1.76701e-25	-2.19267	-0.638962	4.70968e-13	-0.777147	1.41699
97856828	rs72728460	3.1939e-25	-2.23968	-3.22204e-10	1.48052e-11	4.08779	-3.22204e-10
97856946	rs12021567	1.41612e-25	-2.17729	-0.875713	0.00041732	22.7017	-1.45953
97856985	rs12042394	1.35995e-25	-2.20207	-0.891402	0.000496568	22.8743	-1.45831
97856990	rs12040059	1.40007e-25	-2.18868	-0.875713	0.000378873	22.605	-1.45953
97857061	rs12040763	1.42869e-25	-2.16845	-0.875713	0.000384744	22.6204	-1.45953
97857145	rs12043125	1.43881e-25	-2.17262	-0.864482	0.000412894	22.6911	-1.45963
97857539	rs56682383	1.18475e-25	-2.11788	-1.11351	1.56464e-06	17.095	-1.43905
97857688	rs60314659	1.42869e-25	-2.16845	-0.875713	0.000384744	22.6204	-1.45953
97857761	rs955850	7.65479e-26	-2.21559	-1.45258	5.88769e-07	14.7976	-0.119008
97857902	rs28714464	1.44796e-25	-2.17629	-0.854471	0.000439542	22.7549	-1.46083
97857955	rs4634942	7.73348e-26	-2.21611	-1.44184	7.07023e-07	14.8804	-0.0187437
97857963	rs28526496	1.44796e-25	-2.17629	-0.854471	0.000439542	22.7549	-1.46083
97858048	rs12089260	9.34036e-26	-2.00699	-1.46217	0.0210453	24.91	0.252769
97858143	rs28829687	1.45575e-25	-2.17629	-0.849103	0.000439425	22.7549	-1.46109
97858200	rs138554903	5.62542e-25	-1.67363	-3.22204e-10	3.94981e-13	0.46389	-3.22204e-10
97858897	rs4950032	1.98773e-25	-2.14858	-0.565344	5.12008e-13	-0.955134	1.67853
97858941	rs7536690	7.68104e-26	-2.21906	-1.44569	6.07848e-07	14.7261	-0.0155837
97859016	rs7536770	2.03363e-25	-2.12036	-0.570738	4.63047e-13	-1.04554	1.66843
97859064	rs9727787	1.45209e-25	-2.17629	-0.851624	0.000439287	22.7549	-1.46141
97859249	rs111316699	8.49825e-26	-2.1852	-1.37844	1.0698e-12	2.92263	-1.46236
97859338	rs35675942	1.10902e-25	-1.86032	-1.43712	6.45057e-15	-2.18843	-1.46235
97859369	rs35767735	1.10902e-25	-1.86032	-1.43712	6.45057e-15	-2.18843	-1.46235
97860125	rs77292185	4.44681e-25	-1.90873	-3.22204e-10	2.61549e-14	-2.25091	-3.22204e-10
97860207	rs7516781	1.48887e-25	-2.16461	-0.838298	0.000360323	22.5569	-1.46156
97860296	rs75803324	8.20976e-25	-3.52782e-10	-1.2956	9.29721e-14	-3.52782e-10	-0.982648
97860321	rs7540201	9.41037e-26	-1.99941	-1.46228	0.0192732	24.8317	0.243115
97861328	rs55824522	1.45513e-25	-2.16069	-0.865138	0.000338614	22.4934	-1.46023
97861504	rs12411169	9.54545e-26	-1.9925	-1.45495	0.0228778	24.7613	0.48494
97861661	rs12740800	9.04625e-26	-2.05218	-1.44898	7.62789e-15	-2.02353	-1.45961
97861734	rs78101370	2.01e-25	-2.14888	-0.553902	5.23613e-13	-0.954098	1.6999
97861746	rs12407440	2.00189e-25	-2.15293	-0.553902	5.31103e-13	-0.939896	1.6999
97861820	rs72728467	1.4539e-25	-2.15623	-0.870437	0.000315697	22.423	-1.45989
97862029	rs75588123	4.26885e-25	-1.94958	-3.22204e-10	2.62614e-14	-2.24685	-3.22204e-10
97862237	rs12566907	9.29085e-26	-2.01372	-1.46076	0.0240767	24.9806	0.316756
97862433	rs72728468	1.44296e-25	-2.15623	-0.87799	0.000315662	22.423	-1.46
97862725	rs12043021	1.4116e-25	-2.17524	-0.880966	0.000207021	22.0003	-1.45915
97862756	rs12043040	1.44458e-25	-2.15214	-0.880966	0.000296559	22.3597	-1.45915
97862780	rs12022243	1.47121e-25	-2.15502	-0.859816	0.000262832	22.2404	-1.46054
97862794	rs12407793	1.9385e-25	-2.223	-0.516011	7.96878e-13	-0.604506	1.77026
97862828	rs12040699	1.53182e-25	-2.11465	-0.859816	0.000174824	21.8326	-1.46054
97862883	rs4428925	1.43523e-25	-2.16845	-0.871148	0.00038439	22.6204	-1.46045
97863155	rs4363450	8.66432e-26	-2.16816	-1.37613	9.34109e-13	2.78691	-1.46226
97863258	rs76012985	8.28223e-26	-2.25672	-1.33268	6.12837e-15	-2.25373	-1.44829
97863281	rs4445510	1.44458e-25	-2.15214	-0.880966	0.000296559	22.3597	-1.45915
97863843	rs149473204	6.98078e-25	-3.52782e-10	-1.45776	6.33785e-14	-3.52782e-10	-1.36582
97864016	rs148185926	7.77208e-26	-2.25614	-1.39683	6.06241e-15	-2.25247	-1.46037
97864249	rs184130578	7.57234e-25	-3.52782e-10	-1.37642	5.7708e-14	-3.52782e-10	-1.45955
97864282	rs58897692	1.43254e-25	-2.17633	-0.865138	0.000305316	22.3899	-1.46023
97864615	rs12024083	1.40505e-25	-2.17988	-0.880966	0.000469299	22.8187	-1.45915
97864635	rs149906100	1.90059e-23	-2.21165	4.05806	2.82265e-08	6.35229	5.28854
97865433	rs146592832	4.58699e-25	-1.8777	-3.22204e-10	3.67832e-14	-1.90991	-3.22204e-10
97865799	rs140787996	9.21528e-25	-3.52782e-10	-1.18006	1.05361e-13	-3.52782e-10	-0.857551
97866419	rs11165860	7.93186e-26	-2.21753	-1.41509	8.52074e-07	14.8511	0.197126
97866544	rs72728475	8.7286e-26	-2.16695	-1.36995	1.33857e-12	3.14645	-1.46205
97866719	rs12047072	1.34512e-25	-2.17988	-0.924551	0.000471256	22.8187	-1.45499
97866775	rs116675568	3.46616e-25	-2.15788	-3.22204e-10	1.66727e-11	4.20658	-3.22204e-10
97866777	rs114500736	3.43769e-25	-2.16612	-3.22204e-10	1.55807e-11	4.13884	-3.22204e-10
97866857	rs12026223	1.22171e-25	-2.18378	-1.01689	0.000513971	22.8897	-1.43924
97866868	rs111766159	7.88703e-26	-2.20066	-1.43763	1.82562e-12	3.44125	-1.44652
97866892	rs12026229	1.22314e-25	-2.1872	-1.0123	0.00054738	22.9537	-1.44027
97867143	rs12045421	1.31601e-25	-2.1872	-0.939121	0.000540382	22.9537	-1.45314
97867198	rs1577897	1.97769e-25	-1.82038	-0.89861	2.66853e-11	3.45732	1.2196
97867312	rs1577896	1.87037e-25	-2.21834	-0.556449	7.1654e-13	-0.635665	1.69515
97867406	rs80121219	7.58018e-26	-2.25142	-1.42655	6.3168e-14	-0.224381	-1.14477
97867433	rs7512213	1.10353e-25	-2.25731	-1.0451	4.30642e-07	15.8188	-1.45292
97867553	rs185595110	3.24354e-25	-2.22426	-3.22204e-10	2.61877e-14	-2.24966	-3.22204e-10
97867713	rs7548189	1.33035e-25	-2.19978	-0.915693	0.000745319	23.2781	-1.45599
97867725	rs72728482	8.69684e-26	-2.17131	-1.36924	1.38513e-12	3.1806	-1.462
97868308	rs72728483	8.6253e-26	-2.17556	-1.37325	1.43325e-12	3.21485	-1.4621
97869006	rs116620462	1.36694e-24	-0.785765	-3.22204e-10	1.23076e-11	3.90302	-3.22204e-10
97869183	rs146290416	5.46503e-25	-1.70255	-3.22204e-10	3.09361e-14	-2.08302	-3.22204e-10
97869190	rs55912562	1.30339e-25	-2.17565	-0.960305	0.000439298	22.7436	-1.45008
97869199	rs12725266	1.33232e-25	-1.98644	-1.12756	1.74828e-11	5.71546	-1.46143
97869710	rs144474836	2.23191e-24	-3.52782e-10	-0.295477	2.5708e-13	-3.52782e-10	0.0344381
97869734	rs72728488	3.32534e-25	-2.19935	-3.22204e-10	7.11147e-14	-1.25065	-3.22204e-10
97869738	rs60495923	1.32153e-25	-2.18805	-0.934082	0.000375138	22.5894	-1.4538
97869773	rs74229081	1.83516e-25	-2.16281	-0.630975	4.21236e-13	-0.903662	1.43191
97869846	rs72728490	8.6386e-26	-2.17874	-1.36853	1.47169e-12	3.24116	-1.46195
97869853	rs12047625	1.32151e-25	-2.1831	-0.939047	0.000500567	22.8772	-1.45315
97870078	rs12048428	1.16239e-25	-2.09181	-1.15864	2.13084e-06	17.3902	-1.42536
97870190	rs142393164	3.6738e-25	-2.0997	-3.22204e-10	2.73553e-14	-2.20604	-3.22204e-10
97870258	rs11165861	7.88489e-26	-2.21781	-1.42074	2.03429e-05	17.6592	0.561806
97870315	rs12022771	1.32587e-25	-2.1831	-0.93575	0.000500343	22.8772	-1.4536
97870432	rs12022799	1.08386e-25	-2.25699	-1.06341	4.86289e-07	15.9373	-1.44989
97870591	rs12030174	1.07982e-25	-2.25657	-1.06756	5.26752e-07	16.0164	-1.44914
97870876	rs12048663	1.09343e-25	-2.25657	-1.05504	5.25603e-07	16.0164	-1.45132
97871356	rs11165862	8.15819e-26	-2.17042	-1.43406	3.64663e-09	9.43129	0.163075
97871378	rs115526910	4.49796e-25	-1.8973	-3.22204e-10	3.74984e-14	-1.89065	-3.22204e-10
97871409	rs4949949	1.8633e-25	-2.209	-0.569577	5.83053e-13	-0.692183	1.54551
97871636	rs75526225	2.036e-24	-3.52782e-10	-0.38735	6.02182e-14	-3.52782e-10	-1.41697
97871760	rs7544128	1.84428e-25	-1.33094	-1.45789	1.89113e-06	15.4682	0.377342
97872049	rs7555984	2.14832e-25	-1.74793	-0.888311	6.06343e-08	13.864	-1.45858
97872219	rs72728494	2.39294e-25	-1.24176	-1.28664	9.54327e-15	-1.81501	-1.4441
97872220	rs7521383	8.47351e-26	-2.14994	-1.41662	3.62912e-09	9.27195	0.3176
97872300	rs12403187	1.67347e-25	-1.79291	-1.09311	1.12852e-14	-2.13074	-0.960716
97872422	rs11165863	2.15025e-25	-1.75739	-0.877952	6.39161e-08	13.9175	-1.45938
97872448	rs75302512	4.47596e-25	-1.9022	-3.22204e-10	3.76857e-14	-1.88567	-3.22204e-10
97872655	rs4300257	1.353e-25	-2.21641	-0.882187	0.00107224	23.6441	-1.45829
97873007	rs4434871	1.11494e-25	-2.25685	-1.03528	4.99963e-07	15.9682	-1.45315
97873024	rs79213791	4.48536e-25	-1.9001	-3.22204e-10	2.70803e-14	-2.21614	-3.22204e-10
97873152	rs57676409	2.07536e-25	-1.80065	-0.87014	6.30781e-08	13.9042	-1.45923
97873296	rs12410949	1.96582e-25	-2.15515	-0.569864	5.18582e-13	-0.931962	1.66811
97873302	rs12409761	8.35019e-26	-2.16405	-1.41717	3.25756e-09	9.30428	0.177263
97873390	rs58516533	2.07211e-25	-1.78145	-0.890908	5.64452e-08	13.7913	-1.4575
97873631	rs4381229	2.09443e-25	-1.79495	-0.866687	6.72591e-08	13.9686	-1.45949
97873801	rs4319378	8.21861e-26	-2.16464	-1.43246	2.80071e-09	9.24662	0.0838185
97873826	rs4336888	1.59042e-25	-1.47954	-1.45739	2.93513e-06	15.8978	0.387269
97874074	rs4497251	2.24316e-25	-1.29484	-1.2982	9.15076e-15	-1.85441	-1.4467
97874304	rs116310345	3.39853e-25	-2.17758	-3.22204e-10	5.15492e-14	-1.57241	-3.22204e-10
97874487	rs139476823	7.32621e-25	-3.52782e-10	-1.40946	5.7548e-14	-3.52782e-10	-1.46233
97874592	rs2018902	4.138e-25	-0.85159	-1.12912	1.28806e-14	-1.58532	-1.3739
97874663	rs11165864	3.28781e-23	-2.23052	4.62499	6.44219e-08	6.55201	5.91401
97875071	rs12096100	2.04971e-25	-1.80065	-0.882579	6.31392e-08	13.9042	-1.45826
97875200	rs74106717	1.18526e-25	-2.0687	-1.16226	2.73098e-06	17.6345	-1.42148
97875348	rs78155123	1.07913e-25	-2.25732	-1.06745	4.20261e-07	15.7891	-1.44762
97875528	rs12143861	7.76198e-26	-2.23674	-1.41753	4.56445e-07	14.124	0.300054
97875670	rs11165865	1.04532e-25	-2.24403	-1.11257	1.13579e-06	16.7749	-1.43921
97875985	rs116406354	3.18147e-25	-2.24358	-3.22204e-10	2.17482e-13	-0.13283	-3.22204e-10
97876291	rs148430764	4.38714e-25	-1.92224	-3.22204e-10	3.84891e-14	-1.86457	-3.22204e-10
97876372	rs945879	8.56443e-26	-2.25732	-1.29857	2.46041e-08	12.961	-1.45747
97876523	rs4492658	3.97394e-23	-2.22249	4.8065	8.40071e-08	6.61779	6.11367
97877048	rs1556794	7.65744e-26	-2.23708	-1.43074	0.000119042	19.5225	0.465296
97877165	rs79593470	7.78548e-26	-2.24634	-1.40491	6.16394e-15	-2.23829	-1.45794
97877321	rs1538176	7.54306e-26	-2.23708	-1.4458	0.000104994	19.5225	0.339726
97877633	rs117786811	5.51336e-24	-3.52782e-10	0.608838	2.22906e-13	-3.52782e-10	-0.1082
97878068	rs11165867	9.5261e-26	-2.05533	-1.39414	0.000331374	20.2429	0.76864
97878443	rs6663751	1.18175e-25	-2.07903	-1.1549	1.79559e-06	17.2177	-1.42404
97878461	rs6687374	7.6879e-26	-2.2436	-1.42026	0.000107822	19.2887	0.600102
97878565	rs6678858	9.41654e-26	-2.07647	-1.38456	0.000276728	20.0142	0.817134
97878610	rs150350672	4.27775e-25	-1.9475	-3.22204e-10	3.95965e-14	-1.83621	-3.22204e-10
97879083	rs7543523	7.7776e-26	-2.24213	-1.41013	0.000122094	19.3454	0.667669
97879160	rs12750717	3.85055e-25	-2.05271	-3.22204e-10	2.97915e-14	-2.12072	-3.22204e-10
97879161	rs7543614	7.76285e-26	-2.24041	-1.41375	0.000127041	19.4086	0.644243
97879262	rs7535930	7.72588e-26	-2.2436	-1.41533	0.000111511	19.2887	0.633745
97879266	rs4589145	1.03799e-25	-1.96632	-1.39732	1.32585e-06	14.8599	0.630443
97879697	rs116747202	5.54854e-25	-1.68739	-3.22204e-10	2.89569e-13	0.153444	-3.22204e-10
97879926	rs6693628	9.93017e-26	-2.05533	-1.3526	0.000406598	20.2429	0.973217
97880453	rs114638322	4.28824e-25	-1.94505	-3.22204e-10	3.94841e-14	-1.83905	-3.22204e-10
97880497	rs117516054	7.20842e-25	-3.52782e-10	-1.42567	5.76532e-14	-3.52782e-10	-1.4605
97880883	rs12024396	8.39725e-26	-2.16487	-1.41073	4.35501e-07	14.0254	0.351612
97880925	rs75464971	1.06578e-24	-3.52782e-10	-1.03463	1.29446e-13	-3.52782e-10	-0.651683
97881659	rs72729904	2.19583e-25	-1.2457	-1.36866	8.68188e-15	-1.89159	-1.46212
97881752	rs72729905	2.25137e-25	-1.22232	-1.36707	8.47666e-15	-1.91562	-1.46201
97882405	rs147600448	1.01522e-23	-3.52782e-10	1.21935	5.28934e-13	-3.52782e-10	0.755915
97882434	rs140389825	5.81489e-25	-1.6405	-3.22204e-10	4.24042e-13	0.534884	-3.22204e-10
97882933	rs4497250	7.80167e-26	-2.23325	-1.41592	0.000157612	19.6431	0.625374
97882937	rs79157526	3.29279e-25	-2.20919	-3.22204e-10	4.85369e-14	-1.63262	-3.22204e-10
97883247	rs59111295	7.65955e-26	-2.24069	-1.42686	0.000114218	19.3985	0.547936
97883401	rs58941846	1.14046e-25	-2.17001	-1.09948	1.74371e-07	13.8104	-0.34868
97883780	rs148908604	3.17204e-25	-2.24655	-3.22204e-10	1.44328e-13	-0.54286	-3.22204e-10
97884058	rs140281723	3.24686e-25	-2.22323	-3.22204e-10	4.10207e-14	-1.80087	-3.22204e-10
97884223	rs72729906	1.51261e-25	-1.52682	-1.46026	7.64935e-15	-2.03992	-1.44041
97884294	rs115359427	3.25805e-25	-2.21979	-3.22204e-10	3.44152e-14	-1.97645	-3.22204e-10
97885040	rs11165868	9.33889e-26	-2.02731	-1.44201	0.00020836	20.1664	0.38119
97885200	rs10875084	7.46655e-26	-2.24355	-1.44952	3.0329e-05	18.9547	-0.33428
97885249	rs10875085	7.4794e-26	-2.23797	-1.45338	4.01141e-05	19.205	-0.304985
97886171	rs4949952	3.23925e-24	0.988426	-0.91142	3.94347e-12	4.01227	-1.2474
97886377	rs77659472	8.24629e-25	-3.52782e-10	-1.29116	7.05448e-14	-3.52782e-10	-1.2587
97886387	rs117241764	1.00136e-24	-3.52782e-10	-1.09698	7.35499e-14	-3.52782e-10	-1.21698
97887134	rs11165869	1.49057e-24	0.186307	-0.885483	1.89965e-14	-2.00859	-0.562107
97887414	rs10875086	2.76623e-24	0.993124	-1.07398	2.31845e-12	3.61343	-1.37972
97888287	rs12403515	2.3155e-24	0.341828	-0.600538	2.87987e-14	-1.9805	-0.174121
97890347	rs4950033	4.30164e-24	1.2604	-0.899739	3.74617e-12	4.00866	-1.29512
97891079	rs192886474	9.12839e-25	-3.52782e-10	-1.18953	9.3014e-14	-3.52782e-10	-0.982198
97891161	rs12123121	8.20919e-24	-2.21103	3.21795	1.62647e-11	0.142561	4.03924
97891548	rs17116720	1.8645e-25	-1.47486	-1.30307	7.26955e-15	-2.08346	-1.44779
97892786	rs117674519	1.16882e-24	-3.52782e-10	-0.942338	9.02125e-14	-3.52782e-10	-1.01278
97892858	rs1556798	2.21731e-25	-1.71929	-0.885336	4.50874e-14	-1.0242	-0.682151
97893205	rs146730881	1.18148e-24	-0.931567	-3.22204e-10	4.51762e-13	0.598207	-3.22204e-10
97893792	rs4350236	3.53179e-25	-2.13912	-3.22204e-10	2.78139e-14	-2.18941	-3.22204e-10
97893975	rs7549538	7.18008e-25	-0.544602	-0.885009	9.5187e-14	-0.102529	-0.856576
97894035	rs61788022	3.00731e-25	-0.843559	-1.45632	1.35872e-13	0.816607	-1.41984
97894619	rs12028565	5.94669e-25	-0.616451	-1.00164	6.35039e-12	4.32348	-1.08216
97894635	rs142651753	8.07967e-25	-1.31157	-3.22204e-10	2.94517e-14	-2.13219	-3.22204e-10
97895762	rs11165870	1.06019e-23	0.646196	0.616504	1.1574e-09	7.79933	0.647407
97896026	rs192797153	3.7844e-25	-2.07003	-3.22204e-10	9.43904e-14	-0.967509	-3.22204e-10
97896061	rs117390063	9.31986e-25	-3.52782e-10	-1.16877	8.98031e-14	-3.52782e-10	-1.01733
97896295	rs137987543	7.66717e-25	-1.36397	-3.22204e-10	2.89094e-14	-2.15078	-3.22204e-10
97896489	rs4353133	6.4381e-25	-0.738829	-0.799859	8.52338e-14	-0.321096	-0.748454
97896731	rs61788023	3.25794e-25	-0.779005	-1.44082	1.36312e-13	0.848454	-1.44845
97896865	rs12126093	1.0521e-22	-1.49938	5.057	1.92224e-10	1.73951	4.91196
97897240	rs142620527	7.41762e-25	-1.39706	-3.22204e-10	2.85868e-14	-2.162	-3.22204e-10
97897249	rs12126921	1.00587e-23	0.590764	0.61934	1.0467e-09	7.69594	0.650264
97897811	rs56064273	3.25806e-25	-0.779005	-1.44079	1.36316e-13	0.848454	-1.44842
97898232	rs7517433	1.97661e-25	-1.63048	-1.08906	3.8399e-14	-0.949191	-0.917724
97898389	rs142475554	4.19263e-25	-1.96759	-3.22204e-10	2.77669e-14	-2.1911	-3.22204e-10
97898560	rs10449723	7.65825e-25	-0.615181	-0.749958	1.26921e-13	-0.181785	-0.489602
97900552	rs12129397	1.05789e-23	0.619735	0.640794	1.12901e-09	7.75003	0.671876
97900783	rs140805772	7.74244e-25	-1.3542	-3.22204e-10	2.90076e-14	-2.14739	-3.22204e-10
97901556	rs112782275	2.5426e-24	-0.165148	-3.22204e-10	4.45627e-14	-1.71805	-3.22204e-10
97901571	rs12073650	1.32233e-25	-2.0405	-1.08103	9.18013e-15	-2.13108	-1.16683
97902590	rs11165872	1.75063e-23	0.679843	1.08438	1.43826e-09	7.46432	1.19968
97902790	rs11165873	1.57867e-23	0.616886	1.04395	1.42764e-09	7.49824	1.15834
97903111	rs7516433	4.84016e-25	-0.925081	-0.898894	3.3443e-12	3.58876	-0.988693
97903583	rs12031561	1.03655e-24	-0.569944	-0.492496	4.06609e-12	3.52117	-0.72568
97903703	rs10875087	3.76968e-25	-0.916595	-1.15734	2.41952e-12	3.52072	-1.24434
97903729	rs72729921	1.88002e-24	-0.467056	-3.22204e-10	4.03525e-12	2.78787	-3.22204e-10
97904780	rs4949953	7.09338e-24	0.538458	0.322368	7.02747e-10	7.59794	0.34986
97905169	rs55931309	3.10788e-25	-0.868205	-1.39878	1.24093e-13	0.71854	-1.41246
97905260	rs10875088	4.07238e-25	-0.961113	-1.03558	2.90725e-12	3.51301	-1.05299
97905279	rs147971563	7.66962e-25	-3.52782e-10	-1.36365	6.59695e-14	-3.52782e-10	-1.32576
97905287	rs112419833	2.40511e-24	-0.220743	-3.22204e-10	4.33304e-14	-1.74609	-3.22204e-10
97905749	rs4949954	4.15243e-25	-1.97723	-3.22204e-10	2.80741e-14	-2.1801	-3.22204e-10
97905925	rs116606497	3.17229e-25	-2.24647	-3.22204e-10	2.60784e-14	-2.25384	-3.22204e-10
97907072	rs140821433	8.45291e-25	-1.26641	-3.22204e-10	2.99496e-14	-2.11543	-3.22204e-10
97907085	rs116367593	5.88489e-25	-1.62853	-3.22204e-10	3.22486e-14	-2.04147	-3.22204e-10
97907753	rs7517899	2.81268e-25	-0.909639	-1.45714	7.84079e-15	-2.02908	-1.42653
97907894	rs10783063	8.29105e-25	-0.570891	-0.714854	1.04682e-13	-0.243497	-0.620523
97907991	rs12045999	1.97099e-24	-3.52782e-10	-0.419803	1.85064e-13	-3.52782e-10	-0.294245
97908244	rs11165874	7.68903e-25	-0.61683	-0.744298	8.23002e-12	4.32272	-0.822125
97908778	rs56339395	3.92216e-25	-2.03428	-3.22204e-10	2.78311e-14	-2.18879	-3.22204e-10
97908872	rs141420760	8.5022e-25	-1.2606	-3.22204e-10	3.00157e-14	-2.11323	-3.22204e-10
97908878	rs1415681	2.44013e-25	-1.64047	-0.868405	4.04172e-14	-1.13913	-0.676562
97910513	rs143022055	8.7167e-25	-1.23568	-3.22204e-10	3.03043e-14	-2.10366	-3.22204e-10
97911857	rs56296115	9.19414e-26	-2.24671	-1.23823	1.00713e-14	-1.87524	-1.33002
97912056	rs4950034	3.26645e-25	-0.756095	-1.46112	7.3121e-15	-2.08643	-1.43899
97912335	rs4612663	1.0735e-24	-0.421777	-0.605637	1.21406e-13	-0.210961	-0.504848
97912390	rs114843736	8.5022e-25	-1.2606	-3.22204e-10	3.00157e-14	-2.11323	-3.22204e-10
97912721	rs10783065	2.65934e-25	-1.57202	-0.85082	4.13004e-14	-0.992681	-0.801393
97913459	rs1538175	1.02542e-24	-0.395982	-0.677255	1.57156e-13	-0.0527634	-0.404946
97914806	rs10747482	9.53574e-25	-0.361042	-0.784832	1.05684e-13	-0.146861	-0.707638
97915213	rs11165875	6.12965e-25	-0.744471	-0.843314	6.81421e-12	4.2493	-0.937487
97915624	rs17376848	8.97988e-26	-2.10784	-1.40068	6.2226e-15	-2.24259	-1.44417
97916309	rs10783066	1.00066e-24	-0.388308	-0.709365	1.7158e-13	0.0723648	-0.442264
97916900	rs147764253	9.22579e-25	-1.17892	-3.22204e-10	3.09933e-14	-2.08118	-3.22204e-10
97916977	rs147019521	4.1236e-25	-1.9842	-3.22204e-10	2.79722e-14	-2.18374	-3.22204e-10
97917523	rs61789171	5.80045e-25	-1.64299	-3.22204e-10	5.63968e-13	0.82005	-3.22204e-10
97917680	rs115652558	3.46349e-25	-2.15864	-3.22204e-10	4.80208e-14	-1.64331	-3.22204e-10
97918137	rs3897855	1.46245e-23	1.0189	0.565465	2.54917e-09	8.64029	0.596035
97918306	rs3897854	7.86144e-24	0.542802	0.420831	7.42183e-10	7.55211	0.450295
97918650	rs115764845	9.42425e-25	-1.15764	-3.22204e-10	3.1263e-14	-2.07251	-3.22204e-10
97919354	rs75122842	3.14495e-25	-2.25512	-3.22204e-10	4.10606e-14	-1.7999	-3.22204e-10
97919745	rs141931909	1.12759e-23	1.32433	-3.22204e-10	1.40893e-13	-0.566948	-3.22204e-10
97919800	rs75852638	9.4724e-25	-1.15254	-3.22204e-10	3.13285e-14	-2.07042	-3.22204e-10
97920168	rs76262284	3.29828e-25	-2.20752	-3.22204e-10	3.55393e-14	-1.94431	-3.22204e-10
97920501	rs79058138	3.1788e-25	-2.24442	-3.22204e-10	2.94625e-14	-2.13183	-3.22204e-10
97920746	rs4950035	8.46918e-24	0.619735	0.418362	9.0127e-10	7.75003	0.446581
97920757	rs150038173	9.52091e-25	-1.14743	-3.22204e-10	3.13945e-14	-2.06831	-3.22204e-10
97920956	rs12354219	8.40584e-24	0.590764	0.439826	8.71435e-10	7.69594	0.467012
97920977	rs2039676	9.18959e-25	-0.220067	-0.962784	1.286e-13	0.259777	-0.918018
97921342	rs6593648	9.67263e-25	-0.164755	-0.966867	1.20416e-13	0.198283	-0.92228
97921434	rs6593649	9.11788e-25	-0.220067	-0.970618	1.27553e-13	0.259777	-0.926196
97922014	rs61789172	9.84897e-24	1.18903	-3.22204e-10	8.72543e-13	1.25646	-3.22204e-10
97922774	rs10875090	4.96819e-25	-0.912333	-0.885533	4.50873e-12	3.79301	-0.894185
97923499	rs7531138	2.97322e-23	1.22501	1.06889	6.39536e-09	8.97229	1.18384
97923785	rs79807948	8.47465e-26	-2.12416	-1.44226	6.44262e-15	-2.24739	-1.40462
97924563	rs61789173	2.83377e-24	-0.056728	-3.22204e-10	3.87291e-13	0.444229	-3.22204e-10
97925053	rs7523116	7.15588e-25	-0.275608	-1.15738	9.06619e-14	0.0587502	-1.06656
97926320	rs184316732	3.2882e-25	-2.21058	-3.22204e-10	2.61851e-14	-2.24976	-3.22204e-10
97926486	rs7548444	7.67085e-26	-2.2539	-1.41218	9.58023e-15	-1.81826	-1.43698
97926839	rs7550959	2.88288e-23	1.05172	1.21132	3.65475e-09	8.24635	1.35024
97927565	rs72729930	6.3903e-25	-0.137296	-1.40884	2.08327e-13	1.24549	-1.42133
97928002	rs150671253	1.80853e-24	-3.52782e-10	-0.505824	1.3304e-13	-3.52782e-10	-0.624298
97928949	rs4431878	2.32652e-25	-1.48349	-1.07305	5.0698e-14	-0.650123	-0.938938
97928976	rs6696976	1.77504e-23	2.75754	-0.979474	2.9877e-12	3.67229	-1.18498
97929458	rs12735808	2.38792e-22	-1.23118	5.60844	2.5253e-10	1.4674	5.45694
97929998	rs79206631	1.8996e-24	-0.456695	-3.22204e-10	2.05983e-12	2.11543	-3.22204e-10
97930280	rs138870478	4.11187e-25	-1.98704	-3.22204e-10	8.15513e-14	-1.11372	-3.22204e-10
97931154	rs149558699	4.26402e-25	-1.95071	-3.22204e-10	8.77738e-14	-1.04018	-3.22204e-10
97931485	rs115085562	1.05185e-24	-1.04779	-3.22204e-10	3.27536e-14	-2.02594	-3.22204e-10
97931595	rs10783067	1.21319e-24	0.0352609	-0.940347	1.67728e-13	0.4332	-0.825806
97931922	rs80175316	3.36773e-25	-2.18668	-3.22204e-10	3.80453e-14	-1.87617	-3.22204e-10
97932256	rs12136186	2.19481e-22	-1.25737	5.5503	2.17276e-10	1.37455	5.39942
97932322	rs10783068	1.21319e-24	0.0352609	-0.940347	1.67728e-13	0.4332	-0.825806
97932751	rs150531239	1.08134e-24	-1.02013	-3.22204e-10	3.3155e-14	-2.01375	-3.22204e-10
97932909	rs117806252	1.08817e-24	-3.52782e-10	-1.01384	8.57482e-14	-3.52782e-10	-1.06353
97933173	rs13376084	1.05744e-24	-1.04249	-3.22204e-10	3.28296e-14	-2.02362	-3.22204e-10
97933215	rs11165877	2.21182e-24	-1.47106	1.16654	1.90141e-12	1.1949	0.840508
97934085	rs61789175	8.90293e-24	1.08804	-3.22204e-10	7.8795e-13	1.15449	-3.22204e-10
97934254	rs76692391	3.2241e-25	-2.23027	-3.22204e-10	2.76969e-14	-2.19363	-3.22204e-10
97934864	rs115396448	1.11803e-24	-0.98677	-3.22204e-10	3.36536e-14	-1.99883	-3.22204e-10
97935510	rs34387885	2.83106e-25	-0.91326	-1.44701	7.63666e-15	-2.02759	-1.4544
97935782	rs143966823	1.14386e-24	-0.963929	-3.22204e-10	3.4004e-14	-1.98847	-3.22204e-10
97935802	rs143979894	1.18065e-24	-0.932269	-3.22204e-10	3.4502e-14	-1.97393	-3.22204e-10
97936870	rs61789177	2.18149e-25	-1.3059	-1.31501	9.84897e-14	0.122986	-1.04798
97936889	rs34044808	2.19249e-25	-1.31157	-1.30431	1.06442e-13	0.182819	-1.03017
97937069	rs74105234	2.81175e-22	-1.25924	5.79988	2.58617e-10	1.41377	5.53438
97937120	rs139426672	1.16987e-24	-0.941445	-3.22204e-10	3.43562e-14	-1.97817	-3.22204e-10
97937121	rs75957149	7.62974e-25	-3.52782e-10	-1.36887	5.79887e-14	-3.52782e-10	-1.4547
97937394	rs7513650	1.21441e-24	-0.0559801	-0.848099	2.10253e-13	0.481377	-0.648012
97938391	rs61789178	2.14138e-25	-1.30207	-1.3374	1.09312e-13	0.246519	-1.06726
97938684	rs10875091	1.39093e-24	0.0929586	-0.861323	2.44428e-13	0.647221	-0.663248
97939487	rs141877895	1.22942e-24	-0.891797	-3.22204e-10	3.51596e-14	-1.95505	-3.22204e-10
97940170	rs11811087	2.39815e-25	-1.21263	-1.31359	1.38644e-13	0.462571	-1.04561
97940231	rs11811436	3.3842e-25	-0.874307	-1.3075	3.02098e-13	1.23125	-1.03545
97940343	rs12117481	4.27081e-24	-1.58495	1.93841	6.98979e-12	1.67161	1.66564
97941485	rs11165879	9.19498e-26	-2.183	-1.30185	9.39718e-15	-1.92361	-1.35093
97941665	rs77691864	8.11238e-25	-3.52782e-10	-1.30753	6.12493e-14	-3.52782e-10	-1.4
97942236	rs114273993	1.32775e-24	-0.81485	-3.22204e-10	3.64762e-14	-1.91829	-3.22204e-10
97942311	rs149262453	1.33539e-24	-0.809112	-3.22204e-10	3.65779e-14	-1.9155	-3.22204e-10
97944050	rs12096724	3.47394e-25	-0.828416	-1.32722	2.58233e-13	1.08823	-1.04931
97944059	rs6672095	9.58088e-24	1.44699	-0.285554	2.39086e-12	2.88033	-0.615866
97944341	rs12759539	3.28129e-22	-1.20212	5.89719	3.14687e-10	1.4591	5.68529
97944866	rs141590460	1.42292e-24	-0.745627	-3.22204e-10	3.77369e-14	-1.88431	-3.22204e-10
97945138	rs143350616	1.38473e-24	-3.52782e-10	-0.772828	8.83494e-14	-3.52782e-10	-1.03365
97945292	rs945881	1.33019e-25	-1.70444	-1.41115	6.79679e-15	-2.23742	-1.36108
97945793	rs61789180	1.88488e-25	-1.37759	-1.38946	8.92854e-14	0.142119	-1.16523
97946041	rs950467	1.49708e-24	0.0368755	-0.731695	2.02612e-13	0.366792	-0.570447
97946461	rs55865801	2.03699e-25	-1.30525	-1.3842	1.0713e-13	0.322323	-1.16323
97946840	rs11165880	1.43762e-24	0.203161	-0.93851	1.8574e-13	0.544011	-0.834611
97947179	rs952856	1.50328e-24	0.288433	-0.979117	1.86777e-13	0.594109	-0.87914
97947883	rs11165881	1.20479e-25	-1.79279	-1.42183	6.65593e-15	-2.2429	-1.37654
97947955	rs80250871	8.30614e-25	-3.52782e-10	-1.28393	6.00025e-14	-3.52782e-10	-1.42056
97948014	rs6685976	3.02515e-25	-0.967399	-1.32656	2.21428e-13	0.943227	-1.05808
97948766	rs79156814	3.64116e-25	-2.10862	-3.22204e-10	3.3287e-14	-2.00978	-3.22204e-10
97949155	rs77690376	9.95516e-25	-3.52782e-10	-1.10283	9.1191e-14	-3.52782e-10	-1.00199
97949304	rs117960039	2.26165e-24	-0.282241	-3.22204e-10	4.82495e-14	-1.63856	-3.22204e-10
97949375	rs4495745	2.19334e-25	-1.48824	-1.12726	2.78712e-14	-1.14379	-1.04357
97949431	rs4451581	1.93614e-24	0.766786	-1.20442	1.72632e-13	0.764137	-1.12792
97949735	rs13375021	1.62621e-25	-1.666	-1.24867	8.95484e-15	-2.0038	-1.31895
97950034	rs7545712	4.39365e-24	1.82374	-1.44192	4.98999e-13	2.03939	-1.34173
97950902	rs6593650	2.96557e-25	-2.22137	-0.092482	1.52941e-14	-2.25528	-0.532203
97950934	rs4950037	1.00494e-25	-2.00293	-1.39306	8.72307e-15	-2.1498	-1.19918
97951106	rs4950038	9.94488e-25	-2.06364	0.959779	8.39667e-14	-2.07226	0.987734
97951525	rs11165882	1.46171e-25	-1.61761	-1.40371	9.00585e-15	-2.11145	-1.20563
97951926	rs10747483	8.71178e-26	-2.12573	-1.4131	8.23473e-15	-2.20155	-1.20504
97951969	rs4949955	4.1204e-25	-2.17034	0.185369	2.56577e-14	-1.88372	-0.386384
97952408	rs36028550	1.01115e-24	-1.08725	-3.22204e-10	2.65907e-14	-2.23439	-3.22204e-10
97953000	rs9629025	7.22633e-25	-1.42319	-3.22204e-10	2.67519e-14	-2.22834	-3.22204e-10
97953057	rs182843807	1.61389e-24	-3.52782e-10	-0.619688	3.10647e-13	-3.52782e-10	0.22371
97953329	rs55701055	3.1571e-25	-2.25127	-3.22204e-10	5.41431e-14	-1.52332	-3.22204e-10
97953641	rs6687950	1.06537e-25	-1.91837	-1.41923	9.14095e-15	-2.05535	-1.24684
97953720	rs11165883	1.28494e-24	-2.09614	1.24851	1.08632e-13	-2.08209	1.2551
97953752	rs12058771	9.10572e-26	-2.05731	-1.43729	2.40212e-14	-0.926269	-1.40974
97953946	rs6679873	8.55509e-26	-2.13546	-1.42152	7.8427e-15	-2.20823	-1.24713
97954176	rs6664888	6.42592e-25	-2.07	0.529419	2.49433e-14	-2.25657	-0.0417705
97954223	rs79007458	1.44182e-24	-3.52782e-10	-0.732428	1.22171e-13	-3.52782e-10	-0.709526
97954272	rs12060079	8.06749e-26	-2.16277	-1.45289	2.36676e-14	-0.91687	-1.43397
97954318	rs12074340	8.84507e-26	-2.0825	-1.44115	2.61354e-14	-0.836269	-1.41539
97954403	rs12121057	1.12164e-24	-2.11077	1.12722	1.04618e-13	-1.98044	1.11581
97954589	rs10875092	7.40011e-25	-2.0314	0.631969	2.69186e-14	-2.24714	0.0250141
97954922	rs140578680	6.79328e-25	-1.48499	-3.22204e-10	2.71001e-14	-2.21541	-3.22204e-10
97955133	rs1415682	1.22911e-24	-2.10087	1.20882	1.11255e-13	-1.99367	1.19054
97955273	rs952501	1.14245e-24	-2.10433	1.13917	1.05078e-13	-1.98913	1.12888
97955719	rs10875093	8.12527e-26	-2.15112	-1.45741	7.04379e-15	-2.21797	-1.34483
97955794	rs144409110	5.2517e-25	-1.74237	-3.22204e-10	5.31034e-14	-1.54271	-3.22204e-10
97955825	rs11165884	1.18779e-24	-2.10433	1.17809	1.09239e-13	-1.98913	1.16772
97956008	rs115216079	8.72502e-26	-2.08348	-1.45383	3.08119e-14	-0.651435	-1.43561
97956480	rs4364915	8.07183e-26	-2.15609	-1.45903	6.96375e-15	-2.22098	-1.35325
97956846	rs75028638	3.14395e-25	-2.25544	-3.22204e-10	2.69514e-14	-2.22091	-3.22204e-10
97956999	rs74480548	7.4321e-25	-1.39511	-3.22204e-10	2.61152e-13	0.050155	-3.22204e-10
97957779	rs78338622	8.30472e-26	-2.16355	-1.42313	2.46604e-14	-0.9198	-1.38995
97958108	rs2811188	1.15284e-25	-1.79696	-1.46173	7.28024e-15	-2.14724	-1.38254
97959482	rs2786779	1.25363e-24	-2.12328	1.25099	1.20644e-13	-1.96258	1.24048
97959669	rs79926623	6.48912e-25	-1.5308	-3.22204e-10	2.74144e-14	-2.20388	-3.22204e-10
97961206	rs12062552	7.9935e-26	-2.17639	-1.44849	2.22745e-14	-0.984836	-1.42667
97961780	rs56229527	3.16094e-25	-2.25005	-3.22204e-10	3.62245e-14	-1.92521	-3.22204e-10
97961878	rs115346130	2.89693e-24	-0.0346844	-3.22204e-10	6.99966e-14	-1.2665	-3.22204e-10
97962038	rs2811187	1.33741e-24	-2.10931	1.30171	1.2551e-13	-1.98244	1.29988
97962543	rs76394731	8.03327e-26	-2.17071	-1.4492	2.2749e-14	-0.962602	-1.42782
97962879	rs77950444	6.72202e-25	-1.49553	-3.22204e-10	2.71679e-14	-2.21291	-3.22204e-10
97962979	rs2786778	1.32924e-24	-2.10433	1.2906	1.22222e-13	-1.98913	1.28002
97963025	rs2786777	1.32924e-24	-2.10433	1.2906	1.22222e-13	-1.98913	1.28002
97963035	rs2786776	7.92638e-26	-2.17091	-1.4624	6.5921e-15	-2.23916	-1.38992
97963085	rs2786775	1.3215e-24	-2.09927	1.2797	1.20104e-13	-1.99574	1.26914
97963907	rs2786774	1.38125e-24	-2.0889	1.31355	1.22629e-13	-2.0087	1.30292
97963919	rs2786773	1.4196e-24	-2.06151	1.31355	1.18888e-13	-2.03969	1.30292
97964122	rs2811186	8.62875e-26	-2.0872	-1.46121	7.16762e-15	-2.13367	-1.41171
97964195	rs77944334	8.01258e-26	-2.17639	-1.4461	2.23584e-14	-0.984836	-1.42291
97964441	rs78673388	8.09756e-26	-2.1678	-1.44414	2.31881e-14	-0.951411	-1.4199
97964482	rs60927802	7.06152e-25	-3.52782e-10	-1.44626	5.8153e-14	-3.52782e-10	-1.45187
97964874	rs191919167	6.62459e-25	-1.51013	-3.22204e-10	2.72663e-14	-2.2093	-3.22204e-10
97965362	rs183277867	6.64758e-25	-1.50667	-3.22204e-10	2.72425e-14	-2.21017	-3.22204e-10
97965500	rs78472505	5.57813e-25	-1.47708	-0.204988	2.00961e-14	-2.08284	-0.431576
97966191	rs114369627	3.31834e-25	-2.20146	-3.22204e-10	3.2429e-14	-2.03589	-3.22204e-10
97966205	rs4520446	9.74071e-26	-1.96748	-1.45971	7.4443e-15	-2.13181	-1.37569
97966992	rs79961076	8.16338e-26	-2.16251	-1.44134	2.37565e-14	-0.931413	-1.41568
97967865	rs189491568	6.42083e-25	-1.54137	-3.22204e-10	2.74946e-14	-2.20096	-3.22204e-10
97967983	rs10493892	8.12099e-26	-2.1685	-1.44056	2.32512e-14	-0.954074	-1.41452
97968480	rs2811185	1.32167e-24	-2.07625	1.25681	1.14169e-13	-2.02356	1.24629
97968615	rs2786782	7.75356e-26	-2.19354	-1.46182	6.45852e-15	-2.24245	-1.4071
97968625	rs148435545	2.80073e-24	-3.52782e-10	-0.0684567	1.46366e-13	-3.52782e-10	-0.52884
97968757	rs12073044	8.19051e-26	-2.16553	-1.435	2.37061e-14	-0.942769	-1.40645
97969062	rs77750308	8.2064e-26	-2.16251	-1.43608	2.39397e-14	-0.931413	-1.408
97969298	rs2786781	7.72818e-26	-2.19738	-1.46126	6.64499e-15	-2.20969	-1.4114
97969840	rs2811184	1.04354e-25	-1.89978	-1.45853	6.57899e-15	-2.20795	-1.42312
97970286	rs142001424	7.98277e-25	-3.52782e-10	-1.32364	1.05707e-13	-3.52782e-10	-0.854281
97970389	rs147850929	7.90709e-25	-3.52782e-10	-1.33316	1.03601e-13	-3.52782e-10	-0.874403
97970457	rs115191210	6.93256e-25	-1.46469	-3.22204e-10	2.32839e-13	-0.0646027	-3.22204e-10
97970618	rs7516492	1.01694e-24	-2.21603	1.13448	4.08818e-14	-2.25517	0.450904
97970943	rs17377093	8.05805e-25	-1.31425	-3.22204e-10	3.14188e-13	0.235044	-3.22204e-10
97971063	rs12029826	1.00731e-24	-2.21603	1.12497	4.09241e-14	-2.25517	0.451937
97971215	rs11165886	9.63671e-25	-2.22254	1.0872	3.94405e-14	-2.25732	0.417161
97971252	rs2811183	1.62105e-24	-2.12199	1.50673	1.5543e-13	-1.96449	1.49574
97971296	rs76563222	5.89575e-25	-1.62669	-3.22204e-10	5.63229e-14	-1.48385	-3.22204e-10
97971440	rs2811182	9.50912e-26	-1.99511	-1.45614	7.83583e-15	-2.02675	-1.4295
97972036	rs78534101	7.68e-25	-3.52782e-10	-1.3623	9.71538e-14	-3.52782e-10	-0.938652
97972686	rs10875094	1.12809e-24	-2.20993	1.23212	4.39201e-14	-2.25361	0.521034
97973252	rs17116806	1.9764e-24	-2.00985	1.59278	1.47122e-13	-2.10532	1.58163
97973891	rs2786780	1.62706e-24	-2.01337	1.40181	1.23077e-13	-2.08501	1.38288
97974075	rs77041628	8.20331e-25	-3.52782e-10	-1.29638	1.11762e-13	-3.52782e-10	-0.798573
97974231	rs17377142	3.3344e-25	-2.19663	-3.22204e-10	3.38014e-14	-1.99445	-3.22204e-10
97974234	rs12087910	3.65418e-25	-2.10505	-3.22204e-10	9.54465e-14	-0.956383	-3.22204e-10
97974243	rs2811179	1.71172e-24	-2.09466	1.53382	1.49362e-13	-2.02304	1.51446
97974244	rs12032158	9.92078e-25	-2.20274	1.09645	3.96087e-14	-2.25652	0.420625
97974404	rs141460384	3.1509e-25	-2.25323	-3.22204e-10	4.29076e-13	0.546687	-3.22204e-10
97974659	rs11165887	9.88886e-25	-2.2217	1.11219	4.00617e-14	-2.2563	0.431775
97975461	rs11165888	3.5007e-25	-2.14796	-3.22204e-10	9.35333e-14	-0.976631	-3.22204e-10
97975700	rs868184	1.00429e-25	-1.94441	-1.45224	8.15915e-15	-1.97906	-1.43675
97976338	rs76807833	3.48108e-25	-2.15358	-3.22204e-10	9.81742e-14	-0.928204	-3.22204e-10
97976668	rs10875095	1.54955e-25	-1.50815	-1.45481	7.05962e-15	-2.12993	-1.43063
97977364	rs78284086	6.02721e-25	-1.60464	-3.22204e-10	3.15363e-14	-2.06381	-3.22204e-10
97977645	rs79192556	3.92816e-25	-2.03275	-3.22204e-10	3.66357e-14	-1.91392	-3.22204e-10
97977688	rs75258541	3.14182e-25	-2.25612	-3.22204e-10	4.00607e-14	-1.82455	-3.22204e-10
97977743	rs17377205	1.02408e-24	-1.07454	-3.22204e-10	3.00504e-14	-2.11207	-3.22204e-10
97977771	rs10493893	1.16358e-24	-2.16629	1.21946	4.44028e-14	-2.25498	0.533332
97978299	rs17116810	1.11992e-24	-2.19599	1.21091	4.40307e-14	-2.25364	0.523578
97979317	rs1556795	1.02077e-24	-2.24627	1.1685	4.19835e-14	-2.25537	0.477694
97979675	rs1556796	5.83422e-25	-2.24885	0.61167	4.301e-14	-1.75777	0.00425481
97979726	rs7545340	1.1705e-24	-2.18503	1.24412	4.57496e-14	-2.25061	0.558848
97979767	rs147288173	8.2248e-25	-1.29377	-3.22204e-10	2.83448e-14	-2.1705	-3.22204e-10
97979844	rs144275479	8.2248e-25	-1.29377	-3.22204e-10	2.83448e-14	-2.1705	-3.22204e-10
97979931	rs61789182	3.18873e-25	-2.2413	-3.22204e-10	9.23962e-14	-0.988863	-3.22204e-10
97980340	rs149875286	8.29406e-25	-1.28538	-3.22204e-10	2.82743e-14	-2.173	-3.22204e-10
97980872	rs2027250	8.90294e-26	-2.05667	-1.46045	7.51938e-15	-2.08422	-1.41325
97980915	rs117091538	6.94952e-25	-3.52782e-10	-1.46225	5.99482e-14	-3.52782e-10	-1.42147
97981242	rs2811178	8.42621e-26	-2.11437	-1.45779	7.3763e-15	-2.09814	-1.41853
97981243	rs2786783	1.7441e-24	-2.0005	1.45841	1.29921e-13	-2.09552	1.44751
97981395	rs1801159	1.71492e-24	-2.10277	1.5438	1.5704e-13	-1.99119	1.53274
97981421	rs1801158	3.82561e-25	-2.05921	-3.22204e-10	2.7318e-14	-2.2074	-3.22204e-10
97981508	rs55699321	1.93112e-24	-3.52782e-10	-0.440239	1.64314e-13	-3.52782e-10	-0.41317
97981706	rs1337752	8.91205e-26	-2.05667	-1.45943	7.48606e-15	-2.08422	-1.41769
97983033	rs140470649	8.46933e-25	-1.26447	-3.22204e-10	2.81047e-14	-2.17901	-3.22204e-10
97984103	rs7519652	4.44721e-25	-2.25619	0.347542	2.11156e-14	-2.24995	-0.214981
97984205	rs184081216	9.67818e-25	-1.13105	-3.22204e-10	2.72172e-14	-2.2111	-3.22204e-10
97984236	rs2786784	8.42473e-26	-2.15045	-1.42188	8.34694e-15	-2.14895	-1.24411
97984240	rs78991521	9.71972e-25	-1.12677	-3.22204e-10	2.71937e-14	-2.21196	-3.22204e-10
97984484	rs2811177	8.46871e-26	-2.15045	-1.41667	8.44986e-15	-2.14895	-1.23185
97985214	rs1556797	2.87e-25	-2.21926	-0.127353	1.43497e-14	-2.25619	-0.595027
97985966	rs2105129	8.71271e-26	-2.13086	-1.40786	8.84958e-15	-2.12242	-1.21216
97986130	rs2811176	8.70209e-26	-2.14199	-1.39795	8.98873e-15	-2.13392	-1.18505
97986188	rs141629739	4.88758e-25	-1.81422	-3.22204e-10	2.60752e-14	-2.25396	-3.22204e-10
97986367	rs6671771	3.77898e-25	-2.25732	0.185853	1.83589e-14	-2.24577	-0.359067
97986546	rs2811175	8.56626e-26	-2.15772	-1.39795	8.84347e-15	-2.15021	-1.18505
97987038	rs12097874	3.78535e-25	-2.06978	-3.22204e-10	1.1916e-13	-0.73448	-3.22204e-10
97987755	rs10157130	8.91766e-25	-1.21289	-3.22204e-10	2.66454e-14	-2.23233	-3.22204e-10
97988069	rs4427441	9.08384e-26	-2.11448	-1.38253	9.33217e-15	-2.12707	-1.15441
97988200	rs4612662	3.93958e-25	-2.02985	-3.22204e-10	1.33048e-13	-0.624242	-3.22204e-10
97988414	rs10158124	8.81168e-25	-1.22484	-3.22204e-10	2.78074e-14	-2.18964	-3.22204e-10
97988488	rs10158132	8.69988e-25	-1.23761	-3.22204e-10	2.78999e-14	-2.18633	-3.22204e-10
97988967	rs79352052	7.09744e-25	-3.52782e-10	-1.44119	5.86146e-14	-3.52782e-10	-1.44396
97989751	rs12061124	3.80017e-25	-2.06588	-3.22204e-10	1.20489e-13	-0.723387	-3.22204e-10
97989860	rs11165889	3.27576e-25	-2.25367	0.0393006	1.62564e-14	-2.25493	-0.471536
97990468	rs116021858	3.78002e-25	-2.07119	-3.22204e-10	1.86317e-13	-0.287498	-3.22204e-10
97990575	rs2811174	7.93874e-26	-2.22059	-1.41116	8.07076e-15	-2.224	-1.2027
97991021	rs2786771	1.81537e-24	-2.02283	1.52078	1.38405e-13	-2.08519	1.50043
97991219	rs2786770	8.11164e-26	-2.22197	-1.38824	8.11626e-15	-2.24837	-1.17271
97991606	rs17368837	3.76914e-25	-2.07408	-3.22204e-10	1.17706e-13	-0.746757	-3.22204e-10
97991945	rs74868689	3.35877e-25	-2.18935	-3.22204e-10	7.93054e-14	-1.14164	-3.22204e-10
97992143	rs115023154	3.56376e-25	-2.13011	-3.22204e-10	3.68466e-14	-1.90819	-3.22204e-10
97992257	rs2811173	8.1784e-26	-2.22535	-1.37666	9.41939e-15	-2.09151	-1.18066
97992389	rs2811172	8.36714e-26	-2.14608	-1.43312	8.08447e-15	-2.16902	-1.25598
97992454	rs112710870	3.63213e-25	-2.1111	-3.22204e-10	5.35665e-14	-1.53402	-3.22204e-10
97992465	rs2786512	9.0491e-26	-2.07963	-1.42121	8.72897e-15	-2.11205	-1.23625
97992505	rs10430076	3.67695e-25	-2.11516	0.0163221	2.17718e-14	-2.06502	-0.369314
97992782	rs185788381	1.35995e-24	-0.790886	-3.22204e-10	2.5996e-14	-2.257	-3.22204e-10
97992879	rs2786513	1.62566e-25	-1.45489	-1.46012	1.22532e-14	-1.58176	-1.42741
97992929	rs2786769	1.02124e-25	-1.9196	-1.4603	2.56848e-14	-0.826659	-1.44239
97993213	rs79925977	9.03879e-25	-1.1994	-3.22204e-10	3.12062e-14	-2.07433	-3.22204e-10
97994994	rs79390450	4.60192e-25	-1.87445	-3.22204e-10	1.58339e-13	-0.450208	-3.22204e-10
97995144	rs77212630	4.57364e-25	-1.88061	-3.22204e-10	1.56229e-13	-0.463627	-3.22204e-10
97995191	rs76198425	1.88182e-24	-0.466097	-3.22204e-10	5.97331e-14	-1.42506	-3.22204e-10
97995929	rs12138657	5.86061e-25	-2.00602	0.373351	9.04377e-14	-1.2206	0.210314
97996037	rs2786517	4.98849e-25	-2.02653	0.232738	2.85006e-14	-2.25729	0.0922721
97996383	rs142161197	9.74711e-25	-1.12395	-3.22204e-10	3.02979e-14	-2.10387	-3.22204e-10
97996423	rs150652692	3.79177e-25	-2.06809	-3.22204e-10	2.64766e-14	-2.23869	-3.22204e-10
97996454	rs72729989	2.86073e-25	-2.17698	-0.172865	1.58036e-14	-2.07211	-0.682594
97996797	rs2786518	4.44493e-25	-2.04534	0.136179	2.66497e-14	-2.25731	0.0251443
97997645	rs2786785	5.71414e-25	-1.64106	-0.0169184	2.24463e-14	-2.25413	-0.149692
97998062	rs143317384	9.70387e-25	-1.1284	-3.22204e-10	3.03477e-14	-2.10223	-3.22204e-10
97998151	rs138599477	9.52524e-25	-1.14698	-3.22204e-10	3.05606e-14	-2.09524	-3.22204e-10
97998734	rs71657272	7.61596e-25	-1.37068	-3.22204e-10	2.91747e-14	-2.14165	-3.22204e-10
97999375	rs2297780	2.51856e-25	-2.2573	-0.219935	4.00204e-14	-1.41558	-0.409982
97999486	rs138641236	7.32402e-25	-3.52782e-10	-1.40976	9.36859e-14	-3.52782e-10	-0.975
97999555	rs77920795	3.35405e-25	-2.19075	-3.22204e-10	2.5995e-14	-2.25704	-3.22204e-10
97999580	rs17368930	3.51176e-25	-2.1448	-3.22204e-10	1.06875e-13	-0.843289	-3.22204e-10
97999687	rs1812389	1.53763e-25	-1.53924	-1.43144	6.70399e-15	-2.19307	-1.41917
98000861	rs2786519	5.8166e-25	-2.13867	0.498462	1.62292e-13	-0.716313	0.29076
98000954	rs12729863	3.1823e-25	-2.23837	-0.00495137	7.70037e-14	-0.991093	-0.180002
98001389	rs12063030	4.6043e-25	-2.20655	0.332622	1.56662e-13	-0.577102	0.116246
98001608	rs12089969	2.24928e-25	-1.56595	-1.02436	1.04764e-14	-2.18475	-0.981067
98001750	rs12093651	4.25412e-25	-2.19999	0.246951	1.39405e-13	-0.613537	0.0359693
98002054	rs2786772	3.6718e-25	-2.23159	0.131351	2.75681e-14	-2.15727	-0.0410182
98002240	rs12568733	2.56623e-25	-2.23178	-0.226705	1.59733e-14	-1.99485	-0.749185
98002279	rs2786520	6.11646e-25	-2.21277	0.62283	4.32366e-14	-2.21098	0.462717
98003268	rs2786521	9.16811e-25	-1.9434	0.75821	5.08717e-14	-2.17852	0.592879
98003300	rs12091654	6.68141e-25	-2.15666	0.655066	1.48505e-13	-0.973934	0.459603
98003358	rs12096383	6.48001e-25	-2.16907	0.636867	1.52849e-13	-0.927766	0.442266
98003524	rs34934786	3.69271e-25	-2.23029	0.135733	7.83675e-14	-1.0855	-0.0680399
98003705	rs149045074	5.92828e-25	-1.62119	-3.22204e-10	4.0108e-14	-1.82337	-3.22204e-10
98003908	rs4950041	4.89446e-25	-2.18864	0.375823	1.34968e-13	-0.766683	0.156776
98004090	rs74550569	3.83052e-25	-2.05792	-3.22204e-10	1.02654e-13	-0.883584	-3.22204e-10
98004418	rs4950042	3.50185e-25	-2.2526	0.104972	5.78473e-14	-1.36038	-0.0967634
98004512	rs10875097	3.47775e-25	-2.25476	0.100223	5.56264e-14	-1.3943	-0.10199
98004718	rs3956688	3.66283e-25	-2.10269	-3.22204e-10	9.08535e-14	-1.0057	-3.22204e-10
98005144	rs2811171	9.59796e-26	-1.99567	-1.44629	2.8778e-14	-0.699558	-1.45578
98005263	rs75730464	3.7165e-25	-2.08814	-3.22204e-10	2.72513e-14	-2.20985	-3.22204e-10
98005546	rs181736269	7.13946e-25	-3.52782e-10	-1.43528	5.75411e-14	-3.52782e-10	-1.46245
98005687	rs111710181	3.17714e-25	-2.24494	-3.22204e-10	2.60891e-14	-2.25343	-3.22204e-10
98006101	rs75027277	3.8914e-25	-0.926639	-1.11551	9.59267e-15	-1.93565	-1.3183
98006222	rs12756513	1.14783e-25	-2.1245	-1.13855	1.99769e-14	-1.59676	-0.923616
98006333	rs148803313	2.99829e-23	2.30229	-3.22204e-10	3.14448e-14	-2.06672	-3.22204e-10
98006348	rs58578592	1.32673e-25	-1.94226	-1.17594	1.48609e-14	-2.03009	-0.786125
98006350	rs56776420	1.39417e-25	-1.90459	-1.16403	1.46275e-14	-2.06011	-0.771931
98006414	rs75720706	2.97918e-23	2.2959	-3.22204e-10	3.1615e-14	-2.06132	-3.22204e-10
98006991	rs187411337	6.13602e-24	0.715839	-3.22204e-10	2.64136e-14	-2.24107	-3.22204e-10
98007575	rs2811170	3.8931e-25	-2.04172	-3.22204e-10	4.28157e-13	0.544541	-3.22204e-10
98007685	rs2811169	3.18455e-25	-2.24261	-3.22204e-10	3.4397e-13	0.325607	-3.22204e-10
98008280	rs145444581	6.04847e-25	-1.60112	-3.22204e-10	3.19107e-14	-2.05201	-3.22204e-10
98008972	rs148820292	1.76538e-24	-0.52997	-3.22204e-10	6.25991e-14	-1.3782	-3.22204e-10
98009194	rs181968808	5.04384e-24	0.51983	-3.22204e-10	2.63106e-14	-2.24498	-3.22204e-10
98009402	rs113784881	5.25363e-25	-1.742	-3.22204e-10	2.91192e-14	-2.14355	-3.22204e-10
98010041	rs76313637	4.40489e-24	0.384378	-3.22204e-10	2.65973e-14	-2.23414	-3.22204e-10
98010251	rs2811168	3.89029e-25	-2.04244	-3.22204e-10	3.8847e-13	0.447269	-3.22204e-10
98010282	rs77311029	1.96466e-24	-0.423017	-3.22204e-10	5.7199e-13	0.834174	-3.22204e-10
98010949	rs17368985	1.5575e-24	0.807031	-1.46229	6.47393e-15	-2.18501	-1.46216
98011140	rs2811167	4.54348e-24	0.415357	-3.22204e-10	2.65228e-14	-2.23694	-3.22204e-10
98011658	rs115138685	4.4649e-24	0.397909	-3.22204e-10	2.65641e-14	-2.23539	-3.22204e-10
98012151	rs144407312	4.94653e-23	2.80293	-3.22204e-10	5.9535e-14	-1.42838	-3.22204e-10
98012711	rs2786522	1.8323e-25	-1.89725	-0.898101	1.93356e-13	0.736645	-0.987062
98012771	rs74809217	3.98624e-25	-0.586763	-1.43131	9.1642e-15	-1.85011	-1.44953
98013638	rs7530858	7.47441e-25	0.0321078	-1.42155	8.15596e-15	-1.9732	-1.443
98013910	rs75128572	4.39971e-24	0.383202	-3.22204e-10	2.66002e-14	-2.23403	-3.22204e-10
98014110	rs138606763	1.15985e-24	-3.52782e-10	-0.950048	8.71263e-14	-3.52782e-10	-1.04759
98014234	rs143310307	5.23182e-24	0.556422	-3.22204e-10	2.62498e-14	-2.24729	-3.22204e-10
98014606	rs557831916	6.7304e-25	-1.49429	-3.22204e-10	2.97736e-14	-2.12133	-3.22204e-10
98015406	rs61789183	3.53828e-25	-2.13728	-3.22204e-10	2.69058e-14	-2.2226	-3.22204e-10
98015612	rs115241663	5.87172e-24	0.67181	-3.22204e-10	2.61016e-14	-2.25295	-3.22204e-10
98016092	rs149824840	2.37206e-24	-0.234578	-3.22204e-10	3.1664e-14	-2.05977	-3.22204e-10
98017030	rs79279886	1.60849e-24	-0.62304	-3.22204e-10	5.51694e-13	0.798046	-3.22204e-10
98017043	rs115460054	6.15159e-24	0.718374	-3.22204e-10	2.60597e-14	-2.25456	-3.22204e-10
98017090	rs2786529	2.2082e-25	-1.75111	-0.857634	1.37974e-13	0.363457	-0.951339
98017233	rs7540983	4.67935e-25	-0.502937	-1.35483	9.32691e-15	-1.88997	-1.39208
98017472	rs76851297	1.52877e-24	-0.673873	-3.22204e-10	5.14575e-13	0.728394	-3.22204e-10
98018197	rs17116909	1.65634e-24	0.865925	-1.45965	6.59829e-15	-2.17106	-1.45708
98018735	rs2786533	1.35396e-25	-2.25724	-0.840643	2.73878e-13	1.03344	-0.93571
98019997	rs12060391	5.13472e-25	-0.405901	-1.35899	8.9088e-15	-1.93247	-1.39544
98020746	rs77540430	5.89278e-25	-1.62719	-3.22204e-10	6.80166e-14	-1.2952	-3.22204e-10
98020955	rs17100624	8.50488e-25	-0.991845	-0.268437	2.69956e-14	-2.25642	0.0371469
98021569	rs142623637	3.27929e-25	-2.21329	-3.22204e-10	5.3831e-14	-1.5291	-3.22204e-10
98023377	rs17116920	5.25919e-25	-0.367435	-1.37351	8.66795e-15	-1.9483	-1.40702
98023418	rs79965033	7.40924e-25	-3.52782e-10	-1.39819	8.16122e-14	-3.52782e-10	-1.11297
98023643	rs17116925	5.21638e-25	-0.367435	-1.38168	8.61256e-15	-1.9483	-1.41343
98024695	rs2811221	2.22567e-25	-1.72235	-0.87851	1.26946e-13	0.29933	-0.970515
98024748	rs2811220	2.14539e-25	-1.74103	-0.896564	1.44013e-13	0.442027	-0.987074
98025357	rs75280548	5.47052e-24	0.601037	-3.22204e-10	2.61849e-14	-2.24977	-3.22204e-10
98025811	rs114733895	4.50724e-23	2.70993	-3.22204e-10	7.20632e-14	-1.2374	-3.22204e-10
98025817	rs17377638	1.54871e-24	-0.660917	-3.22204e-10	5.23806e-13	0.746174	-3.22204e-10
98026230	rs12066229	5.66664e-25	-0.303317	-1.36301	8.52334e-15	-1.97348	-1.39866
98026461	rs139939880	3.56068e-25	-2.13097	-3.22204e-10	2.63282e-14	-2.24431	-3.22204e-10
98026801	rs2811219	2.25831e-25	-1.68217	-0.904134	1.25662e-13	0.312654	-0.99401
98027316	rs2811218	1.37681e-25	-2.25511	-0.826045	2.4207e-13	0.896545	-0.922267
98028555	rs146244937	1.65006e-24	-0.597528	-3.22204e-10	4.77783e-13	0.654209	-3.22204e-10
98029050	rs115807698	6.50588e-24	0.77437	-3.22204e-10	2.60222e-14	-2.256	-3.22204e-10
98029111	rs77571413	2.27983e-24	1.18202	-1.45626	6.49504e-15	-2.19128	-1.45263
98029788	rs112971064	3.13804e-25	-2.25732	-3.22204e-10	3.31654e-14	-2.01344	-3.22204e-10
98030023	rs61789185	5.21294e-25	-1.74978	-3.22204e-10	7.34425e-13	1.08414	-3.22204e-10
98030145	rs148941589	5.82285e-24	0.663454	-3.22204e-10	2.61102e-14	-2.25262	-3.22204e-10
98030308	rs79334427	1.37064e-24	-0.783058	-3.22204e-10	4.42609e-13	0.577738	-3.22204e-10
98031724	rs76901112	1.45429e-24	-0.72382	-3.22204e-10	4.37927e-14	-1.73548	-3.22204e-10
98031801	rs111328225	1.19205e-24	-0.922664	-3.22204e-10	3.57401e-14	-1.93867	-3.22204e-10
98031923	rs145929931	3.53803e-24	0.165233	-3.22204e-10	1.82646e-13	-0.307396	-3.22204e-10
98033259	rs12122032	2.39597e-21	8.0694	-1.38619	6.36968e-15	-2.23798	-1.42542
98033287	rs77856561	7.16728e-24	0.87119	-3.22204e-10	2.59877e-14	-2.25732	-3.22204e-10
98033476	rs115117569	7.16728e-24	0.87119	-3.22204e-10	2.59877e-14	-2.25732	-3.22204e-10
98033518	rs77721024	1.35162e-24	-3.52782e-10	-0.797032	1.37558e-13	-3.52782e-10	-0.590906
98033698	rs2786541	9.14585e-26	-2.04618	-1.44403	6.12291e-15	-2.25727	-1.44564
98033987	rs115272223	7.11352e-24	0.86366	-3.22204e-10	2.59878e-14	-2.25732	-3.22204e-10
98035253	rs11165895	1.92001e-21	7.84793	-1.38618	6.31621e-15	-2.24642	-1.42541
98035260	rs76035990	9.63878e-24	-3.52782e-10	1.16746	8.67889e-13	-3.52782e-10	1.25112
98035441	rs114170368	2.02025e-23	1.90747	-3.22204e-10	2.80854e-14	-2.1797	-3.22204e-10
98035484	rs74684283	4.55094e-22	6.39873	-1.37656	6.40095e-15	-2.21813	-1.44037
98036617	rs2786543	5.70316e-22	6.60983	-1.36198	6.54404e-15	-2.20274	-1.43366
98036832	rs2811215	2.57229e-20	10.3869	-1.33006	6.92515e-15	-2.16424	-1.41555
98036858	rs2811214	5.51506e-22	6.58068	-1.36636	6.5639e-15	-2.205	-1.42836
98037094	rs79323392	7.28706e-24	0.887763	-3.22204e-10	2.59885e-14	-2.25729	-3.22204e-10
98037286	rs2786544	3.39043e-20	10.632	-1.299	6.91553e-15	-2.18478	-1.3964
98037495	rs115587017	6.53691e-25	-1.52346	-3.22204e-10	7.29466e-14	-1.22522	-3.22204e-10
98037830	rs116772342	7.23207e-24	0.880189	-3.22204e-10	2.5988e-14	-2.25731	-3.22204e-10
98038091	rs2248658	7.69083e-22	6.76511	-1.21824	7.26376e-15	-2.18993	-1.34212
98038179	rs4949958	2.44947e-21	8.03484	-1.32955	6.67137e-15	-2.23355	-1.38357
98038926	rs79917705	6.60912e-22	6.58068	-1.18539	7.32431e-15	-2.205	-1.31875
98039419	rs56038477	7.46625e-24	0.912056	-3.22204e-10	2.59916e-14	-2.25717	-3.22204e-10
98039541	rs56293913	8.69035e-22	6.85947	-1.19043	7.47101e-15	-2.18155	-1.32237
98039905	rs80098619	5.96678e-25	-1.58486	-0.0298585	5.39323e-14	-1.75565	0.228435
98040471	rs79056965	1.26552e-24	-3.52782e-10	-0.862857	1.05612e-13	-3.52782e-10	-0.855176
98040487	rs145367992	1.10736e-24	-0.996357	-3.22204e-10	1.3759e-13	-0.590668	-3.22204e-10
98040703	rs115767057	7.40971e-24	0.904455	-3.22204e-10	2.59904e-14	-2.25722	-3.22204e-10
98040871	rs34961061	1.15378e-23	2.80782	-1.46053	2.17722e-13	1.3302	-1.46193
98041720	rs10875098	2.61391e-21	8.10564	-1.33537	6.57513e-15	-2.24361	-1.38804
98041871	rs148063988	3.48003e-25	-2.15388	-3.22204e-10	5.62652e-14	-1.48487	-3.22204e-10
98042298	rs115810978	7.6505e-24	0.936435	-3.22204e-10	2.59972e-14	-2.25696	-3.22204e-10
98042396	rs2811212	8.85362e-26	-2.07271	-1.44998	6.09124e-15	-2.25681	-1.45129
98042712	rs10875099	2.58702e-21	8.10564	-1.34571	6.52364e-15	-2.24361	-1.3959
98043110	rs74584403	7.52901e-24	0.920426	-3.22204e-10	2.59933e-14	-2.25711	-3.22204e-10
98044387	rs115485654	3.6837e-25	-2.097	-3.22204e-10	4.46097e-14	-1.717	-3.22204e-10
98044939	rs6663357	2.71834e-21	8.16771	-1.35828	6.47947e-15	-2.24127	-1.40504
98045449	rs75017182	8.03484e-24	0.985451	-3.22204e-10	2.60156e-14	-2.25625	-3.22204e-10
98045996	rs10783069	3.2747e-21	8.34701	-1.35136	6.49134e-15	-2.24433	-1.40015
98046492	rs2811211	1.72927e-25	-1.3916	-1.46163	6.55922e-15	-2.17283	-1.46124
98046502	rs78372232	8.36174e-23	3.32792	-3.22204e-10	4.57572e-13	0.610987	-3.22204e-10
98046674	rs2811210	5.97051e-20	11.2124	-1.31357	7.01026e-15	-2.16203	-1.40554
98046756	rs146353874	7.53543e-24	0.921279	-3.22204e-10	2.59934e-14	-2.2571	-3.22204e-10
98046819	rs2811209	8.35449e-22	6.83145	-1.20181	7.23668e-15	-2.20528	-1.33051
98047146	rs185381455	3.33714e-25	-2.19581	-3.22204e-10	5.02101e-14	-1.59873	-3.22204e-10
98047271	rs2811208	9.54227e-26	-1.98543	-1.46235	6.04934e-15	-2.25256	-1.46244
98048331	rs2811206	8.65153e-26	-2.08346	-1.46231	6.02827e-15	-2.25607	-1.46242
98048600	rs2485436	8.91264e-26	-2.05366	-1.46237	6.02054e-15	-2.25732	-1.46245
98048749	rs2485437	8.44343e-22	6.861	-1.22078	7.15658e-15	-2.20302	-1.3439
98048824	rs78846772	1.07696e-24	-1.02419	-3.22204e-10	1.83703e-12	2.00096	-3.22204e-10
98049300	rs79954780	8.51361e-24	1.04333	-3.22204e-10	2.60495e-14	-2.25495	-3.22204e-10
98049321	rs78944474	8.51361e-24	1.04333	-3.22204e-10	2.60495e-14	-2.25495	-3.22204e-10
98049511	rs142272269	6.76252e-22	6.6463	-1.22807	7.01151e-15	-2.21841	-1.34899
98050074	rs150034831	5.18943e-25	-1.7543	-3.22204e-10	2.60642e-14	-2.25438	-3.22204e-10
98050107	rs143953339	8.65343e-24	1.05962	-3.22204e-10	2.60614e-14	-2.25449	-3.22204e-10
98050656	rs2811205	8.78475e-26	-2.07661	-1.45388	6.07029e-15	-2.25658	-1.45496
98051419	rs142069183	8.72771e-24	1.06817	-3.22204e-10	2.60681e-14	-2.25424	-3.22204e-10
98051531	rs72732342	6.60625e-25	-1.51291	-3.22204e-10	4.51213e-14	-1.70559	-3.22204e-10
98053518	rs111361711	3.22646e-25	-2.22954	-3.22204e-10	1.46125e-12	1.7721	-3.22204e-10
98053874	rs76997178	8.87155e-24	1.08451	-3.22204e-10	2.60816e-14	-2.25372	-3.22204e-10
98053960	rs76430515	1.67726e-24	-0.581174	-3.22204e-10	2.59882e-14	-2.25731	-3.22204e-10
98054230	rs80317254	5.72211e-25	-1.65658	-3.22204e-10	2.6697e-14	-2.2304	-3.22204e-10
98055055	rs72732346	8.46282e-24	1.03735	-3.22204e-10	2.60454e-14	-2.25511	-3.22204e-10
98055308	rs116786060	9.09595e-24	1.10949	-3.22204e-10	2.61042e-14	-2.25285	-3.22204e-10
98055916	rs147644631	1.62174e-24	-3.52782e-10	-0.614836	1.35634e-13	-3.52782e-10	-0.604986
98056050	rs77743956	6.8883e-22	6.67557	-1.23891	6.97273e-15	-2.21645	-1.35649
98056463	rs7537165	4.27674e-21	8.62486	-1.36225	6.47808e-15	-2.23287	-1.41366
98056575	rs11165897	1.03182e-21	7.19467	-1.35393	6.7637e-15	-2.1741	-1.42928
98056959	rs77936524	9.32683e-24	1.13456	-3.22204e-10	2.61292e-14	-2.25189	-3.22204e-10
98057024	rs2786490	9.8904e-22	7.13112	-1.33272	6.80634e-15	-2.17997	-1.41713
98057420	rs115637836	6.87527e-22	6.67557	-1.2408	6.96366e-15	-2.21645	-1.35779
98057444	rs2811203	8.48389e-20	11.3923	-1.14217	8.03328e-15	-2.14417	-1.28718
98058405	rs146813894	4.38261e-25	-1.92328	-3.22204e-10	2.7061e-14	-2.21686	-3.22204e-10
98058994	rs115349832	9.18899e-24	1.11967	-3.22204e-10	2.6114e-14	-2.25247	-3.22204e-10
98060205	rs3790384	8.69417e-26	-2.25604	-1.28482	7.15701e-15	-2.23493	-1.31192
98060481	rs2811202	9.69623e-22	7.13112	-1.35255	6.7293e-15	-2.17997	-1.42851
98060963	rs116716248	9.25397e-24	1.12672	-3.22204e-10	2.61211e-14	-2.2522	-3.22204e-10
98060977	rs3790386	6.31583e-22	6.61416	-1.26426	6.82597e-15	-2.22051	-1.37371
98061237	rs116566349	1.03274e-23	1.23647	-3.22204e-10	2.62549e-14	-2.24709	-3.22204e-10
98061402	rs1337523	3.31435e-21	8.38268	-1.375	6.38785e-15	-2.24305	-1.4175
98062755	rs76125757	9.48941e-24	1.15184	-3.22204e-10	2.61478e-14	-2.25118	-3.22204e-10
98064334	rs2786494	8.31082e-26	-2.12725	-1.4587	6.03966e-15	-2.2572	-1.4594
98064363	rs10783070	2.38867e-21	8.05419	-1.37404	6.37712e-15	-2.24542	-1.41681
98064412	rs79290905	9.25397e-24	1.12672	-3.22204e-10	2.61211e-14	-2.2522	-3.22204e-10
98064612	rs2786496	1.03309e-25	-1.90999	-1.45838	6.04259e-15	-2.257	-1.45912
98065573	rs2811201	6.561e-20	11.3923	-1.3992	6.81539e-15	-2.14417	-1.45159
98066339	rs72732366	8.25468e-24	1.01244	-3.22204e-10	2.60298e-14	-2.25571	-3.22204e-10
98066779	rs74105269	9.58087e-24	1.16143	-3.22204e-10	2.61586e-14	-2.25077	-3.22204e-10
98067147	rs2786498	5.40577e-20	11.1915	-1.39205	7.15279e-15	-2.09893	-1.44852
98067153	rs114448991	9.32683e-24	1.13456	-3.22204e-10	2.61292e-14	-2.25189	-3.22204e-10
98067355	rs139906750	6.95445e-25	-1.46154	-3.22204e-10	2.61195e-14	-2.25227	-3.22204e-10
98067443	rs77530919	9.42337e-24	1.14486	-3.22204e-10	2.61402e-14	-2.25148	-3.22204e-10
98067568	rs77806051	9.4941e-22	7.09677	-1.33927	6.75938e-15	-2.18305	-1.42096
98067579	rs116474277	9.42337e-24	1.14486	-3.22204e-10	2.61402e-14	-2.25148	-3.22204e-10
98067628	rs115803273	9.42337e-24	1.14486	-3.22204e-10	2.61402e-14	-2.25148	-3.22204e-10
98067668	rs2811200	8.27143e-22	6.95862	-1.33898	6.79149e-15	-2.17205	-1.42723
98067802	rs74727777	9.42337e-24	1.14486	-3.22204e-10	2.61402e-14	-2.25148	-3.22204e-10
98067896	rs2811199	7.80421e-20	11.5168	-1.35018	7.06518e-15	-2.13258	-1.42719
98068737	rs141832068	8.80272e-24	1.07672	-3.22204e-10	2.6075e-14	-2.25397	-3.22204e-10
98068801	rs2811198	1.09982e-21	7.25843	-1.35387	6.8052e-15	-2.16802	-1.42924
98069255	rs138502409	4.90166e-25	-1.81135	-3.22204e-10	2.6677e-14	-2.23115	-3.22204e-10
98071095	rs1013810	7.91096e-22	6.97162	-1.39654	6.49251e-15	-2.19382	-1.45048
98071426	rs2065943	2.92144e-21	8.28381	-1.40231	6.24725e-15	-2.24645	-1.43636
98071503	rs75260359	9.58087e-24	1.16143	-3.22204e-10	2.61586e-14	-2.25077	-3.22204e-10
98071727	rs139743335	9.498e-24	1.15274	-3.22204e-10	2.61488e-14	-2.25114	-3.22204e-10
98072166	rs116570677	9.498e-24	1.15274	-3.22204e-10	2.61488e-14	-2.25114	-3.22204e-10
98072375	rs115996553	9.498e-24	1.15274	-3.22204e-10	2.61488e-14	-2.25114	-3.22204e-10
98072518	rs116240210	3.59313e-25	-2.1219	-3.22204e-10	4.10682e-14	-1.79971	-3.22204e-10
98072906	rs145702260	3.17008e-25	-2.24717	-3.22204e-10	4.14226e-14	-1.79112	-3.22204e-10
98073014	rs76382421	9.34204e-24	1.13619	-3.22204e-10	2.61309e-14	-2.25183	-3.22204e-10
98073410	rs12144462	9.3638e-26	-2.23509	-1.23156	1.33169e-13	0.579213	-1.20254
98073451	rs74721888	5.88155e-22	6.58207	-1.30341	6.64063e-15	-2.22255	-1.39919
98073659	rs79763638	9.34204e-24	1.13619	-3.22204e-10	2.61309e-14	-2.25183	-3.22204e-10
98073884	rs115488556	9.34204e-24	1.13619	-3.22204e-10	2.61309e-14	-2.25183	-3.22204e-10
98074066	rs114904431	3.20724e-23	2.36966	-3.22204e-10	3.73441e-14	-1.89477	-3.22204e-10
98074768	rs72732372	4.39389e-25	-1.92071	-3.22204e-10	4.43736e-14	-1.7223	-3.22204e-10
98074841	rs116425298	3.93843e-25	-2.03014	-3.22204e-10	2.5992e-14	-2.25716	-3.22204e-10
98075116	rs115698228	9.34204e-24	1.13619	-3.22204e-10	2.61309e-14	-2.25183	-3.22204e-10
98075724	rs2786500	6.55187e-20	11.3957	-1.40392	7.04478e-15	-2.10916	-1.4535
98075725	rs2786501	7.95778e-22	6.92597	-1.34498	6.79055e-15	-2.17517	-1.42425
98075762	rs7554746	1.8016e-24	0.494715	-1.00438	1.33096e-12	2.50467	-0.825963
98076370	rs79339775	9.34204e-24	1.13619	-3.22204e-10	2.61309e-14	-2.25183	-3.22204e-10
98076385	rs116731995	9.66456e-24	1.17013	-3.22204e-10	2.61687e-14	-2.25038	-3.22204e-10
98076665	rs2811197	6.24389e-20	11.3535	-1.40994	6.76333e-15	-2.14768	-1.45575
98076833	rs77235815	1.04405e-24	-1.05523	-3.22204e-10	2.62168e-14	-2.24855	-3.22204e-10
98077078	rs10875100	3.13248e-21	8.34701	-1.39577	6.28792e-15	-2.24433	-1.43199
98077168	rs17377919	6.92605e-25	-1.46563	-3.22204e-10	7.79363e-14	-1.15906	-3.22204e-10
98077926	rs116333436	9.34204e-24	1.13619	-3.22204e-10	2.61309e-14	-2.25183	-3.22204e-10
98078020	rs115701932	9.34204e-24	1.13619	-3.22204e-10	2.61309e-14	-2.25183	-3.22204e-10
98078217	rs74345451	9.25397e-24	1.12672	-3.22204e-10	2.61211e-14	-2.2522	-3.22204e-10
98078348	rs113834024	7.16608e-25	-1.43156	-3.22204e-10	3.43817e-14	-1.97742	-3.22204e-10
98078473	rs74653112	9.34204e-24	1.13619	-3.22204e-10	2.61309e-14	-2.25183	-3.22204e-10
98078522	rs79152122	6.96226e-25	-3.52782e-10	-1.46042	5.86664e-14	-3.52782e-10	-1.44308
98078531	rs75476220	7.04116e-25	-3.52782e-10	-1.44915	5.80359e-14	-3.52782e-10	-1.45389
98078883	rs2786503	6.10864e-20	11.3109	-1.38922	6.79529e-15	-2.15147	-1.44725
98078993	rs2811196	5.37389e-20	11.1873	-1.39375	6.70964e-15	-2.16213	-1.44927
98079201	rs72732380	7.11433e-25	-1.43881	-3.22204e-10	8.21344e-14	-1.10659	-3.22204e-10
98079228	rs7533902	1.61097e-22	5.08715	-1.10348	3.1082e-14	-0.961036	-1.11728
98079435	rs141377600	3.92119e-25	-2.03453	-3.22204e-10	2.59957e-14	-2.25702	-3.22204e-10
98079506	rs2786504	5.90678e-20	11.2684	-1.38027	6.79864e-15	-2.1552	-1.44302
98079674	rs12033263	3.43057e-23	3.89924	-1.46227	4.79523e-13	2.11987	-1.46202
98080308	rs2786505	7.67446e-22	6.86378	-1.31905	6.85578e-15	-2.18095	-1.4089
98080718	rs2811195	5.15776e-20	11.149	-1.3965	6.8569e-15	-2.13923	-1.45046
98080755	rs75659087	5.0528e-22	6.40383	-1.27706	6.75594e-15	-2.22233	-1.3822
98081891	rs2811194	5.64204e-20	11.2297	-1.38749	6.75285e-15	-2.15853	-1.44645
98082177	rs79470803	8.73983e-24	1.06955	-3.22204e-10	2.60692e-14	-2.25419	-3.22204e-10
98082804	rs114827595	8.87155e-24	1.08451	-3.22204e-10	2.60816e-14	-2.25372	-3.22204e-10
98083544	rs148822173	4.49381e-25	-1.89822	-3.22204e-10	3.01871e-14	-2.10753	-3.22204e-10
98083555	rs78874992	8.65343e-24	1.05962	-3.22204e-10	2.60614e-14	-2.25449	-3.22204e-10
98083648	rs117910319	4.36406e-25	-0.711719	-1.2158	4.16038e-14	-0.70854	-1.07822
98083984	rs78891607	8.76803e-21	9.25107	-1.27054	9.33285e-15	-1.90352	-1.37789
98085570	rs17369442	5.18968e-23	2.85092	-3.22204e-10	2.67307e-13	0.0734511	-3.22204e-10
98085582	rs114964942	1.0151e-23	1.21923	-3.22204e-10	3.56813e-14	-1.94032	-3.22204e-10
98085782	rs191636740	1.14918e-23	1.3433	-3.22204e-10	2.71113e-14	-2.215	-3.22204e-10
98086589	rs77086158	8.73983e-24	1.06955	-3.22204e-10	2.60692e-14	-2.25419	-3.22204e-10
98086947	rs80345826	3.55024e-25	-2.13391	-3.22204e-10	2.63237e-13	0.0581077	-3.22204e-10
98087130	rs11578528	1.33146e-24	-0.812062	-3.22204e-10	1.90567e-12	2.03764	-3.22204e-10
98087725	rs2811193	2.72562e-20	10.5	-1.38534	7.3567e-15	-2.09452	-1.42482
98088158	rs2811192	1.00904e-25	-1.931	-1.46092	6.03283e-15	-2.25732	-1.46041
98088937	rs11578795	8.14867e-25	-1.30307	-3.22204e-10	7.26056e-13	1.07268	-3.22204e-10
98089614	rs75162484	1.20837e-23	1.39352	-3.22204e-10	2.72635e-14	-2.2094	-3.22204e-10
98089769	rs117211594	1.24459e-24	-3.52782e-10	-0.879533	9.71544e-14	-3.52782e-10	-0.938646
98090756	rs138133026	9.60316e-25	-3.52782e-10	-1.13883	8.03975e-14	-3.52782e-10	-1.12796
98091117	rs2811190	9.68204e-26	-1.97113	-1.46211	6.03213e-15	-2.25601	-1.46184
98091720	rs114360246	1.59455e-22	3.97342	-3.22204e-10	4.38369e-14	-1.73447	-3.22204e-10
98093395	rs72732387	1.0023e-20	9.46852	-1.35422	8.48009e-15	-1.94779	-1.42944
98093431	rs79047566	6.44004e-21	8.92018	-1.24823	8.32217e-15	-2.03315	-1.36287
98093880	rs1337521	4.25218e-20	10.9209	-1.36146	8.34384e-15	-1.98577	-1.40765
98093941	rs78466668	2.04696e-24	-0.381979	-3.22204e-10	3.68128e-14	-1.9091	-3.22204e-10
98094024	rs116368600	8.72771e-24	1.06817	-3.22204e-10	2.60681e-14	-2.25424	-3.22204e-10
98094057	rs79561591	6.8792e-21	8.98706	-1.24914	8.39686e-15	-2.0236	-1.36349
98094296	rs113997389	1.03068e-23	1.23447	-3.22204e-10	2.62521e-14	-2.2472	-3.22204e-10
98095024	rs1337522	3.28704e-20	10.681	-1.37898	7.50763e-15	-2.07869	-1.42034
98095264	rs75812626	8.50563e-24	1.04239	-3.22204e-10	1.29838e-13	-0.648664	-3.22204e-10
98095722	rs147854501	8.01805e-25	-1.31923	-3.22204e-10	1.13268e-13	-0.785189	-3.22204e-10
98096111	rs12032276	1.34788e-24	-3.52782e-10	-0.799802	9.45396e-14	-3.52782e-10	-0.965929
98096366	rs78923081	9.70115e-24	1.17391	-3.22204e-10	2.96121e-14	-2.12676	-3.22204e-10
98098183	rs72732395	5.33541e-21	8.71751	-1.23372	8.17418e-15	-2.06106	-1.35291
98098879	rs10518636	5.4791e-23	4.33839	-1.4332	5.95607e-13	2.32055	-1.44591
98098931	rs72732396	7.54373e-21	9.15617	-1.32603	8.58283e-15	-1.95204	-1.41314
98099069	rs72732398	6.11336e-21	8.98664	-1.36675	8.1623e-15	-1.97924	-1.43618
98099217	rs74796875	5.62917e-21	8.77175	-1.23437	8.56694e-15	-2.01368	-1.35335
98099400	rs12073839	6.35492e-19	13.5807	-1.31693	8.96143e-15	-1.91441	-1.40761
98099718	rs114479539	9.81656e-24	1.18573	-3.22204e-10	2.61876e-14	-2.24966	-3.22204e-10
98100212	rs12074083	1.13438e-23	1.33033	-3.22204e-10	2.62361e-14	-2.24781	-3.22204e-10
98100223	rs142710642	1.84018e-24	-0.488476	-3.22204e-10	6.39477e-14	-1.35688	-3.22204e-10
98100954	rs116771875	8.51361e-24	1.04333	-3.22204e-10	2.60495e-14	-2.25495	-3.22204e-10
98101326	rs78030525	8.76275e-25	-1.23041	-3.22204e-10	3.68583e-14	-1.90787	-3.22204e-10
98102187	rs12070513	2.61472e-21	8.13869	-1.36812	7.54069e-15	-2.06351	-1.43113
98103177	rs75314491	2.88282e-22	5.84606	-1.28046	6.86465e-15	-2.22767	-1.36089
98103800	rs76050843	1.1402e-24	-0.967133	-3.22204e-10	3.95738e-14	-1.83678	-3.22204e-10
98103912	rs78508369	1.54415e-22	3.94131	-3.22204e-10	4.34322e-14	-1.74375	-3.22204e-10
98104263	rs150592042	1.12904e-23	1.32562	-3.22204e-10	3.72932e-14	-1.89614	-3.22204e-10
98104290	rs1538120	8.19229e-25	0.163873	-1.4616	8.13225e-15	-1.95679	-1.46232
98104936	rs116372849	3.25964e-25	-2.2193	-3.22204e-10	2.78645e-14	-2.18759	-3.22204e-10
98105438	rs6663670	2.32731e-19	12.6615	-1.40217	9.84453e-15	-1.78451	-1.44352
98105559	rs143738601	3.25214e-25	-2.22161	-3.22204e-10	3.02203e-14	-2.10644	-3.22204e-10
98105976	rs79607352	2.79068e-21	8.1478	-1.3121	8.92977e-15	-1.94141	-1.38414
98106273	rs76816490	2.79306e-21	8.1478	-1.31124	8.93527e-15	-1.94141	-1.38353
98106783	rs151122402	3.49167e-25	-2.15054	-3.22204e-10	3.36558e-14	-1.99876	-3.22204e-10
98106812	rs7512910	2.04485e-19	12.5289	-1.39898	9.14427e-15	-1.86011	-1.44171
98107019	rs141113302	4.56504e-25	-1.86851	-0.0139851	3.14347e-14	-2.17736	0.110323
98107128	rs77326442	2.79524e-21	8.1478	-1.31046	8.9403e-15	-1.94141	-1.38297
98107274	rs141749819	6.98528e-25	-3.52782e-10	-1.45712	8.30458e-14	-3.52782e-10	-1.09556
98108071	rs146958696	8.40105e-24	1.03002	-3.22204e-10	2.60406e-14	-2.25529	-3.22204e-10
98108449	rs137963308	8.75337e-26	-2.11622	-1.41785	1.40895e-14	-1.4323	-1.43721
98109671	rs77083779	6.51288e-24	0.775444	-3.22204e-10	2.6006e-14	-2.25662	-3.22204e-10
98109889	rs79385582	2.54911e-21	8.05121	-1.30605	8.82093e-15	-1.95806	-1.37976
98109958	rs10518637	1.2697e-24	-0.859552	-3.22204e-10	1.43592e-12	1.75461	-3.22204e-10
98110838	rs76834760	2.71899e-21	8.1166	-1.30692	8.91487e-15	-1.94683	-1.3804
98111659	rs76968654	6.46471e-24	0.768022	-3.22204e-10	2.60091e-14	-2.2565	-3.22204e-10
98112078	rs12731506	8.97542e-22	5.70132	-3.22204e-10	2.65582e-12	2.36956	-3.22204e-10
98112666	rs192077069	7.66589e-25	-1.36414	-3.22204e-10	3.05197e-14	-2.09658	-3.22204e-10
98112802	rs115343713	6.41221e-24	0.759867	-3.22204e-10	2.60127e-14	-2.25636	-3.22204e-10
98114007	rs114331770	3.14589e-25	-2.25482	-3.22204e-10	2.63588e-14	-2.24314	-3.22204e-10
98114016	rs67086927	2.17348e-19	12.5729	-1.38197	9.30473e-15	-1.85287	-1.43156
98114484	rs145563742	6.77929e-24	0.815536	-3.22204e-10	1.1021e-13	-0.812562	-3.22204e-10
98114882	rs142577617	5.48331e-24	0.603373	-3.22204e-10	1.42175e-13	-0.557886	-3.22204e-10
98114973	rs77619582	3.23064e-21	8.28248	-1.30038	9.2233e-15	-1.91759	-1.37563
98115057	rs139209915	3.16999e-25	-2.24719	-3.22204e-10	2.84371e-14	-2.16725	-3.22204e-10
98115534	rs111505702	5.43887e-25	-1.70735	-3.22204e-10	2.95274e-14	-2.12963	-3.22204e-10
98116224	rs80215295	1.91076e-22	5.45431	-1.29997	6.72193e-15	-2.23424	-1.37533
98118320	rs2786507	4.47213e-24	0.0543765	0.345151	2.497e-12	1.82418	0.483718
98118436	rs76277277	1.99012e-22	5.47939	-1.28436	6.80934e-15	-2.23285	-1.3638
98118470	rs75722236	7.60302e-24	2.17834	-1.24813	7.01442e-15	-2.23057	-1.33641
98118501	rs76278687	5.36521e-24	0.581599	-3.22204e-10	2.61679e-14	-2.25042	-3.22204e-10
98118694	rs72975761	2.62856e-19	12.7857	-1.40468	9.51569e-15	-1.81709	-1.44492
98118780	rs79725088	5.74633e-24	0.650225	-3.22204e-10	2.60907e-14	-2.25337	-3.22204e-10
98119423	rs144290245	4.67065e-25	-1.85962	-3.22204e-10	2.77873e-14	-2.19037	-3.22204e-10
98120608	rs139858815	1.13101e-24	-3.52782e-10	-0.975225	1.06458e-13	-3.52782e-10	-0.847197
98120613	rs72975763	2.74364e-19	12.8301	-1.40618	9.58056e-15	-1.80948	-1.44574
98120682	rs72975765	2.73682e-19	12.8301	-1.40867	9.56769e-15	-1.80948	-1.44708
98121991	rs79054405	5.23516e-24	0.55706	-3.22204e-10	2.6201e-14	-2.24915	-3.22204e-10
98122073	rs115368645	1.41375e-22	3.85308	-3.22204e-10	4.23527e-14	-1.76892	-3.22204e-10
98122194	rs75382280	3.20282e-21	8.27871	-1.30526	9.11004e-15	-1.92638	-1.37919
98122790	rs146436155	3.27282e-25	-2.21527	-3.22204e-10	3.8148e-14	-1.87347	-3.22204e-10
98123247	rs79321297	3.66419e-24	-3.52782e-10	0.200271	1.92578e-13	-3.52782e-10	-0.254448
98124237	rs17117037	3.56619e-25	-2.12942	-3.22204e-10	3.99401e-14	-1.82757	-3.22204e-10
98124527	rs17117044	1.02317e-24	-3.52782e-10	-1.07543	1.0315e-13	-3.52782e-10	-0.878763
98124680	rs115566878	1.80118e-24	-0.509895	-3.22204e-10	6.01114e-14	-1.41875	-3.22204e-10
98124869	rs182607430	1.42657e-24	-3.52782e-10	-0.743065	1.10126e-13	-3.52782e-10	-0.813327
98125067	rs76431122	3.9223e-25	-2.03424	-3.22204e-10	4.46812e-13	0.58719	-3.22204e-10
98125407	rs143148361	4.8473e-25	-1.8225	-3.22204e-10	2.8069e-14	-2.18028	-3.22204e-10
98125491	rs147481664	2.9832e-24	-0.00534184	-3.22204e-10	2.96056e-14	-2.12699	-3.22204e-10
98126166	rs79415308	1.94523e-22	5.47939	-1.30717	6.69604e-15	-2.23285	-1.38058
98126593	rs80253778	3.09977e-21	8.24419	-1.30345	9.06663e-15	-1.93248	-1.37787
98126717	rs13375516	2.15987e-19	12.584	-1.3994	9.14367e-15	-1.85993	-1.44195
98127586	rs149657041	7.90958e-26	-2.22487	-1.41056	1.71764e-13	1.09122	-1.46004
98128050	rs2786523	9.01203e-25	0.251666	-1.45403	9.03385e-15	-1.85719	-1.45678
98128055	rs78210029	7.59571e-26	-2.24793	-1.42799	1.54816e-13	0.989703	-1.46241
98130248	rs77661969	5.61523e-24	0.627147	-3.22204e-10	2.61141e-14	-2.25247	-3.22204e-10
98130449	rs78080847	4.92492e-24	0.49597	-3.22204e-10	2.62967e-14	-2.2455	-3.22204e-10
98130601	rs114654880	2.19977e-24	-0.309983	-3.22204e-10	3.79874e-14	-1.87769	-3.22204e-10
98131080	rs72975785	2.25957e-19	12.6281	-1.39834	9.21569e-15	-1.8527	-1.44134
98131480	rs149172548	4.27968e-25	-1.94704	-3.22204e-10	2.65082e-14	-2.23749	-3.22204e-10
98131507	rs76695943	6.9707e-25	-3.52782e-10	-1.45921	8.30557e-14	-3.52782e-10	-1.09544
98131929	rs116570304	5.44709e-24	0.596744	-3.22204e-10	2.61489e-14	-2.25114	-3.22204e-10
98131950	rs115816339	2.9643e-25	-1.87696	-0.437318	2.09916e-14	-2.18943	-0.2814
98132182	rs116241948	1.22266e-22	3.70786	-3.22204e-10	4.06745e-14	-1.80935	-3.22204e-10
98132530	rs77325233	2.39297e-21	8.1129	-1.43095	8.18336e-15	-1.95523	-1.45762
98132975	rs74886436	5.36521e-24	0.581599	-3.22204e-10	2.61679e-14	-2.25042	-3.22204e-10
98133440	rs78593303	5.66026e-24	0.635134	-3.22204e-10	2.61057e-14	-2.25279	-3.22204e-10
98133582	rs79549366	1.11199e-24	-3.52782e-10	-0.992184	1.14148e-13	-3.52782e-10	-0.777453
98133866	rs75848580	3.12604e-21	8.37941	-1.43022	8.57867e-15	-1.90834	-1.45733
98135934	rs72975790	2.25716e-19	12.6281	-1.3994	9.21008e-15	-1.8527	-1.44195
98136094	rs148404384	5.36521e-24	0.581599	-3.22204e-10	2.61679e-14	-2.25042	-3.22204e-10
98136385	rs17117052	7.10153e-25	-3.52782e-10	-1.44061	6.24161e-14	-3.52782e-10	-1.38112
98136545	rs140582039	1.02698e-24	-1.07171	-3.22204e-10	1.2615e-13	-0.677476	-3.22204e-10
98138386	rs78302912	1.03059e-24	-3.52782e-10	-1.06821	7.68457e-14	-3.52782e-10	-1.17315
98139202	rs79854150	7.52982e-25	-1.38205	-3.22204e-10	3.52867e-14	-1.95144	-3.22204e-10
98139905	rs12097618	6.41519e-24	0.760331	-3.22204e-10	2.60125e-14	-2.25637	-3.22204e-10
98140967	rs76353325	3.37033e-20	10.7564	-1.42943	9.99376e-15	-1.75598	-1.45701
98141112	rs72975796	3.10826e-18	15.2642	-1.41301	1.06506e-14	-1.69997	-1.44936
98141356	rs144560321	6.98273e-25	-1.45748	-3.22204e-10	6.64476e-14	-1.31853	-3.22204e-10
98141594	rs114773631	7.45136e-25	-1.39253	-3.22204e-10	4.94706e-14	-1.61357	-3.22204e-10
98141776	rs77334208	4.92492e-24	0.49597	-3.22204e-10	2.62967e-14	-2.2455	-3.22204e-10
98141828	rs2786508	7.32514e-25	-0.0125897	-1.39702	8.48347e-15	-1.9643	-1.41253
98143204	rs2893373	5.92896e-25	-1.62107	-3.22204e-10	9.26785e-14	-0.985812	-3.22204e-10
98143266	rs2151563	2.77473e-20	10.5686	-1.43601	1.04168e-14	-1.71206	-1.45946
98143293	rs2786509	2.99785e-20	10.6409	-1.43102	1.05935e-14	-1.69706	-1.45764
98143641	rs118138977	8.13524e-25	-3.52782e-10	-1.30472	7.12324e-14	-3.52782e-10	-1.249
98144144	rs78713615	7.25157e-25	-3.52782e-10	-1.4197	6.59581e-14	-3.52782e-10	-1.32593
98144856	rs3790387	3.43866e-20	10.7817	-1.43461	1.08977e-14	-1.66742	-1.45898
98146100	rs75294762	1.9412e-18	14.807	-1.42653	1.05277e-14	-1.70514	-1.45579
98146259	rs116571796	5.16486e-24	0.543542	-3.22204e-10	2.62206e-14	-2.2484	-3.22204e-10
98146504	rs77710101	2.15049e-24	-0.332641	-3.22204e-10	3.76106e-14	-1.88766	-3.22204e-10
98146979	rs78695904	2.88651e-20	10.6084	-1.43631	1.05019e-14	-1.70383	-1.45957
98147099	rs75706535	2.11232e-18	14.8939	-1.4289	1.06838e-14	-1.68943	-1.45679
98147542	rs74935720	7.03606e-23	3.1553	-3.22204e-10	9.31052e-12	3.62395	-3.22204e-10
98148197	rs74777699	1.1431e-24	-3.52782e-10	-0.964592	1.18442e-13	-3.52782e-10	-0.740526
98148411	rs146009839	2.06787e-24	-0.371818	-3.22204e-10	2.96782e-14	-2.12454	-3.22204e-10
98148742	rs17117062	4.46823e-24	-3.52782e-10	0.398656	2.71281e-13	-3.52782e-10	0.0882054
98148860	rs114563030	5.04545e-24	0.520149	-3.22204e-10	2.62566e-14	-2.24703	-3.22204e-10
98148985	rs115034759	5.00311e-24	0.511722	-3.22204e-10	2.62702e-14	-2.24651	-3.22204e-10
98149785	rs7515966	9.84169e-25	-1.11429	-3.22204e-10	9.24353e-13	1.31415	-3.22204e-10
98150128	rs2780851	1.53308e-25	-1.56315	-1.41049	3.73009e-14	-0.489808	-1.40612
98150371	rs150479177	5.04545e-24	0.520149	-3.22204e-10	2.62566e-14	-2.24703	-3.22204e-10
98151852	rs141808307	1.11257e-24	-3.52782e-10	-0.991663	1.11171e-13	-3.52782e-10	-0.803874
98152521	rs139919539	2.48469e-24	-0.188188	-3.22204e-10	6.19838e-14	-1.38807	-3.22204e-10
98152581	rs61789253	2.1189e-18	14.8992	-1.4311	1.09303e-14	-1.66573	-1.45767
98152604	rs2780852	2.84636e-25	-2.12675	-0.228129	2.41562e-14	-2.2573	-0.0731112
98152715	rs61789254	8.73627e-21	9.41806	-1.44116	7.47055e-15	-2.04297	-1.46101
98154030	rs115060176	4.7015e-24	0.449544	-3.22204e-10	2.63824e-14	-2.24225	-3.22204e-10
98154552	rs78558062	3.26593e-20	10.7293	-1.43379	1.01733e-14	-1.73649	-1.45869
98154553	rs79691313	3.16209e-20	10.697	-1.43379	1.01079e-14	-1.74294	-1.45869
98154719	rs149444552	4.82442e-24	-3.52782e-10	0.475354	2.57244e-13	-3.52782e-10	0.0350758
98155047	rs61789255	1.80963e-18	14.7402	-1.42994	9.84826e-15	-1.77044	-1.45722
98155154	rs75914094	2.5125e-23	2.12553	-3.22204e-10	1.28251e-13	-0.660963	-3.22204e-10
98155322	rs79884288	3.37836e-20	10.7649	-1.43553	1.024e-14	-1.72934	-1.4593
98155444	rs61789256	1.85071e-21	7.87013	-1.44514	6.61227e-15	-2.16412	-1.4619
98155535	rs141771572	7.45163e-25	-3.52782e-10	-1.39249	6.44074e-14	-3.52782e-10	-1.34972
98155986	rs116495583	4.93146e-24	0.497297	-3.22204e-10	2.62944e-14	-2.24559	-3.22204e-10
98156606	rs114333699	3.13842e-25	-2.2572	-3.22204e-10	2.60188e-14	-2.25613	-3.22204e-10
98156892	rs3790389	1.76853e-18	14.7245	-1.43713	1.05624e-14	-1.69781	-1.45983
98157998	rs114452583	4.89297e-24	0.489462	-3.22204e-10	2.63081e-14	-2.24507	-3.22204e-10
98158333	rs61789257	3.111e-20	10.688	-1.44101	1.09632e-14	-1.65943	-1.46097
98158573	rs72977714	2.80081e-20	10.5841	-1.44219	1.07198e-14	-1.68158	-1.46127
98158912	rs145331486	3.17829e-25	-2.24458	-3.22204e-10	2.61435e-14	-2.25135	-3.22204e-10
98159558	rs10875102	6.0906e-25	-0.133494	-1.46068	4.83722e-14	-0.211902	-1.42412
98160327	rs61789258	1.8023e-18	14.7402	-1.434	9.83301e-15	-1.77044	-1.45877
98161454	rs149497973	4.96675e-24	0.504429	-3.22204e-10	2.62823e-14	-2.24605	-3.22204e-10
98161511	rs75621692	1.55172e-18	14.595	-1.43843	1.03149e-14	-1.72112	-1.46024
98161560	rs72977716	2.88452e-20	10.6153	-1.44394	1.07868e-14	-1.67496	-1.46167
98162175	rs74675134	2.89671e-20	10.6153	-1.43972	1.0801e-14	-1.67496	-1.46034
98162362	rs12119882	7.93933e-26	-2.2573	-1.37438	1.13708e-13	0.666939	-1.44825
98162542	rs75557790	1.27888e-24	-3.52782e-10	-0.85235	1.38846e-13	-3.52782e-10	-0.581585
98162545	rs61789259	2.99252e-20	10.6615	-1.4534	1.00103e-14	-1.75	-1.46133
98164325	rs61790060	1.65243e-18	14.6558	-1.43642	9.68629e-15	-1.78463	-1.4596
98164637	rs115842839	5.0817e-24	0.527309	-3.22204e-10	2.62453e-14	-2.24746	-3.22204e-10
98164768	rs6668296	2.76286e-18	15.1774	-1.44391	1.05829e-14	-1.69415	-1.46156
98165091	rs2297595	2.37048e-20	10.4144	-1.43927	9.53709e-15	-1.79802	-1.46174
98167659	rs114242178	5.04545e-24	0.520149	-3.22204e-10	2.62566e-14	-2.24703	-3.22204e-10
98167688	rs115051546	5.08601e-25	-1.77443	-3.22204e-10	4.31419e-14	-1.75045	-3.22204e-10
98167739	rs114403055	6.74402e-23	3.1129	-3.22204e-10	3.49494e-14	-1.96105	-3.22204e-10
98168509	rs116497028	5.04545e-24	0.520149	-3.22204e-10	2.62566e-14	-2.24703	-3.22204e-10
98169262	rs116025468	5.04545e-24	0.520149	-3.22204e-10	2.62566e-14	-2.24703	-3.22204e-10
98170386	rs116371884	5.0817e-24	0.527309	-3.22204e-10	2.62453e-14	-2.24746	-3.22204e-10
98170874	rs189540419	7.18982e-25	-3.52782e-10	-1.42826	6.12119e-14	-3.52782e-10	-1.40061
98171742	rs114469519	5.23078e-24	0.556223	-3.22204e-10	2.62022e-14	-2.2491	-3.22204e-10
98172676	rs61790062	2.92121e-20	10.6261	-1.44206	9.94132e-15	-1.75701	-1.46124
98173801	rs61790063	2.22927e-18	14.9582	-1.43931	1.01906e-14	-1.73298	-1.4605
98174034	rs61790064	2.91602e-20	10.6261	-1.44384	9.93731e-15	-1.75701	-1.46165
98174705	rs114970958	4.82046e-24	0.474533	-3.22204e-10	2.63349e-14	-2.24405	-3.22204e-10
98174928	rs72977720	2.61692e-18	15.1198	-1.44058	1.13576e-14	-1.6242	-1.46086
98175103	rs142554180	4.01502e-25	-2.01088	-3.22204e-10	5.98673e-14	-1.42282	-3.22204e-10
98175170	rs75818154	5.27282e-24	0.564228	-3.22204e-10	2.6191e-14	-2.24953	-3.22204e-10
98176399	rs74568113	5.23078e-24	0.556223	-3.22204e-10	2.62022e-14	-2.2491	-3.22204e-10
98176401	rs77627802	5.35417e-24	0.57954	-3.22204e-10	2.61705e-14	-2.25031	-3.22204e-10
98177972	rs114658708	4.50778e-24	0.407468	-3.22204e-10	2.647e-14	-2.23893	-3.22204e-10
98178923	rs191873177	3.6013e-25	-2.11963	-3.22204e-10	2.72829e-14	-2.20869	-3.22204e-10
98180481	rs61790065	2.70252e-20	10.5568	-1.45059	1.02796e-14	-1.72232	-1.46246
98181081	rs140829333	4.74921e-24	0.459641	-3.22204e-10	2.63628e-14	-2.24299	-3.22204e-10
98181774	rs144959980	1.66479e-24	-0.588637	-3.22204e-10	1.64084e-13	-0.414572	-3.22204e-10
98182223	rs74105276	6.68148e-20	11.4626	-1.45122	1.1906e-14	-1.57671	-1.46119
98182260	rs61790066	4.9432e-20	11.1587	-1.44866	1.1484e-14	-1.61376	-1.46024
98182318	rs77233321	5.15882e-24	0.542371	-3.22204e-10	2.62223e-14	-2.24834	-3.22204e-10
98182706	rs72977724	1.06078e-24	-0.111428	-0.927905	4.43796e-13	1.40474	-0.824323
98183052	rs77293675	4.33168e-24	0.367618	-3.22204e-10	2.65621e-14	-2.23546	-3.22204e-10
98184676	rs116756399	1.96067e-24	-0.425049	-3.22204e-10	5.32972e-14	-1.53906	-3.22204e-10
98185700	rs75848562	9.67906e-23	3.47421	-3.22204e-10	1.32702e-11	3.97833	-3.22204e-10
98185724	rs61786599	1.36534e-21	7.57901	-1.45819	6.75878e-15	-2.14167	-1.46243
98186118	rs117021124	2.15194e-24	-3.52782e-10	-0.331969	1.69461e-13	-3.52782e-10	-0.382325
98186229	rs55684412	4.96091e-18	15.746	-1.42719	1.18064e-14	-1.59764	-1.44866
98187048	rs56276561	6.21382e-24	0.728438	-3.22204e-10	2.60295e-14	-2.25572	-3.22204e-10
98187755	rs4304627	9.59711e-18	16.4208	-1.44219	1.33864e-14	-1.46344	-1.45727
98188556	rs146957199	3.57456e-25	-2.12708	-3.22204e-10	2.71635e-14	-2.21307	-3.22204e-10
98189454	rs74868099	6.94719e-24	0.84	-3.22204e-10	2.59894e-14	-2.25726	-3.22204e-10
98190653	rs76413586	6.94719e-24	0.84	-3.22204e-10	2.59894e-14	-2.25726	-3.22204e-10
98191703	rs80120599	6.83803e-24	0.824162	-3.22204e-10	2.59919e-14	-2.25716	-3.22204e-10
98193056	rs61033129	7.60987e-23	4.68183	-1.44813	6.49593e-15	-2.18375	-1.46002
98194785	rs72734017	3.35038e-25	-2.19185	-3.22204e-10	3.00668e-14	-2.11153	-3.22204e-10
98194845	rs17378455	6.86366e-23	4.5784	-1.44791	6.39185e-15	-2.19999	-1.45993
98195002	rs148956247	4.53016e-24	0.412421	-3.22204e-10	1.6695e-13	-0.397251	-3.22204e-10
98195257	rs181227023	6.46396e-24	0.767905	-3.22204e-10	2.60092e-14	-2.2565	-3.22204e-10
98195640	rs72734018	4.75572e-25	-1.84157	-3.22204e-10	5.10388e-14	-1.58236	-3.22204e-10
98196350	rs72977741	5.83508e-24	0.66555	-3.22204e-10	2.60765e-14	-2.25391	-3.22204e-10
98197255	rs117316513	7.06246e-25	-3.52782e-10	-1.44613	6.28281e-14	-3.52782e-10	-1.37455
98197512	rs72977743	6.01979e-24	0.696716	-3.22204e-10	2.6051e-14	-2.25489	-3.22204e-10
98198206	rs4554755	1.11037e-25	-2.23562	-1.06061	1.04934e-14	-2.24098	-0.923222
98198809	rs78560841	6.2648e-24	0.73661	-3.22204e-10	2.60247e-14	-2.2559	-3.22204e-10
98200373	rs79692595	6.36348e-24	0.752239	-3.22204e-10	2.60164e-14	-2.25622	-3.22204e-10
98200719	rs6683957	4.84496e-21	8.81985	-1.43249	6.85596e-15	-2.13793	-1.4519
98201283	rs12139338	4.44086e-22	6.30673	-1.30905	6.41887e-13	2.26477	-1.31531
98202161	rs4970728	6.51216e-18	16.0227	-1.43185	1.13369e-14	-1.63168	-1.45521
98203820	rs17369919	6.2512e-23	4.47151	-1.43449	6.37561e-15	-2.2094	-1.45307
98204094	rs78903807	9.68752e-24	-3.52782e-10	1.1725	4.48604e-13	-3.52782e-10	0.591192
98206158	rs41309171	7.31462e-25	-1.41105	-3.22204e-10	2.72461e-14	-2.21004	-3.22204e-10
98206489	rs74105295	2.82667e-21	8.26067	-1.41215	6.59751e-15	-2.1895	-1.43876
98206763	rs148437562	6.61765e-24	0.791404	-3.22204e-10	2.60003e-14	-2.25684	-3.22204e-10
98208158	rs79112588	5.15403e-24	0.541443	-3.22204e-10	2.62237e-14	-2.24828	-3.22204e-10
98208612	rs72734021	5.20386e-25	-1.75152	-3.22204e-10	4.32051e-14	-1.74899	-3.22204e-10
98209110	rs17378539	9.1614e-25	-1.18592	-3.22204e-10	4.99754e-14	-1.60342	-3.22204e-10
98209131	rs4970716	4.65093e-25	-0.414147	-1.44971	7.82396e-15	-2.25709	-1.20067
98209302	rs80248574	4.92186e-24	0.495349	-3.22204e-10	2.62978e-14	-2.24546	-3.22204e-10
98209949	rs147331060	5.90656e-25	-1.62486	-3.22204e-10	3.33353e-14	-2.00833	-3.22204e-10
98210395	rs74105298	7.09677e-23	4.55481	-1.39092	6.84449e-15	-2.1679	-1.4236
98210609	rs74105299	7.67457e-23	4.64332	-1.40116	6.61935e-15	-2.19391	-1.43104
98210616	rs115413182	4.58162e-25	-1.87887	-3.22204e-10	3.93531e-14	-1.84237	-3.22204e-10
98210781	rs72977750	4.81036e-24	0.472436	-3.22204e-10	2.63387e-14	-2.24391	-3.22204e-10
98211103	rs72977751	3.16944e-21	8.26067	-1.2977	7.21152e-15	-2.1895	-1.34977
98211213	rs76626357	4.85161e-24	0.480973	-3.22204e-10	2.63232e-14	-2.2445	-3.22204e-10
98211596	rs80339829	1.45439e-25	-1.63928	-1.38705	1.05159e-14	-2.15463	-1.00743
98211710	rs74105301	2.41548e-22	5.65291	-1.26417	8.58141e-15	-2.04357	-1.32178
98212138	rs59593128	6.6809e-24	0.800916	-3.22204e-10	2.72627e-14	-2.20943	-3.22204e-10
98212290	rs74105302	3.30215e-22	5.96189	-1.26048	8.2386e-15	-2.08746	-1.31866
98212797	rs74108303	2.04922e-20	10.056	-1.2265	8.51246e-15	-2.08363	-1.28979
98213292	rs79808923	9.92717e-25	-1.10565	-3.22204e-10	2.60176e-14	-2.25618	-3.22204e-10
98214007	rs149443287	7.52052e-25	-3.52782e-10	-1.38329	6.94686e-14	-3.52782e-10	-1.27407
98214254	rs75302628	3.17429e-25	-2.24584	-3.22204e-10	3.41183e-14	-1.98512	-3.22204e-10
98215326	rs58626076	3.49025e-22	6.0351	-1.2783	8.20322e-15	-2.07679	-1.33363
98215983	rs78058894	2.23313e-23	3.28992	-1.28227	6.96079e-15	-2.2377	-1.33695
98216044	rs78343601	1.14662e-23	1.34107	-3.22204e-10	2.65105e-14	-2.23741	-3.22204e-10
98216085	rs74108304	3.64046e-22	6.0817	-1.28276	8.22954e-15	-2.06986	-1.33736
98216182	rs80211592	7.24471e-24	0.881935	-3.22204e-10	2.70038e-14	-2.21897	-3.22204e-10
98216309	rs12144395	6.93791e-25	-1.46392	-3.22204e-10	3.81676e-14	-1.87296	-3.22204e-10
98216803	rs77258298	6.79063e-24	0.817207	-3.22204e-10	2.72078e-14	-2.21144	-3.22204e-10
98217505	rs115350011	1.25624e-21	6.03754	-3.22204e-10	5.38252e-13	0.773378	-3.22204e-10
98217632	rs79723387	6.9267e-25	-0.0992322	-1.36631	9.02257e-15	-1.89817	-1.41705
98217683	rs143038621	3.86496e-25	-2.04897	-3.22204e-10	6.10037e-14	-1.40401	-3.22204e-10
98218276	rs56202188	9.7316e-24	2.54076	-1.36372	4.1517e-13	1.9435	-1.42976
98218887	rs74108305	3.92538e-22	6.18399	-1.3097	8.74438e-15	-1.98688	-1.35965
98219156	rs142494453	7.00634e-25	-3.52782e-10	-1.45411	7.11379e-14	-3.52782e-10	-1.25033
98219584	rs76846966	5.25767e-23	4.16907	-1.30514	6.70795e-15	-2.25575	-1.35591
98220320	rs56012174	3.64434e-17	17.4928	-1.17988	1.50691e-14	-1.5527	-1.2496
98220700	rs55914037	4.62232e-25	-1.87003	-3.22204e-10	4.92149e-14	-1.61875	-3.22204e-10
98222807	rs71657277	4.59307e-25	-1.87637	-3.22204e-10	2.75999e-14	-2.19714	-3.22204e-10
98222981	rs138966542	1.55651e-24	-0.655894	-3.22204e-10	3.66356e-14	-1.91393	-3.22204e-10
98224148	rs74108308	2.0927e-24	-0.35988	-3.22204e-10	7.29714e-14	-1.22488	-3.22204e-10
98224825	rs12022669	1.29873e-24	-3.52782e-10	-0.836954	9.84176e-14	-3.52782e-10	-0.925728
98225432	rs150007267	4.36982e-24	-3.52782e-10	0.376386	2.36208e-13	-3.52782e-10	-0.050234
98227080	rs61786604	2.36969e-24	1.16621	-1.40179	1.12594e-14	-1.68451	-1.40923
98228659	rs114560456	3.47682e-24	0.14778	-3.22204e-10	6.23194e-14	-1.38267	-3.22204e-10
98229008	rs17117116	2.23832e-24	-0.292609	-3.22204e-10	8.01657e-14	-1.13085	-3.22204e-10
98229591	rs17117118	2.0252e-24	-0.392669	-3.22204e-10	7.12303e-14	-1.24903	-3.22204e-10
98230887	rs17378671	2.05476e-24	1.0345	-1.41268	1.11656e-14	-1.68272	-1.41939
98231926	rs76806828	7.01416e-25	-3.52782e-10	-1.45299	6.05554e-14	-3.52782e-10	-1.41139
98233530	rs4537601	9.82797e-24	2.56253	-1.37564	8.31104e-15	-2.01278	-1.38458
98233654	rs77871763	4.0289e-25	-0.594007	-1.41342	7.25605e-15	-2.07711	-1.456
98233987	rs114124780	1.43707e-24	-0.735732	-3.22204e-10	3.05087e-14	-2.09694	-3.22204e-10
98234512	rs12406752	2.35152e-24	1.17855	-1.42182	1.09961e-14	-1.68954	-1.42786
98236756	rs11165908	1.00749e-23	2.61996	-1.40825	7.95796e-15	-2.02551	-1.41527
98237158	rs74105004	2.30962e-24	-0.261252	-3.22204e-10	7.85038e-14	-1.1518	-3.22204e-10
98238225	rs116854396	7.1306e-24	-3.52782e-10	0.866059	3.9713e-13	-3.52782e-10	0.469316
98238740	rs12126850	9.1666e-21	8.02498	-3.22204e-10	8.31821e-13	1.20867	-3.22204e-10
98239629	rs74107709	2.40452e-24	-0.220988	-3.22204e-10	8.0896e-14	-1.12178	-3.22204e-10
98240812	rs111307925	3.35227e-25	-2.19128	-3.22204e-10	3.16831e-14	-2.05916	-3.22204e-10
98241291	rs12739159	1.5047e-24	0.752171	-1.44192	1.07375e-14	-1.69506	-1.44614
98241566	rs78852503	7.1684e-25	-3.52782e-10	-1.43124	6.31645e-14	-3.52782e-10	-1.36921
98241746	rs115499708	6.33221e-25	-1.55527	-3.22204e-10	2.60138e-14	-2.25632	-3.22204e-10
98242193	rs185899045	8.43955e-25	-3.52782e-10	-1.26799	6.74757e-14	-3.52782e-10	-1.30318
98243646	rs114509974	2.67979e-24	-0.112597	-3.22204e-10	7.6306e-14	-1.1802	-3.22204e-10
98243798	rs193292954	8.38709e-25	-1.27423	-3.22204e-10	5.8714e-14	-1.44227	-3.22204e-10
98244251	rs12565244	1.69165e-24	0.881012	-1.45365	1.19017e-14	-1.58194	-1.45633
98244768	rs10783076	1.69058e-24	0.881012	-1.45428	1.18954e-14	-1.58194	-1.45686
98244914	rs143720621	2.70589e-24	-0.102907	-3.22204e-10	2.97736e-14	-2.12133	-3.22204e-10
98245640	rs141884614	8.38105e-25	-3.52782e-10	-1.27495	6.59337e-14	-3.52782e-10	-1.3263
98245741	rs1999571	7.37909e-25	-3.52782e-10	-1.40227	6.20852e-14	-3.52782e-10	-1.38644
98246494	rs76593957	6.4323e-21	8.96118	-1.29043	6.36788e-15	-2.24789	-1.41579
98246539	rs75798741	2.81193e-24	-0.0644648	-3.22204e-10	7.89598e-14	-1.14601	-3.22204e-10
98247337	rs115091873	3.322e-25	-2.20035	-3.22204e-10	1.9595e-13	-0.237087	-3.22204e-10
98248485	rs17117169	2.9094e-24	-3.52782e-10	-0.0303882	3.37792e-13	-3.52782e-10	0.307483
98249477	rs74443656	1.16433e-24	-0.946194	-3.22204e-10	1.64201e-13	-0.413855	-3.22204e-10
98250007	rs150149373	2.58706e-24	-0.147816	-3.22204e-10	2.94448e-14	-2.13243	-3.22204e-10
98253331	rs116282615	3.08609e-24	0.0285685	-3.22204e-10	8.43899e-14	-1.0795	-3.22204e-10
98253405	rs7527085	1.58513e-24	0.82268	-1.46035	1.14073e-14	-1.61916	-1.46154
98253510	rs61786605	1.85824e-24	0.98369	-1.4624	1.12931e-14	-1.62836	-1.4624
98253666	rs10747485	1.99763e-24	1.05418	-1.46056	1.22652e-14	-1.54651	-1.46167
98253703	rs75696555	1.25015e-25	-1.9621	-1.21556	9.17758e-15	-2.15306	-1.14512
98253738	rs10747486	7.65447e-24	2.3878	-1.45085	7.98568e-15	-1.98333	-1.45397
98253892	rs151196452	1.34175e-23	1.49822	-3.22204e-10	2.60001e-14	-2.25685	-3.22204e-10
98253972	rs114394933	2.86351e-24	-0.0462875	-3.22204e-10	7.99891e-14	-1.13306	-3.22204e-10
98254229	rs147045931	6.98956e-25	-3.52782e-10	-1.4565	6.3624e-14	-3.52782e-10	-1.36196
98254296	rs77073430	3.21626e-24	0.0698823	-3.22204e-10	8.69345e-14	-1.04979	-3.22204e-10
98254702	rs10747487	1.16975e-24	0.520871	-1.46241	1.35901e-14	-1.44364	-1.46196
98255121	rs6685266	1.6565e-24	0.86631	-1.45994	1.19245e-14	-1.57509	-1.46126
98255168	rs144036749	4.26148e-24	0.35128	-3.22204e-10	6.92404e-14	-1.27736	-3.22204e-10
98257759	rs147049391	3.26803e-24	0.0858519	-3.22204e-10	3.13124e-14	-2.07093	-3.22204e-10
98258097	rs61786606	1.48895e-22	3.9049	-3.22204e-10	3.48493e-14	-1.96391	-3.22204e-10
98258475	rs117454424	5.72429e-24	-3.52782e-10	0.646381	2.94702e-13	-3.52782e-10	0.171016
98258690	rs34486749	3.82817e-24	1.70644	-1.46239	7.163e-15	-2.08412	-1.4619
98259387	rs139220381	3.30346e-24	0.0966324	-3.22204e-10	8.86278e-14	-1.0305	-3.22204e-10
98262237	rs72977779	3.40239e-24	0.12614	-3.22204e-10	9.05383e-14	-1.00917	-3.22204e-10
98262653	rs1889229	2.57707e-24	1.30967	-1.46135	7.69867e-15	-2.01175	-1.46215
98262973	rs75117796	9.55197e-25	-3.52782e-10	-1.14417	5.76529e-14	-3.52782e-10	-1.46051
98263561	rs115292582	4.06335e-25	-1.99891	-3.22204e-10	4.10613e-14	-1.79988	-3.22204e-10
98263610	rs1931063	1.89271e-23	3.29938	-1.45712	6.1683e-15	-2.23637	-1.45916
98263712	rs79272101	2.95931e-24	-3.52782e-10	-0.0133811	2.26336e-13	-3.52782e-10	-0.0929279
98264526	rs75662420	7.42818e-25	-3.52782e-10	-1.39564	6.23435e-14	-3.52782e-10	-1.38229
98264578	rs1333717	8.82147e-24	2.53389	-1.45504	7.73555e-15	-2.01164	-1.45748
98264778	rs114905034	7.92041e-25	-1.33148	-3.22204e-10	3.8753e-14	-1.85774	-3.22204e-10
98264873	rs115369766	3.36921e-25	-2.18624	-3.22204e-10	3.21855e-14	-2.04343	-3.22204e-10
98265091	rs79566012	6.01072e-24	-3.52782e-10	0.695208	5.69004e-13	-3.52782e-10	0.82894
98265667	rs10493894	1.78101e-24	0.9375	-1.45865	1.15518e-14	-1.60777	-1.46034
98265722	rs36081268	3.73756e-25	-2.08249	-3.22204e-10	2.69429e-14	-2.22123	-3.22204e-10
98266009	rs79085678	1.58946e-25	-1.53964	-1.39789	6.63343e-15	-2.24765	-1.37518
98266254	rs12725934	2.23826e-25	-1.51165	-1.08358	1.15131e-14	-2.16084	-0.910627
98266980	rs61786609	3.40779e-25	-2.17486	-3.22204e-10	2.59953e-14	-2.25703	-3.22204e-10
98267096	rs76086894	9.23499e-25	-3.52782e-10	-1.17792	7.86526e-14	-3.52782e-10	-1.14991
98267427	rs17379095	1.86564e-24	0.98369	-1.45842	1.13633e-14	-1.62836	-1.4562
98268137	rs6703307	1.73315e-24	0.913679	-1.46207	1.1667e-14	-1.59697	-1.46122
98268172	rs61786610	2.3152e-22	4.34633	-3.22204e-10	3.331e-14	-2.00909	-3.22204e-10
98268404	rs17370607	5.96738e-25	-1.61461	-3.22204e-10	2.63398e-14	-2.24387	-3.22204e-10
98269004	rs76357981	6.7928e-25	-1.48506	-3.22204e-10	3.7212e-14	-1.89832	-3.22204e-10
98269089	rs150842168	2.53489e-24	-0.168187	-3.22204e-10	2.93003e-14	-2.13735	-3.22204e-10
98270478	rs10875105	2.71251e-24	1.36139	-1.46185	7.60662e-15	-2.02509	-1.46084
98271226	rs10493895	4.06374e-24	1.75849	-1.45472	7.15936e-15	-2.09479	-1.45173
98271612	rs116443183	3.04844e-24	0.0162926	-3.22204e-10	8.36499e-14	-1.08831	-3.22204e-10
98274132	rs12568335	1.4002e-24	0.196758	-0.958481	2.1711e-14	-1.25284	-1.18429
98274513	rs114332654	3.13746e-24	0.0450784	-3.22204e-10	8.53966e-14	-1.06764	-3.22204e-10
98275559	rs11165913	1.78166e-24	0.9375	-1.45829	1.16016e-14	-1.60777	-1.45604
98275613	rs56767454	3.06186e-24	0.0206846	-3.22204e-10	8.04805e-14	-1.12693	-3.22204e-10
98276110	rs79498699	7.1695e-21	9.02592	-1.24666	6.2437e-15	-2.25569	-1.42769
98277624	rs114564527	3.0968e-24	0.032034	-3.22204e-10	1.04568e-13	-0.865109	-3.22204e-10
98278583	rs115306154	4.26569e-25	-1.95032	-3.22204e-10	4.63888e-14	-1.67789	-3.22204e-10
98279088	rs75693011	1.88799e-24	-3.52782e-10	-0.462822	1.25559e-13	-3.52782e-10	-0.682173
98279091	rs10493896	4.05655e-24	1.73242	-1.43043	7.3953e-15	-2.0895	-1.4246
98279259	rs12059052	1.92992e-23	3.3193	-1.45758	6.16825e-15	-2.23757	-1.45796
98280163	rs115737435	3.70967e-24	0.212606	-3.22204e-10	6.36451e-14	-1.36163	-3.22204e-10
98280672	rs144903210	8.60175e-25	-3.52782e-10	-1.24896	5.90736e-14	-3.52782e-10	-1.43616
98282662	rs1984091	2.71281e-24	1.36139	-1.46174	7.60797e-15	-2.02509	-1.46066
98283418	rs76288554	1.81475e-24	-3.52782e-10	-0.502389	1.21251e-13	-3.52782e-10	-0.717084
98283854	rs1931064	1.63749e-24	0.85612	-1.46129	1.15423e-14	-1.60895	-1.45998
98283965	rs1931066	1.58731e-24	0.825079	-1.46138	1.18578e-14	-1.58185	-1.46011
98284940	rs1034215	1.37835e-24	0.684596	-1.46205	1.24768e-14	-1.52864	-1.46244
98285320	rs1034216	1.54006e-24	0.795647	-1.46216	1.12119e-14	-1.63659	-1.46138
98285422	rs1034217	1.81287e-24	0.959018	-1.46245	1.14208e-14	-1.61742	-1.46208
98286571	rs12119653	4.66301e-25	-1.86126	-3.22204e-10	2.6006e-14	-2.25662	-3.22204e-10
98286724	rs76869127	6.94885e-25	-3.52782e-10	-1.46235	5.86684e-14	-3.52782e-10	-1.44305
98286845	rs116060669	1.37991e-24	-0.776318	-3.22204e-10	2.83472e-14	-2.17042	-3.22204e-10
98287474	rs4329543	3.92293e-24	1.72757	-1.45907	7.16661e-15	-2.0885	-1.45701
98287683	rs10875108	3.68269e-24	1.66483	-1.45952	7.1218e-15	-2.09419	-1.45759
98288517	rs1023245	3.68228e-24	1.6662	-1.461	7.04521e-15	-2.10303	-1.45957
98288581	rs78164635	3.36786e-25	-1.9376	-0.249048	1.26598e-12	2.10244	-0.473781
98288721	rs189435356	1.60297e-23	1.67611	-3.22204e-10	3.00407e-14	-2.1124	-3.22204e-10
98288805	rs1963206	2.78287e-24	1.38739	-1.46225	7.55177e-15	-2.03162	-1.46155
98289809	rs6675325	4.00973e-24	1.75215	-1.46176	7.1046e-15	-2.09351	-1.46069
98290238	rs12134028	1.41129e-25	-1.6133	-1.44312	6.24845e-15	-2.24916	-1.43346
98290456	rs76303383	6.9494e-25	-3.52782e-10	-1.46227	5.8722e-14	-3.52782e-10	-1.44213
98290519	rs114071729	4.55518e-25	-1.88466	-3.22204e-10	3.54294e-14	-1.94741	-3.22204e-10
98290577	rs1974204	1.41164e-24	0.707748	-1.46133	1.23385e-14	-1.54009	-1.46213
98290685	rs1974203	2.12328e-23	3.41673	-1.45952	6.11692e-15	-2.24292	-1.46097
98291087	rs78104608	1.36697e-24	-0.785737	-3.22204e-10	2.82829e-14	-2.17269	-3.22204e-10
98291840	rs6676451	4.00759e-24	1.75215	-1.46229	7.0921e-15	-2.09351	-1.46245
98292937	rs10157611	4.34645e-24	1.83312	-1.4621	7.05026e-15	-2.09943	-1.46245
98294818	rs75992345	5.95935e-25	-1.61596	-3.22204e-10	4.11037e-14	-1.79885	-3.22204e-10
98294939	rs114918218	3.4679e-25	-2.15737	-3.22204e-10	4.20074e-14	-1.7771	-3.22204e-10
98295006	rs10875109	3.16833e-24	1.51619	-1.46133	7.3195e-15	-2.06227	-1.46213
98295647	rs147896945	1.26892e-24	-0.860168	-3.22204e-10	1.83468e-13	-0.302908	-3.22204e-10
98296227	rs7538995	1.50442e-24	0.768602	-1.45853	1.20029e-14	-1.56956	-1.46024
98297731	rs4246514	2.2041e-22	5.75851	-1.46136	6.0664e-15	-2.25061	-1.46157
98298087	rs79140822	6.94806e-25	-3.52782e-10	-1.46246	5.75676e-14	-3.52782e-10	-1.46199
98298371	rs4375301	1.09749e-09	34.859	-1.32556	1.35519e-14	-1.54226	-1.36616
98299475	rs10747488	3.66701e-10	33.744	-1.30674	1.06134e-14	-1.77201	-1.38083
98300948	rs113811368	3.93566e-22	5.90824	-1.03132	7.61073e-13	2.14165	-1.02187
98300976	rs78284108	1.01557e-22	3.52229	-3.22204e-10	6.61044e-13	0.978872	-3.22204e-10
98301531	rs75199627	7.00677e-22	-3.52782e-10	5.45371	4.0029e-11	-3.52782e-10	5.08241
98303731	rs150635700	6.43806e-25	-1.53869	-3.22204e-10	3.25914e-14	-2.0309	-3.22204e-10
98303785	rs74467065	1.82961e-24	-3.52782e-10	-0.494234	1.83067e-13	-3.52782e-10	-0.305098
98304427	rs11165917	6.47979e-19	13.1405	-0.857224	1.51813e-12	2.77953	-0.969237
98305394	rs7526108	4.75004e-10	33.9953	-1.29932	1.0875e-14	-1.74244	-1.38605
98305424	rs77018612	1.14445e-20	9.70245	-1.45552	9.62133e-15	-2.20292	-1.04805
98306368	rs75800281	1.21252e-20	9.75955	-1.45485	9.5371e-15	-2.2067	-1.05306
98306515	rs76293564	1.74707e-24	-3.52782e-10	-0.540395	1.19976e-13	-3.52782e-10	-0.727652
98307395	rs149186959	1.83591e-25	-1.39073	-1.40265	6.32032e-15	-2.25717	-1.41401
98307452	rs4414075	4.30389e-25	-1.9414	-3.22204e-10	2.43408e-12	2.28238	-3.22204e-10
98308535	rs61787781	5.07526e-22	5.13121	-3.22204e-10	3.87469e-14	-1.8579	-3.22204e-10
98309251	rs6658412	1.18561e-10	32.5621	-1.25399	7.38443e-15	-2.10219	-1.41338
98309996	rs118150736	7.97177e-25	-3.52782e-10	-1.32501	7.07322e-14	-3.52782e-10	-1.25605
98310239	rs61787782	5.09824e-10	34.0091	-1.24233	7.99908e-15	-2.01775	-1.41787
98310643	rs116072346	1.97192e-24	-0.419327	-3.22204e-10	4.58303e-14	-1.69	-3.22204e-10
98311669	rs151110145	2.33035e-24	-0.252317	-3.22204e-10	2.87343e-14	-2.15685	-3.22204e-10
98312525	rs74525187	1.05187e-20	9.61567	-1.4531	9.51525e-15	-2.1969	-1.06515
98313546	rs77039014	1.11306e-20	9.67258	-1.45347	9.50036e-15	-2.20089	-1.06273
98314896	rs117216173	7.02538e-25	-3.52782e-10	-1.45139	5.77418e-14	-3.52782e-10	-1.45897
98315061	rs12073487	4.97875e-10	34.0091	-1.26605	8.09285e-15	-2.01775	-1.40622
98315893	rs12072739	4.63888e-10	33.9255	-1.25319	7.97794e-15	-2.0245	-1.41377
98316285	rs4421623	8.59592e-11	32.2245	-1.23799	7.60196e-15	-2.06584	-1.42071
98316355	rs12089031	1.23858e-10	32.5844	-1.23261	7.19329e-15	-2.11882	-1.42298
98318162	rs4970719	2.02046e-11	30.7724	-1.23376	6.38457e-15	-2.23856	-1.4225
98318667	rs145436822	8.89294e-25	-3.52782e-10	-1.21566	7.67776e-14	-3.52782e-10	-1.17404
98318735	rs10747489	2.78259e-11	31.0986	-1.2399	6.28458e-15	-2.24811	-1.42874
98320428	rs117983815	1.01012e-24	-3.52782e-10	-1.08827	1.04436e-13	-3.52782e-10	-0.866373
98320492	rs4372296	2.39343e-11	30.9249	-1.21691	6.39879e-15	-2.23475	-1.42408
98320923	rs45522136	1.14494e-20	9.70245	-1.45509	9.55051e-15	-2.20292	-1.05543
98321389	rs78411707	1.14457e-20	9.70245	-1.45542	9.57401e-15	-2.20292	-1.05298
98322379	rs4379706	2.00771e-11	30.7724	-1.24009	6.40189e-15	-2.23856	-1.41979
98323170	rs11588741	4.65962e-25	-1.86199	-3.22204e-10	3.51205e-14	-1.95616	-3.22204e-10
98323370	rs115044824	2.47176e-24	-0.193406	-3.22204e-10	5.21108e-14	-1.56158	-3.22204e-10
98325796	rs10747490	3.34202e-11	31.2146	-1.17277	6.14962e-15	-2.25567	-1.44289
98325947	rs11165920	8.01035e-11	32.1326	-1.21664	6.27639e-15	-2.24893	-1.42922
98326447	rs4970720	3.58984e-11	31.2907	-1.17729	6.16056e-15	-2.25509	-1.44169
98327133	rs75641275	2.4727e-11	31.1737	-1.43314	8.40708e-15	-2.22878	-1.15709
98327239	rs113985410	3.14855e-25	-2.25398	-3.22204e-10	4.36398e-14	-1.73898	-3.22204e-10
98327831	rs4523551	4.57398e-11	31.5726	-1.2169	6.22851e-15	-2.24593	-1.43988
98328093	rs4523552	8.77376e-11	32.2127	-1.20569	6.26029e-15	-2.24764	-1.43309
98328865	rs144483395	5.67096e-25	-1.66556	-3.22204e-10	3.90108e-14	-1.85111	-3.22204e-10
98329069	rs77079365	6.38943e-25	-1.54628	-3.22204e-10	4.79804e-14	-1.64415	-3.22204e-10
98329139	rs115781043	2.41018e-25	-2.10265	-0.418573	2.79023e-14	-1.70257	-0.483667
98330439	rs76586805	4.27204e-16	20.2179	-1.44344	8.60556e-15	-2.2434	-1.11914
98330948	rs61787783	4.47113e-16	20.264	-1.44397	8.63517e-15	-2.24223	-1.11687
98331051	rs61787784	4.26756e-16	20.2179	-1.44449	8.64469e-15	-2.2434	-1.1146
98331804	rs138823314	7.27911e-25	-3.52782e-10	-1.41591	6.10919e-14	-3.52782e-10	-1.40257
98332516	rs71657279	7.18367e-25	-1.42911	-3.22204e-10	3.47182e-14	-1.96768	-3.22204e-10
98332523	rs61787785	2.15958e-11	31.0422	-1.43705	8.48717e-15	-2.2325	-1.14389
98332868	rs11590802	6.24011e-25	-1.56992	-3.22204e-10	1.0153e-11	3.71058	-3.22204e-10
98333187	rs12135891	4.71546e-25	-1.85008	-3.22204e-10	2.60202e-14	-2.25607	-3.22204e-10
98333191	rs7412142	6.20013e-25	-1.57635	-3.22204e-10	9.96225e-12	3.69161	-3.22204e-10
98334214	rs79599355	7.90412e-22	5.57422	-3.22204e-10	2.61683e-14	-2.2504	-3.22204e-10
98334448	rs116317946	3.56952e-25	-2.12849	-3.22204e-10	1.37484e-13	-0.591438	-3.22204e-10
98334676	rs17370884	2.89832e-24	-0.0342057	-3.22204e-10	1.06167e-13	-0.849934	-3.22204e-10
98334938	rs12137138	5.38776e-25	-1.71679	-3.22204e-10	3.05657e-14	-2.09507	-3.22204e-10
98334990	rs11165921	4.42841e-11	31.5279	-1.20458	6.22612e-15	-2.25274	-1.43346
98335004	rs10875111	1.44909e-10	32.6885	-1.17966	6.3172e-15	-2.23062	-1.44105
98335202	rs116303728	1.04829e-24	0.0606209	-1.1118	1.66635e-14	-1.63447	-1.06726
98335381	rs12060207	1.63633e-24	0.280552	-0.886433	1.02981e-14	-2.24847	-0.934518
98335609	rs147060001	3.86879e-25	-2.04798	-3.22204e-10	2.69324e-14	-2.22162	-3.22204e-10
98335991	rs113411628	6.86477e-23	3.13065	-3.22204e-10	3.043e-14	-2.09952	-3.22204e-10
98336329	rs9661794	2.83812e-11	31.0628	-1.18437	6.16357e-15	-2.25656	-1.43973
98336754	rs74993515	1.2366e-24	0.283654	-1.16962	1.57387e-14	-1.63001	-1.12881
98336823	rs11165922	9.1706e-18	16.319	-1.38587	2.60118e-14	-1.04052	-1.21588
98337283	rs6677116	1.51721e-11	30.4342	-1.18202	6.15933e-15	-2.25659	-1.44039
98337480	rs79206149	3.13987e-25	-2.25674	-3.22204e-10	2.73052e-14	-2.20787	-3.22204e-10
98337578	rs6604093	1.64538e-11	30.5176	-1.18437	6.16131e-15	-2.25693	-1.43973
98339755	rs145030418	6.23026e-25	-1.5715	-3.22204e-10	4.21976e-14	-1.77258	-3.22204e-10
98339878	rs12141657	5.38776e-25	-1.71679	-3.22204e-10	3.05657e-14	-2.09507	-3.22204e-10
98340139	rs17379561	2.14708e-11	31.0422	-1.44285	8.67819e-15	-2.2325	-1.12164
98341059	rs147698866	3.09306e-24	0.0308243	-3.22204e-10	6.88152e-14	-1.28352	-3.22204e-10
98341152	rs10747491	2.43657e-11	30.9102	-1.18437	6.16236e-15	-2.25676	-1.43973
98342067	rs4970721	2.76271e-11	31.0628	-1.2113	6.21669e-15	-2.25656	-1.43115
98342408	rs75207540	3.28342e-25	-2.21204	-3.22204e-10	3.76658e-14	-1.8862	-3.22204e-10
98342417	rs10747492	2.00752e-11	30.7435	-1.2113	6.21197e-15	-2.25732	-1.43115
98342685	rs12062845	4.61738e-11	31.5817	-1.21664	6.23625e-15	-2.25535	-1.42922
98343420	rs79645286	3.2025e-25	-2.23699	-3.22204e-10	3.33348e-14	-2.00835	-3.22204e-10
98344088	rs61787819	5.32258e-11	31.7408	-1.23357	6.28657e-15	-2.25395	-1.42258
98344661	rs61787820	6.39348e-11	31.8929	-1.20239	6.22452e-15	-2.25226	-1.43419
98345019	rs7524038	2.78698e-11	31.0628	-1.20255	6.19815e-15	-2.25656	-1.43413
98345449	rs10875112	2.1015e-11	30.7435	-1.16555	6.12827e-15	-2.25732	-1.44471
98345517	rs4394693	2.1066e-11	30.7435	-1.16312	6.12467e-15	-2.25732	-1.4453
98345614	rs4546957	2.11123e-11	30.7435	-1.16093	6.12149e-15	-2.25732	-1.44582
98346177	rs10875113	2.1216e-11	30.7435	-1.15603	6.11459e-15	-2.25732	-1.44695
98346531	rs77184978	7.40443e-25	-3.52782e-10	-1.39884	6.03974e-14	-3.52782e-10	-1.414
98347353	rs111983855	6.80105e-22	5.42391	-3.22204e-10	2.63053e-14	-2.24518	-3.22204e-10
98347775	rs16798	3.86444e-25	-2.0491	-3.22204e-10	2.62776e-14	-2.24623	-3.22204e-10
98348277	rs80016823	7.9848e-25	-1.32338	-3.22204e-10	3.01913e-14	-2.10739	-3.22204e-10
98348885	rs1801265	1.69685e-11	30.5176	-1.15356	6.11364e-15	-2.25693	-1.4475
98350283	rs140310784	1.13968e-24	-0.967586	-3.22204e-10	5.98626e-14	-1.4229	-3.22204e-10
98351869	rs74439783	2.00823e-24	-0.401085	-3.22204e-10	3.07574e-14	-2.08882	-3.22204e-10
98352053	rs4970722	7.32471e-11	31.9751	-1.1486	6.16951e-15	-2.24677	-1.44856
98352871	rs149986635	1.36242e-22	3.8161	-3.22204e-10	4.42459e-13	0.577399	-3.22204e-10
98353416	rs4970723	7.37814e-11	31.9751	-1.14133	6.16039e-15	-2.24677	-1.45004
98353532	rs112160725	3.24269e-25	-2.22452	-3.22204e-10	3.71011e-14	-1.9013	-3.22204e-10
98355399	rs77705434	1.33789e-22	3.79793	-3.22204e-10	4.00728e-12	2.78092	-3.22204e-10
98357727	rs9324374	1.87513e-11	30.5928	-1.12885	6.08269e-15	-2.25715	-1.45235
98357743	rs11165923	7.26108e-25	-3.52782e-10	-1.41839	5.82247e-14	-3.52782e-10	-1.45064
98359018	rs141098699	3.71459e-24	0.418462	-0.20453	5.32094e-14	-1.45847	-0.0822452
98359342	rs12406713	2.71005e-11	30.9786	-1.14635	6.10436e-15	-2.25691	-1.44903
98359519	rs61787822	6.29605e-25	-1.561	-3.22204e-10	3.54407e-14	-1.94709	-3.22204e-10
98360091	rs9727548	2.07991e-11	30.6681	-1.10049	6.05606e-15	-2.25728	-1.45661
98360453	rs146085365	3.83845e-24	-3.52782e-10	0.246732	2.81197e-13	-3.52782e-10	0.124109
98362040	rs7418577	2.34724e-11	30.8273	-1.13883	6.06597e-15	-2.25727	-1.45498
98365247	rs12125748	5.03482e-25	-1.78454	-3.22204e-10	3.22003e-14	-2.04297	-3.22204e-10
98365299	rs76266880	6.67697e-22	5.4055	-3.22204e-10	2.63249e-14	-2.24443	-3.22204e-10
98365310	rs10875118	2.10767e-11	30.6681	-1.08723	6.04667e-15	-2.25728	-1.45816
98366203	rs78160265	1.53522e-24	0.1316	-0.801264	1.13e-14	-2.23729	-0.852856
98366458	rs111711976	6.80105e-22	5.42391	-3.22204e-10	2.63053e-14	-2.24518	-3.22204e-10
98368647	rs150836920	1.12718e-24	-3.52782e-10	-0.978615	9.57521e-14	-3.52782e-10	-0.953186
98369744	rs9662719	5.49328e-11	31.6278	-1.08898	6.07985e-15	-2.252	-1.45797
98369956	rs74342068	7.97679e-22	5.58337	-3.22204e-10	2.77249e-14	-2.19262	-3.22204e-10
98370375	rs12077442	7.43051e-11	31.9728	-1.13189	6.12198e-15	-2.25125	-1.45182
98370438	rs115923460	1.60261e-23	1.67588	-3.22204e-10	2.60153e-14	-2.25626	-3.22204e-10
98371000	rs78736851	9.21485e-25	-1.18011	-3.22204e-10	1.54819e-13	-0.47269	-3.22204e-10
98371201	rs6604094	1.82925e-25	-1.3462	-1.45082	6.06322e-15	-2.25046	-1.46224
98371449	rs4394694	3.85965e-11	31.2907	-1.10482	6.07277e-15	-2.25509	-1.45605
98371453	rs112043062	8.49803e-22	5.64667	-3.22204e-10	2.61165e-14	-2.25238	-3.22204e-10
98372260	rs12127542	1.08177e-25	-1.86431	-1.45801	6.75946e-15	-2.15721	-1.4468
98372645	rs74450569	1.08759e-24	0.122402	-1.13677	1.67584e-14	-1.60225	-1.0938
98373770	rs114378385	4.25166e-25	-1.95361	-3.22204e-10	2.79245e-14	-2.18544	-3.22204e-10
98374171	rs76831591	3.24252e-25	-2.22457	-3.22204e-10	3.62697e-14	-1.92397	-3.22204e-10
98374638	rs79215295	7.90412e-22	5.57422	-3.22204e-10	2.61683e-14	-2.2504	-3.22204e-10
98375391	rs61787823	3.18172e-09	35.6069	-1.00904	6.02752e-15	-2.25616	-1.46245
98375448	rs11165924	4.87055e-21	7.46951	-0.0768842	2.74783e-14	-1.90492	-0.29663
98375753	rs181378933	4.51828e-25	-1.89279	-3.22204e-10	2.81052e-14	-2.17899	-3.22204e-10
98376178	rs77350815	5.52159e-25	-1.69226	-3.22204e-10	6.99827e-12	3.33847	-3.22204e-10
98376245	rs9727976	3.10393e-09	35.5882	-1.01512	6.03945e-15	-2.25423	-1.46241
98376459	rs143263008	7.47336e-25	-3.52782e-10	-1.38958	6.04979e-14	-3.52782e-10	-1.41234
98376461	rs139027552	1.99206e-23	1.89342	-3.22204e-10	2.89098e-14	-2.15077	-3.22204e-10
98376502	rs4399192	1.74316e-09	35.0148	-1.01861	6.02171e-15	-2.25721	-1.46236
98377149	rs75570956	9.62407e-15	23.3066	-1.41735	8.62362e-15	-2.15635	-1.20409
98377499	rs114078222	1.72207e-24	-0.55481	-3.22204e-10	4.49407e-14	-1.70961	-3.22204e-10
98378494	rs6604095	1.86408e-25	-1.33449	-1.44366	6.06956e-15	-2.24941	-1.46225
98378559	rs61787824	1.31674e-14	23.607	-1.40428	7.6074e-15	-2.25327	-1.23255
98378786	rs9662870	1.91436e-09	35.0967	-1.00692	6.02228e-15	-2.25702	-1.46246
98378798	rs75523359	1.79911e-23	-3.52782e-10	1.79154	1.60126e-12	-3.52782e-10	1.8636
98379562	rs76003396	9.98765e-10	34.4905	-1.05132	6.30985e-15	-2.21158	-1.46125
98379787	rs147027406	4.0757e-24	-3.52782e-10	0.306706	3.18156e-13	-3.52782e-10	0.247595
98381637	rs79816651	7.87133e-25	-3.52782e-10	-1.33769	6.26524e-14	-3.52782e-10	-1.37735
98381860	rs61787826	4.78955e-09	36.0276	-1.0207	6.04931e-15	-2.25267	-1.46233
98381909	rs145205908	9.10239e-25	-1.19239	-3.22204e-10	3.25801e-14	-2.03125	-3.22204e-10
98382113	rs6689552	2.92682e-09	35.5265	-1.01213	6.03714e-15	-2.25458	-1.46244
98382114	rs6692580	2.92682e-09	35.5265	-1.01213	6.03714e-15	-2.25458	-1.46244
98382367	rs79616494	6.17872e-25	-1.57981	-3.22204e-10	4.65107e-14	-1.67527	-3.22204e-10
98383395	rs79055225	5.26907e-09	36.1135	-1.01124	6.05467e-15	-2.25168	-1.46244
98383700	rs148985929	1.99238e-23	1.89358	-3.22204e-10	2.59998e-14	-2.25686	-3.22204e-10
98383726	rs117057053	2.39183e-24	-3.52782e-10	-0.226278	1.94243e-13	-3.52782e-10	-0.245836
98384122	rs72734093	3.27259e-25	-2.21534	-3.22204e-10	4.76513e-14	-1.65104	-3.22204e-10
98384790	rs75469693	1.53856e-24	0.109759	-0.777251	1.15874e-14	-2.23524	-0.829791
98384994	rs142406340	2.1537e-24	-3.52782e-10	-0.331151	1.76973e-13	-3.52782e-10	-0.338949
98385111	rs77822194	3.84414e-25	-2.05437	-3.22204e-10	2.62412e-14	-2.24762	-3.22204e-10
98385673	rs61787827	2.03435e-14	24.0187	-1.38102	7.35556e-15	-2.24651	-1.27298
98385830	rs75451404	3.28353e-14	24.4908	-1.37437	7.47061e-15	-2.23488	-1.26909
98386000	rs78334244	7.14464e-25	-3.52782e-10	-1.43456	5.84751e-14	-3.52782e-10	-1.44635
98386721	rs72981743	2.19763e-24	0.341298	-0.652257	1.32273e-14	-2.25565	-0.677014
98386744	rs145248180	8.01465e-25	-3.52782e-10	-1.31965	6.31199e-14	-3.52782e-10	-1.36991
98386955	rs61787828	1.52006e-13	25.9985	-1.34968	7.26254e-15	-2.23032	-1.3019
98387087	rs140030940	3.32119e-24	-3.52782e-10	0.101985	2.44622e-13	-3.52782e-10	-0.0152319
98390072	rs4456128	7.04608e-05	45.4892	-0.885922	6.50904e-15	-2.18309	-1.45867
98390114	rs138428353	4.19327e-25	-1.96744	-3.22204e-10	2.60829e-14	-2.25367	-3.22204e-10
98390477	rs61787829	3.61826e-14	24.5458	-1.33234	6.96805e-15	-2.25713	-1.31648
98391159	rs79255919	3.16386e-25	-2.24913	-3.22204e-10	4.88155e-14	-1.6269	-3.22204e-10
98391864	rs9729897	7.52171e-05	45.5812	-0.91264	6.52075e-15	-2.17941	-1.46055
98392169	rs72981753	9.38946e-23	4.00383	-0.559994	1.50898e-14	-2.18048	-0.620445
98392438	rs191141330	9.94718e-25	-1.10363	-3.22204e-10	4.51162e-14	-1.70571	-3.22204e-10
98393340	rs79957304	2.34305e-24	-0.246884	-3.22204e-10	1.53557e-13	-0.480874	-3.22204e-10
98393523	rs61787830	5.11747e-14	24.8925	-1.33234	6.96932e-15	-2.25695	-1.31648
98394391	rs113933113	1.22839e-21	6.01512	-3.22204e-10	2.59885e-14	-2.25729	-3.22204e-10
98394749	rs78228849	2.49172e-24	-0.185362	-3.22204e-10	4.76757e-13	0.652058	-3.22204e-10
98394864	rs4970725	7.38208e-05	45.4892	-0.839339	6.53911e-15	-2.18309	-1.45406
98395714	rs4294451	7.13664e-05	45.4892	-0.873152	6.5162e-15	-2.18309	-1.45757
98395881	rs4378243	1.94267e-09	35.4282	-1.32367	6.92419e-15	-2.25455	-1.32538
98395896	rs72981758	9.20825e-23	4.09483	-0.67048	1.37055e-14	-2.17011	-0.727044
98396847	rs4478846	4.40346e-09	36.2277	-1.30488	6.85874e-15	-2.24656	-1.34286
98398283	rs117315139	1.15324e-24	-3.52782e-10	-0.955757	1.242e-13	-3.52782e-10	-0.693056
98398619	rs4271249	6.33987e-13	27.5323	-1.45531	4.02217e-14	-0.461181	-1.35936
98399193	rs12027448	9.44396e-25	-3.52782e-10	-1.15555	7.29148e-14	-3.52782e-10	-1.22566
98399715	rs12741167	3.49339e-19	11.9668	-0.301304	7.59991e-13	1.60287	-0.484511
98399847	rs140161237	8.1305e-25	-3.52782e-10	-1.3053	6.89558e-14	-3.52782e-10	-1.28148
98399903	rs10875120	7.21194e-05	45.4892	-0.862656	6.52271e-15	-2.18309	-1.45657
98400439	rs9662232	7.8287e-05	45.5812	-0.872637	6.54048e-15	-2.17941	-1.45752
98400875	rs6604097	1.64536e-25	-1.47936	-1.4236	6.0475e-15	-2.25716	-1.45815
98401618	rs75467533	1.1825e-21	5.97705	-3.22204e-10	2.59916e-14	-2.25718	-3.22204e-10
98402891	rs77834366	7.37697e-25	-1.40256	-3.22204e-10	5.48567e-14	-1.51022	-3.22204e-10
98402966	rs149384992	7.35847e-25	-3.52782e-10	-1.40507	5.97286e-14	-3.52782e-10	-1.42514
98403768	rs115678220	3.13857e-25	-2.25715	-3.22204e-10	2.59924e-14	-2.25714	-3.22204e-10
98404096	rs61789073	1.71257e-17	15.5578	-3.22204e-10	2.81576e-14	-2.17713	-3.22204e-10
98404234	rs4506495	2.63102e-09	35.7218	-1.31402	6.84764e-15	-2.2564	-1.33464
98405031	rs12122552	1.73475e-20	8.66287	-3.22204e-10	1.20999e-12	1.58342	-3.22204e-10
98405032	rs6604098	9.23006e-05	45.7656	-0.892338	6.57958e-15	-2.1718	-1.45917
98405856	rs4322261	5.50852e-09	36.4554	-1.30862	6.90991e-15	-2.24243	-1.33956
98406546	rs191396637	3.81291e-23	2.54264	-3.22204e-10	9.95066e-13	1.38786	-3.22204e-10
98406840	rs140838634	3.78736e-25	-2.06925	-3.22204e-10	2.67066e-14	-2.23004	-3.22204e-10
98407367	rs6696127	1.37125e-22	4.50239	-0.679839	1.43268e-14	-2.11676	-0.736061
98407722	rs78805408	1.22115e-22	4.40641	-0.699784	1.3865e-14	-2.13031	-0.755272
98409303	rs4423049	0.000100216	45.8579	-0.902392	6.60078e-15	-2.16786	-1.4599
98409565	rs74948275	1.23187e-22	4.50239	-0.787028	1.2923e-14	-2.11676	-0.839184
98409701	rs112509352	1.52971e-24	-0.673256	-3.22204e-10	4.83439e-14	-1.63661	-3.22204e-10
98409862	rs111584358	9.1096e-22	5.71616	-3.22204e-10	2.60752e-14	-2.25396	-3.22204e-10
98409901	rs4495746	0.000216555	46.6016	-0.875536	6.83764e-15	-2.13472	-1.45779
98410509	rs75568898	1.46298e-25	-1.92545	-1.095	1.3222e-14	-1.79987	-1.1332
98410616	rs4598523	0.000357051	47.0747	-0.848647	7.02799e-15	-2.10994	-1.45511
98410731	rs79924101	1.50725e-22	4.64009	-0.722968	1.40279e-14	-2.09631	-0.77759
98411921	rs116665811	1.47835e-22	4.64009	-0.742329	1.3769e-14	-2.09631	-0.796217
98412089	rs77603986	7.59359e-25	-1.37362	-3.22204e-10	5.63622e-14	-1.48315	-3.22204e-10
98412228	rs78834502	1.16925e-24	-3.52782e-10	-0.941975	8.24011e-14	-3.52782e-10	-1.10335
98412694	rs147382855	7.36266e-25	-3.52782e-10	-1.4045	6.00976e-14	-3.52782e-10	-1.41898
98412713	rs187951956	1.06096e-24	-1.03916	-3.22204e-10	2.62996e-14	-2.24539	-3.22204e-10
98413937	rs139660678	8.7186e-25	-1.23546	-3.22204e-10	4.84065e-14	-1.63531	-3.22204e-10
98414911	rs75514295	2.27967e-24	-0.274305	-3.22204e-10	4.28989e-13	0.546483	-3.22204e-10
98414977	rs61789075	1.92555e-14	24	-1.41728	8.00617e-15	-2.25709	-1.17764
98414995	rs112716947	1.27013e-21	6.04854	-3.22204e-10	2.67727e-14	-2.22756	-3.22204e-10
98416157	rs4274102	0.000945882	48.1212	-0.920932	6.98954e-15	-2.10953	-1.461
98416866	rs12116803	5.40047e-25	-1.71444	-3.22204e-10	3.06052e-14	-2.09378	-3.22204e-10
98416940	rs9324378	0.000958091	48.1212	-0.908107	6.99469e-15	-2.10953	-1.46027
98417446	rs10875121	6.62139e-08	38.9435	-1.31015	7.1862e-15	-2.2046	-1.33819
98417967	rs11165934	0.00133342	48.4518	-0.908107	6.92227e-15	-2.11994	-1.46027
98418687	rs6664489	0.00193315	48.8298	-0.914703	6.90497e-15	-2.12204	-1.46067
98419702	rs9729190	0.0101368	50.4343	-0.86217	7.60182e-15	-2.03004	-1.45652
98420453	rs4246516	2.71111e-08	38.0631	-1.32276	6.97507e-15	-2.24633	-1.32628
98420565	rs113529524	6.45353e-21	7.67405	-3.22204e-10	2.62329e-14	-2.24793	-3.22204e-10
98421137	rs78190633	7.7195e-25	-1.35717	-3.22204e-10	5.72367e-14	-1.46775	-3.22204e-10
98421570	rs79871536	1.26911e-22	4.56367	-0.818523	1.24662e-14	-2.1225	-0.869424
98421934	rs9285628	1.35908e-07	39.6486	-1.29622	7.05192e-15	-2.21146	-1.35019
98421965	rs9324379	1.48204e-07	39.7336	-1.29462	7.06281e-15	-2.20861	-1.3515
98422077	rs77779411	6.14319e-25	-1.58558	-3.22204e-10	1.3872e-11	4.02268	-3.22204e-10
98422612	rs11165935	1.59744e-07	39.8102	-1.29622	7.09079e-15	-2.20596	-1.35019
98422772	rs74594312	1.47774e-22	4.72233	-0.824986	1.26785e-14	-2.09941	-0.875625
98423149	rs9659380	1.36767e-07	39.6486	-1.28992	7.01625e-15	-2.21146	-1.35526
98424252	rs56732321	0.00208733	48.9255	-0.933631	6.93292e-15	-2.11708	-1.46159
98424434	rs190075198	4.71674e-25	-1.8498	-3.22204e-10	2.86893e-14	-2.15842	-3.22204e-10
98425474	rs10783081	1.51802e-25	-1.54466	-1.43886	6.02959e-15	-2.25671	-1.46156
98425544	rs78246936	3.66076e-25	-2.10325	-3.22204e-10	4.98576e-14	-1.60578	-3.22204e-10
98425888	rs28641479	1.7211e-07	39.8848	-1.29622	7.10953e-15	-2.20333	-1.35019
98425905	rs77259662	1.03335e-24	-1.06553	-3.22204e-10	2.60539e-14	-2.25478	-3.22204e-10
98426476	rs28582591	1.73219e-07	39.8848	-1.2898	7.0729e-15	-2.20333	-1.35535
98427612	rs137920948	7.0618e-25	-3.52782e-10	-1.44622	5.81555e-14	-3.52782e-10	-1.45183
98428061	rs77204434	1.11501e-24	-3.52782e-10	-0.989474	1.10215e-13	-3.52782e-10	-0.812517
98428260	rs61789077	1.3817e-07	39.6603	-1.29138	6.93598e-15	-2.22412	-1.3541
98430521	rs79230710	8.02087e-25	-1.31887	-3.22204e-10	1.59051e-13	-0.445725	-3.22204e-10
98430950	rs75513088	6.30537e-08	38.8758	-1.29138	6.80484e-15	-2.24321	-1.3541
98430986	rs148807675	1.89693e-24	-0.458101	-3.22204e-10	1.34157e-13	-0.615938	-3.22204e-10
98431165	rs61789078	6.30537e-08	38.8758	-1.29138	6.80484e-15	-2.24321	-1.3541
98431319	rs77291070	1.33747e-22	4.59281	-0.795197	1.29306e-14	-2.10832	-0.84703
98431639	rs9887831	0.00175585	48.7337	-0.914771	6.79772e-15	-2.13769	-1.46067
98432507	rs61789079	5.79489e-08	38.7993	-1.29931	6.83963e-15	-2.24459	-1.34762
98432735	rs116610533	1.59684e-23	1.67227	-3.22204e-10	2.76096e-14	-2.19679	-3.22204e-10
98432826	rs9887848	0.00261455	49.1221	-0.905065	6.93582e-15	-2.11818	-1.46007
98432916	rs9887792	0.00177298	48.7337	-0.905065	6.80177e-15	-2.13769	-1.46007
98432917	rs77009978	1.46983e-22	4.57217	-0.680191	1.43996e-14	-2.11135	-0.7364
98433312	rs80075254	2.6851e-17	16.0075	-3.22204e-10	2.8188e-14	-2.17605	-3.22204e-10
98433451	rs181972137	5.50179e-25	-1.69585	-3.22204e-10	3.05441e-14	-2.09578	-3.22204e-10
98433535	rs11165937	1.08805e-08	37.1493	-1.32186	6.89273e-15	-2.25732	-1.32717
98433830	rs116208494	1.79474e-22	4.09169	-3.22204e-10	4.02916e-13	0.48378	-3.22204e-10
98435238	rs114743589	7.61762e-25	-0.016417	-1.35404	1.31086e-14	-1.60647	-1.33521
98435544	rs6703588	0.000911562	48.0812	-0.917885	6.59829e-15	-2.16729	-1.46084
98435816	rs61789080	8.72972e-22	5.67357	-3.22204e-10	3.70382e-14	-1.903	-3.22204e-10
98435843	rs76978035	7.49212e-25	-3.52782e-10	-1.38707	6.06163e-14	-3.52782e-10	-1.41038
98436232	rs12067700	0.000587522	47.642	-0.917885	6.40575e-15	-2.19691	-1.46084
98436522	rs113400063	3.99971e-21	7.19564	-3.22204e-10	2.59982e-14	-2.25692	-3.22204e-10
98436574	rs111348842	7.11843e-25	-1.43823	-3.22204e-10	1.63109e-11	4.18464	-3.22204e-10
98437556	rs61789082	5.0134e-08	38.6465	-1.29138	6.77813e-15	-2.24714	-1.3541
98438579	rs143556814	2.58762e-22	4.45757	-3.22204e-10	2.66867e-14	-2.23078	-3.22204e-10
98440529	rs57468345	0.00089509	48.0812	-0.93612	6.60369e-15	-2.16729	-1.46002
98440668	rs78657452	1.37111e-24	-3.52782e-10	-0.782718	9.60239e-14	-3.52782e-10	-0.950351
98440856	rs72963714	1.45119e-22	4.63195	-0.752733	1.35478e-14	-2.1025	-0.806223
98441830	rs12071067	0.0009151	48.0812	-0.914012	6.59973e-15	-2.16729	-1.46063
98441888	rs12067567	0.000792294	47.9275	-0.90433	6.47753e-15	-2.18658	-1.46003
98442063	rs77316149	3.25606e-24	0.08218	-3.22204e-10	6.13747e-14	-1.39795	-3.22204e-10
98442308	rs12068763	0.00404848	49.506	-0.851751	6.97421e-15	-2.11728	-1.45545
98442483	rs115061963	5.12958e-25	-1.7659	-3.22204e-10	3.56349e-14	-1.94162	-3.22204e-10
98442994	rs75998673	2.32933e-22	5.22176	-0.869343	1.33037e-14	-2.03745	-0.889456
98443440	rs11165938	0.000766051	47.8906	-0.901189	6.55319e-15	-2.17518	-1.45981
98443461	rs72963721	1.34898e-22	4.55377	-0.747586	1.3459e-14	-2.11403	-0.801273
98443509	rs11165939	0.000839974	47.9859	-0.90433	6.5774e-15	-2.17128	-1.46003
98443858	rs11165940	0.000888556	48.0487	-0.910897	6.56449e-15	-2.17283	-1.46044
98443881	rs61789085	1.46412e-23	2.48476	-0.899256	1.39409e-14	-2.257	-0.623122
98443993	rs10875122	1.50097e-25	-1.55255	-1.44226	6.31765e-15	-2.20926	-1.46235
98444582	rs6604099	1.61093e-25	-1.46743	-1.45668	6.21604e-15	-2.22843	-1.45939
98445512	rs6604100	2.44038e-25	-1.5655	-0.943273	1.0132e-14	-2.2058	-0.993452
98445830	rs80289781	7.61514e-08	39.018	-1.24479	6.60513e-15	-2.24095	-1.38615
98446194	rs12077962	0.00112975	48.2395	-0.861571	6.64354e-15	-2.16484	-1.45646
98446959	rs72963731	2.15302e-22	5.07021	-0.796508	1.37202e-14	-2.04779	-0.848289
98447298	rs61785881	1.43198e-07	39.6329	-1.22826	6.63936e-15	-2.22648	-1.39546
98447821	rs77654485	1.63393e-25	-1.44979	-1.46014	6.21982e-15	-2.23168	-1.45552
98447924	rs114424269	4.43763e-23	2.69437	-3.22204e-10	2.65391e-14	-2.23633	-3.22204e-10
98448341	rs61785882	1.69347e-07	39.7873	-1.21491	6.6226e-15	-2.22215	-1.40231
98448530	rs74386841	1.9425e-24	-3.52782e-10	-0.434362	1.18508e-13	-3.52782e-10	-0.739971
98449061	rs78542688	6.62723e-21	7.70061	-3.22204e-10	2.85687e-14	-2.16264	-3.22204e-10
98449380	rs61785883	1.23448e-13	25.6599	-1.21911	6.40985e-15	-2.2569	-1.40022
98449946	rs75074153	5.13216e-25	-1.7654	-3.22204e-10	2.97779e-14	-2.12118	-3.22204e-10
98450656	rs113386591	8.77311e-21	7.98111	-3.22204e-10	2.71026e-14	-2.21532	-3.22204e-10
98450672	rs12732155	2.67229e-25	-1.70015	-0.717839	1.74177e-14	-2.22849	-0.42897
98450788	rs12094520	4.079e-18	14.2423	-0.119288	1.51296e-14	-2.18985	-0.608445
98451121	rs140317948	1.07192e-23	-3.52782e-10	1.2737	5.63102e-13	-3.52782e-10	0.818512
98451459	rs36028749	3.99754e-18	14.2307	-0.127872	1.48737e-14	-2.20007	-0.615286
98451994	rs115311709	3.12465e-24	0.0409869	-3.22204e-10	5.98657e-14	-1.42284	-3.22204e-10
98452069	rs72963738	2.00827e-08	37.5328	-1.09251	6.13207e-15	-2.25706	-1.44435
98452648	rs117785044	1.14211e-24	-3.52782e-10	-0.965461	1.05909e-13	-3.52782e-10	-0.852372
98454624	rs187704085	2.66801e-24	-0.117004	-3.22204e-10	6.25423e-14	-1.3791	-3.22204e-10
98455957	rs61785886	3.20764e-07	40.2631	-1.05193	6.28526e-15	-2.22801	-1.44873
98456350	rs186768004	2.95137e-24	-0.016067	-3.22204e-10	6.67476e-14	-1.31403	-3.22204e-10
98456731	rs61785888	4.78516e-08	38.4088	-1.10026	6.1717e-15	-2.25698	-1.43799
98456907	rs4573558	5.18678e-08	38.4849	-1.09575	6.16344e-15	-2.25717	-1.43915
98457303	rs2893376	6.43297e-09	36.4389	-1.13703	6.45556e-15	-2.22755	-1.42246
98457354	rs116777712	2.11558e-24	-0.349006	-3.22204e-10	2.64491e-14	-2.23973	-3.22204e-10
98457523	rs2391873	9.68962e-09	36.8441	-1.13264	6.33173e-15	-2.24076	-1.42862
98460106	rs9440288	1.43981e-08	37.1471	-1.03954	6.17512e-15	-2.2464	-1.44802
98460525	rs41285696	7.37447e-25	-1.4029	-3.22204e-10	1.15792e-13	-0.763154	-3.22204e-10
98460624	rs117209156	8.95052e-25	-3.52782e-10	-1.20921	8.0274e-14	-3.52782e-10	-1.1295
98461132	rs9324380	1.26883e-13	25.5444	-1.0762	6.26433e-15	-2.23981	-1.44027
98461443	rs9662365	5.05517e-18	14.4551	-0.117465	1.40823e-14	-2.24557	-0.624463
98461954	rs1938570	9.63492e-08	39.0213	-1.0129	6.08622e-15	-2.25646	-1.45246
98462220	rs10443185	3.16054e-25	-2.25018	-3.22204e-10	2.63491e-14	-2.24351	-3.22204e-10
98462868	rs78807223	4.25025e-25	-1.95394	-3.22204e-10	4.6643e-14	-1.67242	-3.22204e-10
98462921	rs146033831	1.78273e-24	-3.52782e-10	-0.520192	1.10314e-13	-3.52782e-10	-0.811619
98463274	rs139948107	2.00466e-24	-3.52782e-10	-0.40286	1.44504e-13	-3.52782e-10	-0.541638
98463971	rs114379518	4.73092e-25	-1.8468	-3.22204e-10	4.018e-14	-1.82158	-3.22204e-10
98464183	rs114831558	6.77451e-21	7.72258	-3.22204e-10	2.62041e-14	-2.24903	-3.22204e-10
98464227	rs75497903	9.28445e-21	8.03776	-3.22204e-10	2.67578e-14	-2.22812	-3.22204e-10
98464653	rs111883241	4.353e-25	-1.93006	-3.22204e-10	3.02975e-14	-2.10388	-3.22204e-10
98465472	rs138547212	6.94371e-25	-1.46309	-3.22204e-10	4.74782e-14	-1.65468	-3.22204e-10
98465528	rs2154403	7.36866e-08	38.7855	-1.04526	6.11535e-15	-2.2572	-1.44694
98465548	rs61785889	3.2924e-19	11.6062	-3.22204e-10	3.61363e-14	-1.92765	-3.22204e-10
98465840	rs116319667	3.83584e-25	-2.05653	-3.22204e-10	2.72966e-14	-2.20819	-3.22204e-10
98466786	rs12138817	3.28339e-19	12.0899	-0.486477	8.93998e-14	-0.315705	-0.706124
98470605	rs10747495	1.48843e-08	37.223	-1.08227	6.26018e-15	-2.24196	-1.43878
98471702	rs77177281	1.66793e-25	-1.46819	-1.42115	6.20779e-15	-2.23579	-1.45335
98471787	rs55635742	1.90801e-23	1.85031	-3.22204e-10	9.31836e-14	-0.980376	-3.22204e-10
98472208	rs78878051	1.04855e-24	-3.52782e-10	-1.05093	7.68041e-14	-3.52782e-10	-1.17369
98472879	rs1938564	3.2648e-09	35.7592	-1.13554	6.50966e-15	-2.21868	-1.42298
98472958	rs1938563	1.37579e-08	37.1489	-1.08688	6.27688e-15	-2.24046	-1.43761
98473716	rs1938562	1.37579e-08	37.1489	-1.08688	6.27688e-15	-2.24046	-1.43761
98474767	rs2391902	3.7888e-09	35.9058	-1.13328	6.4752e-15	-2.22321	-1.42376
98475185	rs72735950	7.3912e-24	0.901953	-3.22204e-10	1.57771e-13	-0.453805	-3.22204e-10
98475522	rs2154402	7.06762e-14	25.0206	-1.13757	6.46794e-15	-2.22582	-1.42226
98475913	rs9324381	3.05796e-09	35.6863	-1.12816	6.59896e-15	-2.20255	-1.42549
98476499	rs12143723	6.80077e-25	-1.48389	-3.22204e-10	3.01812e-14	-2.10773	-3.22204e-10
98476718	rs1938561	2.3748e-08	37.6807	-1.07273	6.19795e-15	-2.24964	-1.44109
98476950	rs9440293	1.51028e-08	37.2222	-1.06691	6.22126e-15	-2.24286	-1.44411
98476958	rs9727941	3.08131e-09	35.6756	-1.10977	6.53758e-15	-2.20399	-1.43339
98476966	rs9724773	3.59605e-09	35.83	-1.10977	6.50088e-15	-2.20962	-1.43339
98477700	rs75191380	8.33449e-25	-3.52782e-10	-1.28052	7.60458e-14	-3.52782e-10	-1.18361
98478516	rs118142198	1.30301e-24	-3.52782e-10	-0.833662	1.25098e-13	-3.52782e-10	-0.68585
98478544	rs1938565	3.37799e-08	38.0184	-1.05806	6.15059e-15	-2.25404	-1.44436
98478943	rs61785940	1.17749e-21	5.97281	-3.22204e-10	3.38975e-14	-1.99161	-3.22204e-10
98478981	rs1938566	4.93812e-09	36.1344	-1.09699	6.3619e-15	-2.2297	-1.43493
98480118	rs140937880	5.23526e-25	-1.74551	-3.22204e-10	2.74709e-13	0.100763	-3.22204e-10
98480128	rs1938567	3.87489e-08	38.1416	-1.04403	6.12926e-15	-2.25469	-1.44718
98480212	rs11165944	2.65114e-25	-1.62439	-0.801543	1.56072e-14	-2.2493	-0.51791
98481750	rs6683447	4.67259e-24	1.44919	-1.00581	1.44081e-14	-2.06873	-0.778422
98481774	rs74542894	5.71131e-25	-1.65847	-3.22204e-10	9.7768e-14	-0.93235	-3.22204e-10
98482580	rs2391903	8.71409e-14	25.1834	-1.09095	6.3426e-15	-2.23111	-1.43655
98482693	rs1892549	2.6553e-08	37.7559	-1.03631	6.14529e-15	-2.25065	-1.44861
98482828	rs1892550	2.6553e-08	37.7559	-1.03631	6.14529e-15	-2.25065	-1.44861
98482877	rs114055400	2.03387e-24	-0.388397	-3.22204e-10	4.94722e-14	-1.61354	-3.22204e-10
98482961	rs1892551	2.6553e-08	37.7559	-1.03631	6.14529e-15	-2.25065	-1.44861
98483035	rs1892552	2.86296e-08	37.8312	-1.03631	6.13954e-15	-2.25159	-1.44861
98483150	rs2391904	2.28994e-08	37.6055	-1.03398	6.15555e-15	-2.24856	-1.44903
98483230	rs116414424	2.38396e-23	2.07301	-3.22204e-10	1.553e-13	-0.469588	-3.22204e-10
98483322	rs9324382	3.46488e-09	35.7595	-1.07638	6.48463e-15	-2.20529	-1.44022
98484102	rs77914247	1.61346e-24	-0.619955	-3.22204e-10	2.83525e-13	0.132351	-3.22204e-10
98484152	rs1938571	4.36224e-09	35.9873	-1.07391	6.3505e-15	-2.22561	-1.44081
98484291	rs4447033	2.48151e-08	37.6807	-1.02877	6.14337e-15	-2.24964	-1.44993
98484474	rs1938572	2.48151e-08	37.6807	-1.02877	6.14337e-15	-2.24964	-1.44993
98484617	rs1938573	2.48151e-08	37.6807	-1.02877	6.14337e-15	-2.24964	-1.44993
98484954	rs1938558	2.48151e-08	37.6807	-1.02877	6.14337e-15	-2.24964	-1.44993
98485102	rs1938559	2.48151e-08	37.6807	-1.02877	6.14337e-15	-2.24964	-1.44993
98485192	rs1938560	2.47506e-08	37.6807	-1.03138	6.14612e-15	-2.24964	-1.44948
98485339	rs114990651	1.44166e-23	1.57005	-3.22204e-10	1.29344e-13	-0.652474	-3.22204e-10
98485573	rs9324383	2.47506e-08	37.6807	-1.03138	6.14612e-15	-2.24964	-1.44948
98485927	rs9725319	2.48151e-08	37.6807	-1.02877	6.14337e-15	-2.24964	-1.44993
98485991	rs74829086	9.84212e-25	-3.52782e-10	-1.11425	7.13185e-14	-3.52782e-10	-1.24779
98486162	rs4477335	2.48151e-08	37.6807	-1.02877	6.14337e-15	-2.24964	-1.44993
98486370	rs4480407	2.8771e-08	37.8312	-1.03138	6.13419e-15	-2.25159	-1.44948
98486694	rs79792869	2.301e-23	2.03759	-3.22204e-10	1.51809e-13	-0.492322	-3.22204e-10
98487080	rs77482155	4.65427e-22	5.04462	-3.22204e-10	1.15306e-12	1.53522	-3.22204e-10
98487333	rs9659624	2.41113e-08	37.6055	-0.982404	6.11013e-15	-2.24856	-1.45644
98487510	rs5005705	4.53675e-09	35.9794	-1.02679	6.36989e-15	-2.2131	-1.45027
98487566	rs9324384	2.4178e-08	37.6055	-0.979642	6.10827e-15	-2.24856	-1.45674
98487629	rs79699616	2.77651e-21	6.83061	-3.22204e-10	2.61259e-14	-2.25202	-3.22204e-10
98487763	rs4634961	2.59929e-08	37.6807	-0.982404	6.10355e-15	-2.24964	-1.45644
98487899	rs9324385	2.37392e-08	37.6055	-0.99796	6.12166e-15	-2.24856	-1.45455
98487959	rs9324386	2.36815e-08	37.6055	-1.00039	6.12363e-15	-2.24856	-1.45423
98488030	rs9324387	1.78595e-08	37.3338	-1.01084	6.11815e-15	-2.25092	-1.45277
98488155	rs9324388	2.16828e-08	37.5305	-1.0135	6.14206e-15	-2.24741	-1.45237
98488509	rs79733093	1.74221e-25	-1.38444	-1.46133	6.50753e-15	-2.1824	-1.45959
98488863	rs9659996	2.37392e-08	37.6055	-0.99796	6.12166e-15	-2.24856	-1.45455
98488895	rs9658841	2.15739e-08	37.5305	-1.01854	6.14679e-15	-2.24741	-1.4516
98489080	rs9661157	2.31944e-08	37.6055	-1.02117	6.1423e-15	-2.24856	-1.45119
98489330	rs10747496	2.31944e-08	37.6055	-1.02117	6.1423e-15	-2.24856	-1.45119
98489478	rs4584446	2.31335e-08	37.6055	-1.0238	6.14491e-15	-2.24856	-1.45076
98489735	rs2391905	2.3073e-08	37.6055	-1.02642	6.14757e-15	-2.24856	-1.45033
98490165	rs4950117	2.66841e-08	37.7559	-1.03138	6.13994e-15	-2.25065	-1.44948
98490358	rs4950118	1.08149e-08	36.8501	-1.02877	6.2421e-15	-2.2337	-1.44993
98490437	rs76021057	7.5829e-25	-3.52782e-10	-1.37503	6.71804e-14	-3.52782e-10	-1.30757
98490636	rs10783082	2.12986e-08	37.5305	-1.03138	6.15982e-15	-2.24741	-1.44948
98490668	rs75133093	1.31243e-24	0.600762	-1.42722	1.28337e-14	-1.5568	-1.40607
98491248	rs4950119	0.209534	53.5317	-0.930828	6.03147e-15	-2.25721	-1.46075
98491382	rs4950120	2.46864e-08	37.6807	-1.03398	6.14892e-15	-2.24964	-1.44903
98491473	rs4245673	2.11939e-08	37.5305	-1.03631	6.1652e-15	-2.24741	-1.44861
98491667	rs141842723	7.04563e-25	-3.52782e-10	-1.44851	5.94808e-14	-3.52782e-10	-1.42929
98491732	rs1938568	2.11939e-08	37.5305	-1.03631	6.1652e-15	-2.24741	-1.44861
98491744	rs4394709	2.45991e-24	-0.198212	-3.22204e-10	1.57964e-13	-0.452583	-3.22204e-10
98491910	rs72735971	4.83184e-20	9.68723	-3.22204e-10	2.89011e-14	-2.15107	-3.22204e-10
98492462	rs9440393	2.10849e-08	37.5305	-1.04146	6.17104e-15	-2.24741	-1.44767
98492580	rs9440302	2.5143e-18	14.0813	-0.442154	1.0761e-14	-2.2467	-0.89232
98492609	rs78882372	3.75462e-25	-2.07793	-3.22204e-10	2.60271e-14	-2.25581	-3.22204e-10
98492786	rs17117424	6.86681e-20	10.0387	-3.22204e-10	2.81226e-14	-2.17838	-3.22204e-10
98492854	rs9324389	1.95116e-08	37.4555	-1.04403	6.18157e-15	-2.2462	-1.44718
98492901	rs74700717	1.74815e-23	1.76281	-3.22204e-10	8.87651e-14	-1.02895	-3.22204e-10
98493239	rs144948496	7.03416e-25	-3.52782e-10	-1.45014	5.8549e-14	-3.52782e-10	-1.44508
98493263	rs1938569	2.11393e-08	37.5305	-1.03889	6.16809e-15	-2.24741	-1.44814
98494171	rs35676984	6.93927e-25	-1.46373	-3.22204e-10	2.65777e-14	-2.23488	-3.22204e-10
98494185	rs10875124	1.93678e-08	37.4555	-1.05142	6.19055e-15	-2.2462	-1.44573
98494200	rs10875125	1.93188e-08	37.4555	-1.05396	6.19375e-15	-2.2462	-1.44521
98494606	rs1198574	1.78838e-08	37.3806	-1.05623	6.20467e-15	-2.24491	-1.44474
98494707	rs112185417	3.23263e-25	-2.22763	-3.22204e-10	7.22927e-14	-1.23423	-3.22204e-10
98495513	rs1198573	1.92927e-08	37.4614	-1.06126	6.15772e-15	-2.25357	-1.44367
98495809	rs76255023	8.2667e-25	-3.52782e-10	-1.28869	7.46543e-14	-3.52782e-10	-1.20208
98496458	rs80073660	7.57068e-25	-3.52782e-10	-1.37664	6.70361e-14	-3.52782e-10	-1.30972
98496544	rs138244728	2.53184e-24	-0.16939	-3.22204e-10	6.04855e-14	-1.41254	-3.22204e-10
98497176	rs1198572	0.0239136	51.4661	-1.03566	6.19692e-15	-2.24217	-1.44873
98497672	rs1198571	2.21224e-08	37.6055	-1.06849	6.19857e-15	-2.24856	-1.44207
98498339	rs17371457	1.05798e-19	10.7574	-0.286469	3.73757e-13	0.878292	-0.469634
98498441	rs11804556	6.41853e-25	-1.54173	-3.22204e-10	2.84314e-11	4.7403	-3.22204e-10
98498898	rs1782815	3.60151e-09	35.8327	-1.11095	6.52774e-15	-2.20796	-1.43092
98499695	rs139469475	1.01455e-24	-3.52782e-10	-1.08389	7.65784e-14	-3.52782e-10	-1.17663
98499795	rs117856167	1.83963e-24	-3.52782e-10	-0.488771	1.18664e-13	-3.52782e-10	-0.738653
98499843	rs1782813	4.34688e-08	38.293	-1.08056	6.17168e-15	-2.25577	-1.4392
98500045	rs7554283	4.84706e-24	1.55384	-1.07381	1.37178e-14	-2.03231	-0.863942
98500533	rs17117459	8.34567e-21	7.93116	-3.22204e-10	2.60031e-14	-2.25673	-3.22204e-10
98500628	rs76649014	1.01008e-20	8.12203	-3.22204e-10	2.60639e-14	-2.2544	-3.22204e-10
98500698	rs17117461	1.01008e-20	8.12203	-3.22204e-10	2.60639e-14	-2.2544	-3.22204e-10
98500928	rs17117466	1.01008e-20	8.12203	-3.22204e-10	2.60639e-14	-2.2544	-3.22204e-10
98501011	rs4950101	2.13334e-23	3.11084	-1.1489	1.02594e-14	-2.24926	-0.937488
98501264	rs17117472	7.12234e-20	10.0752	-3.22204e-10	2.82057e-14	-2.17542	-3.22204e-10
98501564	rs145066899	1.40841e-24	-0.755874	-3.22204e-10	5.77869e-14	-1.45819	-3.22204e-10
98501597	rs138848630	4.05129e-25	-2.00189	-3.22204e-10	5.30205e-14	-1.54427	-3.22204e-10
98501984	rs1702294	0.0367031	51.9342	-1.07536	6.2058e-15	-2.249	-1.44047
98502103	rs17117478	1.41197e-20	8.45699	-3.22204e-10	2.62795e-14	-2.24616	-3.22204e-10
98502159	rs1702293	5.65472e-14	24.7984	-1.13839	6.52191e-15	-2.2178	-1.42198
98502340	rs1782810	0.0433561	52.0737	-1.04834	6.13766e-15	-2.25416	-1.44634
98502410	rs1782811	2.47011e-08	37.7559	-1.1086	6.25061e-15	-2.25065	-1.43162
98502594	rs1628294	5.95495e-14	24.8524	-1.14062	6.51382e-15	-2.21984	-1.42118
98502695	rs72735981	1.51796e-20	8.52937	-3.22204e-10	2.63441e-14	-2.2437	-3.22204e-10
98502934	rs1625579	0.0367647	51.8859	-1.02542	6.122e-15	-2.25257	-1.45049
98503955	rs78949299	1.48891e-20	8.51005	-3.22204e-10	2.63262e-14	-2.24438	-3.22204e-10
98504347	rs76871704	1.48891e-20	8.51005	-3.22204e-10	2.63262e-14	-2.24438	-3.22204e-10
98505035	rs145078673	1.51796e-20	8.52937	-3.22204e-10	2.63441e-14	-2.2437	-3.22204e-10
98505736	rs75229359	1.44033e-20	8.47687	-3.22204e-10	2.62966e-14	-2.24551	-3.22204e-10
98506096	rs143674409	1.3883e-20	8.44008	-3.22204e-10	2.62653e-14	-2.2467	-3.22204e-10
98506270	rs72969621	1.22636e-20	8.31605	-3.22204e-10	2.6172e-14	-2.25026	-3.22204e-10
98506304	rs79439991	2.16174e-24	-0.327423	-3.22204e-10	8.4281e-14	-1.08079	-3.22204e-10
98506393	rs140920004	1.4152e-20	8.45927	-3.22204e-10	2.62815e-14	-2.24608	-3.22204e-10
98507431	rs139304127	1.51854e-20	8.52975	-3.22204e-10	2.63445e-14	-2.24369	-3.22204e-10
98507696	rs4292998	0.0357971	51.8744	-1.0406	6.11639e-15	-2.25615	-1.44783
98507718	rs4411173	3.02908e-08	37.9435	-1.0922	6.18676e-15	-2.25632	-1.43622
98508258	rs2802535	0.103491	52.9235	-1.02806	6.09563e-15	-2.25732	-1.45005
98508488	rs78924727	9.02882e-25	-3.52782e-10	-1.2005	6.65249e-14	-3.52782e-10	-1.31737
98508595	rs138057001	2.80086e-20	9.14193	-3.22204e-10	2.71443e-14	-2.21378	-3.22204e-10
98508887	rs115354697	4.62256e-21	7.34037	-3.22204e-10	2.59906e-14	-2.25721	-3.22204e-10
98509003	rs116048198	2.90884e-20	9.17976	-3.22204e-10	2.72087e-14	-2.21141	-3.22204e-10
98509298	rs114845577	2.43332e-19	11.3038	-3.22204e-10	3.20224e-14	-2.04851	-3.22204e-10
98509438	rs148617624	2.90884e-20	9.17976	-3.22204e-10	2.72087e-14	-2.21141	-3.22204e-10
98509727	rs116790941	4.53092e-21	7.32034	-3.22204e-10	2.59891e-14	-2.25727	-3.22204e-10
98509934	rs114894221	2.7507e-20	9.12386	-3.22204e-10	2.71142e-14	-2.21489	-3.22204e-10
98510109	rs12744323	7.0738e-25	-1.44452	-3.22204e-10	2.73725e-14	-2.20541	-3.22204e-10
98510315	rs76183049	4.53092e-21	7.32034	-3.22204e-10	2.59891e-14	-2.25727	-3.22204e-10
98510326	rs114402789	2.85197e-20	9.16001	-3.22204e-10	2.71749e-14	-2.21266	-3.22204e-10
98510847	rs74904371	2.70147e-20	9.1058	-3.22204e-10	2.70845e-14	-2.21599	-3.22204e-10
98511397	rs565828322	3.90711e-25	-2.03812	-3.22204e-10	4.98592e-14	-1.60574	-3.22204e-10
98511534	rs150014880	7.17645e-25	-3.52782e-10	-1.43012	6.0348e-14	-3.52782e-10	-1.41482
98511861	rs145228502	7.05313e-25	-3.52782e-10	-1.44745	5.75771e-14	-3.52782e-10	-1.46182
98512127	rs2660304	0.0905856	52.818	-1.05576	6.12899e-15	-2.25708	-1.44484
98512350	rs78422095	2.46466e-20	9.01406	-3.22204e-10	2.69398e-14	-2.22134	-3.22204e-10
98513072	rs115108429	2.80086e-20	9.14193	-3.22204e-10	2.71443e-14	-2.21378	-3.22204e-10
98513457	rs141931471	5.21478e-21	7.46091	-3.22204e-10	2.60111e-14	-2.25643	-3.22204e-10
98513845	rs61786696	9.24543e-14	25.2378	-1.08614	6.32421e-15	-2.23276	-1.4378
98513959	rs61786697	9.24829e-14	25.2378	-1.08583	6.33633e-15	-2.23276	-1.43589
98516072	rs78977259	6.74672e-25	-1.49187	-3.22204e-10	1.02858e-13	-0.881594	-3.22204e-10
98517059	rs76011418	8.49236e-25	-3.52782e-10	-1.26176	7.7918e-14	-3.52782e-10	-1.15929
98517797	rs76963373	2.30422e-20	8.94675	-3.22204e-10	2.70463e-14	-2.2174	-3.22204e-10
98518211	rs76372718	2.26349e-20	8.92891	-3.22204e-10	2.70177e-14	-2.21845	-3.22204e-10
98518396	rs117265703	7.61488e-25	-3.52782e-10	-1.37082	6.14587e-14	-3.52782e-10	-1.39658
98519377	rs115510655	2.30422e-20	8.94675	-3.22204e-10	2.70463e-14	-2.2174	-3.22204e-10
98519801	rs532776470	3.70065e-25	-2.09241	-3.22204e-10	2.64814e-14	-2.2385	-3.22204e-10
98520076	rs76866146	2.26349e-20	8.92891	-3.22204e-10	2.70177e-14	-2.21845	-3.22204e-10
98520219	rs2660302	3.10402e-06	42.3385	-0.857634	6.73028e-15	-2.14592	-1.46241
98521499	rs77674075	2.26349e-20	8.92891	-3.22204e-10	2.70177e-14	-2.21845	-3.22204e-10
98521585	rs2660301	1.99432e-09	35.0902	-0.959486	6.22743e-15	-2.22586	-1.46012
98521650	rs74646430	8.12842e-24	0.99703	-3.22204e-10	2.71804e-14	-2.21245	-3.22204e-10
98522408	rs118124668	1.0762e-24	-3.52782e-10	-1.0249	1.14507e-13	-3.52782e-10	-0.774315
98522787	rs139889128	6.00698e-23	2.99717	-3.22204e-10	1.93951e-12	2.05524	-3.22204e-10
98523325	rs150253940	2.2235e-20	8.91109	-3.22204e-10	2.69895e-14	-2.2195	-3.22204e-10
98523590	rs145801776	2.2235e-20	8.91109	-3.22204e-10	2.69895e-14	-2.2195	-3.22204e-10
98524347	rs78000828	2.2235e-20	8.91109	-3.22204e-10	2.69895e-14	-2.2195	-3.22204e-10
98524960	rs1702292	0.00614833	49.9542	-0.882073	6.13915e-15	-2.23788	-1.46238
98525009	rs75269296	2.2235e-20	8.91109	-3.22204e-10	2.69895e-14	-2.2195	-3.22204e-10
98525221	rs1782818	0.00656017	50.0477	-0.910772	6.12939e-15	-2.23964	-1.46221
98525521	rs144601766	2.06891e-19	11.1416	-3.22204e-10	3.19351e-14	-2.05124	-3.22204e-10
98526015	rs78576334	2.2235e-20	8.91109	-3.22204e-10	2.69895e-14	-2.2195	-3.22204e-10
98526167	rs1702291	0.00808684	50.2597	-0.913467	6.1236e-15	-2.24064	-1.46215
98526773	rs76611862	2.62389e-20	9.07666	-3.22204e-10	2.731e-14	-2.20769	-3.22204e-10
98527259	rs2802533	0.00721371	50.1659	-0.933999	6.13831e-15	-2.23893	-1.46147
98527414	rs10875127	5.29996e-19	12.1388	-0.0565469	2.29356e-13	0.214096	-0.293769
98527481	rs74643305	7.25488e-25	-3.52782e-10	-1.41925	7.6098e-14	-3.52782e-10	-1.18293
98527700	rs78040625	1.59694e-24	0.80733	-1.43758	1.46772e-14	-1.41063	-1.41803
98527951	rs12567114	8.7008e-24	2.07509	-1.01001	1.3062e-14	-2.16524	-0.779998
98528105	rs142469003	2.47608e-19	11.3213	-3.22204e-10	3.28339e-14	-2.02349	-3.22204e-10
98528142	rs145403806	1.64345e-24	0.836539	-1.43808	1.48948e-14	-1.39524	-1.41869
98528211	rs2660300	0.00783268	50.2597	-0.945401	6.13123e-15	-2.24064	-1.46091
98528452	rs2660299	0.00867878	50.3535	-0.936641	6.11855e-15	-2.24227	-1.46135
98528798	rs114326478	2.62389e-20	9.07666	-3.22204e-10	2.731e-14	-2.20769	-3.22204e-10
98528830	rs2802532	7.68575e-14	25.051	-1.08417	6.43782e-15	-2.21086	-1.4419
98529378	rs1198583	2.58321e-09	35.3935	-1.00403	6.20328e-15	-2.23403	-1.45584
98529585	rs115390393	6.48766e-25	-1.53102	-3.22204e-10	7.81521e-14	-1.15629	-3.22204e-10
98529708	rs143612452	2.53142e-20	9.04079	-3.22204e-10	2.7246e-14	-2.21004	-3.22204e-10
98529865	rs148050011	2.53142e-20	9.04079	-3.22204e-10	2.7246e-14	-2.21004	-3.22204e-10
98530225	rs116797348	8.13132e-25	-1.3052	-3.22204e-10	2.84784e-14	-2.1658	-3.22204e-10
98530335	rs79447580	8.40747e-25	-3.52782e-10	-1.2718	6.33859e-14	-3.52782e-10	-1.36571
98530384	rs80158081	2.48242e-20	9.02124	-3.22204e-10	2.72118e-14	-2.2113	-3.22204e-10
98530398	rs1198582	0.00891571	50.4474	-1.00362	6.13358e-15	-2.24382	-1.45735
98530559	rs1198581	0.00350482	49.5029	-0.992831	6.2474e-15	-2.22436	-1.45842
98530569	rs80348255	2.48242e-20	9.02124	-3.22204e-10	2.72118e-14	-2.2113	-3.22204e-10
98531022	rs1198580	0.00800877	50.3535	-1.01698	6.15242e-15	-2.24227	-1.45583
98531465	rs149760873	2.43837e-20	9.00333	-3.22204e-10	2.71809e-14	-2.21243	-3.22204e-10
98531764	rs114307916	2.43837e-20	9.00333	-3.22204e-10	2.71809e-14	-2.21243	-3.22204e-10
98532003	rs116398601	4.84457e-25	-1.82306	-3.22204e-10	2.62356e-14	-2.24783	-3.22204e-10
98532318	rs115861610	2.43837e-20	9.00333	-3.22204e-10	2.71809e-14	-2.21243	-3.22204e-10
98532403	rs1198579	2.73622e-09	35.5415	-1.09451	6.26618e-15	-2.23757	-1.44222
98532676	rs146602127	3.25905e-25	-2.21949	-3.22204e-10	5.29388e-14	-1.54581	-3.22204e-10
98532848	rs1211661	5.99534e-14	24.8604	-1.14189	6.57458e-15	-2.20265	-1.42909
98532942	rs1848177	1.14225e-25	-1.81401	-1.45391	1.08588e-14	-1.67044	-1.45953
98533044	rs150285005	6.48766e-25	-1.53102	-3.22204e-10	7.81521e-14	-1.15629	-3.22204e-10
98533392	rs1198600	3.49343e-09	35.7642	-1.07284	6.20721e-15	-2.24232	-1.44692
98533896	rs79441368	2.35269e-20	8.96756	-3.22204e-10	2.71203e-14	-2.21467	-3.22204e-10
98533937	rs17117519	2.4579e-23	-3.52782e-10	2.10355	1.55254e-12	-3.52782e-10	1.8327
98533960	rs114212116	6.49001e-25	-1.53066	-3.22204e-10	2.60079e-14	-2.25655	-3.22204e-10
98534192	rs77974252	2.35269e-20	8.96756	-3.22204e-10	2.71203e-14	-2.21467	-3.22204e-10
98534292	rs116711437	2.35269e-20	8.96756	-3.22204e-10	2.71203e-14	-2.21467	-3.22204e-10
98535218	rs117925231	7.76142e-25	-3.52782e-10	-1.35176	6.65613e-14	-3.52782e-10	-1.31682
98535375	rs1198598	0.00546049	49.9756	-1.02211	6.20013e-15	-2.23519	-1.45519
98535522	rs76373424	1.25549e-24	-0.87081	-3.22204e-10	2.69694e-14	-2.22024	-3.22204e-10
98535665	rs11808051	5.87173e-25	-1.63077	-3.22204e-10	1.72253e-11	4.23919	-3.22204e-10
98536351	rs78575518	2.20365e-19	11.2047	-3.22204e-10	3.23426e-14	-2.03856	-3.22204e-10
98536477	rs116104946	2.24553e-19	11.2235	-3.22204e-10	3.24205e-14	-2.03616	-3.22204e-10
98536934	rs147839579	7.11914e-25	-3.52782e-10	-1.43813	7.67867e-14	-3.52782e-10	-1.17392
98537363	rs1198596	1.88533e-09	35.1785	-1.10391	6.3385e-15	-2.22837	-1.43994
98537932	rs1198595	4.94889e-10	33.8668	-1.12981	6.66131e-15	-2.18579	-1.43284
98539032	rs67887321	2.47006e-24	-0.194096	-3.22204e-10	2.909e-14	-2.14456	-3.22204e-10
98539731	rs146156809	7.17464e-25	-1.43037	-3.22204e-10	7.44412e-14	-1.20494	-3.22204e-10
98540079	rs78347533	7.75128e-25	-3.52782e-10	-1.35306	5.99813e-14	-3.52782e-10	-1.42091
98540146	rs10493897	6.96217e-25	-3.52782e-10	-1.46043	5.75465e-14	-3.52782e-10	-1.46236
98540744	rs1198594	6.34406e-10	34.0922	-1.10678	6.55537e-15	-2.19545	-1.43921
98541309	rs1198593	2.55431e-09	35.4797	-1.10151	6.28577e-15	-2.23613	-1.44053
98541359	rs1198592	2.37352e-09	35.4063	-1.10151	6.29695e-15	-2.23435	-1.44053
98541677	rs4950142	1.61313e-19	10.6203	0.272448	6.08517e-13	0.857202	0.0388748
98541836	rs1198591	0.0155582	51.0197	-1.01913	6.06823e-15	-2.25632	-1.45556
98542144	rs77267718	9.97036e-24	-3.52782e-10	1.20128	9.49548e-13	-3.52782e-10	1.34104
98544073	rs116674558	4.70681e-19	11.9636	-3.22204e-10	3.43475e-14	-1.97842	-3.22204e-10
98544412	rs77431965	2.95759e-19	11.499	-3.22204e-10	3.95049e-14	-1.83852	-3.22204e-10
98545954	rs2802531	1.47993e-13	25.744	-1.12191	6.3274e-15	-2.23492	-1.43513
98546134	rs2802530	1.56299e-13	25.7986	-1.12191	6.31781e-15	-2.23644	-1.43513
98546248	rs12410326	7.60067e-25	-3.52782e-10	-1.37269	5.95172e-14	-3.52782e-10	-1.42868
98546821	rs2802529	9.85502e-09	36.8069	-1.07849	6.14254e-15	-2.25395	-1.44576
98547502	rs1782812	0.0214882	51.3271	-1.00362	6.07706e-15	-2.25308	-1.45735
98547556	rs115708714	1.38155e-19	10.7378	-3.22204e-10	3.02126e-14	-2.10669	-3.22204e-10
98548966	rs78728761	2.45032e-19	11.3108	-3.22204e-10	3.74485e-14	-1.89198	-3.22204e-10
98549810	rs2802525	5.52319e-10	33.8782	-1.03138	6.32702e-15	-2.21618	-1.45394
98550374	rs1198590	4.8451e-08	38.3468	-1.02577	6.15312e-15	-2.24328	-1.45471
98550381	rs77665265	1.26831e-24	-0.860654	-3.22204e-10	2.64412e-14	-2.24002	-3.22204e-10
98550411	rs1198589	3.60732e-08	38.0544	-1.02842	6.1189e-15	-2.24922	-1.45435
98550766	rs117924123	7.95625e-25	-3.52782e-10	-1.32696	6.87555e-14	-3.52782e-10	-1.28439
98552832	rs1198588	0.275871	53.8242	-0.948284	6.24491e-15	-2.22173	-1.46145
98552968	rs77093818	1.18065e-25	-1.77503	-1.45983	1.13242e-14	-1.62571	-1.46229
98553285	rs191988161	6.12704e-25	-1.58821	-3.22204e-10	2.7626e-14	-2.19619	-3.22204e-10
98553641	rs114522393	4.43209e-25	-1.91205	-3.22204e-10	2.64012e-14	-2.24154	-3.22204e-10
98554209	rs76286687	3.60632e-19	11.6973	-3.22204e-10	3.99908e-14	-1.8263	-3.22204e-10
98554409	rs7549825	5.24009e-24	1.54978	-0.991775	1.53343e-14	-1.98373	-0.801123
98555553	rs1622611	9.00292e-09	36.7054	-1.06743	6.10864e-15	-2.25727	-1.44797
98556115	rs2802536	4.10539e-08	38.2081	-1.05274	6.15601e-15	-2.24689	-1.45063
98556159	rs2660298	9.00292e-09	36.7054	-1.06743	6.10864e-15	-2.25727	-1.44797
98557010	rs1198578	6.65602e-09	36.4059	-1.06994	6.11727e-15	-2.25634	-1.44749
98557013	rs74773972	1.71889e-19	10.9563	-3.22204e-10	3.7302e-14	-1.8959	-3.22204e-10
98559024	rs1198577	4.74458e-08	38.362	-1.06201	6.18225e-15	-2.24428	-1.44899
98559093	rs1198576	4.04971e-08	38.2081	-1.0664	6.17114e-15	-2.24689	-1.44817
98560276	rs79536980	1.3625e-24	0.660148	-1.44917	1.41076e-14	-1.42983	-1.4384
98561488	rs189482326	4.80742e-25	-1.83076	-3.22204e-10	4.22952e-14	-1.77027	-3.22204e-10
98562260	rs1198575	5.42549e-12	29.148	-0.924249	9.16741e-15	-1.83707	-1.46223
98563757	rs77521299	2.50735e-23	2.12348	-3.22204e-10	1.29902e-13	-0.648165	-3.22204e-10
98564736	rs17117562	3.5173e-25	-1.59924	-0.543993	2.26143e-14	-2.15073	-0.245632
98564759	rs77286315	7.09701e-25	-3.52782e-10	-1.44125	5.97674e-14	-3.52782e-10	-1.42449
98565026	rs1198587	6.15564e-25	-1.08863	-0.49492	1.73378e-14	-1.77575	-0.886315
98565035	rs1198586	1.10001e-24	-0.0474226	-0.955591	1.05773e-14	-1.96224	-1.194
98565234	rs1198585	5.88098e-24	2.13563	-1.46224	8.58551e-15	-2.06007	-1.3048
98565744	rs74997684	1.9339e-25	-1.79493	-0.946449	1.21038e-12	2.69846	-1.11472
98566627	rs140220742	3.35725e-25	-2.1898	-3.22204e-10	2.62476e-14	-2.24737	-3.22204e-10
98566705	rs12027634	1.79008e-25	-1.86458	-0.954087	1.04079e-12	2.55377	-1.12099
98566759	rs1198584	4.51272e-25	-0.432456	-1.46157	7.07147e-15	-2.11333	-1.44555
98567133	rs4950093	1.77408e-25	-1.88632	-0.941324	9.7393e-13	2.4769	-1.11051
98567240	rs4950094	1.76486e-25	-1.89153	-0.941324	9.55925e-13	2.45824	-1.11051
98567767	rs114322627	8.62367e-25	-1.24641	-3.22204e-10	3.82392e-14	-1.87109	-3.22204e-10
98568394	rs12731784	1.81648e-22	5.55921	-1.45548	1.23868e-14	-1.53875	-1.45957
98568519	rs61786758	1.6196e-20	8.59418	-3.22204e-10	8.07301e-14	-1.12384	-3.22204e-10
98568593	rs6664310	1.80069e-25	-1.89722	-0.915536	9.56655e-13	2.43776	-1.08926
98568990	rs74340655	3.33819e-25	-2.19549	-3.22204e-10	2.6009e-14	-2.25651	-3.22204e-10
98569579	rs79398750	6.95262e-25	-3.52782e-10	-1.4618	5.88866e-14	-3.52782e-10	-1.43933
98569656	rs1507061	1.81902e-22	5.55921	-1.45408	1.2377e-14	-1.53875	-1.46036
98571169	rs2055686	1.87799e-25	-1.89561	-0.875107	9.95014e-13	2.44355	-1.05574
98571590	rs11580992	1.86403e-25	-1.90593	-0.872246	9.6077e-13	2.40615	-1.05336
98571758	rs7528365	2.66012e-25	-0.960259	-1.46229	6.65176e-15	-2.17905	-1.44102
98572257	rs11802316	1.91069e-25	-1.86219	-0.891273	1.01036e-12	2.47228	-1.06917
98572374	rs11165950	2.61541e-25	-1.90079	-0.538711	1.44885e-12	2.42483	-0.661252
98572382	rs17372140	1.419e-23	2.44392	-0.889725	7.72846e-15	-2.02589	-1.44415
98572806	rs117891970	1.88707e-24	-3.52782e-10	-0.46331	1.17478e-13	-3.52782e-10	-0.748694
98572907	rs10158436	1.2886e-23	2.35113	-0.893328	7.88864e-15	-2.00473	-1.44479
98573222	rs72737818	5.59057e-25	-1.67984	-3.22204e-10	5.2646e-14	-1.55136	-3.22204e-10
98573242	rs140649591	3.14223e-25	-2.25599	-3.22204e-10	4.8592e-14	-1.63149	-3.22204e-10
98573306	rs1507071	3.69503e-25	-0.631766	-1.46217	6.74565e-15	-2.16517	-1.44088
98574221	rs138133823	7.38825e-25	-3.52782e-10	-1.40103	1.36089e-13	-3.52782e-10	-0.601641
98574822	rs113445054	9.60214e-22	5.76882	-3.22204e-10	3.2479e-14	-2.03435	-3.22204e-10
98575809	rs7525127	1.79128e-25	-1.93208	-0.885911	8.6246e-13	2.30956	-1.06472
98576274	rs17117613	1.76234e-25	-1.93208	-0.902199	8.50888e-13	2.30956	-1.07823
98576912	rs17117616	1.83335e-25	-1.88452	-0.910252	9.19892e-13	2.3942	-1.0849
98577354	rs142080438	6.94817e-25	-3.52782e-10	-1.46244	8.41702e-14	-3.52782e-10	-1.08211
98577444	rs12406529	1.1049e-25	-1.83893	-1.46224	1.05439e-14	-1.69916	-1.46024
98577777	rs4950095	1.77541e-25	-1.95723	-0.869666	7.94475e-13	2.21394	-1.05121
98577901	rs58424079	6.53984e-24	0.220495	0.559081	4.255e-14	-2.03898	0.274713
98578181	rs114854045	3.66993e-25	-2.10075	-3.22204e-10	3.77112e-14	-1.88499	-3.22204e-10
98578203	rs6694396	1.62699e-23	2.98908	-1.2981	7.76558e-15	-2.0516	-1.41365
98578205	rs72737820	2.09171e-21	6.5474	-3.22204e-10	4.70145e-14	-1.66449	-3.22204e-10
98578574	rs978346	1.09011e-25	-1.95497	-1.35967	2.68283e-14	-0.772661	-1.45283
98578860	rs10518654	1.78114e-25	-1.92678	-0.89689	7.98582e-13	2.24172	-1.07383
98579211	rs6679864	1.87138e-25	-1.43847	-1.33577	1.61399e-14	-1.29	-1.44365
98579379	rs146394372	7.43695e-25	-1.39446	-3.22204e-10	4.09348e-14	-1.80297	-3.22204e-10
98579686	rs116392340	1.52213e-24	-0.678225	-3.22204e-10	6.72878e-14	-1.30597	-3.22204e-10
98579707	rs1911502	1.74797e-25	-1.96195	-0.880522	7.7307e-13	2.19567	-1.06024
98579746	rs1911501	1.76577e-25	-1.95723	-0.875107	7.90884e-13	2.21394	-1.05574
98579776	rs139755810	7.41286e-25	-3.52782e-10	-1.39771	5.88618e-14	-3.52782e-10	-1.43976
98579820	rs1911500	3.76423e-25	-0.612937	-1.46244	6.82194e-15	-2.16065	-1.43416
98580356	rs78791835	2.58366e-24	-3.52782e-10	-0.14913	2.47046e-13	-3.52782e-10	-0.00537461
98580985	rs959707	1.71242e-25	-1.97174	-0.891273	7.37431e-13	2.1574	-1.06917
98581337	rs72737821	1.23649e-23	2.41289	-0.996372	7.67514e-15	-2.01894	-1.45802
98582284	rs355382	1.76427e-25	-1.97198	-0.861204	7.55396e-13	2.15645	-1.04416
98582988	rs17384988	4.22259e-23	2.6447	-3.22204e-10	1.93731e-13	-0.248476	-3.22204e-10
98583425	rs17117677	1.74843e-25	-1.9671	-0.875107	7.61134e-13	2.1756	-1.05574
98583814	rs55633054	2.32182e-24	-0.255986	-3.22204e-10	2.60514e-14	-2.25488	-3.22204e-10
98584196	rs116045131	6.8118e-24	0.82032	-3.22204e-10	1.96696e-13	-0.233289	-3.22204e-10
98584216	rs147133954	2.46709e-24	-0.195299	-3.22204e-10	6.49802e-14	-1.34087	-3.22204e-10
98584367	rs76994232	3.56595e-25	-2.12949	-3.22204e-10	2.61558e-14	-2.25088	-3.22204e-10
98584370	rs355380	3.62306e-25	-0.65128	-1.46232	6.77715e-15	-2.16977	-1.43162
98584403	rs17100664	1.47188e-21	6.19596	-3.22204e-10	4.30306e-14	-1.75304	-3.22204e-10
98584868	rs12078119	9.56931e-25	-1.14236	-3.22204e-10	3.60817e-14	-1.92916	-3.22204e-10
98585180	rs17385037	1.36564e-23	2.50941	-0.993539	7.51624e-15	-2.04014	-1.45774
98585590	rs355379	1.76114e-25	-1.97643	-0.858533	7.43923e-13	2.13892	-1.04193
98586215	rs17380922	8.39137e-24	1.02887	-3.22204e-10	6.61273e-14	-1.32337	-3.22204e-10
98586447	rs114773807	1.14404e-24	-0.963773	-3.22204e-10	3.23159e-14	-2.03939	-3.22204e-10
98587133	rs115633725	1.51115e-21	6.22229	-3.22204e-10	3.49579e-14	-1.9608	-3.22204e-10
98587255	rs12038627	1.65887e-25	-2.03898	-0.855803	5.75433e-13	1.87982	-1.03965
98587259	rs355377	1.69687e-25	-2.03056	-0.841573	6.03891e-13	1.9162	-1.02776
98587299	rs79423253	1.13666e-25	-1.81037	-1.46245	1.08952e-14	-1.66625	-1.46037
98587408	rs355376	1.77108e-25	-1.97643	-0.852905	7.47427e-13	2.13892	-1.03723
98587734	rs12407367	1.88278e-25	-1.90426	-0.86391	8.90993e-13	2.3238	-1.04641
98587947	rs12407126	1.76149e-25	-1.97635	-0.858415	7.44229e-13	2.13923	-1.04183
98588587	rs1473476	1.31638e-22	5.24104	-1.45932	1.13057e-14	-1.63292	-1.45672
98588692	rs355375	3.55366e-25	-0.670505	-1.46244	6.73069e-15	-2.17422	-1.43405
98588753	rs355374	2.36742e-25	-1.07719	-1.46193	7.6501e-15	-2.03763	-1.4426
98588835	rs1473475	1.317e-22	5.24104	-1.45885	1.1299e-14	-1.63292	-1.45732
98588885	rs1473474	1.07953e-25	-1.98916	-1.33523	2.50542e-14	-0.849677	-1.44423
98588906	rs355373	1.76243e-25	-1.98132	-0.852905	7.33038e-13	2.11948	-1.03723
98589391	rs140304214	3.9244e-25	-2.03371	-3.22204e-10	3.76454e-14	-1.88674	-3.22204e-10
98589397	rs112339938	4.67403e-25	-1.8589	-3.22204e-10	3.29127e-14	-2.02109	-3.22204e-10
98589715	rs1843815	7.73727e-26	-2.23213	-1.42532	3.28401e-14	-0.561143	-1.46215
98589828	rs12401542	8.68488e-26	-2.23267	-1.30925	1.5915e-12	3.26482	-1.40734
98589979	rs355372	4.69122e-25	-0.392838	-1.46239	7.59827e-15	-2.04751	-1.43952
98590052	rs355371	4.88231e-25	-0.3531	-1.4622	7.71977e-15	-2.03404	-1.43713
98591164	rs17117724	6.98382e-22	5.45043	-3.22204e-10	3.31836e-14	-2.01289	-3.22204e-10
98591844	rs12746085	8.57531e-23	3.35314	-3.22204e-10	1.31597e-13	-0.635201	-3.22204e-10
98592630	rs1487299	3.33986e-23	3.84777	-1.43759	9.70899e-15	-1.77966	-1.46224
98592888	rs12082064	7.27327e-22	5.49104	-3.22204e-10	3.34259e-14	-2.00562	-3.22204e-10
98593653	rs11165951	8.46691e-26	-2.2257	-1.34165	1.72357e-12	3.36321	-1.426
98594017	rs80207329	9.59749e-25	-3.52782e-10	-1.13942	7.6521e-14	-3.52782e-10	-1.17738
98595058	rs12567725	8.43396e-26	-2.22748	-1.34376	1.68063e-12	3.33913	-1.42716
98595170	rs11807935	8.46009e-26	-2.22179	-1.34636	1.80858e-12	3.41392	-1.42857
98595242	rs11809431	8.41938e-26	-2.22921	-1.34376	1.64074e-12	3.31511	-1.42716
98595815	rs1487301	8.41938e-26	-2.22921	-1.34376	1.64074e-12	3.31511	-1.42716
98595853	rs1487302	8.46009e-26	-2.22179	-1.34636	1.80858e-12	3.41392	-1.42857
98596347	rs116818286	7.73661e-22	5.5528	-3.22204e-10	2.91495e-14	-2.14251	-3.22204e-10
98596406	rs78126705	1.49752e-24	-0.694524	-3.22204e-10	2.60135e-14	-2.25633	-3.22204e-10
98596776	rs355357	5.21962e-25	-0.289486	-1.45901	8.01525e-15	-2.01191	-1.42169
98597182	rs355356	5.22206e-25	-0.289486	-1.45854	8.02783e-15	-2.01191	-1.42012
98597309	rs4950096	8.56041e-26	-2.22179	-1.33457	1.82038e-12	3.41392	-1.42207
98597496	rs147115864	7.07774e-25	-3.52782e-10	-1.44397	5.89624e-14	-3.52782e-10	-1.43805
98597553	rs1352254	8.73783e-26	-2.2135	-1.32235	2.02522e-12	3.51356	-1.41508
98597615	rs186507036	4.30593e-25	-1.94093	-3.22204e-10	3.07651e-14	-2.08857	-3.22204e-10
98598019	rs12043365	8.65793e-26	-2.21581	-1.32922	1.96384e-12	3.48675	-1.41904
98598452	rs10493899	6.16278e-22	5.32536	-3.22204e-10	3.24663e-14	-2.03474	-3.22204e-10
98598635	rs11165952	8.67148e-26	-2.21984	-1.32362	1.87671e-12	3.43815	-1.41582
98598745	rs12046836	8.66435e-26	-2.21785	-1.32644	1.91971e-12	3.46242	-1.41744
98599144	rs12044342	8.70741e-26	-2.21984	-1.31949	1.88124e-12	3.43815	-1.41341
98599657	rs977630	6.42857e-22	5.36759	-3.22204e-10	3.27037e-14	-2.02746	-3.22204e-10
98599780	rs11165953	8.76147e-26	-2.21984	-1.3133	1.88976e-12	3.43815	-1.40889
98600110	rs11165954	8.79569e-26	-2.21984	-1.3094	1.89252e-12	3.43815	-1.40743
98600210	rs11165955	8.82202e-26	-2.21984	-1.30641	1.89593e-12	3.43815	-1.40563
98600355	rs11165956	8.83398e-26	-2.21984	-1.30506	1.89748e-12	3.43815	-1.40481
98600618	rs17117759	8.83019e-26	-2.22179	-1.30354	1.85377e-12	3.41392	-1.40389
98601002	rs17117764	8.91412e-26	-2.21984	-1.29603	1.90798e-12	3.43815	-1.3993
98601247	rs17117765	8.94581e-26	-2.21785	-1.29447	1.95674e-12	3.46242	-1.39834
98601353	rs17117766	8.94197e-26	-2.21984	-1.29291	1.91166e-12	3.43815	-1.39737
98601574	rs72737833	1.23785e-24	-0.884964	-3.22204e-10	1.3146e-13	-0.636247	-3.22204e-10
98601644	rs78890790	8.93192e-26	-2.22179	-1.29209	1.86685e-12	3.41392	-1.39686
98602249	rs1032196	9.06066e-26	-2.21205	-1.28751	1.53138e-12	3.21299	-1.39401
98602415	rs11165957	9.1574e-26	-2.21648	-1.27247	1.4694e-12	3.1632	-1.38554
98602431	rs11165958	9.1574e-26	-2.21648	-1.27247	1.4694e-12	3.1632	-1.38554
98602816	rs355354	5.33233e-25	-0.268045	-1.45909	8.02581e-15	-2.0043	-1.42799
98603170	rs1487289	9.18027e-26	-2.22048	-1.26597	1.40747e-12	3.11599	-1.38139
98603628	rs72737834	2.96781e-23	3.33826	-1.04619	1.19486e-14	-1.5766	-1.45773
98604071	rs143503662	4.28291e-25	-1.94629	-3.22204e-10	2.90761e-14	-2.14503	-3.22204e-10
98604137	rs17381287	5.14959e-20	10.8364	-1.08543	8.61087e-15	-1.90156	-1.46036
98604201	rs17381294	3.06603e-23	3.37082	-1.04619	1.18144e-14	-1.5879	-1.45773
98604440	rs355353	5.45107e-25	-0.246485	-1.45862	8.09981e-15	-1.99657	-1.42653
98604958	rs72737838	3.04707e-23	3.37082	-1.05239	1.18069e-14	-1.5879	-1.45837
98605004	rs17381322	3.33848e-25	-2.19541	-3.22204e-10	2.60087e-14	-2.25652	-3.22204e-10
98605413	rs4950106	8.44114e-24	2.3175	-1.28272	1.57785e-14	-1.34404	-1.41226
98605732	rs4950107	8.88347e-24	2.36157	-1.27571	1.46571e-14	-1.42151	-1.40852
98606768	rs111252289	6.46212e-22	5.37279	-3.22204e-10	2.85465e-14	-2.16341	-3.22204e-10
98608313	rs1487308	2.64067e-23	3.59095	-1.41566	9.12908e-15	-1.84951	-1.45398
98609197	rs116022628	3.3213e-25	-2.20057	-3.22204e-10	3.01732e-14	-2.10799	-3.22204e-10
98609443	rs355368	6.82734e-25	-0.0220087	-1.45798	8.77377e-15	-1.91849	-1.42469
98609553	rs994478	1.4543e-23	2.99519	-1.41642	8.00372e-15	-1.97922	-1.45582
98609642	rs80333180	2.16058e-23	3.37601	-1.40139	2.38363e-14	-0.920394	-1.42335
98610145	rs355366	6.67037e-25	-0.0447656	-1.45848	8.68375e-15	-1.92731	-1.42618
98611061	rs4133804	2.99803e-23	3.40347	-1.10127	1.16348e-14	-1.59909	-1.46186
98611353	rs111682630	3.51599e-25	-2.1436	-3.22204e-10	2.98674e-12	2.48699	-3.22204e-10
98611378	rs112793346	1.03803e-24	-1.06102	-3.22204e-10	9.49366e-14	-0.961739	-3.22204e-10
98611600	rs1118413	6.35503e-25	-0.093129	-1.45855	8.90286e-15	-1.90383	-1.42475
98611758	rs12140519	4.55049e-25	-1.88569	-3.22204e-10	2.80377e-14	-2.1814	-3.22204e-10
98611959	rs116285028	1.43027e-24	-0.740473	-3.22204e-10	2.67211e-14	-2.22949	-3.22204e-10
98612001	rs114979040	3.34307e-25	-2.19403	-3.22204e-10	3.36442e-14	-1.99911	-3.22204e-10
98612050	rs143603526	1.40965e-24	-3.52782e-10	-0.754996	1.14922e-13	-3.52782e-10	-0.770698
98612694	rs11587636	1.58494e-23	3.08295	-1.41815	8.6503e-15	-1.90089	-1.45647
98613971	rs355365	6.19897e-25	-0.118561	-1.45798	8.81334e-15	-1.91399	-1.42469
98614478	rs355364	7.31709e-26	-2.25404	-1.45925	7.60605e-15	-2.05862	-1.42739
98614551	rs355363	6.37906e-25	-0.0899233	-1.45798	8.54755e-15	-1.94461	-1.42469
98614594	rs12749164	6.48169e-25	-1.53194	-3.22204e-10	3.27155e-14	-2.0271	-3.22204e-10
98614768	rs111391027	3.52484e-25	-2.14109	-3.22204e-10	2.61247e-14	-2.25207	-3.22204e-10
98615074	rs355361	1.43413e-25	-1.74316	-1.2972	2.26482e-14	-0.973491	-1.42138
98615405	rs80086390	6.72522e-24	0.807529	-3.22204e-10	3.00035e-14	-2.11364	-3.22204e-10
98615652	rs1507070	6.37809e-25	-0.0899233	-1.45813	8.54447e-15	-1.94461	-1.42505
98615782	rs723702	1.50518e-23	3.03005	-1.41689	8.06796e-15	-1.97116	-1.45589
98616100	rs2632300	1.41295e-25	-1.7548	-1.30044	2.30356e-14	-0.954922	-1.42298
98616396	rs1507069	1.44643e-25	-1.73139	-1.30044	2.21988e-14	-0.991925	-1.42298
98616498	rs1507068	1.4295e-25	-1.74316	-1.30044	2.26118e-14	-0.973491	-1.42298
98616538	rs1507067	1.43413e-25	-1.74316	-1.2972	2.26482e-14	-0.973491	-1.42138
98616990	rs79444952	4.95483e-24	-3.52782e-10	0.502026	4.88514e-13	-3.52782e-10	0.67642
98617672	rs2632303	6.24718e-25	-0.112324	-1.45647	8.51164e-15	-1.95308	-1.42043
98618132	rs2632304	6.52578e-25	-0.0686923	-1.45647	8.37103e-15	-1.96974	-1.42043
98618267	rs149646593	8.09908e-25	-1.30917	-3.22204e-10	3.21798e-14	-2.04361	-3.22204e-10
98618797	rs192617265	1.3916e-24	-0.767882	-3.22204e-10	2.60784e-14	-2.25384	-3.22204e-10
98619159	rs13373752	5.36007e-22	5.18581	-3.22204e-10	3.17163e-14	-2.05812	-3.22204e-10
98619170	rs147838288	7.30307e-22	5.49513	-3.22204e-10	2.89491e-14	-2.14941	-3.22204e-10
98619188	rs9440334	6.24718e-25	-0.112324	-1.45647	8.51164e-15	-1.95308	-1.42043
98619696	rs143696756	7.29666e-25	-3.52782e-10	-1.41351	6.13244e-14	-3.52782e-10	-1.39877
98620303	rs2939963	6.12311e-25	-0.132383	-1.45647	8.44783e-15	-1.96061	-1.42043
98620447	rs2391907	2.6186e-23	3.30579	-1.1389	1.20291e-14	-1.56521	-1.4624
98620585	rs2660311	6.12311e-25	-0.132383	-1.45647	8.44783e-15	-1.96061	-1.42043
98620621	rs114319849	3.21758e-25	-2.23229	-3.22204e-10	2.65033e-14	-2.23768	-3.22204e-10
98621065	rs11165961	8.62615e-26	-2.2144	-1.33431	1.44679e-12	3.18688	-1.42473
98621251	rs2660310	6.26365e-25	-0.112324	-1.45383	8.56784e-15	-1.95308	-1.41385
98621573	rs185256413	3.79965e-24	0.236573	-3.22204e-10	1.40367e-13	-0.57069	-3.22204e-10
98621660	rs113128853	5.24987e-22	5.16504	-3.22204e-10	3.16091e-14	-2.0615	-3.22204e-10
98621723	rs2263255	5.98533e-25	-0.154559	-1.45705	8.36527e-15	-1.96886	-1.422
98621928	rs150432419	3.13885e-25	-2.25706	-3.22204e-10	4.48338e-14	-1.71199	-3.22204e-10
98622158	rs79474968	3.46608e-23	2.44727	-3.22204e-10	2.5516e-13	0.0269416	-3.22204e-10
98622349	rs6701393	1.5005e-25	-1.69803	-1.29709	2.11421e-14	-1.04236	-1.42132
98622407	rs2660309	5.85475e-25	-0.176616	-1.45705	8.29751e-15	-1.97699	-1.422
98622590	rs17385603	2.54101e-23	3.27018	-1.13337	1.21815e-14	-1.55258	-1.46245
98622667	rs17381509	2.4603e-23	3.2379	-1.13337	1.23235e-14	-1.54099	-1.46245
98622974	rs1507065	9.76628e-25	-1.54021	0.418226	5.63293e-14	-2.17517	0.691431
98623003	rs1487303	1.52616e-25	-1.68107	-1.29709	2.09723e-14	-1.05042	-1.42132
98623004	rs1507064	5.85475e-25	-0.176616	-1.45705	8.29751e-15	-1.97699	-1.422
98623485	rs80319638	3.31886e-25	-2.2013	-3.22204e-10	2.6955e-14	-2.22078	-3.22204e-10
98623686	rs2253341	5.85475e-25	-0.176616	-1.45705	8.29751e-15	-1.97699	-1.422
98623822	rs2660308	5.85475e-25	-0.176616	-1.45705	8.29751e-15	-1.97699	-1.422
98624368	rs111732361	4.09326e-25	-1.99158	-3.22204e-10	3.18902e-14	-2.05265	-3.22204e-10
98624393	rs2632308	5.72771e-25	-0.198554	-1.45705	8.23127e-15	-1.98501	-1.422
98625150	rs2660307	5.85475e-25	-0.176616	-1.45705	8.29751e-15	-1.97699	-1.422
98625345	rs76208149	1.98602e-24	-3.52782e-10	-0.412204	1.32312e-13	-3.52782e-10	-0.629783
98625675	rs12021635	8.42706e-26	-2.23159	-1.34047	1.16415e-12	2.97088	-1.42608
98625707	rs2893391	1.67849e-23	3.1318	-1.40966	8.28838e-15	-1.94711	-1.45298
98626217	rs2200585	5.72454e-25	-0.198554	-1.45761	8.21859e-15	-1.98501	-1.42354
98626334	rs2220332	5.72454e-25	-0.198554	-1.45761	8.21859e-15	-1.98501	-1.42354
98626365	rs2660306	5.72154e-25	-0.198554	-1.45813	8.20618e-15	-1.98501	-1.42505
98626445	rs2632311	5.72454e-25	-0.198554	-1.45761	8.21859e-15	-1.98501	-1.42354
98627205	rs147613212	1.34056e-23	2.61553	-1.1182	1.55757e-14	-1.30688	-1.46235
98627747	rs12734197	1.67537e-23	3.1318	-1.41152	8.28194e-15	-1.94711	-1.45376
98627901	rs12734505	5.90402e-22	6.66994	-1.38747	1.61289e-14	-1.28521	-1.44912
98628161	rs71657286	1.27924e-24	-0.85207	-3.22204e-10	3.04294e-14	-2.09954	-3.22204e-10
98628609	rs822565	5.82632e-25	-0.176616	-1.46192	8.15186e-15	-1.97699	-1.43971
98629139	rs822567	1.36396e-25	-1.75746	-1.33307	2.27863e-14	-0.950629	-1.43816
98629277	rs963852	2.27774e-23	3.17362	-1.14619	1.26185e-14	-1.51752	-1.46226
98630474	rs61787320	2.20495e-23	3.13843	-1.14347	1.27837e-14	-1.50445	-1.46232
98630630	rs78889375	2.65657e-24	-3.52782e-10	-0.121302	2.61645e-13	-3.52782e-10	0.0520414
98630705	rs355370	8.42017e-25	-1.55896	0.288666	4.92514e-14	-2.16865	0.550643
98630763	rs7554282	5.69483e-22	5.24639	-3.22204e-10	3.20355e-14	-2.0481	-3.22204e-10
98631137	rs7554083	5.69483e-22	5.24639	-3.22204e-10	3.20355e-14	-2.0481	-3.22204e-10
98631611	rs355369	5.95511e-25	-0.154559	-1.46211	8.20721e-15	-1.96886	-1.44108
98631848	rs79475932	3.37773e-25	-2.18372	-3.22204e-10	3.219e-12	2.56188	-3.22204e-10
98631919	rs72737852	1.07396e-24	-1.02698	-3.22204e-10	4.56426e-14	-1.69411	-3.22204e-10
98631926	rs146958914	7.11647e-25	-3.52782e-10	-1.43851	5.84002e-14	-3.52782e-10	-1.44763
98632006	rs71657288	5.90675e-24	2.0239	-1.34615	1.66224e-14	-1.26148	-1.44272
98632274	rs148603842	4.01168e-23	2.59346	-3.22204e-10	6.05959e-14	-1.41072	-3.22204e-10
98632344	rs112797689	2.56819e-23	3.2597	-1.11225	1.3366e-14	-1.46001	-1.46222
98632349	rs150786883	3.31472e-25	-2.20255	-3.22204e-10	1.92653e-13	-0.254058	-3.22204e-10
98635676	rs17385693	8.80594e-22	5.68226	-3.22204e-10	2.96245e-14	-2.12635	-3.22204e-10
98635876	rs355387	6.32494e-25	-0.0940721	-1.46235	8.10659e-15	-1.97889	-1.44338
98636199	rs72737855	4.65696e-24	0.440026	-3.22204e-10	3.11508e-14	-2.07611	-3.22204e-10
98636703	rs355385	1.3564e-25	-1.76881	-1.32727	2.32713e-14	-0.93211	-1.43561
98637060	rs12737713	1.38963e-23	2.96046	-1.42717	7.91208e-15	-1.98717	-1.45939
98637193	rs12724641	1.49682e-23	3.03005	-1.42246	8.05182e-15	-1.97116	-1.45789
98639563	rs17117845	1.74433e-23	3.17294	-1.41232	8.45425e-15	-1.92619	-1.45409
98639741	rs61787323	2.59069e-23	3.19827	-1.0421	1.30315e-14	-1.49008	-1.4575
98639881	rs355384	1.38826e-25	-1.78003	-1.29284	2.41021e-14	-0.913459	-1.41919
98641581	rs150505697	4.29915e-25	-1.9425	-3.22204e-10	2.67847e-14	-2.22712	-3.22204e-10
98641669	rs17381615	1.15784e-21	5.95598	-3.22204e-10	3.07466e-14	-2.08917	-3.22204e-10
98641805	rs79283684	7.12461e-25	-3.52782e-10	-1.43737	5.75992e-14	-3.52782e-10	-1.46144
98641930	rs2046585	8.37362e-26	-2.2144	-1.36402	1.42718e-12	3.18688	-1.43837
98641958	rs2200584	1.08508e-21	5.89107	-3.22204e-10	3.04657e-14	-2.09835	-3.22204e-10
98642462	rs355383	1.42979e-25	-1.79112	-1.25227	2.50944e-14	-0.894676	-1.39763
98642598	rs17117848	3.09994e-24	-3.52782e-10	0.0330446	2.22551e-13	-3.52782e-10	-0.109794
98643173	rs1487295	6.54741e-25	-0.0674038	-1.45445	8.70246e-15	-1.93602	-1.41532
98643448	rs1487296	1.62016e-23	3.06152	-1.37474	8.29373e-15	-1.9638	-1.43565
98644483	rs17381657	2.21081e-23	3.03659	-1.03898	1.19912e-14	-1.57384	-1.45694
98644542	rs12069773	7.75091e-22	5.55464	-3.22204e-10	3.38149e-14	-1.99405	-3.22204e-10
98644672	rs12033249	8.6231e-26	-2.17591	-1.37315	1.28534e-12	3.08661	-1.44278
98645029	rs10875130	8.43019e-26	-2.19529	-1.37639	1.08666e-12	2.9202	-1.44428
98645192	rs10875131	2.29426e-24	1.00259	-1.27052	4.50897e-13	1.98439	-1.3881
98645213	rs10493900	2.29499e-24	1.02377	-1.29138	4.56063e-13	2.00854	-1.40085
98645741	rs2200583	1.57471e-24	0.661187	-1.30545	4.09611e-13	1.89883	-1.39857
98645944	rs12567176	1.81838e-24	0.778073	-1.27846	3.5662e-13	1.74163	-1.3799
98646441	rs72737859	2.96707e-24	-0.0107632	-3.22204e-10	5.59628e-14	-1.49026	-3.22204e-10
98646871	rs12567432	1.22193e-23	2.64138	-1.2367	2.0742e-14	-1.02636	-1.45643
98647073	rs1487297	6.54124e-22	6.75665	-1.37169	6.4367e-15	-2.19675	-1.45618
98647074	rs1487298	5.93863e-22	6.66	-1.37169	6.38743e-15	-2.20444	-1.45618
98647271	rs10875132	5.06372e-25	-0.357369	-1.42145	7.64018e-14	0.278122	-1.45706
98647354	rs184646098	7.69755e-25	-3.52782e-10	-1.36002	6.50002e-14	-3.52782e-10	-1.34056
98647451	rs1352253	1.2755e-23	2.90985	-1.46226	9.54783e-15	-1.81115	-1.44749
98648388	rs57484887	1.0402e-24	-3.52782e-10	-1.05893	9.98805e-14	-3.52782e-10	-0.910974
98648815	rs1507063	4.37151e-25	-0.531644	-1.39417	6.18947e-15	-2.25362	-1.43848
98648914	rs4000209	4.87441e-24	0.485663	-3.22204e-10	1.62435e-13	-0.424668	-3.22204e-10
98649772	rs17117881	7.6273e-26	-2.25498	-1.41679	3.88625e-13	1.90548	-1.45781
98650411	rs74107152	1.01743e-24	-3.52782e-10	-1.08105	9.7325e-14	-3.52782e-10	-0.936892
98651299	rs9804043	1.31521e-23	2.72445	-1.24621	1.99398e-14	-1.06747	-1.45476
98651301	rs9804044	1.32778e-23	2.72445	-1.2367	1.99065e-14	-1.06747	-1.45643
98651450	rs139874954	8.27715e-25	-1.28742	-3.22204e-10	2.60273e-14	-2.2558	-3.22204e-10
98651527	rs1386499	4.76674e-22	6.46821	-1.39972	6.36717e-15	-2.21825	-1.44555
98651775	rs74107153	9.88183e-25	-3.52782e-10	-1.11022	9.16215e-14	-3.52782e-10	-0.997282
98651987	rs10783085	5.17306e-25	-0.339755	-1.4177	7.8082e-14	0.298463	-1.45565
98652088	rs822559	2.74798e-25	-0.929494	-1.46056	6.6779e-15	-2.16596	-1.45018
98652395	rs12725029	6.85305e-24	2.2853	-1.45895	7.74093e-15	-2.00599	-1.46244
98653072	rs78222319	6.67991e-23	3.10335	-3.22204e-10	4.44486e-13	0.58197	-3.22204e-10
98653723	rs114200631	4.506e-25	-1.89551	-3.22204e-10	2.76899e-14	-2.19388	-3.22204e-10
98654113	rs10875133	1.88421e-23	3.29944	-1.46168	7.26768e-15	-2.15157	-1.37994
98654262	rs11809984	1.75807e-25	-1.61562	-1.22108	8.30205e-14	0.267598	-1.36346
98654619	rs1487288	9.71639e-24	2.42409	-1.24861	1.53631e-14	-1.32205	-1.46093
98655006	rs72737867	6.60745e-25	-1.51272	-3.22204e-10	7.483e-14	-1.19973	-3.22204e-10
98655574	rs17385947	4.22535e-23	3.9042	-1.25885	1.00837e-14	-1.7441	-1.45993
98655786	rs72737868	9.15527e-24	2.36231	-1.24632	1.57949e-14	-1.29414	-1.46112
98655851	rs11165964	1.89074e-25	-1.56929	-1.19466	7.72277e-14	0.178102	-1.34629
98656046	rs80144234	3.15614e-25	-2.25157	-3.22204e-10	2.92553e-14	-2.13889	-3.22204e-10
98657119	rs2391908	1.80072e-24	0.941317	-1.45147	9.86053e-15	-1.76498	-1.46143
98657281	rs144398937	7.94468e-25	-3.52782e-10	-1.32842	6.7267e-14	-3.52782e-10	-1.30628
98658035	rs12734525	1.10476e-25	-2.16503	-1.13627	2.27159e-14	-1.09857	-1.29331
98658738	rs2129579	6.06769e-24	2.16615	-1.4615	6.5385e-15	-2.25562	-1.38162
98659152	rs4950097	2.08085e-25	-1.48076	-1.18739	6.62024e-14	0.0192519	-1.34148
98659529	rs698997	1.07089e-25	-1.87938	-1.45306	6.87867e-15	-2.18021	-1.40631
98660622	rs12567765	4.65226e-23	3.95071	-1.20911	9.92523e-15	-1.75741	-1.46246
98660973	rs148301640	7.72458e-25	-3.52782e-10	-1.35651	6.5249e-14	-3.52782e-10	-1.33674
98661480	rs12094082	2.68849e-24	-0.109357	-3.22204e-10	3.06974e-14	-2.09077	-3.22204e-10
98661797	rs17117927	1.63297e-24	-3.52782e-10	-0.607934	1.49528e-13	-3.52782e-10	-0.507462
98662428	rs822604	1.3264e-25	-2.16181	-0.95665	1.05287e-14	-2.20512	-0.955729
98662961	rs698994	1.17299e-25	-1.9138	-1.32756	7.19691e-15	-2.13819	-1.40311
98663147	rs17117934	1.64685e-24	-3.52782e-10	-0.599471	1.50872e-13	-3.52782e-10	-0.498516
98663176	rs78247481	6.60812e-24	0.789963	-3.22204e-10	1.77529e-13	-0.335816	-3.22204e-10
98663271	rs35492075	2.55642e-24	-0.159731	-3.22204e-10	3.11429e-14	-2.07636	-3.22204e-10
98663358	rs75239457	3.20549e-25	-2.23606	-3.22204e-10	2.71371e-14	-2.21404	-3.22204e-10
98663557	rs76685943	4.16752e-25	-1.9736	-3.22204e-10	2.61436e-14	-2.25134	-3.22204e-10
98663921	rs143086860	7.39836e-25	-3.52782e-10	-1.39966	6.22218e-14	-3.52782e-10	-1.38424
98663926	rs17266983	5.6332e-23	4.1695	-1.23657	9.4869e-15	-1.80322	-1.46182
98664277	rs61788584	9.51502e-24	2.39071	-1.23617	1.55812e-14	-1.30704	-1.46184
98664991	rs12042564	4.41134e-24	1.82657	-1.44073	6.20308e-15	-2.25564	-1.43426
98665332	rs140268532	3.28371e-25	-2.21195	-3.22204e-10	2.65667e-14	-2.23529	-3.22204e-10
98665745	rs77900427	1.95895e-24	-3.52782e-10	-0.425927	1.8323e-13	-3.52782e-10	-0.304208
98665834	rs34660856	2.47726e-24	-0.191182	-3.22204e-10	3.4372e-14	-1.9777	-3.22204e-10
98666125	rs11577139	2.669e-24	1.29408	-1.41072	4.0823e-14	-0.43406	-1.37164
98666234	rs190923640	6.9377e-25	-1.46395	-3.22204e-10	3.30137e-14	-2.01802	-3.22204e-10
98666383	rs17117942	3.60057e-25	-1.12458	-0.995247	1.00177e-14	-2.15827	-1.05233
98666647	rs17267004	5.92218e-25	-1.62222	-3.22204e-10	3.26398e-14	-2.02942	-3.22204e-10
98667088	rs139015522	2.10729e-24	-0.352933	-3.22204e-10	2.60367e-14	-2.25544	-3.22204e-10
98667103	rs12042846	7.85318e-26	-2.25706	-1.38553	2.29572e-14	-1.00683	-1.37449
98667299	rs143755815	8.3621e-25	-3.52782e-10	-1.27721	6.76301e-14	-3.52782e-10	-1.30089
98667357	rs75736159	7.29097e-25	-3.52782e-10	-1.41429	6.03418e-14	-3.52782e-10	-1.41492
98667546	rs822555	2.70306e-23	3.26248	-1.06385	2.70293e-13	1.27311	-1.18855
98668504	rs72719814	1.79445e-24	-0.513641	-3.22204e-10	1.22655e-13	-0.705572	-3.22204e-10
98668916	rs1487307	2.20148e-25	-1.16336	-1.44843	1.59027e-14	-1.28611	-1.46235
98669164	rs822602	7.98871e-26	-2.20025	-1.42523	6.71711e-15	-2.19084	-1.41945
98669290	rs1352256	6.18961e-24	1.96168	-1.23714	1.19118e-14	-1.67928	-1.35814
98669432	rs79573214	8.10243e-26	-2.20646	-1.40489	4.1616e-14	-0.391907	-1.39456
98670030	rs187242489	5.04684e-25	-1.78216	-3.22204e-10	6.63262e-14	-1.32036	-3.22204e-10
98670322	rs11165965	1.54616e-22	4.39218	-0.449571	2.51556e-12	2.86666	-0.551355
98670496	rs4245672	1.13201e-23	2.66611	-1.33787	2.28523e-13	1.31104	-1.39435
98671145	rs72719817	8.26683e-26	-2.19826	-1.393	4.42216e-14	-0.343803	-1.38193
98671265	rs1487306	2.13313e-23	2.98428	-1.02244	2.23246e-13	1.05134	-1.15801
98671507	rs1487304	8.67379e-23	3.41435	-0.0497963	6.96686e-13	1.31818	-0.286794
98672308	rs12568130	6.00565e-24	1.96168	-1.26732	1.16738e-14	-1.67928	-1.37833
98672549	rs6676121	2.44927e-23	3.11425	-1.01421	2.50912e-13	1.15476	-1.14461
98672971	rs6659077	1.98336e-25	-1.26136	-1.45477	1.45249e-14	-1.37831	-1.46077
98673697	rs6662252	3.4417e-24	1.58603	-1.4484	1.12897e-14	-1.62915	-1.46191
98673865	rs116642933	1.36507e-24	-3.52782e-10	-0.787129	1.0861e-13	-3.52782e-10	-0.82718
98673909	rs116196581	8.39991e-26	-2.18915	-1.38614	4.68485e-14	-0.293467	-1.37456
98674778	rs117061602	7.00806e-25	-3.52782e-10	-1.45386	5.81078e-14	-3.52782e-10	-1.45265
98674895	rs76108660	4.2467e-25	-1.95478	-3.22204e-10	3.52032e-14	-1.95381	-3.22204e-10
98675141	rs78249251	8.38242e-26	-2.18915	-1.38822	4.67438e-14	-0.293467	-1.3768
98676367	rs12097515	3.4417e-24	1.58603	-1.4484	1.12897e-14	-1.62915	-1.46191
98677115	rs11165967	3.32458e-24	1.55215	-1.44915	1.11383e-14	-1.6428	-1.46176
98680927	rs12743537	1.93218e-25	-1.29005	-1.45223	1.38353e-14	-1.42603	-1.4617
98681114	rs61788587	3.09265e-24	1.47334	-1.44265	1.04226e-14	-1.70852	-1.46246
98681187	rs12027965	1.27197e-23	2.75607	-1.31126	2.35069e-13	1.31927	-1.37434
98682672	rs79446663	7.13866e-25	-3.52782e-10	-1.4354	5.89147e-14	-3.52782e-10	-1.43886
98682772	rs114914936	5.36318e-23	2.88381	-3.22204e-10	2.60443e-14	-2.25515	-3.22204e-10
98683104	rs822617	1.60312e-23	2.36648	-0.69028	1.20109e-14	-2.2571	-0.772032
98683149	rs149063982	4.1579e-23	2.62926	-3.22204e-10	1.52883e-13	-0.485273	-3.22204e-10
98683720	rs1487294	6.01564e-24	1.9417	-1.24567	1.14174e-14	-1.71995	-1.35987
98684517	rs4950110	7.58727e-24	2.38534	-1.45721	1.46688e-14	-1.37151	-1.45771
98684624	rs11577300	4.12892e-24	1.77149	-1.45182	1.07778e-14	-1.6765	-1.46096
98685356	rs61788591	3.99328e-24	1.73995	-1.45368	1.06586e-14	-1.68844	-1.46014
98686727	rs181229360	6.84714e-25	-1.47709	-3.22204e-10	4.78647e-14	-1.64657	-3.22204e-10
98687363	rs1487293	3.85105e-24	1.7054	-1.45539	1.05318e-14	-1.70143	-1.45912
98687633	rs2031245	8.72e-26	-2.15901	-1.37888	5.48414e-14	-0.143719	-1.36678
98687691	rs12129731	9.20988e-23	4.18236	-0.757836	1.39005e-12	2.55681	-0.834667
98687883	rs1487292	3.84583e-24	1.7054	-1.45675	1.05347e-14	-1.70143	-1.45884
98687976	rs1487291	3.98232e-24	1.73995	-1.45642	1.06778e-14	-1.68844	-1.45834
98688280	rs822615	3.06189e-23	3.32654	-1.00326	2.76691e-13	1.24333	-1.13537
98688712	rs78703565	4.42928e-23	2.69249	-3.22204e-10	2.59882e-14	-2.25731	-3.22204e-10
98689392	rs12724493	6.19791e-24	2.1837	-1.45783	1.05586e-14	-1.701	-1.45701
98689515	rs822614	2.97042e-23	3.29042	-0.997469	2.70212e-13	1.21474	-1.13049
98689595	rs55997831	1.64058e-24	-3.52782e-10	-0.603288	1.29854e-13	-3.52782e-10	-0.648541
98690114	rs12753285	3.83848e-24	1.7054	-1.45866	1.05645e-14	-1.70143	-1.45602
98690139	rs6683873	3.096e-23	3.32654	-0.992178	2.79293e-13	1.24333	-1.12601
98690214	rs6693444	1.88688e-24	-3.52782e-10	-0.463413	1.48813e-13	-3.52782e-10	-0.512259
98690261	rs35116467	1.78175e-25	-1.36148	-1.46185	1.32907e-14	-1.47625	-1.45164
98690772	rs11165968	4.92131e-24	1.74402	-1.24878	1.06314e-14	-1.78913	-1.362
98690780	rs75899804	1.9188e-24	-3.52782e-10	-0.446638	1.51268e-13	-3.52782e-10	-0.495897
98691388	rs11165969	7.47498e-23	4.00644	-0.790635	1.14476e-12	2.3936	-0.865604
98691627	rs79940870	1.90079e-24	-3.52782e-10	-0.456069	1.49883e-13	-3.52782e-10	-0.505096
98691667	rs74533949	1.9116e-24	-3.52782e-10	-0.450398	1.50714e-13	-3.52782e-10	-0.499565
98692314	rs144369463	6.97352e-25	-3.52782e-10	-1.4588	5.77496e-14	-3.52782e-10	-1.45883
98692622	rs822613	8.24132e-26	-2.13656	-1.45778	6.9413e-15	-2.12304	-1.45442
98693453	rs1073107	2.11287e-24	-3.52782e-10	-0.350291	1.66182e-13	-3.52782e-10	-0.401862
98693561	rs139182503	7.52846e-25	-1.38223	-3.22204e-10	2.80255e-14	-2.18183	-3.22204e-10
98694154	rs10875134	2.97171e-23	3.29042	-0.997037	2.70311e-13	1.21474	-1.13012
98694277	rs117249329	7.76331e-25	-3.52782e-10	-1.35151	1.07581e-13	-3.52782e-10	-0.836705
98694943	rs75862172	5.38575e-23	2.88801	-3.22204e-10	2.60466e-14	-2.25506	-3.22204e-10
98695631	rs11578624	5.02512e-24	1.97729	-1.46118	9.88751e-15	-1.77247	-1.4512
98695915	rs72719839	8.72605e-26	-2.16804	-1.36916	5.30989e-14	-0.186395	-1.3564
98697075	rs77292981	2.08789e-24	-3.52782e-10	-0.362185	1.78473e-13	-3.52782e-10	-0.330509
98697534	rs12759120	5.02213e-24	1.97729	-1.46177	9.90856e-15	-1.77247	-1.44908
98698309	rs6677305	4.13887e-23	3.61644	-0.991773	2.28087e-13	1.04045	-1.12567
98698406	rs117432615	1.78702e-24	-3.52782e-10	-0.517788	1.64495e-13	-3.52782e-10	-0.41207
98698557	rs6672621	8.72574e-26	-2.17973	-1.3575	5.09157e-14	-0.244251	-1.34052
98699750	rs75051181	5.2369e-23	2.85998	-3.22204e-10	2.60323e-14	-2.25561	-3.22204e-10
98700014	rs4950111	4.16292e-23	3.61644	-0.98598	2.27988e-13	1.04045	-1.1261
98700068	rs12071318	2.06821e-24	-3.52782e-10	-0.371652	1.62752e-13	-3.52782e-10	-0.422719
98700325	rs2200582	5.73949e-23	3.77022	-0.818602	9.09928e-13	2.19037	-0.891948
98700623	rs12041603	8.8064e-26	-2.17321	-1.35482	5.25735e-14	-0.211591	-1.34114
98700681	rs12564403	2.06364e-25	-1.21427	-1.46218	1.25158e-14	-1.54668	-1.44127
98700985	rs12071733	2.07499e-24	-3.52782e-10	-0.36838	1.63273e-13	-3.52782e-10	-0.419524
98701022	rs142155171	3.79979e-25	-2.06597	-3.22204e-10	3.48222e-14	-1.96469	-3.22204e-10
98701571	rs2391926	9.32861e-26	-2.15209	-1.31833	5.97267e-14	-0.112073	-1.3131
98701786	rs2129577	2.03574e-25	-1.23027	-1.45979	1.24929e-14	-1.55988	-1.42991
98702038	rs2171368	4.14052e-23	3.61644	-0.991374	2.28164e-13	1.04045	-1.12533
98702457	rs114567348	6.65716e-25	-1.50523	-3.22204e-10	4.66891e-14	-1.67144	-3.22204e-10
98702869	rs34074228	5.21874e-24	2.01034	-1.45642	9.87158e-15	-1.80435	-1.42094
98703049	rs12028859	9.25756e-26	-2.16985	-1.30821	5.55334e-14	-0.195165	-1.3028
98703132	rs2171367	3.8671e-23	3.54286	-0.98611	1.92101e-13	0.863953	-1.12088
98703161	rs2171366	5.18974e-24	2.01034	-1.46199	9.72692e-15	-1.80435	-1.43571
98703448	rs61788594	5.18908e-24	2.01034	-1.46212	9.71688e-15	-1.80435	-1.43674
98703980	rs77620958	2.35775e-24	-3.52782e-10	-0.240629	1.84978e-13	-3.52782e-10	-0.294712
98704099	rs12733307	4.69361e-24	1.90954	-1.46167	9.83702e-15	-1.79522	-1.43358
98704146	rs114357112	5.02068e-23	2.81781	-3.22204e-10	2.60144e-14	-2.2563	-3.22204e-10
98704389	rs12404514	2.00029e-25	-1.24614	-1.46148	1.22464e-14	-1.57295	-1.43676
98704539	rs7520464	4.29705e-23	3.65316	-0.990979	2.3461e-13	1.06797	-1.125
98705370	rs12735193	2.12828e-25	-1.18422	-1.46139	1.16379e-14	-1.6243	-1.43638
98705491	rs12739475	4.94431e-24	1.96118	-1.46127	9.69414e-15	-1.81205	-1.43137
98706205	rs28708456	5.25893e-23	2.86418	-3.22204e-10	2.60447e-14	-2.25513	-3.22204e-10
98706570	rs4950115	2.08845e-25	-1.20388	-1.46062	1.20879e-14	-1.58465	-1.4381
98707564	rs76112066	4.94103e-23	2.80182	-3.22204e-10	2.6016e-14	-2.25624	-3.22204e-10
98708386	rs34169331	2.13457e-25	-1.18422	-1.45844	1.16961e-14	-1.6243	-1.4314
98708633	rs116814124	3.29294e-25	-2.20914	-3.22204e-10	3.21934e-14	-2.04319	-3.22204e-10
98709161	rs114976293	5.27586e-23	2.86739	-3.22204e-10	2.60465e-14	-2.25507	-3.22204e-10
98709946	rs822611	8.07229e-26	-2.15907	-1.456	6.63331e-15	-2.16974	-1.45311
98710024	rs80339897	4.94103e-23	2.80182	-3.22204e-10	2.6016e-14	-2.25624	-3.22204e-10
98710763	rs61448050	1.9258e-24	-3.52782e-10	-0.442993	1.55494e-13	-3.52782e-10	-0.468338
98711163	rs1580486	3.38156e-23	3.45961	-1.03702	1.49178e-13	0.636411	-1.14622
98712289	rs79948264	4.71808e-23	2.75565	-3.22204e-10	2.60011e-14	-2.25681	-3.22204e-10
98712294	rs11165972	9.00602e-26	-2.18533	-1.32028	4.54488e-14	-0.407189	-1.29117
98712337	rs12030857	8.85123e-26	-2.20555	-1.3174	4.2428e-14	-0.484089	-1.28305
98712356	rs12030892	8.81375e-26	-2.21546	-1.31173	4.40134e-14	-0.448649	-1.2818
98712478	rs10875135	2.42842e-25	-1.15096	-1.36272	1.06832e-14	-1.71724	-1.42903
98712673	rs80247004	5.11813e-23	2.83704	-3.22204e-10	2.6031e-14	-2.25566	-3.22204e-10
98713322	rs78462408	7.11393e-25	-3.52782e-10	-1.43887	5.7586e-14	-3.52782e-10	-1.46167
98713454	rs1487290	4.8061e-23	2.77413	-3.22204e-10	2.6069e-14	-2.2542	-3.22204e-10
98714112	rs12404420	6.96114e-23	4.11176	-0.96717	9.57261e-13	2.38035	-1.03123
98714456	rs75468679	5.36058e-23	2.88332	-3.22204e-10	2.60555e-14	-2.25472	-3.22204e-10
98714970	rs13374691	4.57117e-23	2.72402	-3.22204e-10	2.61102e-14	-2.25262	-3.22204e-10
98715203	rs12405617	2.20615e-25	-1.16477	-1.44491	1.27919e-14	-1.56386	-1.40228
98715209	rs13375041	4.57117e-23	2.72402	-3.22204e-10	2.61102e-14	-2.25262	-3.22204e-10
98715770	rs12070862	4.94448e-24	1.87248	-1.37255	8.77698e-15	-1.90424	-1.43857
98716644	rs75958519	2.73106e-24	-3.52782e-10	-0.0936482	2.13582e-13	-3.52782e-10	-0.150927
98716696	rs189075317	7.5494e-25	-1.37945	-3.22204e-10	3.43908e-14	-1.97716	-3.22204e-10
98716697	rs115564638	6.2716e-25	-1.56489	-3.22204e-10	3.26672e-14	-2.02858	-3.22204e-10
98716836	rs74565802	4.57117e-23	2.72402	-3.22204e-10	2.61102e-14	-2.25262	-3.22204e-10
98717269	rs150292618	5.77248e-25	-1.64782	-3.22204e-10	2.78822e-14	-2.18696	-3.22204e-10
98717520	rs116432247	4.96555e-23	2.80677	-3.22204e-10	2.60179e-14	-2.25616	-3.22204e-10
98719006	rs1015212	2.99718e-23	3.30156	-0.999639	1.56073e-13	0.649255	-1.11388
98719258	rs12406167	2.03687e-25	-1.23993	-1.44958	1.25647e-14	-1.57704	-1.40701
98719689	rs10783086	2.52714e-25	-1.11704	-1.35679	1.24983e-14	-1.56954	-1.41981
98720101	rs76704334	2.86331e-24	-3.52782e-10	-0.0463569	2.23703e-13	-3.52782e-10	-0.104628
98720223	rs1155645	2.40155e-25	-1.16418	-1.36062	1.14362e-14	-1.64799	-1.43017
98720270	rs1155644	1.74677e-25	-1.38798	-1.45518	1.20892e-14	-1.59945	-1.42319
98720605	rs116185972	5.72228e-23	2.94862	-3.22204e-10	2.60991e-14	-2.25305	-3.22204e-10
98721265	rs79073170	5.31583e-23	2.87494	-3.22204e-10	2.62602e-14	-2.24689	-3.22204e-10
98721370	rs10158172	3.90253e-23	2.56587	-3.22204e-10	2.60244e-14	-2.25591	-3.22204e-10
98721515	rs75393468	1.31512e-23	1.47817	-3.22204e-10	9.67194e-14	-0.943134	-3.22204e-10
98721794	rs1408082	1.58371e-23	2.66856	-1.00454	1.08783e-13	0.293658	-1.11925
98722783	rs76902244	4.201e-23	2.63957	-3.22204e-10	2.60644e-14	-2.25438	-3.22204e-10
98723877	rs148853973	4.36811e-25	-1.92659	-3.22204e-10	2.69022e-14	-2.22274	-3.22204e-10
98723909	rs79144630	4.54153e-23	2.71751	-3.22204e-10	2.61221e-14	-2.25217	-3.22204e-10
98725017	rs2031244	1.74267e-25	-1.47055	-1.37496	1.34833e-14	-1.61821	-1.29528
98725075	rs79374047	4.41025e-23	2.68818	-3.22204e-10	2.60986e-14	-2.25307	-3.22204e-10
98725129	rs77896850	4.74988e-23	2.76237	-3.22204e-10	2.61624e-14	-2.25062	-3.22204e-10
98725352	rs11165974	1.18749e-25	-2.19964	-1.02944	7.70395e-14	-0.189232	-0.981398
98725928	rs75629412	4.45184e-23	2.69757	-3.22204e-10	2.59878e-14	-2.25732	-3.22204e-10
98725996	rs71657290	4.60273e-25	-1.87427	-3.22204e-10	2.65182e-14	-2.23712	-3.22204e-10
98726600	rs79942657	3.13871e-25	-2.25711	-3.22204e-10	3.63669e-14	-1.92129	-3.22204e-10
98726696	rs150354402	1.10183e-24	-3.52782e-10	-1.00137	1.04939e-13	-3.52782e-10	-0.861568
98726830	rs6670774	1.12359e-25	-1.93676	-1.34764	6.37964e-15	-2.25731	-1.40453
98727000	rs11165975	2.38917e-23	2.07519	-3.22204e-10	2.60992e-14	-2.25304	-3.22204e-10
98727701	rs1535732	1.18173e-24	-2.22933	1.29797	3.40878e-13	-1.27856	1.59514
98727706	rs1471908	1.98197e-25	-2.08304	-0.633792	1.4432e-14	-2.20381	-0.641691
98727710	rs1565055	2.12442e-24	-3.52782e-10	-0.34484	1.80911e-13	-3.52782e-10	-0.316942
98727780	rs12751197	9.3032e-26	-2.23495	-1.2382	8.45797e-15	-2.2422	-1.13764
98728006	rs822610	1.08567e-25	-2.24867	-1.07005	1.32967e-14	-1.79017	-1.13726
98728204	rs12134140	1.82719e-25	-1.33895	-1.4592	7.9877e-15	-1.97652	-1.46052
98728739	rs77966234	7.28753e-25	-1.41476	-3.22204e-10	2.77946e-13	0.112477	-3.22204e-10
98729165	rs17118062	9.90874e-26	-2.22955	-1.18054	7.98282e-15	-2.25622	-1.18144
98729419	rs17118069	1.10659e-24	-3.52782e-10	-0.99705	8.34504e-14	-3.52782e-10	-1.09069
98730703	rs77201322	1.09503e-25	-2.19001	-1.12013	8.36329e-15	-2.25378	-1.13732
98730711	rs11586707	8.48098e-26	-2.19921	-1.36647	6.8451e-15	-2.25556	-1.33586
98730780	rs11586315	8.50922e-26	-2.19921	-1.36315	6.90087e-15	-2.25556	-1.32774
98730925	rs822607	8.79207e-26	-2.14741	-1.38224	6.72976e-15	-2.25433	-1.35408
98731204	rs10489933	8.31802e-26	-2.21813	-1.36695	6.87891e-15	-2.25008	-1.33641
98731450	rs4141860	1.07609e-25	-2.19456	-1.13302	8.25077e-15	-2.25476	-1.14988
98731911	rs10875136	1.48622e-25	-1.5423	-1.46239	1.17232e-14	-1.59614	-1.45724
98732759	rs75909155	1.06743e-24	-3.52782e-10	-1.03308	8.0812e-14	-3.52782e-10	-1.12282
98732955	rs10489932	8.11744e-26	-2.22755	-1.38194	6.76843e-15	-2.24511	-1.35757
98733565	rs76596642	5.48538e-25	-1.69884	-3.22204e-10	8.74856e-14	-1.04347	-3.22204e-10
98733591	rs17358243	9.57158e-25	-1.14212	-3.22204e-10	5.08898e-14	-1.58529	-3.22204e-10
98734131	rs117735802	7.02666e-25	-3.52782e-10	-1.45121	5.83121e-14	-3.52782e-10	-1.44914
98734165	rs117104839	6.97091e-25	-3.52782e-10	-1.45918	5.79716e-14	-3.52782e-10	-1.45499
98734301	rs11585586	6.86795e-25	-1.47406	-3.22204e-10	2.96058e-14	-2.12698	-3.22204e-10
98734347	rs75989157	1.07088e-24	-3.52782e-10	-1.02985	8.10446e-14	-3.52782e-10	-1.11995
98734956	rs36173104	1.60968e-24	-0.6223	-3.22204e-10	2.70832e-14	-2.21603	-3.22204e-10
98735592	rs11808087	8.38099e-26	-2.20192	-1.37562	6.77676e-15	-2.25505	-1.3464
98736012	rs138789715	3.26442e-25	-2.21784	-3.22204e-10	2.69408e-14	-2.22131	-3.22204e-10
98736226	rs58258211	8.40565e-26	-2.20192	-1.37268	6.7998e-15	-2.25505	-1.34301
98736392	rs78673640	3.25694e-25	-2.22013	-3.22204e-10	2.60662e-14	-2.25431	-3.22204e-10
98736942	rs141414257	7.15891e-25	-3.52782e-10	-1.43256	5.80152e-14	-3.52782e-10	-1.45424
98738409	rs78484861	6.96287e-25	-1.46033	-3.22204e-10	1.05941e-13	-0.852064	-3.22204e-10
98740105	rs148079626	3.24337e-25	-2.22431	-3.22204e-10	3.10252e-14	-2.08015	-3.22204e-10
98740218	rs115168843	7.44911e-25	-1.39283	-3.22204e-10	2.88331e-13	0.14916	-3.22204e-10
98740356	rs17118102	8.10715e-26	-2.22446	-1.3863	6.74763e-15	-2.24696	-1.3588
98740967	rs74530006	2.03903e-24	-3.52782e-10	-0.385862	2.1203e-13	-3.52782e-10	-0.15822
98741424	rs10489931	3.47442e-25	-2.15549	-3.22204e-10	2.68291e-14	-2.22546	-3.22204e-10
98741545	rs115062876	3.21725e-25	-2.2324	-3.22204e-10	3.13478e-14	-2.0698	-3.22204e-10
98741750	rs6664132	8.00932e-26	-2.23551	-1.38739	6.81766e-15	-2.239	-1.35644
98742460	rs1352255	3.3303e-25	-2.19786	-3.22204e-10	2.65999e-14	-2.23404	-3.22204e-10
98742777	rs11577467	8.17842e-26	-2.2205	-1.38151	6.77144e-15	-2.24901	-1.35323
98742786	rs10489930	8.47795e-26	-2.19723	-1.36881	6.82451e-15	-2.25588	-1.33854
98742814	rs11577469	8.05297e-26	-2.23389	-1.38357	6.81351e-15	-2.24042	-1.35562
98743555	rs2391927	8.18969e-26	-2.2205	-1.38013	6.78302e-15	-2.24901	-1.35152
98744169	rs12143154	1.37982e-25	-1.63175	-1.44722	1.12501e-14	-1.6359	-1.45867
98744184	rs17118112	8.07559e-26	-2.23389	-1.38077	6.83575e-15	-2.24042	-1.35236
98744894	rs140682381	3.84221e-25	-2.05487	-3.22204e-10	2.59883e-14	-2.2573	-3.22204e-10
98745188	rs115425064	4.80992e-25	-1.83024	-3.22204e-10	4.92575e-14	-1.61789	-3.22204e-10
98745404	rs114454757	6.4963e-25	-1.52969	-3.22204e-10	2.68263e-13	0.0770189	-3.22204e-10
98745422	rs74638963	9.80621e-25	-3.52782e-10	-1.11791	7.40212e-14	-3.52782e-10	-1.2106
98746345	rs12410115	1.00569e-25	-2.18838	-1.20687	9.69369e-15	-2.13268	-1.11079
98746376	rs79212040	3.3208e-25	-2.20071	-3.22204e-10	2.59902e-14	-2.25723	-3.22204e-10
98746652	rs192741543	3.23452e-25	-2.22704	-3.22204e-10	2.60252e-14	-2.25588	-3.22204e-10
98747078	rs151061963	3.31856e-25	-2.20139	-3.22204e-10	2.62278e-14	-2.24813	-3.22204e-10
98747880	rs78321937	1.01108e-24	-1.08732	-3.22204e-10	4.47969e-14	-1.71281	-3.22204e-10
98748247	rs143570463	5.38732e-25	-1.71687	-3.22204e-10	7.02215e-14	-1.26329	-3.22204e-10
98748690	rs143094650	5.88767e-25	-1.62806	-3.22204e-10	2.7647e-14	-2.19543	-3.22204e-10
98749593	rs10875138	8.46623e-26	-2.22905	-1.33837	7.1159e-15	-2.24411	-1.30851
98750111	rs6666675	8.6275e-26	-2.22905	-1.3195	7.26649e-15	-2.24411	-1.28756
98750476	rs6681415	2.0184e-25	-1.39957	-1.29905	1.2759e-14	-1.65459	-1.31412
98750581	rs6667101	8.8222e-26	-2.14668	-1.37955	6.7254e-15	-2.25421	-1.35485
98751024	rs6684371	8.53154e-26	-2.21904	-1.3407	7.05803e-15	-2.24968	-1.3111
98751421	rs4291549	8.78485e-26	-2.15093	-1.37955	6.72084e-15	-2.25489	-1.35485
98751650	rs140865897	1.41653e-25	-1.61057	-1.44214	1.21454e-14	-1.56198	-1.45602
98751990	rs112162839	3.22011e-25	-2.23151	-3.22204e-10	2.61855e-14	-2.24974	-3.22204e-10
98752181	rs112655778	3.2289e-25	-2.22878	-3.22204e-10	2.61496e-14	-2.25111	-3.22204e-10
98752778	rs78762895	8.61301e-26	-2.20004	-1.3502	6.94694e-15	-2.25541	-1.32124
98753039	rs2181697	8.49201e-26	-2.22112	-1.34326	7.04475e-15	-2.24871	-1.31396
98753267	rs72975405	8.53154e-26	-2.21904	-1.3407	7.05803e-15	-2.24968	-1.3111
98753347	rs72975409	8.49201e-26	-2.22112	-1.34326	7.04475e-15	-2.24871	-1.31396
98754181	rs184006746	3.27923e-25	-2.21331	-3.22204e-10	2.60413e-14	-2.25526	-3.22204e-10
98754579	rs6698133	8.49201e-26	-2.22112	-1.34326	7.04475e-15	-2.24871	-1.31396
98754770	rs1998541	8.49657e-26	-2.22315	-1.3407	7.07219e-15	-2.24768	-1.3111
98755006	rs11165976	1.46525e-25	-1.58795	-1.43095	1.2504e-14	-1.53853	-1.45037
98755494	rs1924224	8.49657e-26	-2.22315	-1.3407	7.07219e-15	-2.24768	-1.3111
98755571	rs1924223	9.36853e-25	-3.52782e-10	-1.16357	7.25209e-14	-3.52782e-10	-1.23107
98755726	rs113356070	3.21588e-25	-2.23282	-3.22204e-10	2.62049e-14	-2.249	-3.22204e-10
98755742	rs1924222	8.47988e-26	-2.22511	-1.3407	7.0799e-15	-2.24659	-1.3111
98755980	rs11165977	8.68115e-26	-2.16355	-1.3788	6.71604e-15	-2.25646	-1.35399
98756061	rs11165978	8.41571e-26	-2.23015	-1.34326	7.10589e-15	-2.24007	-1.31396
98756569	rs150091319	5.25537e-25	-1.74167	-3.22204e-10	2.11017e-13	-0.163011	-3.22204e-10
98756719	rs59594660	8.47988e-26	-2.22511	-1.3407	7.0799e-15	-2.24659	-1.3111
98756983	rs12058461	8.43679e-26	-2.22511	-1.34579	7.03975e-15	-2.24659	-1.31679
98757620	rs12750688	1.4592e-25	-1.60007	-1.42297	1.11857e-14	-1.6448	-1.45551
98757719	rs80002562	3.59991e-25	-2.12001	-3.22204e-10	2.60784e-14	-2.25384	-3.22204e-10
98757816	rs11165979	8.42985e-26	-2.22702	-1.34471	7.05639e-15	-2.24544	-1.31557
98757866	rs12118398	1.55429e-25	-1.53667	-1.42323	1.32513e-14	-1.48542	-1.44543
98757995	rs11165980	2.21704e-25	-1.34652	-1.25822	1.38648e-14	-1.61048	-1.27511
98758071	rs117481465	6.94809e-25	-3.52782e-10	-1.46246	5.75422e-14	-3.52782e-10	-1.46243
98758363	rs6660105	2.18407e-25	-1.36151	-1.25822	1.36909e-14	-1.6231	-1.27511
98758770	rs6663562	8.4534e-26	-2.22315	-1.34579	7.03209e-15	-2.24768	-1.31679
98758989	rs12120201	1.5178e-25	-1.56317	-1.42049	1.29162e-14	-1.51286	-1.44361
98759512	rs77354393	6.66753e-25	-1.50367	-3.22204e-10	1.79681e-13	-0.323766	-3.22204e-10
98759621	rs1998540	8.47988e-26	-2.22511	-1.3407	7.0799e-15	-2.24659	-1.3111
98760039	rs115075496	3.37503e-25	-2.18452	-3.22204e-10	2.87289e-14	-2.15704	-3.22204e-10
98760057	rs74710809	9.28329e-25	-3.52782e-10	-1.17271	7.19407e-14	-3.52782e-10	-1.23911
98760870	rs11578695	3.21334e-25	-2.23361	-3.22204e-10	2.62172e-14	-2.24853	-3.22204e-10
98761482	rs80315944	9.42133e-25	-3.52782e-10	-1.15795	7.28807e-14	-3.52782e-10	-1.22612
98761483	rs12057752	8.46372e-26	-2.22702	-1.3407	7.08802e-15	-2.24544	-1.3111
98762912	rs79243764	3.34081e-25	-2.19471	-3.22204e-10	2.91862e-14	-2.14125	-3.22204e-10
98763148	rs78329295	9.42228e-25	-3.52782e-10	-1.15785	7.24101e-14	-3.52782e-10	-1.2326
98763697	rs78561202	9.59347e-25	-3.52782e-10	-1.13984	7.35541e-14	-3.52782e-10	-1.21693
98763995	rs79753669	1.09845e-25	-2.07625	-1.23077	7.87476e-15	-2.20642	-1.24487
98764069	rs12024712	1.45871e-25	-1.60542	-1.41795	1.30429e-14	-1.50672	-1.43998
98764432	rs12120750	1.53996e-25	-1.52725	-1.44191	1.25919e-14	-1.5262	-1.45569
98764778	rs4950116	3.3546e-25	-2.19059	-3.22204e-10	2.63504e-14	-2.24346	-3.22204e-10
98764846	rs117002610	1.08906e-24	-3.52782e-10	-1.01303	7.85031e-14	-3.52782e-10	-1.15181
98764924	rs116076608	4.18224e-24	0.33251	-3.22204e-10	5.38205e-13	0.773291	-3.22204e-10
98764954	rs11165982	1.45871e-25	-1.60542	-1.41795	1.30429e-14	-1.50672	-1.43998
98764984	rs11165983	1.47658e-25	-1.59324	-1.41795	1.32143e-14	-1.49366	-1.43998
98765489	rs75240562	3.18733e-25	-2.24174	-3.22204e-10	2.63833e-14	-2.24222	-3.22204e-10
98765572	rs1323726	3.33273e-25	-2.19713	-3.22204e-10	2.92842e-14	-2.1379	-3.22204e-10
98765641	rs12124493	1.46794e-25	-1.60056	-1.4165	1.31818e-14	-1.49716	-1.43895
98766361	rs36000110	1.52333e-25	-1.54664	-1.43338	1.22311e-14	-1.56049	-1.45048
98766473	rs6703728	3.44617e-25	-2.16366	-3.22204e-10	2.75629e-14	-2.19848	-3.22204e-10
98766654	rs145629202	3.17276e-25	-2.24632	-3.22204e-10	2.66341e-14	-2.23276	-3.22204e-10
98767486	rs144841296	8.8251e-25	-3.52782e-10	-1.22332	7.23783e-14	-3.52782e-10	-1.23304
98767954	rs184979858	3.13832e-25	-2.25724	-3.22204e-10	3.4498e-14	-1.97405	-3.22204e-10
98768537	rs60947576	3.16642e-25	-2.24832	-3.22204e-10	2.59907e-14	-2.25721	-3.22204e-10
98768569	rs115283749	6.87e-25	-1.47376	-3.22204e-10	2.6988e-14	-2.21956	-3.22204e-10
98768653	rs77970352	3.17604e-25	-2.24529	-3.22204e-10	2.65946e-14	-2.23424	-3.22204e-10
98768761	rs1575485	1.05707e-25	-1.9132	-1.43221	1.24143e-14	-1.54638	-1.44972
98769013	rs7516384	3.16384e-25	-2.24914	-3.22204e-10	2.59936e-14	-2.2571	-3.22204e-10
98769540	rs114746639	3.37851e-25	-2.18349	-3.22204e-10	2.64384e-14	-2.24013	-3.22204e-10
98770175	rs148782964	1.14839e-24	-3.52782e-10	-0.959973	1.04405e-13	-3.52782e-10	-0.866668
98770485	rs150754080	3.40954e-25	-2.17434	-3.22204e-10	2.80936e-14	-2.17941	-3.22204e-10
98770561	rs12127198	1.48765e-25	-1.59324	-1.41048	1.32857e-14	-1.49366	-1.43459
98770979	rs12127326	1.55117e-25	-1.53322	-1.42869	1.24328e-14	-1.54721	-1.4474
98771081	rs79276108	7.95849e-25	-3.52782e-10	-1.32668	6.74506e-14	-3.52782e-10	-1.30355
98771360	rs12132847	1.53243e-25	-1.54664	-1.42743	1.22791e-14	-1.56049	-1.44656
98771478	rs78173095	3.1621e-25	-2.24968	-3.22204e-10	2.67888e-14	-2.22696	-3.22204e-10
98771485	rs113602622	3.1621e-25	-2.24968	-3.22204e-10	2.67888e-14	-2.22696	-3.22204e-10
98771673	rs12125287	1.5084e-25	-1.58096	-1.40891	1.34774e-14	-1.48049	-1.43344
98772445	rs79145947	9.49208e-25	-3.52782e-10	-1.15046	7.28763e-14	-3.52782e-10	-1.22618
98772710	rs77565080	3.15975e-25	-2.25043	-3.22204e-10	2.68302e-14	-2.22542	-3.22204e-10
98773431	rs78196091	3.13833e-25	-2.25723	-3.22204e-10	2.65915e-14	-2.23436	-3.22204e-10
98773432	rs2224808	8.26053e-26	-2.23097	-1.36105	6.95556e-15	-2.24576	-1.32965
98773850	rs76141011	3.38038e-25	-2.18293	-3.22204e-10	2.64455e-14	-2.23986	-3.22204e-10
98774331	rs12745464	1.37333e-24	-0.781102	-3.22204e-10	2.64985e-14	-2.23786	-3.22204e-10
98774560	rs111520245	3.15751e-25	-2.25114	-3.22204e-10	2.68727e-14	-2.22384	-3.22204e-10
98774697	rs1323725	2.17715e-25	-2.21488	-0.408019	1.81423e-14	-2.1648	-0.451906
98774758	rs56811475	3.1482e-25	-2.25409	-3.22204e-10	2.60494e-14	-2.25495	-3.22204e-10
98774883	rs1408081	1.4603e-25	-1.74177	-1.28052	9.08496e-15	-2.01698	-1.29134
98774953	rs12125948	1.52438e-25	-1.56732	-1.41202	1.36447e-14	-1.46588	-1.43572
98775224	rs12136897	1.52438e-25	-1.56732	-1.41202	1.36447e-14	-1.46588	-1.43572
98775468	rs11165985	1.52333e-25	-1.54664	-1.43338	1.22311e-14	-1.56049	-1.45048
98775508	rs76677766	3.15751e-25	-2.25114	-3.22204e-10	2.68727e-14	-2.22384	-3.22204e-10
98775586	rs76510700	8.57155e-26	-2.10151	-1.45354	7.94735e-15	-1.98818	-1.45393
98775762	rs10489929	8.45863e-26	-2.21101	-1.35731	6.92574e-15	-2.25433	-1.32537
98776154	rs111541644	3.15341e-25	-2.25244	-3.22204e-10	2.6961e-14	-2.22056	-3.22204e-10
98776198	rs114840833	3.38228e-25	-2.18237	-3.22204e-10	2.64527e-14	-2.23959	-3.22204e-10
98776317	rs12127843	1.44543e-25	-1.61748	-1.41503	1.2902e-14	-1.51967	-1.4379
98777493	rs139210616	9.82934e-25	-3.52782e-10	-1.11555	7.49011e-14	-3.52782e-10	-1.19878
98778347	rs1075032	1.65812e-25	-1.61744	-1.27779	1.08985e-14	-1.84152	-1.28481
98778348	rs114450555	7.10528e-25	-1.44008	-3.22204e-10	2.86792e-14	-2.15878	-3.22204e-10
98778487	rs1075033	2.09632e-25	-1.37945	-1.28128	1.2862e-14	-1.67244	-1.28823
98778742	rs12132650	1.41967e-25	-1.61484	-1.43566	9.95251e-15	-1.7652	-1.45192
98778872	rs61786216	3.8332e-25	-2.05722	-3.22204e-10	2.75111e-14	-2.20036	-3.22204e-10
98779892	rs6673332	1.55993e-25	-1.66024	-1.29605	1.07692e-14	-1.83534	-1.30292
98779991	rs116184177	5.94819e-25	-1.61783	-3.22204e-10	3.59875e-14	-1.93178	-3.22204e-10
98780457	rs35068763	6.76097e-25	-1.48975	-3.22204e-10	2.75083e-14	-2.20046	-3.22204e-10
98781251	rs11165986	1.35521e-25	-1.65096	-1.44601	1.0959e-14	-1.66375	-1.45704
98783195	rs149264444	5.22641e-25	-1.7472	-3.22204e-10	2.78533e-14	-2.18799	-3.22204e-10
98783299	rs12036525	1.34509e-25	-1.66603	-1.43843	1.15053e-14	-1.61975	-1.45239
98783413	rs11165989	1.41958e-25	-1.5997	-1.45086	1.07236e-14	-1.68286	-1.45964
98783722	rs11165990	7.94095e-26	-2.2553	-1.37617	6.8878e-15	-2.23815	-1.34704
98783755	rs17118163	3.36116e-25	-2.18864	-3.22204e-10	2.61371e-14	-2.25159	-3.22204e-10
98783765	rs12074622	1.14324e-25	-2.02775	-1.23931	8.02417e-15	-2.17935	-1.25314
98783887	rs72975452	3.52896e-25	-2.13992	-3.22204e-10	2.663e-14	-2.23291	-3.22204e-10
98784140	rs17118165	9.64745e-25	-3.52782e-10	-1.13423	7.39152e-14	-3.52782e-10	-1.21203
98784279	rs76310357	3.15687e-25	-2.25134	-3.22204e-10	2.68856e-14	-2.22336	-3.22204e-10
98784461	rs74930117	3.15286e-25	-2.25261	-3.22204e-10	2.6974e-14	-2.22007	-3.22204e-10
98784785	rs1924221	1.17359e-24	-0.938269	-3.22204e-10	6.07044e-14	-1.40893	-3.22204e-10
98784825	rs11165991	1.33288e-25	-1.65685	-1.45672	9.27243e-15	-1.8386	-1.44931
98785265	rs12141952	1.28436e-25	-1.71244	-1.43822	1.09513e-14	-1.66798	-1.45351
98785269	rs72719871	8.23369e-26	-2.13603	-1.45924	1.11833e-14	-1.68879	-1.41174
98785367	rs12134374	1.28303e-25	-1.71244	-1.43925	1.09445e-14	-1.66798	-1.45413
98786276	rs141207575	1.37634e-24	-0.778911	-3.22204e-10	4.12265e-14	-1.79587	-3.22204e-10
98786341	rs74996626	3.1893e-25	-2.24112	-3.22204e-10	3.16569e-14	-2.05999	-3.22204e-10
98786980	rs147227969	7.23434e-25	-3.52782e-10	-1.42208	5.89942e-14	-3.52782e-10	-1.43751
98787341	rs72975459	3.66097e-25	-2.10319	-3.22204e-10	2.71165e-14	-2.2148	-3.22204e-10
98787503	rs79587772	3.32922e-25	-2.19818	-3.22204e-10	2.64767e-14	-2.23868	-3.22204e-10
98787759	rs10783087	1.11145e-25	-1.96676	-1.32849	7.54791e-15	-2.1562	-1.33748
98787855	rs76663459	9.30826e-25	-3.52782e-10	-1.17002	7.16454e-14	-3.52782e-10	-1.24322
98790075	rs4950098	3.14395e-25	-2.25544	-3.22204e-10	2.65247e-14	-2.23687	-3.22204e-10
98790932	rs114273273	1.21029e-24	-0.907477	-3.22204e-10	5.46136e-14	-1.51466	-3.22204e-10
98791465	rs148003324	3.26918e-25	-2.21638	-3.22204e-10	3.09617e-14	-2.0822	-3.22204e-10
98791540	rs78600586	3.29356e-25	-2.20895	-3.22204e-10	2.71615e-14	-2.21315	-3.22204e-10
98793027	rs72977422	3.14891e-25	-2.25387	-3.22204e-10	2.64142e-14	-2.24105	-3.22204e-10
98793388	rs117741552	3.48013e-24	-3.52782e-10	0.148732	2.67582e-13	-3.52782e-10	0.0744791
98793840	rs146549087	3.22499e-25	-2.22999	-3.22204e-10	3.81907e-14	-1.87236	-3.22204e-10
98794454	rs114177884	3.28406e-25	-2.21184	-3.22204e-10	3.06836e-14	-2.09122	-3.22204e-10
98795157	rs115183174	3.63419e-25	-2.11054	-3.22204e-10	4.47734e-14	-1.71333	-3.22204e-10
98795631	rs57353713	3.17256e-25	-2.24638	-3.22204e-10	2.65996e-14	-2.23405	-3.22204e-10
98795753	rs114369797	4.72549e-25	-1.84795	-3.22204e-10	5.05051e-14	-1.59287	-3.22204e-10
98795811	rs112114170	1.20974e-24	-0.90793	-3.22204e-10	2.96622e-14	-2.12507	-3.22204e-10
98796509	rs1323727	9.31239e-26	-2.15671	-1.31545	1.10051e-14	-1.89316	-1.22343
98796582	rs78332433	9.36298e-25	-3.52782e-10	-1.16416	7.36745e-14	-3.52782e-10	-1.21529
98796775	rs75796922	7.39e-25	-3.52782e-10	-1.40079	6.25508e-14	-3.52782e-10	-1.37897
98797113	rs1328316	1.63065e-25	-1.79652	-1.11542	8.0316e-15	-2.23629	-1.19527
98798675	rs11165994	1.61944e-25	-1.91953	-0.999312	8.9459e-15	-2.21919	-1.10456
98798701	rs11165995	1.06687e-25	-1.89724	-1.43896	6.1356e-15	-2.24538	-1.45546
98799369	rs11165996	1.58599e-25	-1.9457	-0.994016	8.98817e-15	-2.21868	-1.10036
98799823	rs61786219	3.1553e-25	-2.25184	-3.22204e-10	2.62237e-14	-2.24828	-3.22204e-10
98800142	rs2893397	1.46308e-25	-1.55793	-1.46244	9.62243e-15	-1.81592	-1.43493
98800168	rs1157647	1.36995e-25	-1.62392	-1.46223	9.1964e-15	-1.86801	-1.42813
98801615	rs12022933	1.51145e-25	-2.17241	-0.815444	1.09396e-14	-2.21753	-0.90503
98802042	rs78380627	1.27689e-25	-2.18557	-0.970928	1.13614e-14	-2.10168	-0.983055
98802463	rs17118192	7.64516e-26	-2.25694	-1.4125	1.14003e-14	-1.68331	-1.398
98803182	rs60642752	7.01672e-25	-3.52782e-10	-1.45263	5.75431e-14	-3.52782e-10	-1.46241
98803288	rs72719878	7.86207e-25	-1.33887	-3.22204e-10	3.93393e-14	-1.84272	-3.22204e-10
98803700	rs11165998	1.69145e-25	-2.135	-0.74033	1.46281e-14	-2.23037	-0.601632
98803853	rs76190548	9.81392e-25	-3.52782e-10	-1.11712	9.63348e-14	-3.52782e-10	-0.947118
98803940	rs10783088	1.49946e-25	-2.14695	-0.84887	1.25373e-14	-2.24475	-0.741491
98804116	rs74705919	3.81898e-25	-2.06094	-3.22204e-10	2.77509e-14	-2.19168	-3.22204e-10
98804560	rs17118201	4.29736e-25	-1.94292	-3.22204e-10	3.00451e-14	-2.11225	-3.22204e-10
98806317	rs11810583	3.44301e-25	-2.16458	-3.22204e-10	2.60722e-14	-2.25408	-3.22204e-10
98806421	rs1028889	2.14463e-25	-2.09202	-0.545936	1.9497e-14	-2.18351	-0.361175
98806750	rs72719879	2.97543e-24	-0.00794807	-3.22204e-10	3.53226e-13	0.352161	-3.22204e-10
98807327	rs11165999	1.56017e-25	-2.25455	-0.70158	1.77955e-14	-2.1074	-0.528606
98807555	rs116528616	3.70547e-25	-2.09111	-3.22204e-10	2.72854e-14	-2.2086	-3.22204e-10
98807645	rs17118214	3.39391e-25	-2.17894	-3.22204e-10	2.6161e-14	-2.25068	-3.22204e-10
98808178	rs144881695	3.36342e-25	-2.18796	-3.22204e-10	2.63662e-14	-2.24286	-3.22204e-10
98808247	rs17386204	1.1273e-25	-2.17858	-1.10252	8.81566e-15	-2.23433	-1.10409
98808282	rs10047243	1.37742e-25	-2.24563	-0.835082	2.37898e-14	-1.61456	-0.731131
98808348	rs10047236	1.38095e-25	-2.24713	-0.831022	2.38104e-14	-1.62598	-0.718846
98808593	rs17118223	3.37525e-25	-2.18445	-3.22204e-10	2.62065e-14	-2.24894	-3.22204e-10
98808760	rs1328307	1.39338e-25	-2.24049	-0.828698	2.36042e-14	-1.62928	-0.724239
98808808	rs1328308	1.38523e-25	-2.24403	-0.831022	2.4363e-14	-1.60304	-0.718846
98808909	rs12096576	1.54258e-25	-2.25365	-0.713814	1.76645e-14	-2.10123	-0.542165
98809016	rs17386287	3.57322e-25	-2.12746	-3.22204e-10	2.59878e-14	-2.25732	-3.22204e-10
98809121	rs1556048	9.71683e-26	-2.21529	-1.21436	1.18577e-14	-1.82313	-1.21884
98809131	rs12758847	6.5383e-25	-1.52324	-3.22204e-10	2.65328e-14	-2.23657	-3.22204e-10
98809925	rs75721166	6.77302e-25	-1.48797	-3.22204e-10	1.33374e-13	-0.621788	-3.22204e-10
98809942	rs79926236	1.13695e-25	-2.17712	-1.09545	8.88503e-15	-2.23354	-1.09704
98810401	rs75400837	7.31546e-25	-3.52782e-10	-1.41093	5.9278e-14	-3.52782e-10	-1.43271
98811213	rs977306	1.36361e-25	-2.25454	-0.83625	2.15591e-14	-1.72909	-0.715061
98811234	rs977307	8.77711e-26	-2.20147	-1.32989	1.11267e-14	-1.78087	-1.32473
98811537	rs115057948	5.87353e-25	-1.63047	-3.22204e-10	1.63716e-13	-0.416813	-3.22204e-10
98811741	rs17118236	3.84978e-25	-2.05291	-3.22204e-10	4.3937e-14	-1.73219	-3.22204e-10
98812484	rs12048166	8.8136e-26	-2.06485	-1.46236	6.29304e-15	-2.21332	-1.46218
98813544	rs72719882	1.69915e-25	-2.189	-0.681791	1.96823e-14	-2.06664	-0.468588
98814159	rs61786220	3.16788e-25	-2.24786	-3.22204e-10	2.62503e-14	-2.24727	-3.22204e-10
98814216	rs61786221	1.2741e-25	-2.01593	-1.14275	8.85501e-15	-2.24828	-1.08569
98814316	rs78919468	1.22242e-25	-2.01416	-1.18593	8.23182e-15	-2.21966	-1.18728
98814369	rs1328309	8.30233e-26	-2.22405	-1.36292	2.73579e-14	-0.895204	-1.31074
98814370	rs7534382	5.67224e-25	-2.25732	0.59198	6.61958e-14	-2.14149	0.819158
98814626	rs1328310	9.6733e-26	-2.16669	-1.26744	1.14725e-14	-1.95517	-1.11982
98814984	rs78561736	1.24074e-24	-3.52782e-10	-0.882626	1.26443e-13	-3.52782e-10	-0.675159
98815012	rs7537179	3.26099e-25	-2.21889	-3.22204e-10	2.84638e-14	-2.16631	-3.22204e-10
98815714	rs144173830	2.56875e-24	-3.52782e-10	-0.154916	1.98484e-13	-3.52782e-10	-0.224239
98815843	rs72719884	7.82571e-26	-2.18933	-1.45677	1.94148e-14	-1.11552	-1.4334
98816298	rs12119825	1.01877e-25	-2.04029	-1.34203	6.62512e-15	-2.25727	-1.36681
98816533	rs6604105	8.01982e-26	-2.17768	-1.44391	2.08371e-14	-1.06921	-1.409
98816534	rs11166000	9.95442e-26	-2.06177	-1.34372	6.61483e-15	-2.25732	-1.36831
98816923	rs114254614	3.38062e-25	-2.18286	-3.22204e-10	5.93864e-14	-1.43088	-3.22204e-10
98817347	rs72977449	3.43644e-25	-2.16649	-3.22204e-10	2.63629e-14	-2.24299	-3.22204e-10
98817831	rs17382283	8.86997e-26	-2.16571	-1.35513	6.93414e-15	-2.25677	-1.32173
98818310	rs72719886	8.02838e-26	-2.18643	-1.4341	2.04535e-14	-1.10373	-1.39306
98818579	rs191290136	1.41111e-24	-3.52782e-10	-0.753958	1.23601e-13	-3.52782e-10	-0.697888
98818587	rs17386441	8.03908e-26	-2.18933	-1.42987	2.03464e-14	-1.11552	-1.38653
98818644	rs117485157	1.22956e-24	-3.52782e-10	-0.891681	1.12421e-13	-3.52782e-10	-0.792697
98818716	rs12727789	3.31976e-24	0.101555	-3.22204e-10	1.95467e-13	-0.239556	-3.22204e-10
98818791	rs1013023	7.83538e-26	-2.22526	-1.4196	6.37758e-15	-2.22561	-1.43655
98818963	rs76167432	4.54388e-25	-1.88714	-3.22204e-10	3.6649e-14	-1.91356	-3.22204e-10
98819537	rs1013024	7.78305e-26	-2.22787	-1.42369	6.37476e-15	-2.2229	-1.4397
98820036	rs145587591	6.08909e-25	-1.59442	-3.22204e-10	4.38444e-14	-1.7343	-3.22204e-10
98820285	rs114884893	3.15034e-25	-2.25341	-3.22204e-10	2.61572e-14	-2.25082	-3.22204e-10
98820339	rs76126856	9.17272e-25	-1.18469	-3.22204e-10	7.70896e-13	1.13261	-3.22204e-10
98820506	rs77436287	6.10954e-25	-1.59107	-3.22204e-10	4.39752e-14	-1.73132	-3.22204e-10
98820735	rs72977455	3.4424e-25	-2.16475	-3.22204e-10	2.63812e-14	-2.2423	-3.22204e-10
98820796	rs6697562	7.85523e-26	-2.2172	-1.42513	1.80746e-14	-1.24107	-1.37938
98820810	rs6700680	8.638e-26	-2.20105	-1.34628	1.10073e-14	-1.77466	-1.34174
98821224	rs10875142	8.98861e-26	-2.09578	-1.41177	6.22631e-15	-2.25578	-1.43039
98821471	rs61786222	3.14609e-25	-2.25476	-3.22204e-10	2.89278e-14	-2.15015	-3.22204e-10
98821573	rs77165959	3.16107e-25	-2.25001	-3.22204e-10	2.65982e-14	-2.23411	-3.22204e-10
98822185	rs1359958	8.85607e-26	-2.19298	-1.32943	1.06269e-14	-1.82699	-1.32456
98822801	rs72719888	8.53233e-26	-2.25622	-1.30342	1.52712e-14	-1.57038	-1.2186
98823469	rs574741219	5.19037e-25	-1.75412	-3.22204e-10	3.80928e-14	-1.87492	-3.22204e-10
98824438	rs77263547	3.59261e-25	-2.12204	-3.22204e-10	2.70395e-14	-2.21765	-3.22204e-10
98824756	rs72719890	8.22e-26	-2.25585	-1.34109	2.07424e-14	-1.21692	-1.26585
98825164	rs72719891	1.52023e-25	-2.17745	-0.80461	1.62024e-14	-1.95741	-0.772382
98825589	rs114814662	8.28399e-25	-1.2866	-3.22204e-10	6.41884e-13	0.94946	-3.22204e-10
98825637	rs78914757	5.87963e-25	-1.62943	-3.22204e-10	1.5056e-13	-0.500587	-3.22204e-10
98827096	rs10875143	8.58434e-26	-2.1337	-1.41987	6.70783e-15	-2.17782	-1.43385
98827293	rs117768457	9.6137e-25	-3.52782e-10	-1.13773	8.58711e-14	-3.52782e-10	-1.0621
98827493	rs4950121	1.50552e-24	-1.34743	0.658234	7.14319e-14	-1.8245	0.578298
98827644	rs72719893	8.35181e-26	-2.24838	-1.33265	2.35859e-14	-1.09915	-1.25515
98827741	rs72719894	8.35181e-26	-2.24838	-1.33265	2.35859e-14	-1.09915	-1.25515
98827783	rs12069555	1.11504e-25	-1.87215	-1.41988	7.64803e-15	-2.04663	-1.43387
98827821	rs149777834	6.96297e-25	-3.52782e-10	-1.46032	5.88048e-14	-3.52782e-10	-1.44072
98827969	rs4950122	9.50454e-26	-2.09798	-1.35375	7.40287e-15	-2.2531	-1.25998
98828505	rs4518963	7.73148e-26	-2.19795	-1.46026	6.72818e-15	-2.14659	-1.46205
98829960	rs10875144	1.10399e-25	-1.99041	-1.31159	7.23536e-15	-2.23573	-1.30024
98830219	rs141187253	7.68773e-25	-1.3613	-3.22204e-10	5.89306e-14	-1.43859	-3.22204e-10
98830625	rs12073753	1.10324e-25	-1.99041	-1.31227	7.2299e-15	-2.23573	-1.301
98830642	rs58077558	9.16851e-26	-2.16908	-1.31865	7.08681e-15	-2.16627	-1.39044
98831251	rs61786224	1.93473e-25	-2.25679	-0.484162	1.63965e-14	-2.25651	-0.461371
98832476	rs117948735	1.52819e-24	-3.52782e-10	-0.674254	1.40564e-13	-3.52782e-10	-0.569282
98832608	rs77906951	7.35587e-25	-3.52782e-10	-1.40542	6.03398e-14	-3.52782e-10	-1.41496
98832824	rs12407797	5.16807e-25	-1.7398	-0.0186244	1.62622e-13	-0.310162	-0.113359
98832894	rs114064379	4.69052e-25	-1.85538	-3.22204e-10	3.7789e-14	-1.88293	-3.22204e-10
98833455	rs10493901	9.68936e-26	-2.02274	-1.40974	6.51949e-15	-2.25551	-1.38464
98833531	rs12125899	5.41193e-25	-1.7398	0.0274821	1.71928e-13	-0.310162	-0.0577124
98833881	rs146228863	6.94906e-25	-3.52782e-10	-1.46232	5.8556e-14	-3.52782e-10	-1.44496
98834146	rs4542263	8.81005e-26	-2.22757	-1.30004	2.92284e-14	-0.925382	-1.21442
98835135	rs142437177	6.95162e-25	-3.52782e-10	-1.46195	5.87278e-14	-3.52782e-10	-1.44203
98835554	rs35993047	4.17108e-25	-1.97275	-3.22204e-10	2.71997e-14	-2.21174	-3.22204e-10
98835679	rs55892660	8.10747e-26	-2.15706	-1.45366	9.9435e-15	-1.77561	-1.44242
98835689	rs149912501	2.2125e-24	-0.304212	-3.22204e-10	3.90281e-14	-1.85067	-3.22204e-10
98835871	rs142028038	1.0256e-24	-3.52782e-10	-1.07306	8.48592e-14	-3.52782e-10	-1.07395
98836231	rs2182944	8.89812e-26	-2.2323	-1.28537	2.88014e-14	-0.958158	-1.19637
98836278	rs138612274	3.70202e-25	-2.09204	-3.22204e-10	2.69663e-14	-2.22036	-3.22204e-10
98836595	rs2026664	1.25087e-25	-1.75282	-1.42427	8.34136e-15	-1.95628	-1.43744
98836767	rs115680060	6.1486e-25	-1.5847	-3.22204e-10	3.34642e-14	-2.00447	-3.22204e-10
98836879	rs17118247	8.07374e-25	-3.52782e-10	-1.31231	7.02994e-14	-3.52782e-10	-1.26218
98837117	rs2026663	1.05559e-25	-2.06399	-1.28283	6.8889e-15	-2.23201	-1.35303
98837123	rs77599596	7.06003e-25	-3.52782e-10	-1.44647	5.76507e-14	-3.52782e-10	-1.46055
98837239	rs17118257	1.69818e-25	-2.1053	-0.766068	1.91756e-14	-1.82839	-0.732921
98837317	rs143600559	3.88708e-25	-2.04326	-3.22204e-10	2.70558e-14	-2.21705	-3.22204e-10
98837396	rs766204	8.18165e-26	-2.14423	-1.45738	7.23676e-15	-2.07637	-1.4594
98837778	rs17382589	9.06428e-26	-2.23077	-1.2684	2.97259e-14	-0.947279	-1.17565
98838035	rs11166002	9.44254e-26	-2.03872	-1.41956	7.25984e-15	-2.09899	-1.4336
98838141	rs11166003	1.243e-25	-1.92069	-1.2627	7.49961e-15	-2.25037	-1.24973
98838270	rs72719899	9.00034e-26	-2.24278	-1.26346	2.71892e-14	-1.04247	-1.16966
98838431	rs1328315	1.29892e-25	-1.72077	-1.41862	8.59089e-15	-1.93141	-1.43283
98839334	rs117180749	1.3767e-24	-3.52782e-10	-0.778647	1.43283e-13	-3.52782e-10	-0.550123
98839626	rs67027618	9.2839e-26	-2.17321	-1.30201	1.14895e-14	-1.85665	-1.21686
98840567	rs6664206	9.19875e-26	-2.18243	-1.30201	1.17329e-14	-1.83569	-1.21686
98841795	rs17118266	7.32429e-25	-3.52782e-10	-1.40973	6.3182e-14	-3.52782e-10	-1.36893
98841829	rs7525553	5.06849e-25	-1.67162	-0.106261	1.7182e-13	-0.179896	-0.188608
98842834	rs12133218	1.14536e-25	-1.94214	-1.32307	1.05598e-14	-1.87279	-1.28511
98842970	rs61786780	4.47942e-24	0.370077	0.0310798	3.27172e-13	0.172407	0.10313
98843324	rs76352319	6.51158e-25	-1.52734	-3.22204e-10	1.78134e-13	-0.332411	-3.22204e-10
98843334	rs17382685	8.26124e-25	-1.28935	-3.22204e-10	4.98321e-14	-1.60629	-3.22204e-10
98843371	rs10875145	9.99214e-26	-1.99787	-1.40383	7.63386e-15	-2.06187	-1.42048
98843932	rs12724820	5.66913e-25	-1.67158	0.00569274	1.91538e-13	-0.179822	-0.0800374
98845508	rs10875146	9.59432e-26	-2.01807	-1.42426	7.34153e-15	-2.08134	-1.44006
98845697	rs72719900	3.50469e-25	-2.14682	-3.22204e-10	2.59878e-14	-2.25732	-3.22204e-10
98846178	rs11166004	8.28536e-26	-2.13053	-1.45848	7.55302e-15	-2.03268	-1.46032
98846239	rs1328314	1.24591e-25	-1.90698	-1.27408	7.50396e-15	-2.24388	-1.25564
98846579	rs72719901	9.23729e-26	-2.23913	-1.24113	2.90774e-14	-1.01079	-1.13419
98846773	rs7541400	1.26308e-25	-1.89329	-1.27408	7.45872e-15	-2.24993	-1.25564
98847026	rs1328313	5.72743e-25	-1.67158	0.0159243	1.90242e-13	-0.179822	-0.0868298
98847135	rs7543973	1.31392e-25	-1.9122	-1.2157	8.32381e-15	-2.24694	-1.14888
98847160	rs72977479	3.61023e-25	-2.11715	-3.22204e-10	2.94767e-14	-2.13135	-3.22204e-10
98848697	rs17118281	8.49648e-26	-2.25128	-1.31258	1.47943e-14	-1.59798	-1.22272
98849383	rs72719902	2.81505e-24	-0.0633564	-3.22204e-10	5.66668e-13	0.824825	-3.22204e-10
98849559	rs6680034	3.29724e-25	-2.20784	-3.22204e-10	2.6031e-14	-2.25566	-3.22204e-10
98851189	rs61786782	2.1778e-24	-1.14889	0.828865	1.72901e-13	-1.14232	0.780088
98851712	rs7533184	1.01839e-25	-2.12064	-1.26206	7.73628e-15	-2.22597	-1.24305
98851789	rs12134558	4.86367e-25	-1.81913	-3.22204e-10	3.80687e-14	-1.87556	-3.22204e-10
98852283	rs12411125	3.31947e-24	-3.52782e-10	0.101468	2.55371e-13	-3.52782e-10	0.0277698
98852350	rs115728723	3.19294e-25	-2.23998	-3.22204e-10	3.11586e-13	0.226726	-3.22204e-10
98852369	rs138322143	3.3323e-24	-3.52782e-10	0.105325	3.62519e-13	-3.52782e-10	0.378129
98852924	rs11166005	9.02821e-25	-1.41737	0.216798	4.0955e-13	0.367136	0.132975
98853167	rs79454822	4.71025e-25	-1.85118	-3.22204e-10	3.79424e-14	-1.87888	-3.22204e-10
98853508	rs148138430	8.96217e-25	-3.52782e-10	-1.20791	7.50807e-14	-3.52782e-10	-1.19638
98853747	rs78689577	3.66227e-25	-2.10284	-3.22204e-10	2.6438e-14	-2.24014	-3.22204e-10
98854006	rs115656839	1.69401e-24	-0.571237	-3.22204e-10	6.32693e-13	0.935038	-3.22204e-10
98854279	rs72721803	9.99407e-26	-2.1242	-1.27731	3.11598e-14	-0.900319	-1.1755
98854284	rs17386954	3.2594e-24	-0.0865955	0.169803	1.06494e-12	1.29014	0.16558
98854767	rs145036520	1.36566e-24	-3.52782e-10	-0.786697	1.14024e-13	-3.52782e-10	-0.77854
98854815	rs12023121	2.6279e-24	-1.09059	0.958434	2.10958e-13	-1.05833	0.895043
98855166	rs728656	1.08162e-24	-1.57294	0.553059	1.4914e-13	-1.1096	0.599539
98856371	rs7555933	1.1692e-24	-1.63144	0.68942	1.53905e-13	-1.18924	0.710622
98856577	rs7548836	8.85787e-25	-1.33251	0.112896	4.2934e-13	0.515559	0.031742
98856833	rs17118290	1.16582e-24	-3.52782e-10	-0.944913	9.34119e-14	-3.52782e-10	-0.977929
98856877	rs72979441	3.34334e-25	-2.19395	-3.22204e-10	2.61501e-14	-2.25109	-3.22204e-10
98856950	rs10875147	7.75263e-26	-2.21431	-1.44117	7.01081e-15	-2.13116	-1.43634
98856968	rs75199899	9.94549e-25	-1.1038	-3.22204e-10	7.51868e-14	-1.19497	-3.22204e-10
98856979	rs138289259	1.74607e-24	-3.52782e-10	-0.540969	1.61938e-13	-3.52782e-10	-0.427735
98857072	rs75963668	3.89858e-25	-2.04031	-3.22204e-10	2.60207e-14	-2.25606	-3.22204e-10
98858039	rs4950123	1.33696e-24	-1.51959	0.711655	1.88251e-13	-1.02355	0.746382
98858525	rs1526297	1.1078e-24	-1.11051	0.114549	4.21118e-13	0.482705	0.045259
98859234	rs75762954	8.20993e-25	-3.52782e-10	-1.29558	6.76903e-14	-3.52782e-10	-1.30001
98859508	rs10875148	8.39924e-26	-2.18153	-1.39383	7.04349e-15	-2.17808	-1.38477
98859549	rs10875149	8.457e-26	-2.17271	-1.3958	6.9798e-15	-2.18507	-1.38686
98860064	rs59456240	3.4117e-25	-2.17371	-3.22204e-10	2.61802e-14	-2.24995	-3.22204e-10
98860237	rs185725842	3.36542e-25	-2.18737	-3.22204e-10	2.64202e-14	-2.24082	-3.22204e-10
98860373	rs137942134	1.13445e-24	-3.52782e-10	-0.97219	1.00192e-13	-3.52782e-10	-0.907864
98861126	rs12087723	6.16471e-24	1.10588	-0.385378	4.51823e-13	1.03162	-0.433275
98861149	rs141302881	7.40829e-25	-3.52782e-10	-1.39832	6.11332e-14	-3.52782e-10	-1.40189
98861258	rs61786784	8.92048e-26	-2.25387	-1.26129	2.03988e-14	-1.30976	-1.18972
98861410	rs147900027	6.96417e-25	-3.52782e-10	-1.46014	5.76377e-14	-3.52782e-10	-1.46077
98861758	rs12408712	6.80817e-25	-0.410396	-1.0724	1.215e-13	0.438873	-1.15391
98861874	rs61786785	1.14379e-25	-2.24191	-1.02467	2.34704e-14	-1.43276	-0.926454
98862355	rs76349857	1.16456e-24	-3.52782e-10	-0.945991	1.22524e-13	-3.52782e-10	-0.706643
98862739	rs61786786	3.25609e-25	-2.22039	-3.22204e-10	2.61879e-14	-2.24965	-3.22204e-10
98863384	rs4620590	1.234e-23	1.50156	-0.0870504	4.04174e-13	0.579811	-0.0929137
98863440	rs4448566	1.03452e-23	1.47105	-0.232857	3.44433e-13	0.553308	-0.226357
98863760	rs3908575	2.7772e-24	0.519596	-0.596491	1.9332e-12	2.62588	-0.573897
98864899	rs10783090	1.13577e-23	1.47105	-0.139493	3.73536e-13	0.553308	-0.145243
98865623	rs72721806	1.07811e-25	-2.0784	-1.24731	1.84118e-14	-1.32414	-1.27781
98866206	rs10875150	1.14833e-23	1.50156	-0.159003	3.76173e-13	0.579811	-0.164711
98866763	rs71657297	8.02058e-25	-0.298588	-1.02032	1.45599e-13	0.543474	-1.07756
98867549	rs112501009	8.01494e-25	-1.31961	-3.22204e-10	2.65004e-14	-2.23779	-3.22204e-10
98867564	rs1410468	1.89e-23	2.90209	-1.06126	2.08058e-13	0.829547	-1.00668
98868382	rs12127246	1.38374e-25	-1.83961	-1.23652	2.22459e-14	-1.28718	-1.12561
98868500	rs12117012	1.16777e-23	1.50156	-0.14222	3.82525e-13	0.579811	-0.147964
98869213	rs149069707	7.91043e-26	-2.173	-1.46233	8.22637e-15	-1.95875	-1.44885
98870259	rs1410465	1.20721e-23	1.50156	-0.109006	3.96228e-13	0.579811	-0.11277
98870839	rs72721807	1.06636e-25	-2.09222	-1.24445	1.72849e-14	-1.38996	-1.27516
98871410	rs12058177	1.3848e-25	-1.84853	-1.22683	2.22055e-14	-1.3008	-1.11381
98871453	rs1568969	1.24369e-23	1.56604	-0.143714	4.04796e-13	0.635865	-0.14743
98871456	rs1568970	1.01607e-23	1.28455	-0.0643572	3.73882e-13	0.477175	-0.0681832
98871580	rs1568971	1.09712e-23	1.44065	-0.143714	3.63015e-13	0.526926	-0.14743
98873281	rs12757898	1.2416e-23	1.56676	-0.146111	4.15545e-13	0.664467	-0.149823
98873390	rs1405227	6.80781e-25	-0.671661	-0.81119	2.3336e-14	-1.46308	-0.901868
98873604	rs7524325	9.54459e-26	-2.16682	-1.28071	1.58342e-14	-1.44413	-1.30865
98873695	rs7524418	1.21088e-25	-1.96326	-1.24631	1.89617e-14	-1.43494	-1.13759
98873757	rs17118336	7.25605e-24	1.11539	-0.231892	3.09808e-13	0.456485	-0.235481
98873874	rs148254226	3.26267e-25	-2.21838	-3.22204e-10	2.59941e-14	-2.25708	-3.22204e-10
98873927	rs150764185	4.34409e-25	-1.93211	-3.22204e-10	2.60087e-14	-2.25652	-3.22204e-10
98874039	rs1818956	7.39473e-24	1.17653	-0.274094	3.13775e-13	0.511351	-0.277622
98874283	rs117972770	1.28308e-24	-3.52782e-10	-0.849076	1.22865e-13	-3.52782e-10	-0.703865
98874497	rs1358107	7.25605e-24	1.11539	-0.231892	3.09808e-13	0.456485	-0.235481
98874734	rs72721812	4.01711e-25	-2.01036	-3.22204e-10	2.59937e-14	-2.25709	-3.22204e-10
98875104	rs12033373	7.15084e-24	1.14589	-0.276995	3.0465e-13	0.483848	-0.279631
98875442	rs17383059	1.03531e-25	-2.06661	-1.29962	1.08551e-14	-1.80432	-1.326
98875469	rs4950124	6.95617e-24	1.14589	-0.304595	2.95894e-13	0.483848	-0.308795
98875758	rs4950125	1.11943e-25	-2.09471	-1.19338	1.83751e-14	-1.53059	-1.07336
98876015	rs72721815	9.49168e-26	-2.1671	-1.28599	1.57708e-14	-1.44329	-1.3135
98876348	rs4950099	7.54616e-24	1.14589	-0.223186	3.21182e-13	0.483848	-0.226788
98876567	rs4950100	1.17517e-25	-2.08863	-1.15088	1.8727e-14	-1.56242	-1.02257
98876628	rs11166007	7.60572e-24	1.14589	-0.215324	3.23713e-13	0.483848	-0.218937
98876711	rs11166008	4.49836e-25	-1.89721	-3.22204e-10	2.88933e-14	-2.15134	-3.22204e-10
98877107	rs145646449	3.2794e-25	-2.21326	-3.22204e-10	2.6371e-14	-2.24268	-3.22204e-10
98877857	rs6683719	7.50799e-24	1.11539	-0.19776	3.20548e-13	0.456485	-0.201399
98877922	rs114541229	4.71852e-25	-1.84943	-3.22204e-10	1.11919e-13	-0.797176	-3.22204e-10
98878073	rs7539771	9.97672e-26	-2.07566	-1.3276	1.07334e-14	-1.79009	-1.3515
98878276	rs12403147	8.28144e-25	-0.214313	-1.07259	1.7327e-13	0.76513	-1.12523
98878330	rs12404006	9.31619e-25	-0.10148	-1.06769	1.76361e-13	0.778247	-1.12066
98879103	rs36095490	7.44222e-24	1.11539	-0.206558	3.17745e-13	0.456485	-0.210184
98879191	rs34135039	7.44222e-24	1.11539	-0.206558	3.17745e-13	0.456485	-0.210184
98879509	rs17118344	7.77754e-24	1.11539	-0.162487	3.28221e-13	0.456485	-0.177745
98879854	rs17118347	7.44222e-24	1.11539	-0.206558	3.17745e-13	0.456485	-0.210184
98880011	rs139992929	4.05552e-25	-2.00084	-3.22204e-10	1.77597e-13	-0.335429	-3.22204e-10
98880183	rs4950126	7.44222e-24	1.11539	-0.206558	3.17745e-13	0.456485	-0.210184
98880687	rs12404735	7.62868e-25	-3.52782e-10	-1.36901	6.29127e-14	-3.52782e-10	-1.3732
98881016	rs1410463	7.44222e-24	1.11539	-0.206558	3.17745e-13	0.456485	-0.210184
98881145	rs74615229	9.66156e-26	-2.08061	-1.35474	1.05583e-14	-1.78205	-1.37598
98881389	rs17387268	9.63845e-26	-2.08061	-1.35714	1.05357e-14	-1.78205	-1.37813
98881938	rs10875151	1.26175e-25	-1.97738	-1.19104	1.86702e-14	-1.51747	-1.07054
98882087	rs17387282	9.61939e-26	-2.08061	-1.35912	1.05171e-14	-1.78205	-1.3799
98882478	rs6604106	7.44222e-24	1.11539	-0.206558	3.17745e-13	0.456485	-0.210184
98882770	rs1328306	8.77509e-26	-2.24529	-1.2863	1.22724e-14	-1.78862	-1.21897
98882874	rs1405225	7.44222e-24	1.11539	-0.206558	3.17745e-13	0.456485	-0.210184
98882886	rs6690442	7.44222e-24	1.11539	-0.206558	3.17745e-13	0.456485	-0.210184
98883119	rs116148872	3.69331e-25	-2.0944	-3.22204e-10	3.73774e-14	-1.89388	-3.22204e-10
98883368	rs10157099	7.37727e-24	1.11539	-0.215324	3.14976e-13	0.456485	-0.218937
98883541	rs10157812	7.37727e-24	1.11539	-0.215324	3.14976e-13	0.456485	-0.218937
98884223	rs7542173	7.37727e-24	1.11539	-0.215324	3.14976e-13	0.456485	-0.218937
98884322	rs74404609	1.19262e-24	-3.52782e-10	-0.922186	1.21784e-13	-3.52782e-10	-0.712702
98884521	rs61786790	4.26097e-25	-1.95143	-3.22204e-10	2.60218e-14	-2.25601	-3.22204e-10
98885259	rs6700082	7.96169e-24	1.11539	-0.139086	3.91159e-13	0.456485	-0.00231868
98885527	rs6604107	2.10474e-24	0.181741	-0.535885	1.68018e-12	2.3058	-0.394094
98885939	rs143381402	9.08973e-25	-3.52782e-10	-1.19378	7.51065e-14	-3.52782e-10	-1.19604
98886122	rs151185729	2.52606e-24	-3.52782e-10	-0.171676	2.35681e-13	-3.52782e-10	-0.0524685
98886345	rs28562443	8.15639e-24	1.2073	-0.206839	3.95603e-13	0.538995	-0.0735309
98886596	rs1410467	1.17472e-25	-2.08863	-1.15127	1.87184e-14	-1.56242	-1.02302
98886825	rs72721824	9.58973e-26	-2.0766	-1.36621	1.03829e-14	-1.78856	-1.38622
98887334	rs7556194	4.31432e-24	0.363602	-3.22204e-10	5.52678e-12	3.10241	-3.22204e-10
98887793	rs7556597	7.69135e-24	1.2073	-0.265543	3.25336e-13	0.538995	-0.269083
98887921	rs72721827	8.49536e-26	-2.24529	-1.3187	1.18104e-14	-1.78862	-1.25735
98888315	rs28533029	7.90833e-24	1.23512	-0.265543	3.33572e-13	0.563994	-0.269083
98888477	rs1328312	9.56797e-26	-2.0766	-1.36848	1.0362e-14	-1.78856	-1.38824
98889062	rs1358106	2.09772e-24	0.207373	-0.564858	1.48719e-12	2.34084	-0.551142
98889242	rs12408506	1.1095e-24	0.0289191	-1.02335	2.1305e-13	0.932624	-1.08604
98889426	rs2177892	8.28264e-24	1.2073	-0.191478	3.4578e-13	0.538995	-0.208139
98889636	rs2391945	2.04464e-24	0.181741	-0.564858	1.43599e-12	2.3058	-0.551142
98889771	rs1547208	1.27836e-25	-1.96636	-1.18898	1.80987e-14	-1.55104	-1.06807
98890029	rs1157413	2.02928e-24	0.181741	-0.572396	1.42512e-12	2.3058	-0.558737
98890377	rs1157414	9.60478e-26	-2.07164	-1.36961	1.027e-14	-1.79647	-1.38924
98890379	rs2391946	2.0339e-24	0.181741	-0.570123	1.42744e-12	2.3058	-0.557114
98890542	rs117607773	6.94896e-25	-3.52782e-10	-1.46233	5.78898e-14	-3.52782e-10	-1.45641
98890681	rs2177891	7.84967e-24	1.23512	-0.272988	3.2696e-13	0.563994	-0.289105
98890842	rs4950127	7.57627e-24	1.2073	-0.280619	3.1648e-13	0.538995	-0.296683
98891076	rs114694604	3.56505e-25	-2.12974	-3.22204e-10	3.96163e-14	-1.83571	-3.22204e-10
98891356	rs2030856	6.39618e-25	-0.516187	-1.02903	2.00931e-13	0.879317	-1.0913
98891577	rs76348220	9.38344e-25	-1.16198	-3.22204e-10	1.70119e-13	-0.378448	-3.22204e-10
98891578	rs77098202	3.23679e-25	-2.22634	-3.22204e-10	2.59886e-14	-2.25729	-3.22204e-10
98891837	rs6700104	9.60478e-26	-2.07164	-1.36961	1.027e-14	-1.79647	-1.38924
98891908	rs6685937	2.00061e-24	0.181741	-0.586628	1.40483e-12	2.3058	-0.573079
98892169	rs6688529	9.6156e-26	-2.07164	-1.36848	1.02803e-14	-1.79647	-1.38824
98892386	rs75138997	4.50572e-25	-1.89557	-3.22204e-10	3.63524e-14	-1.92169	-3.22204e-10
98892563	rs72721830	9.804e-26	-2.06151	-1.35921	1.00032e-14	-1.81209	-1.39995
98893132	rs2391948	8.40059e-25	-0.208188	-1.06443	1.84206e-13	0.825112	-1.124
98893133	rs2391949	7.5561e-25	-0.32917	-1.0494	1.60956e-13	0.676312	-1.11013
98893590	rs72721831	9.69258e-26	-2.06661	-1.36554	1.02267e-14	-1.80432	-1.38563
98893613	rs12040827	8.64097e-24	1.33406	-0.275882	2.83895e-13	0.424757	-0.291102
98893908	rs12030530	1.18836e-25	-2.07441	-1.15394	1.82636e-14	-1.58383	-1.0262
98894267	rs11581452	9.71602e-26	-2.06661	-1.36313	1.02488e-14	-1.80432	-1.38347
98894369	rs12756402	1.18722e-24	0.13812	-1.06485	1.68284e-13	0.735093	-1.12439
98895137	rs72721834	3.21729e-25	-2.23238	-3.22204e-10	3.20676e-14	-2.0471	-3.22204e-10
98895138	rs11166009	8.42505e-24	1.29735	-0.26448	3.48712e-13	0.619954	-0.280654
98895186	rs11166010	8.98354e-24	1.29735	-0.200296	3.71669e-13	0.619954	-0.216899
98895427	rs11166011	1.18986e-25	-2.23331	-0.993772	1.18591e-14	-2.1856	-0.856249
98895530	rs996770	1.27197e-25	-1.96636	-1.19399	1.799e-14	-1.55104	-1.07409
98895901	rs1526296	8.98354e-24	1.29735	-0.200296	3.71669e-13	0.619954	-0.216899
98896256	rs1540839	7.04119e-25	-0.414975	-1.03417	2.28965e-13	1.01468	-1.09606
98896331	rs114061958	3.14219e-25	-2.256	-3.22204e-10	3.81601e-14	-1.87316	-3.22204e-10
98897215	rs116645026	6.65984e-25	-1.50483	-3.22204e-10	1.28491e-13	-0.659088	-3.22204e-10
98897381	rs12044698	9.70271e-24	1.38859	-0.214518	3.97826e-13	0.702093	-0.231027
98897700	rs12034466	1.01921e-23	1.42032	-0.197045	4.16534e-13	0.73069	-0.21367
98898036	rs11166012	1.85773e-24	0.100922	-0.579901	1.44522e-12	2.32737	-0.5663
98898074	rs12739237	1.04305e-23	1.45219	-0.205797	4.24967e-13	0.759428	-0.222364
98900396	rs10465761	2.32006e-24	0.35873	-0.615473	1.73636e-12	2.54675	-0.602148
98900688	rs150459046	7.39481e-25	-3.52782e-10	-1.40014	6.07557e-14	-3.52782e-10	-1.40809
98900726	rs10493902	1.04305e-23	1.45219	-0.205797	4.24967e-13	0.759428	-0.222364
98900793	rs72721835	9.87328e-26	-2.07164	-1.34204	1.05267e-14	-1.79647	-1.36456
98900818	rs10493903	2.32006e-24	0.35873	-0.615473	1.73636e-12	2.54675	-0.602148
98901065	rs10875154	1.04305e-23	1.45219	-0.205797	4.24967e-13	0.759428	-0.222364
98901448	rs72721839	9.97396e-26	-2.06661	-1.33692	1.04928e-14	-1.80432	-1.35995
98901655	rs2177893	1.07698e-23	1.48421	-0.205797	4.37419e-13	0.788306	-0.222364
98901825	rs72721841	9.92388e-26	-2.07164	-1.33692	1.05754e-14	-1.79647	-1.35995
98902121	rs115724490	3.44084e-25	-2.1652	-3.22204e-10	2.67373e-14	-2.22889	-3.22204e-10
98902590	rs113311214	1.64051e-24	-0.603331	-3.22204e-10	3.33195e-14	-2.00881	-3.22204e-10
98903209	rs145485179	1.19941e-24	-0.916507	-3.22204e-10	2.60896e-14	-2.25341	-3.22204e-10
98903508	rs71512511	7.57939e-25	-1.37549	-3.22204e-10	2.61557e-14	-2.25088	-3.22204e-10
98903668	rs11166013	1.095e-24	0.116029	-1.12361	7.89656e-13	2.32966	-1.17301
98903864	rs11166014	2.71164e-24	0.5533	-0.654081	3.80528e-12	3.36057	-0.63137
98903891	rs114085225	7.39941e-25	-1.39952	-3.22204e-10	4.39412e-13	0.57049	-3.22204e-10
98904089	rs6672351	2.63911e-24	0.526185	-0.654081	3.66206e-12	3.3222	-0.63137
98904871	rs11166015	3.00806e-24	0.647325	-0.644366	1.98716e-12	2.70103	-0.621519
98905035	rs149018126	2.18908e-24	-3.52782e-10	-0.314856	1.99773e-13	-3.52782e-10	-0.217769
98905040	rs12131979	9.10743e-25	-0.0587023	-1.13313	2.43269e-13	1.16102	-1.1818
98905137	rs10875155	1.4815e-25	-1.88168	-1.12619	2.25427e-14	-1.40622	-0.993315
98905208	rs11584512	9.66476e-26	-2.14358	-1.29145	1.26276e-14	-1.66056	-1.31851
98905974	rs10783091	3.15347e-24	0.675345	-0.625178	2.1017e-12	2.73762	-0.602067
98906621	rs72721847	3.21195e-25	-2.23404	-3.22204e-10	2.85239e-14	-2.16421	-3.22204e-10
98906736	rs141179355	7.87789e-26	-2.18203	-1.45742	8.27003e-15	-1.94102	-1.46129
98906820	rs35152783	3.03221e-24	0.622223	-0.611267	1.98863e-12	2.66822	-0.587966
98907437	rs1576177	3.03221e-24	0.622223	-0.611267	1.98863e-12	2.66822	-0.587966
98908831	rs115601044	4.71101e-25	-1.85102	-3.22204e-10	2.82595e-14	-2.17352	-3.22204e-10
98909024	rs78046108	9.78321e-26	-2.14358	-1.27926	1.27697e-14	-1.66056	-1.30732
98909940	rs72721851	9.93118e-26	-2.14358	-1.26425	1.29476e-14	-1.66056	-1.29348
98910158	rs505578	1.21325e-23	1.48299	-0.0854458	4.07009e-13	0.583893	-0.0900064
98910612	rs479764	2.93107e-24	0.566841	-0.589809	1.89019e-12	2.5957	-0.566217
98910640	rs71657299	1.49138e-24	-0.698634	-3.22204e-10	2.98123e-14	-2.12003	-3.22204e-10
98910988	rs637471	3.12119e-24	0.622223	-0.582346	2.04778e-12	2.66822	-0.558654
98911086	rs2077956	2.74551e-25	-1.9704	-0.420557	1.67936e-14	-2.25425	-0.439698
98911170	rs474348	1.20186e-23	1.4562	-0.0680799	4.04571e-13	0.560548	-0.0726692
98911193	rs72721854	1.00491e-25	-2.13573	-1.26029	1.27693e-14	-1.67809	-1.28982
98911334	rs78051729	4.52216e-25	-1.89193	-3.22204e-10	4.06454e-14	-1.81006	-3.22204e-10
98911873	rs72721855	1.01385e-25	-2.13172	-1.25545	1.27159e-14	-1.68675	-1.28534
98911950	rs1576176	6.4078e-22	5.36435	-3.22204e-10	1.80762e-12	1.98482	-3.22204e-10
98911951	rs12725724	1.29633e-24	0.328876	-1.16767	2.58361e-13	1.24814	-1.20873
98912075	rs555557	2.79143e-24	0.491858	-0.563641	1.759e-12	2.49725	-0.539701
98912793	rs494274	1.30667e-23	1.49544	-0.0237081	4.00394e-13	0.50587	-0.0283699
98912959	rs77216942	7.49773e-25	-3.52782e-10	-1.38632	6.34996e-14	-3.52782e-10	-1.36392
98913138	rs138929407	3.37202e-25	-2.18541	-3.22204e-10	3.22047e-14	-2.04283	-3.22204e-10
98913160	rs490686	1.25404e-23	1.4562	-0.0255858	4.16342e-13	0.560548	-0.043989
98913185	rs684637	1.21509e-23	1.42466	-0.0255858	4.0506e-13	0.533077	-0.043989
98913397	rs75621094	3.62618e-25	-2.01298	-0.099758	2.33192e-14	-2.22491	-0.140759
98913582	rs72721858	1.07991e-25	-2.12291	-1.20113	1.47127e-14	-1.59137	-1.23486
98913759	rs7546532	1.66938e-23	2.38751	-0.670807	5.39449e-12	3.88145	-0.803261
98913843	rs7530588	6.90495e-24	1.80997	-0.976068	4.94278e-13	1.7604	-1.07225
98914134	rs34031504	5.95344e-24	1.83999	-1.15435	7.68164e-13	2.30285	-1.17379
98914162	rs34588016	3.96932e-24	1.45228	-1.17202	1.75242e-12	3.16743	-1.21362
98914324	rs316040	5.22766e-25	-1.74696	-3.22204e-10	1.27552e-13	-0.666421	-3.22204e-10
98914478	rs316041	1.54233e-25	-2.23797	-0.72965	1.76287e-14	-2.10488	-0.540542
98914635	rs957984	5.7761e-24	1.8719	-1.21651	5.02386e-13	1.97919	-1.27476
98914702	rs72721859	3.31636e-25	-2.20205	-3.22204e-10	3.86676e-14	-1.85995	-3.22204e-10
98915209	rs185299537	9.47914e-25	-1.15183	-3.22204e-10	2.6038e-14	-2.25539	-3.22204e-10
98915407	rs12084220	5.79402e-24	1.875	-1.21651	5.68692e-13	2.10316	-1.27476
98916248	rs11166016	6.01249e-24	1.91483	-1.21933	5.23212e-13	2.02249	-1.27746
98916316	rs144957336	4.03362e-25	-2.00626	-3.22204e-10	3.2976e-14	-2.01917	-3.22204e-10
98917554	rs7556292	5.87479e-24	1.90339	-1.23105	5.78016e-13	2.13232	-1.28767
98917651	rs7514150	6.04454e-24	1.93187	-1.23105	5.95177e-13	2.16158	-1.28767
98918238	rs7554710	5.65408e-24	1.875	-1.24096	5.566e-13	2.10316	-1.29626
98918401	rs72721860	4.20154e-25	-1.96547	-3.22204e-10	2.66942e-14	-2.2305	-3.22204e-10
98918434	rs1434370	5.14962e-24	1.78876	-1.24817	5.06237e-13	2.01455	-1.3025
98918443	rs1434371	5.31389e-24	1.81657	-1.24458	5.22531e-13	2.04313	-1.29939
98919044	rs17118449	8.01819e-26	-2.18769	-1.4341	6.55473e-15	-2.23165	-1.40311
98919359	rs76918396	3.15906e-25	-2.25065	-3.22204e-10	3.31234e-14	-2.01471	-3.22204e-10
98919403	rs17383572	4.0957e-25	-1.99098	-3.22204e-10	1.82427e-13	-0.3086	-3.22204e-10
98920313	rs142281898	8.58381e-25	-3.52782e-10	-1.25104	7.17521e-14	-3.52782e-10	-1.24173
98920485	rs72981573	3.28406e-25	-2.21184	-3.22204e-10	2.63019e-14	-2.24531	-3.22204e-10
98920585	rs144847841	8.6518e-25	-1.24315	-3.22204e-10	3.05242e-14	-2.09643	-3.22204e-10
98920621	rs11166017	4.79642e-24	1.73066	-1.26112	4.73365e-13	1.95485	-1.30993
98920735	rs10875156	4.79642e-24	1.73066	-1.26112	4.73365e-13	1.95485	-1.30993
98921109	rs11586421	5.11882e-24	1.78876	-1.25417	5.05542e-13	2.01455	-1.30387
98921411	rs182622	6.81562e-24	2.13698	-1.3161	6.04477e-13	2.24663	-1.35722
98921741	rs10875157	5.01829e-24	1.75827	-1.24352	4.94534e-13	1.98323	-1.29456
98921903	rs148578567	6.95569e-25	-3.52782e-10	-1.46136	5.76425e-14	-3.52782e-10	-1.46069
98922438	rs4000204	4.8812e-24	1.70519	-1.21814	5.51302e-13	2.07728	-1.27995
98922686	rs4000199	4.58466e-24	1.65042	-1.22604	5.17064e-13	2.01999	-1.28677
98922915	rs11166018	4.77518e-24	1.65042	-1.18533	5.35531e-13	2.01999	-1.25168
98923223	rs7553779	4.03175e-24	1.45632	-1.16045	4.46781e-13	1.8168	-1.22968
98923768	rs79503821	3.2894e-25	-2.21022	-3.22204e-10	2.63241e-14	-2.24446	-3.22204e-10
98925100	rs80328707	1.73934e-23	1.75776	-3.22204e-10	7.74418e-12	3.43975	-3.22204e-10
98925555	rs17118459	7.00504e-25	-3.52782e-10	-1.45429	5.86098e-14	-3.52782e-10	-1.44405
98925776	rs11166019	5.64816e-25	-0.77775	-0.891843	1.69141e-14	-1.74847	-0.938331
98926388	rs316039	3.32641e-25	-0.915271	-1.28376	2.8301e-14	-0.971136	-1.20091
98926885	rs1434362	2.18469e-25	-1.24382	-1.37563	1.93841e-14	-1.19645	-1.35404
98927700	rs1434363	2.92845e-25	-0.95632	-1.37013	2.47095e-14	-0.959854	-1.34791
98927742	rs1434364	3.12821e-25	-0.89196	-1.3685	2.63977e-14	-0.89558	-1.34609
98927864	rs60162041	2.3636e-24	-2.25575	2.0176	2.0982e-13	-2.18172	2.01302
98928271	rs4950129	1.40944e-24	-1.1049	0.349757	2.23492e-13	-0.720268	0.614695
98928420	rs12045149	1.23487e-24	-1.08156	0.194191	1.97821e-13	-0.685984	0.458399
98928937	rs770918	4.64221e-25	-0.678522	-1.18721	4.50262e-14	-0.607141	-1.10056
98929367	rs1434365	1.25689e-24	-1.04898	0.179281	1.97915e-13	-0.655786	0.428674
98929898	rs6692390	1.39388e-24	-1.06155	0.295307	2.20906e-13	-0.670264	0.553055
98930366	rs79504934	2.50135e-24	-3.52782e-10	-0.181506	2.26045e-13	-3.52782e-10	-0.0942134
98931328	rs10875158	1.56233e-24	-1.04898	0.396821	2.4381e-13	-0.655786	0.637228
98934687	rs77220830	1.2072e-24	-0.91003	-3.22204e-10	3.95908e-13	0.466234	-3.22204e-10
98936972	rs117239396	1.04098e-23	-3.52782e-10	1.24441	9.5102e-13	-3.52782e-10	1.34259
98937092	rs648124	4.93721e-25	-0.364324	-1.4398	5.25989e-14	-0.137041	-1.41521
98937471	rs34955216	7.53049e-26	-2.22223	-1.46232	8.41006e-15	-1.92928	-1.45624
98938120	rs116557385	3.56958e-25	-2.12847	-3.22204e-10	2.61715e-14	-2.25028	-3.22204e-10
98938230	rs2479667	7.91933e-26	-2.19442	-1.43978	6.65809e-15	-2.19801	-1.4211
98938671	rs117743073	1.13395e-24	-3.52782e-10	-0.97263	8.62559e-14	-3.52782e-10	-1.05763
98938869	rs316054	8.04959e-26	-2.15561	-1.46227	7.6041e-15	-2.02531	-1.46095
98938977	rs316055	9.69698e-26	-1.97727	-1.45443	1.0413e-14	-1.7207	-1.4512
98939587	rs115414713	5.53983e-25	-1.68896	-3.22204e-10	2.62234e-14	-2.2483	-3.22204e-10
98939709	rs12744218	3.79512e-25	-2.06721	-3.22204e-10	6.15141e-14	-1.39568	-3.22204e-10
98940258	rs72965921	3.20942e-25	-2.23483	-3.22204e-10	2.6608e-14	-2.23373	-3.22204e-10
98941246	rs7521127	3.21986e-25	-2.23158	-3.22204e-10	2.66966e-14	-2.23041	-3.22204e-10
98941719	rs78938624	5.14857e-25	-1.92148	0.159278	3.16958e-14	-2.18475	0.12599
98942014	rs3853693	8.71023e-26	-2.08759	-1.45141	9.35654e-15	-1.83334	-1.44554
98942178	rs3853694	8.70036e-26	-2.10185	-1.43829	9.29057e-15	-1.85606	-1.42989
98942797	rs146196399	4.38277e-25	-1.92324	-3.22204e-10	5.70431e-14	-1.47114	-3.22204e-10
98943179	rs571452	9.44121e-26	-2.01635	-1.44207	9.9987e-15	-1.77536	-1.43713
98943802	rs72965927	3.26685e-25	-2.2171	-3.22204e-10	2.70941e-14	-2.21563	-3.22204e-10
98944697	rs3910294	9.05052e-26	-2.05609	-1.4446	9.90797e-15	-1.78432	-1.43729
98945932	rs1655565	1.02959e-25	-1.97953	-1.39223	1.18078e-14	-1.66759	-1.3786
98946471	rs72721865	3.62198e-25	-2.1139	-3.22204e-10	2.83042e-14	-2.17194	-3.22204e-10
98946622	rs11583017	5.63268e-25	-1.67234	-3.22204e-10	3.41543e-14	-1.98406	-3.22204e-10
98947101	rs192883	3.24793e-25	-2.2229	-3.22204e-10	2.69342e-14	-2.22155	-3.22204e-10
98948007	rs17118544	1.29043e-25	-1.76562	-1.38032	7.2359e-15	-2.25671	-1.27918
98948670	rs316049	9.9256e-26	-1.99851	-1.40987	1.13102e-14	-1.69541	-1.39383
98949968	rs3906675	1.08629e-25	-1.91754	-1.40061	1.26096e-14	-1.59353	-1.38696
98950261	rs316050	1.00119e-25	-1.99226	-1.40747	1.13976e-14	-1.68621	-1.39534
98950329	rs316051	1.1275e-25	-1.86411	-1.41681	1.45206e-14	-1.43759	-1.40178
98950409	rs34228753	1.20619e-25	-1.82735	-1.38611	7.17106e-15	-2.25697	-1.28792
98950759	rs116897608	6.96384e-25	-3.52782e-10	-1.46019	5.7584e-14	-3.52782e-10	-1.4617
98951729	rs12118517	5.93887e-25	-1.6194	-3.22204e-10	2.64429e-14	-2.23996	-3.22204e-10
98952064	rs316052	8.99111e-26	-2.09246	-1.41481	1.02229e-14	-1.79135	-1.39896
98952433	rs182706883	6.53734e-25	-1.52339	-3.22204e-10	2.66836e-14	-2.2309	-3.22204e-10
98953131	rs116784293	1.21511e-24	-0.903498	-3.22204e-10	7.96288e-14	-1.13757	-3.22204e-10
98953664	rs3853696	1.10047e-25	-1.89232	-1.41286	1.2135e-14	-1.6216	-1.39725
98954075	rs111253996	6.86762e-25	-1.4741	-3.22204e-10	2.79203e-14	-2.18559	-3.22204e-10
98954240	rs316053	1.02342e-25	-1.95986	-1.41791	1.18556e-14	-1.63909	-1.40306
98956298	rs80138657	3.23342e-25	-2.22738	-3.22204e-10	2.59929e-14	-2.25712	-3.22204e-10
98956448	rs573643	1.10095e-25	-1.87175	-1.433	1.40885e-14	-1.44864	-1.42096
98956593	rs7539045	3.15823e-25	-2.25091	-3.22204e-10	3.30781e-14	-2.01608	-3.22204e-10
98956653	rs672852	1.02597e-25	-1.95639	-1.4189	1.34288e-14	-1.51307	-1.40448
98957162	rs545030	8.92849e-26	-2.08747	-1.42679	1.01263e-14	-1.78298	-1.41683
98957502	rs520465	1.09776e-25	-1.86216	-1.4455	1.4067e-14	-1.43477	-1.43634
98957516	rs55730262	3.16665e-25	-2.24825	-3.22204e-10	4.44377e-14	-1.72086	-3.22204e-10
98957554	rs520327	1.07408e-25	-1.8847	-1.44476	1.36272e-14	-1.46745	-1.43543
98957595	rs519549	1.09325e-25	-1.86216	-1.44961	1.39944e-14	-1.43477	-1.44151
98957610	rs149597621	4.68986e-25	-1.85552	-3.22204e-10	5.63272e-14	-1.48377	-3.22204e-10
98957635	rs519433	1.08331e-25	-1.86975	-1.45115	1.38425e-14	-1.44574	-1.44146
98958690	rs1369019	1.03319e-25	-1.92009	-1.44818	1.29117e-14	-1.51938	-1.43744
98958791	rs9440371	1.0284e-25	-1.91302	-1.4599	1.28281e-14	-1.50893	-1.45438
98960407	rs316046	3.24372e-25	-2.2242	-3.22204e-10	2.74145e-14	-2.20388	-3.22204e-10
98960511	rs316047	3.24372e-25	-2.2242	-3.22204e-10	2.74145e-14	-2.20388	-3.22204e-10
98960728	rs10783093	3.2298e-25	-2.2285	-3.22204e-10	2.76354e-14	-2.19585	-3.22204e-10
98961402	rs1724946	3.44618e-25	-2.16366	-3.22204e-10	2.80961e-14	-2.17932	-3.22204e-10
98961403	rs12031336	9.72414e-25	0.218981	-1.34529	6.23483e-14	-0.0300815	-1.35213
98961931	rs167567	3.51914e-25	-2.14271	-3.22204e-10	3.02547e-14	-2.1053	-3.22204e-10
98962314	rs12124356	3.5656e-25	-2.12959	-3.22204e-10	3.45133e-14	-1.9736	-3.22204e-10
98962353	rs6604108	3.46226e-25	-2.159	-3.22204e-10	3.33078e-14	-2.00916	-3.22204e-10
98963497	rs185891900	3.27606e-25	-2.21428	-3.22204e-10	2.8674e-14	-2.15896	-3.22204e-10
98963644	rs148790282	6.95153e-25	-3.52782e-10	-1.46196	5.76714e-14	-3.52782e-10	-1.46019
98964063	rs571344	1.21719e-24	-0.531367	-0.370425	3.32945e-12	3.06947	-0.473855
98964075	rs571320	3.04343e-25	-1.70879	-0.579144	2.09292e-13	0.376899	-0.548116
98964078	rs61787888	6.20651e-25	-1.57532	-3.22204e-10	4.4524e-14	-1.71892	-3.22204e-10
98964235	rs72965948	1.59912e-25	-2.10838	-0.823086	1.073e-14	-2.25059	-0.891311
98964326	rs117611292	6.99704e-25	-3.52782e-10	-1.45543	5.87207e-14	-3.52782e-10	-1.44216
98964386	rs35949358	3.22828e-25	-2.22897	-3.22204e-10	7.23729e-14	-1.23312	-3.22204e-10
98964498	rs591520	8.22746e-26	-2.25731	-1.33872	1.18733e-14	-1.7001	-1.34056
98964518	rs591545	3.15485e-25	-2.25198	-3.22204e-10	7.12597e-14	-1.24862	-3.22204e-10
98964541	rs566731	2.77718e-25	-2.07661	-0.302877	1.16672e-13	-0.342162	-0.413421
98964610	rs591996	1.04037e-25	-2.02372	-1.33763	1.71019e-14	-1.32656	-1.3492
98964760	rs3867319	3.1557e-25	-2.25171	-3.22204e-10	6.71311e-14	-1.3083	-3.22204e-10
98964995	rs1724949	2.43992e-25	-1.23196	-1.27699	7.34257e-14	0.0660245	-1.2847
98965621	rs1724950	1.11525e-25	-2.19356	-1.09828	2.29939e-14	-1.25271	-1.12701
98965685	rs12032224	1.00774e-24	-3.52782e-10	-1.09063	7.65929e-14	-3.52782e-10	-1.17644
98965709	rs1724951	1.24172e-25	-2.05193	-1.1325	4.02863e-14	-0.622497	-1.19644
98966257	rs1655566	1.05667e-25	-2.03534	-1.31046	4.13857e-14	-0.439194	-1.35282
98966324	rs1724952	1.06109e-25	-2.02902	-1.31261	4.20616e-14	-0.421172	-1.35464
98966328	rs1655567	1.05293e-25	-2.02902	-1.32033	4.17878e-14	-0.421172	-1.36117
98966491	rs1655568	1.10502e-25	-2.17865	-1.12241	2.6443e-14	-1.09089	-1.14907
98966688	rs1724953	1.06706e-25	-2.02188	-1.31413	4.28616e-14	-0.401042	-1.35593
98966850	rs1724954	1.07912e-25	-2.1868	-1.13798	2.50831e-14	-1.12289	-1.16986
98966946	rs1821440	1.76185e-25	-2.21524	-0.619318	1.31135e-14	-2.25729	-0.684011
98967249	rs1369020	1.06862e-25	-2.02188	-1.31267	4.29146e-14	-0.401042	-1.35469
98967486	rs12090748	2.24835e-25	-1.49966	-1.09107	2.85332e-14	-1.05265	-1.11123
98967593	rs1594858	1.33229e-25	-2.18278	-0.931247	3.05169e-14	-1.10695	-0.989717
98967687	rs1434357	1.05659e-25	-2.03534	-1.31053	4.13832e-14	-0.439194	-1.35288
98967702	rs1434358	3.39864e-25	-2.25718	0.0796293	6.96261e-14	-1.21404	-0.0577674
98968130	rs1724956	1.04006e-25	-2.03534	-1.3263	4.08355e-14	-0.439194	-1.3662
98968257	rs74719451	6.98268e-25	-3.52782e-10	-1.45749	5.87531e-14	-3.52782e-10	-1.4416
98968260	rs13343096	1.49686e-25	-2.25413	-0.743428	1.20615e-14	-2.23354	-0.791395
98968378	rs115593997	7.50101e-25	-1.38588	-3.22204e-10	4.89335e-14	-1.62449	-3.22204e-10
98968413	rs74450969	2.0733e-25	-1.60525	-1.06653	3.9369e-14	-0.748237	-1.09373
98968578	rs12045502	1.39244e-24	-3.52782e-10	-0.767282	1.0961e-13	-3.52782e-10	-0.818018
98968610	rs74107417	2.31125e-25	-1.4966	-1.06653	2.9149e-14	-1.04879	-1.09373
98969057	rs17118633	2.03896e-25	-1.63937	-1.04911	3.80023e-14	-0.800383	-1.07692
98969209	rs1655569	1.43733e-25	-2.20461	-0.833527	1.10252e-14	-2.25617	-0.858598
98969212	rs141593252	9.23448e-25	-1.17798	-3.22204e-10	5.1163e-14	-1.57993	-3.22204e-10
98969719	rs1724957	1.03134e-25	-2.0614	-1.30866	4.29093e-14	-0.393272	-1.36259
98970080	rs118000077	1.51457e-24	-3.52782e-10	-0.683206	1.31149e-13	-3.52782e-10	-0.638617
98970150	rs76859541	7.90932e-25	-3.52782e-10	-1.33288	6.78025e-14	-3.52782e-10	-1.29835
98970191	rs6662541	1.28769e-25	-2.19642	-0.95165	3.08529e-14	-1.0697	-1.01602
98970233	rs12406744	3.09393e-25	-1.21361	-1.05787	4.17482e-14	-0.697921	-1.08537
98970287	rs112928740	3.15693e-25	-2.25132	-3.22204e-10	2.83407e-14	-2.17065	-3.22204e-10
98970384	rs12407039	3.10747e-25	-1.21361	-1.0535	4.19245e-14	-0.697921	-1.08116
98970676	rs114736279	7.92614e-25	-1.33076	-3.22204e-10	5.12935e-14	-1.57738	-3.22204e-10
98970730	rs77119991	1.76506e-24	-3.52782e-10	-0.530151	1.60298e-13	-3.52782e-10	-0.437915
98970756	rs1614690	1.2647e-25	-2.25651	-0.909575	2.56165e-14	-1.29508	-0.976633
98970789	rs1614772	1.92944e-25	-2.06138	-0.68231	1.04306e-13	-0.145085	-0.722534
98970882	rs1615635	1.29605e-25	-2.20005	-0.941557	3.06447e-14	-1.08591	-1.00658
98970954	rs1304458	1.303e-25	-2.20005	-0.936205	3.07985e-14	-1.08591	-1.00157
98970979	rs80246614	2.66939e-24	-3.52782e-10	-0.116485	1.95709e-13	-3.52782e-10	-0.238321
98971209	rs11809146	3.14018e-25	-1.22128	-1.03536	4.22675e-14	-0.707297	-1.06363
98971214	rs1434359	1.3108e-25	-2.20005	-0.930241	3.09709e-14	-1.08591	-0.995993
98971414	rs74107488	3.07209e-25	-1.24768	-1.03088	4.11003e-14	-0.739633	-1.0593
98971673	rs1434360	1.27629e-25	-2.20005	-0.956921	3.02076e-14	-1.08591	-1.02095
98971703	rs1724959	1.31416e-25	-2.19642	-0.931307	3.16759e-14	-1.0697	-0.989694
98971914	rs77166801	2.06226e-25	-1.66029	-1.01684	3.79636e-14	-0.832597	-1.04572
98971949	rs118076619	6.97268e-25	-3.52782e-10	-1.45892	5.77628e-14	-3.52782e-10	-1.4586
98972355	rs1655572	1.0237e-25	-2.04805	-1.32944	4.39555e-14	-0.352583	-1.37919
98972692	rs143630020	3.81525e-25	-2.06192	-3.22204e-10	3.36107e-14	-2.0001	-3.22204e-10
98972731	rs80045174	5.37378e-25	-1.71939	-3.22204e-10	3.37388e-14	-1.9963	-3.22204e-10
98972806	rs61787890	1.11249e-25	-2.02022	-1.27411	5.05427e-14	-0.270349	-1.32178
98972839	rs77937168	3.24728e-25	-2.2231	-3.22204e-10	3.16868e-14	-2.05905	-3.22204e-10
98973031	rs1655573	1.08536e-25	-2.02722	-1.29179	4.81986e-14	-0.290709	-1.34891
98973069	rs1594859	3.28986e-25	-2.21604	0.00596073	7.80405e-14	-1.03549	-0.122228
98973211	rs1655574	1.01983e-25	-2.04805	-1.33323	4.38242e-14	-0.352583	-1.38218
98973403	rs2164082	3.33392e-25	-1.18451	-1.01226	4.5207e-14	-0.6624	-1.0413
98973463	rs1724960	1.348e-25	-2.19343	-0.908869	3.25366e-14	-1.05661	-0.975971
98973555	rs11166023	3.33319e-25	-1.18016	-1.01684	4.83609e-14	-0.590535	-1.04572
98973564	rs12756659	3.06353e-25	-2.24037	-0.0409836	2.89791e-14	-2.1492	0.000825173
98973769	rs1724961	1.34132e-25	-2.19343	-0.913839	3.23854e-14	-1.05661	-0.980629
98973807	rs10875160	3.7953e-25	-2.25462	0.187458	7.68477e-14	-1.22653	0.0534047
98974161	rs1724962	1.01411e-25	-2.04805	-1.33886	4.36308e-14	-0.352583	-1.3866
98974361	rs1655575	1.01411e-25	-2.04805	-1.33886	4.36308e-14	-0.352583	-1.3866
98974413	rs59755784	3.49209e-25	-1.17668	-0.973736	4.73744e-14	-0.652856	-1.00401
98974587	rs1724963	1.01411e-25	-2.04805	-1.33886	4.36308e-14	-0.352583	-1.3866
98974770	rs60152508	1.56662e-24	-3.52782e-10	-0.649419	1.38054e-13	-3.52782e-10	-0.587301
98974898	rs12132423	3.39279e-25	-2.17927	-3.22204e-10	3.47743e-14	-1.96607	-3.22204e-10
98975026	rs76951280	2.30429e-25	-1.59241	-0.973736	4.39123e-14	-0.728744	-1.00401
98975106	rs1594860	4.14789e-25	-2.25372	0.275396	8.11186e-14	-1.24276	0.123724
98975134	rs1608982	1.68138e-25	-2.20913	-0.672177	1.27315e-14	-2.25728	-0.713591
98975267	rs74208888	2.13225e-25	-1.67001	-0.973736	3.89899e-14	-0.847633	-1.00401
98975907	rs1724964	1.01285e-25	-2.05629	-1.33185	4.99038e-14	-0.223758	-1.38109
98976059	rs79026296	8.51289e-25	-3.52782e-10	-1.25934	7.0021e-14	-3.52782e-10	-1.26615
98976308	rs1724965	1.36295e-25	-2.25672	-0.834548	2.77012e-14	-1.28732	-0.906153
98976574	rs12048177	1.04453e-24	-3.52782e-10	-1.05477	7.6185e-14	-3.52782e-10	-1.18178
98976588	rs79162661	2.15886e-25	-1.6726	-0.958739	3.94017e-14	-0.851656	-0.989482
98976740	rs1159583	1.40275e-25	-2.19343	-0.869058	3.37753e-14	-1.05661	-0.938607
98976817	rs1159584	1.39471e-25	-2.19343	-0.874808	3.35933e-14	-1.05661	-0.944009
98979037	rs138258416	2.16535e-25	-1.68482	-0.943519	3.92353e-14	-0.87064	-0.97473
98979167	rs138161378	2.15141e-25	-1.68634	-0.948453	3.89557e-14	-0.873009	-0.979513
98979540	rs6604110	1.02852e-25	-2.0491	-1.3237	5.09478e-14	-0.209515	-1.37463
98979991	rs1434377	1.42657e-25	-2.19343	-0.85222	3.43141e-14	-1.05661	-0.922779
98980011	rs1434376	9.99981e-26	-2.0491	-1.35184	4.98361e-14	-0.209515	-1.39669
98980204	rs1434375	1.43496e-25	-2.19343	-0.846358	3.45038e-14	-1.05661	-0.917266
98980485	rs1434374	1.44344e-25	-2.19343	-0.840467	3.46956e-14	-1.05661	-0.911724
98980522	rs147874979	3.51365e-25	-2.14427	-3.22204e-10	2.59898e-14	-2.25724	-3.22204e-10
98980971	rs75668431	2.25701e-25	-1.63869	-0.948191	4.19447e-14	-0.799337	-0.979259
98981118	rs1627432	1.02955e-25	-2.0491	-1.3227	5.09884e-14	-0.209515	-1.37383
98981260	rs76789834	2.26178e-25	-1.64703	-0.937746	4.1832e-14	-0.812152	-0.969133
98981346	rs74985956	2.26178e-25	-1.64703	-0.937746	4.1832e-14	-0.812152	-0.969133
98981369	rs1655590	1.47424e-25	-2.18956	-0.823222	3.58532e-14	-1.04003	-0.89549
98981501	rs149545713	3.59928e-25	-2.12019	-3.22204e-10	2.60227e-14	-2.25598	-3.22204e-10
98981726	rs77257506	2.26039e-25	-1.65265	-0.932736	4.16732e-14	-0.820814	-0.964275
98981817	rs78906965	2.25439e-25	-1.6553	-0.932736	4.1503e-14	-0.824907	-0.964275
98982001	rs114502976	4.71619e-25	-1.84992	-3.22204e-10	2.65629e-14	-2.23543	-3.22204e-10
98982213	rs34591191	9.34691e-25	-1.16588	-3.22204e-10	3.31284e-14	-2.01456	-3.22204e-10
98982336	rs76851057	2.25315e-25	-1.66089	-0.927703	4.13481e-14	-0.833527	-0.959394
98982434	rs116145377	1.06239e-24	-1.03782	-3.22204e-10	5.72223e-14	-1.468	-3.22204e-10
98982463	rs12048870	1.1502e-24	-3.52782e-10	-0.958405	9.12391e-14	-3.52782e-10	-1.00146
98982691	rs77383409	2.27061e-25	-1.66382	-0.917058	4.15887e-14	-0.838053	-0.949067
98982779	rs71657302	9.5021e-25	-1.14941	-3.22204e-10	3.33877e-14	-2.00676	-3.22204e-10
98983000	rs6604111	4.98285e-25	-2.25201	0.457091	9.5466e-14	-1.26845	0.312275
98983063	rs79107533	2.25806e-25	-1.66936	-0.917058	4.12335e-14	-0.846631	-0.949067
98983081	rs1594868	1.50001e-25	-2.18557	-0.809876	3.69184e-14	-1.02332	-0.882916
98983135	rs1594867	1.02021e-25	-2.0339	-1.34701	5.24348e-14	-0.16242	-1.39296
98983140	rs78825066	2.25713e-25	-1.67487	-0.911952	4.10854e-14	-0.855182	-0.944113
98983309	rs1594866	1.03147e-25	-2.04093	-1.32901	5.2042e-14	-0.184052	-1.37884
98983314	rs1594865	1.49491e-25	-2.25573	-0.743125	2.93026e-14	-1.31735	-0.819918
98983475	rs78704738	3.20072e-25	-2.23754	-3.22204e-10	2.61934e-14	-2.24944	-3.22204e-10
98983596	rs1655586	1.69771e-25	-2.23548	-0.63616	1.34188e-14	-2.25336	-0.664934
98983677	rs74427568	3.21715e-25	-2.23243	-3.22204e-10	9.06978e-14	-1.00741	-3.22204e-10
98983734	rs150075819	3.32235e-25	-2.20025	-3.22204e-10	2.71903e-14	-2.21209	-3.22204e-10
98983802	rs117700513	9.19092e-25	-3.52782e-10	-1.18271	7.55169e-14	-3.52782e-10	-1.19059
98984370	rs118063066	7.09825e-25	-3.52782e-10	-1.44107	5.98117e-14	-3.52782e-10	-1.42375
98984574	rs1594864	1.54594e-25	-2.18557	-0.77972	3.79833e-14	-1.02332	-0.854478
98984799	rs1304650	1.562e-25	-2.18147	-0.77348	3.88557e-14	-1.0065	-0.848589
98985071	rs12408264	2.27325e-25	-1.69005	-0.889664	4.10049e-14	-0.878778	-0.922479
98985115	rs12408266	2.27325e-25	-1.69005	-0.889664	4.10049e-14	-0.878778	-0.922479
98985125	rs12408267	2.27325e-25	-1.69005	-0.889664	4.10049e-14	-0.878778	-0.922479
98985417	rs1724979	1.56803e-25	-2.18956	-0.761545	3.80006e-14	-1.04003	-0.83732
98985987	rs1724978	1.74964e-25	-2.2324	-0.609115	1.35758e-14	-2.25452	-0.652132
98986097	rs75606786	2.16948e-25	-1.73102	-0.895419	3.82371e-14	-0.943075	-0.928066
98986547	rs1121774	1.05153e-25	-2.04093	-1.30975	5.28485e-14	-0.184052	-1.36347
98986884	rs1121773	1.57712e-25	-2.25629	-0.689032	3.12986e-14	-1.3024	-0.768981
98986913	rs2099413	2.27151e-25	-1.70342	-0.877055	4.06358e-14	-0.899671	-0.910627
98987109	rs2082643	2.12596e-25	-1.76757	-0.879127	3.66525e-14	-1.00122	-0.912247
98987230	rs1594863	1.02179e-25	-2.06256	-1.31682	5.34487e-14	-0.167091	-1.36913
98987320	rs57808287	2.2858e-25	-1.70624	-0.867962	4.08314e-14	-0.904094	-0.901402
98987331	rs1594862	1.05044e-25	-2.04715	-1.30456	5.20523e-14	-0.203424	-1.35928
98987464	rs59655337	2.1532e-25	-1.74956	-0.884407	3.75283e-14	-0.972477	-0.917374
98987535	rs1594861	1.057e-25	-2.04093	-1.30456	5.30704e-14	-0.184052	-1.35928
98987785	rs1724975	1.05044e-25	-2.04715	-1.30456	5.20523e-14	-0.203424	-1.35928
98987843	rs79160913	7.10391e-25	-1.44028	-3.22204e-10	5.80445e-14	-1.45374	-3.22204e-10
98987851	rs60829638	2.30461e-25	-1.70878	-0.857232	4.10957e-14	-0.908068	-0.890977
98988058	rs181053395	3.30246e-25	-2.20625	-3.22204e-10	2.60377e-14	-2.2554	-3.22204e-10
98988107	rs1583377	1.61443e-25	-2.25629	-0.665653	3.20073e-14	-1.3024	-0.74659
98988123	rs76232146	3.4385e-25	-2.16589	-3.22204e-10	8.4232e-14	-1.08137	-3.22204e-10
98988589	rs72724005	4.00025e-25	-2.01457	-3.22204e-10	4.6456e-14	-1.67644	-3.22204e-10
98988824	rs1655583	1.07058e-25	-2.04093	-1.29179	5.36235e-14	-0.184052	-1.34891
98988853	rs962650	1.07406e-25	-2.04093	-1.28855	5.37657e-14	-0.184052	-1.34626
98989138	rs78159444	3.29225e-25	-1.37441	-0.834944	5.17475e-14	-0.699258	-0.869313
98989280	rs78845895	2.61261e-25	-1.61112	-0.829448	3.77585e-14	-1.01977	-0.863969
98989455	rs113973415	3.13812e-25	-2.2573	-3.22204e-10	2.72247e-14	-2.21082	-3.22204e-10
98989462	rs144248430	8.93535e-25	-1.21091	-3.22204e-10	5.68692e-14	-1.47419	-3.22204e-10
98989858	rs1724972	1.07035e-25	-2.04715	-1.28578	5.28539e-14	-0.203424	-1.34399
98990220	rs1526299	2.91886e-25	-2.19403	-0.135702	7.63208e-14	-0.923826	-0.256176
98990263	rs1526298	2.8645e-25	-2.25681	-0.0917234	5.88898e-14	-1.22506	-0.214225
98990535	rs145479590	8.74416e-25	-3.52782e-10	-1.23254	7.18994e-14	-3.52782e-10	-1.23968
98990558	rs76665117	3.9543e-25	-1.69903	-0.32709	4.30034e-14	-1.36375	-0.38992
98990657	rs141146031	7.05405e-25	-3.52782e-10	-1.44732	5.91922e-14	-3.52782e-10	-1.43416
98990865	rs72724009	4.19351e-25	-1.96738	-3.22204e-10	4.76824e-14	-1.65039	-3.22204e-10
98990943	rs77654376	4.01888e-25	-1.69903	-0.310891	4.36859e-14	-1.36375	-0.374174
98991179	rs57492615	4.35775e-25	-1.61808	-0.310891	4.8362e-14	-1.26206	-0.374174
98991223	rs1989123	3.02771e-25	-2.20139	-0.0917234	7.68826e-14	-0.958444	-0.214225
98991703	rs1836241	3.13492e-25	-2.20139	-0.0569267	7.94791e-14	-0.958444	-0.181009
98991796	rs12408854	1.83771e-24	-2.24995	1.76013	3.32658e-13	-1.23779	1.52996
98991964	rs1724967	1.06661e-25	-2.05397	-1.28247	5.18745e-14	-0.224839	-1.34128
98992119	rs1724966	3.16254e-25	-2.2564	0.00684925	6.37043e-14	-1.24061	-0.120082
98992302	rs76313534	5.01364e-25	-1.52344	-0.265319	5.68435e-14	-1.14479	-0.32986
98992310	rs116751252	3.35702e-25	-2.18987	-3.22204e-10	2.86028e-14	-2.16144	-3.22204e-10
98992997	rs1081415	3.24981e-25	-2.20139	-0.0209344	8.22589e-14	-0.958444	-0.146632
98993034	rs75406357	8.63847e-25	-1.2447	-3.22204e-10	5.5233e-14	-1.50339	-3.22204e-10
98993054	rs1081414	3.2929e-25	-2.19777	-0.0113847	8.44574e-14	-0.941193	-0.137508
98993058	rs1369023	1.9686e-24	-2.25362	1.83261	3.55237e-13	-1.24197	1.59981
98993567	rs770928	1.0621e-25	-2.06725	-1.27342	5.00883e-14	-0.267327	-1.33383
98993599	rs12403068	4.61068e-25	-1.63194	-0.240608	5.08943e-14	-1.27938	-0.305821
98993663	rs12403076	5.23389e-25	-1.51318	-0.232584	5.94283e-14	-1.13216	-0.298014
98993681	rs770927	3.2929e-25	-2.19777	-0.0113847	8.44574e-14	-0.941193	-0.137508
98993761	rs770926	1.01737e-25	-2.06725	-1.31645	4.83797e-14	-0.267327	-1.36854
98993831	rs79484925	2.6606e-24	-3.52782e-10	-0.119785	1.8721e-13	-3.52782e-10	-0.282715
98993885	rs77903765	4.74046e-25	-1.62914	-0.215652	5.23284e-14	-1.27587	-0.281537
98993944	rs74974125	3.14202e-25	-2.25605	-3.22204e-10	2.84016e-14	-2.1685	-3.22204e-10
98994034	rs6659903	1.94609e-24	-2.24995	1.81744	3.51547e-13	-1.23779	1.58519
98994136	rs770925	3.23842e-25	-2.2049	-0.0209344	8.08613e-14	-0.97558	-0.146632
98994368	rs12410813	4.78727e-25	-1.61123	-0.223729	5.30919e-14	-1.25353	-0.289397
98994660	rs12141439	2.48748e-25	-2.25696	-0.232692	1.73204e-14	-2.21106	-0.451998
98995063	rs796399	1.92074e-25	-2.23359	-0.514622	1.48918e-14	-2.25411	-0.560029
98995570	rs79813323	4.77072e-25	-1.62006	-0.218364	5.27855e-14	-1.26454	-0.284176
98995695	rs79923831	3.22486e-25	-2.23003	-3.22204e-10	8.50325e-14	-1.07191	-3.22204e-10
98996155	rs770930	1.84843e-25	-2.23662	-0.549968	1.44052e-14	-2.25285	-0.59451
98996628	rs79056929	9.28128e-25	-1.17292	-3.22204e-10	5.87717e-14	-1.44129	-3.22204e-10
98997430	rs148615717	1.25951e-24	-3.52782e-10	-0.867611	1.01605e-13	-3.52782e-10	-0.89386
98998156	rs811287	1.12836e-25	-2.06058	-1.21958	4.63103e-14	-0.390755	-1.28883
98998582	rs57882381	4.11166e-25	-1.74447	-0.242628	4.40653e-14	-1.42149	-0.307787
98999297	rs11166031	3.52592e-25	-1.88931	-0.251467	3.61921e-14	-1.60972	-0.316386
98999320	rs183237689	8.86403e-25	-1.21892	-3.22204e-10	5.64765e-14	-1.48112	-3.22204e-10
98999380	rs11166032	3.30967e-25	-1.95261	-0.251467	3.93974e-14	-1.52486	-0.316386
98999861	rs74583498	8.86403e-25	-1.21892	-3.22204e-10	5.64765e-14	-1.48112	-3.22204e-10
98999965	rs770929	1.08374e-25	-2.05397	-1.26654	5.25604e-14	-0.224839	-1.32815
99000162	rs143221246	3.15299e-25	-2.25257	-3.22204e-10	3.40645e-14	-1.98669	-3.22204e-10
99001041	rs148386246	9.77879e-25	-1.12071	-3.22204e-10	5.32005e-14	-1.54088	-3.22204e-10
99001672	rs139500740	7.42392e-25	-3.52782e-10	-1.39621	6.43709e-14	-3.52782e-10	-1.35029
99001710	rs149249028	3.1592e-25	-2.2506	-3.22204e-10	3.17549e-14	-2.0569	-3.22204e-10
99002621	rs4950103	1.14191e-25	-2.05388	-1.21434	4.74802e-14	-0.37024	-1.2844
99002748	rs139922741	5.39385e-25	-1.71566	-3.22204e-10	1.75074e-12	1.95284	-3.22204e-10
99004772	rs74479635	8.79724e-25	-1.22648	-3.22204e-10	5.61085e-14	-1.48766	-3.22204e-10
99005093	rs138512396	2.62062e-24	-0.134925	-3.22204e-10	1.45829e-11	4.07265	-3.22204e-10
99005181	rs9943072	1.88248e-25	-2.23477	-0.533566	1.46257e-14	-2.25365	-0.578512
99005204	rs146698872	7.17348e-25	-1.43053	-3.22204e-10	4.27755e-14	-1.75898	-3.22204e-10
99005444	rs58258873	3.72285e-25	-1.9107	-0.17573	4.58781e-14	-1.46064	-0.228325
99005608	rs12120996	3.15296e-25	-2.25258	-3.22204e-10	2.84875e-14	-2.16548	-3.22204e-10
99005684	rs4950130	2.09669e-24	-2.2469	1.88892	3.72065e-13	-1.2703	1.67442
99006164	rs1434378	2.03985e-24	-2.24518	1.85972	3.55938e-13	-1.28636	1.64617
99006867	rs142307394	1.09186e-24	-1.01046	-3.22204e-10	3.64654e-14	-1.91858	-3.22204e-10
99006869	rs146030682	3.25435e-25	-2.22093	-3.22204e-10	2.6643e-14	-2.23242	-3.22204e-10
99007085	rs143417050	3.77153e-25	-1.90436	-0.169082	4.66233e-14	-1.45103	-0.221814
99007133	rs144537725	2.4155e-24	-3.52782e-10	-0.216429	1.7611e-13	-3.52782e-10	-0.343837
99008004	rs2099414	1.13129e-25	-2.06716	-1.2104	4.5729e-14	-0.411155	-1.28106
99008119	rs7545881	1.07318e-25	-2.06725	-1.26305	5.05198e-14	-0.267327	-1.32526
99008605	rs75861618	6.21655e-25	-1.57371	-3.22204e-10	6.22215e-14	-1.38425	-3.22204e-10
99009829	rs115486274	3.3024e-25	-2.20627	-3.22204e-10	2.64071e-14	-2.24132	-3.22204e-10
99010292	rs12123631	1.96589e-24	-2.2469	1.82451	3.49589e-13	-1.2703	1.61211
99010331	rs6673955	1.14382e-25	-2.05388	-1.21266	4.75475e-14	-0.37024	-1.28298
99010544	rs75870572	3.62951e-25	-1.89979	-0.212034	4.50124e-14	-1.44414	-0.263873
99010936	rs7528986	3.32256e-25	-2.2049	0.00471706	8.40995e-14	-0.97558	-0.107368
99011768	rs77041155	3.63701e-25	-1.89773	-0.212034	4.51527e-14	-1.44102	-0.263873
99012037	rs1529800	3.32256e-25	-2.2049	0.00471706	8.40995e-14	-0.97558	-0.107368
99012285	rs79947166	5.81275e-25	-1.64087	-3.22204e-10	3.56645e-14	-1.94079	-3.22204e-10
99013601	rs147661663	7.4433e-25	-1.39361	-3.22204e-10	4.22626e-14	-1.77105	-3.22204e-10
99014392	rs11166035	1.07111e-25	-2.06066	-1.27156	5.12395e-14	-0.24614	-1.3323
99014660	rs10875162	1.09136e-25	-2.05397	-1.25953	5.28668e-14	-0.224839	-1.32233
99014979	rs80135504	5.03478e-25	-1.78455	-3.22204e-10	2.806e-14	-2.1806	-3.22204e-10
99015207	rs76609176	8.32388e-25	-1.28179	-3.22204e-10	5.34955e-14	-1.53535	-3.22204e-10
99015786	rs116442058	3.60208e-25	-2.11941	-3.22204e-10	2.6371e-14	-2.24268	-3.22204e-10
99016530	rs78295825	3.65626e-25	-1.88427	-0.220213	4.57072e-14	-1.42081	-0.271881
99016652	rs115953648	1.13762e-23	1.33319	-3.22204e-10	9.0044e-13	1.28794	-3.22204e-10
99016742	rs114046518	8.45261e-25	-1.26645	-3.22204e-10	5.4207e-14	-1.52214	-3.22204e-10
99016780	rs148053192	8.32388e-25	-1.28179	-3.22204e-10	5.34955e-14	-1.53535	-3.22204e-10
99017163	rs111449411	8.32388e-25	-1.28179	-3.22204e-10	5.34955e-14	-1.53535	-3.22204e-10
99017740	rs7513245	1.11477e-25	-2.04112	-1.25115	5.14318e-14	-0.259335	-1.31536
99018541	rs11166036	1.90956e-24	-2.2469	1.79543	3.39896e-13	-1.2703	1.584
99019213	rs79284979	3.55404e-25	-1.90447	-0.228366	4.39866e-14	-1.4512	-0.279862
99019352	rs11166037	1.91767e-25	-2.19252	-0.557296	1.42661e-14	-2.25541	-0.601657
99019353	rs78210855	8.49183e-25	-1.26182	-3.22204e-10	5.44236e-14	-1.51815	-3.22204e-10
99019511	rs6687008	1.13116e-25	-2.06245	-1.21523	5.01549e-14	-0.314681	-1.28515
99019885	rs4950131	1.17977e-25	-2.04015	-1.19545	5.02863e-14	-0.328868	-1.26835
99020099	rs4950132	3.4294e-25	-2.2016	0.0330638	7.82984e-14	-1.0743	-0.0801202
99021941	rs140115458	4.93752e-25	-1.80406	-3.22204e-10	3.04645e-14	-2.09838	-3.22204e-10
99022163	rs1434354	1.08035e-25	-2.13637	-1.18727	3.69779e-14	-0.643269	-1.26136
99023341	rs112945933	3.14172e-25	-2.25615	-3.22204e-10	2.75935e-14	-2.19737	-3.22204e-10
99024486	rs10783094	9.59014e-26	-2.23575	-1.20702	2.46245e-14	-1.03302	-1.27819
99024560	rs28823599	2.16014e-25	-2.2536	-0.377154	6.4147e-14	-1.02852	-0.325253
99024847	rs7518684	2.01291e-24	-2.25248	1.85372	3.83971e-13	-1.20475	1.64037
99025692	rs59538341	3.15685e-25	-2.25606	0.00471706	5.03321e-14	-1.48894	-0.107368
99025983	rs116576412	7.97544e-25	-1.32455	-3.22204e-10	5.15668e-14	-1.57207	-3.22204e-10
99026183	rs114100212	1.08809e-23	1.28868	-3.22204e-10	8.61483e-13	1.24371	-3.22204e-10
99026198	rs74108144	1.94249e-25	-2.22992	-0.507031	1.4985e-14	-2.25528	-0.552622
99026657	rs74469351	9.1292e-25	-1.18944	-3.22204e-10	5.79359e-14	-1.45561	-3.22204e-10
99027481	rs4950133	1.89871e-25	-2.24036	-0.519384	1.50891e-14	-2.25084	-0.55014
99027757	rs61249981	3.18532e-25	-2.25274	0.0103696	2.22817e-14	-2.22961	-0.181571
99027843	rs149377032	8.09228e-25	-1.31001	-3.22204e-10	5.22141e-14	-1.5596	-3.22204e-10
99027858	rs2391952	1.13858e-25	-2.069	-1.20213	4.96707e-14	-0.335497	-1.27404
99028137	rs2391951	3.24825e-25	-2.25587	0.0330638	6.52858e-14	-1.25605	-0.0801202
99028557	rs141817229	1.22767e-24	-3.52782e-10	-0.893221	1.06183e-13	-3.52782e-10	-0.849786
99028820	rs75010454	3.67711e-25	-1.89579	-0.203007	4.56867e-14	-1.43811	-0.255035
99028861	rs114525651	3.27855e-25	-2.21352	-3.22204e-10	2.6564e-14	-2.23539	-3.22204e-10
99029148	rs7546449	3.18776e-25	-2.25606	0.0144602	5.08056e-14	-1.48894	-0.0980037
99029720	rs149902309	9.18837e-25	-1.18298	-3.22204e-10	5.82612e-14	-1.45001	-3.22204e-10
99030007	rs1434373	1.1877e-25	-2.04707	-1.18183	4.98306e-14	-0.349611	-1.25671
99030139	rs72724043	3.13991e-25	-2.25673	-3.22204e-10	3.54445e-14	-1.94698	-3.22204e-10
99030355	rs76847066	3.80385e-25	-1.8619	-0.203007	4.80593e-14	-1.38748	-0.255035
99030800	rs150430529	7.30197e-25	-3.52782e-10	-1.41278	6.10205e-14	-3.52782e-10	-1.40374
99030859	rs4387225	9.5818e-26	-2.23927	-1.20437	2.38516e-14	-1.06716	-1.27594
99030956	rs4503402	2.14969e-24	-2.25128	1.91827	4.01989e-13	-1.22134	1.70281
99031822	rs17118690	3.80385e-25	-1.8619	-0.203007	4.80593e-14	-1.38748	-0.255035
99032589	rs1434369	2.21694e-24	-2.24995	1.94774	4.06869e-13	-1.23779	1.73134
99032680	rs4950134	3.26381e-25	-2.25655	0.0385237	5.19773e-14	-1.47541	-0.0887305
99033744	rs76028269	4.06417e-25	-1.87337	-0.125341	5.03674e-14	-1.40453	-0.191073
99034213	rs114107571	7.93998e-25	-1.32901	-3.22204e-10	5.13703e-14	-1.57589	-3.22204e-10
99034320	rs72724047	3.34547e-25	-2.19332	-3.22204e-10	2.96588e-14	-2.12519	-3.22204e-10
99034371	rs1434368	1.19011e-25	-2.03032	-1.19656	6.15733e-14	-0.111173	-1.28355
99034426	rs79377997	3.25274e-25	-2.22142	-3.22204e-10	2.62139e-14	-2.24866	-3.22204e-10
99035458	rs7520870	3.45641e-25	-2.25716	0.096474	5.82965e-14	-1.41614	-0.0332674
99035830	rs35518820	1.23346e-25	-2.24911	-0.941989	2.63722e-14	-1.26273	-0.979909
99036606	rs7521360	3.54681e-24	-2.25716	2.42487	8.30947e-13	-1.02077	2.22839
99036921	rs995273	1.17787e-25	-2.0394	-1.19782	6.52749e-14	-0.0517629	-1.28458
99037020	rs142496536	7.79946e-25	-3.52782e-10	-1.34687	6.42994e-14	-3.52782e-10	-1.3514
99037070	rs995272	3.32742e-25	-2.2571	0.0583786	7.89697e-14	-1.07615	-0.069733
99037251	rs995271	3.23331e-25	-2.25705	0.0296328	5.91317e-14	-1.33795	-0.0972356
99039299	rs1434367	3.5463e-24	-2.2573	2.42487	8.16121e-13	-1.03877	2.22839
99039379	rs17118694	3.89358e-24	-3.52782e-10	0.260992	2.80323e-13	-3.52782e-10	0.120995
99040226	rs116380693	1.55303e-24	-0.658131	-3.22204e-10	5.7512e-12	3.14222	-3.22204e-10
99040304	rs1434366	3.23243e-25	-2.25732	0.0296328	6.09152e-14	-1.30823	-0.0972356
99040716	rs1865352	3.5463e-24	-2.2573	2.42487	8.16121e-13	-1.03877	2.22839
99040868	rs12748189	1.30035e-25	-2.25572	-0.882569	1.22382e-14	-2.08775	-0.922635
99041030	rs148703513	8.21722e-25	-1.29469	-3.22204e-10	5.29056e-14	-1.54644	-3.22204e-10
99041102	rs4950135	3.25754e-25	-2.25732	0.037373	6.06675e-14	-1.30823	-0.10131
99041521	rs4950136	3.20487e-25	-2.25719	0.0209397	7.67431e-14	-1.06893	-0.10555
99042187	rs7518646	1.21495e-25	-2.01655	-1.18966	6.45734e-14	-0.0692628	-1.27788
99042819	rs1550012	3.23255e-25	-2.25728	0.0296328	6.18382e-14	-1.29319	-0.0972356
99043046	rs1550011	1.22555e-25	-2.00914	-1.18839	6.6094e-14	-0.0470385	-1.27683
99043975	rs4279892	3.20447e-25	-2.25731	0.0209397	7.92439e-14	-1.03687	-0.10555
99043980	rs139320824	3.92288e-25	-2.0341	-3.22204e-10	5.23208e-14	-1.55755	-3.22204e-10
99044074	rs7529484	1.19894e-25	-2.0394	-1.18009	6.62341e-14	-0.0517629	-1.26999
99044077	rs141770526	8.02e-25	-1.31898	-3.22204e-10	5.18137e-14	-1.56729	-3.22204e-10
99044222	rs79423062	3.13871e-25	-2.25711	-3.22204e-10	2.70053e-14	-2.21891	-3.22204e-10
99044976	rs12036481	7.07105e-25	-3.52782e-10	-1.44491	5.88193e-14	-3.52782e-10	-1.44048
99045723	rs6679459	1.00742e-24	-2.25244	1.1615	2.75171e-13	-0.891	0.993443
99046198	rs11166039	3.23612e-25	-2.25728	0.0307365	6.19035e-14	-1.29319	-0.0961798
99046913	rs74229506	4.46483e-25	-1.73691	-0.167778	5.89502e-14	-1.20624	-0.232014
99047495	rs1434372	3.52658e-24	-2.25599	2.41798	8.35411e-13	-0.983267	2.19624
99047615	rs6686180	3.74341e-25	-2.17791	0.0969855	1.14339e-13	-0.716277	-0.059504
99047993	rs144587984	8.13827e-25	-1.30434	-3.22204e-10	5.24687e-14	-1.55473	-3.22204e-10
99048092	rs141836176	8.29144e-25	-3.52782e-10	-1.2857	7.01119e-14	-3.52782e-10	-1.26486
99049028	rs2391968	1.24369e-25	-2.01149	-1.17135	6.47332e-14	-0.08191	-1.26276
99049116	rs2391969	3.69862e-25	-2.18433	0.0913694	1.54562e-13	-0.411307	-0.0630447
99049327	rs117675085	1.059e-24	-3.52782e-10	-1.04101	8.54191e-14	-3.52782e-10	-1.06738
99049894	rs2082642	3.42382e-24	-2.25599	2.38841	8.11766e-13	-0.983267	2.16753
99051291	rs114171598	3.50034e-25	-2.14806	-3.22204e-10	1.1886e-13	-0.737005	-3.22204e-10
99051529	rs7522070	1.87278e-25	-1.9964	-0.777098	9.52692e-14	-0.0374662	-0.920775
99051655	rs59387839	3.91486e-25	-1.87726	-0.158884	4.60707e-14	-1.41033	-0.27444
99051897	rs6604112	4.41368e-25	-2.18211	0.265897	1.28161e-13	-0.734963	0.0733057
```
