## Supplementary material for "Characterization of shared and ancestry-specific signals driving complex traits using multi-ancestry fine-mapping": susiex_nc3.cs80.summary

```
# chr1:97335921-99052832
CS_ID	CS_LENGTH	CS_PURITY	MAX_PIP_SNP	BP	REF_ALLELE	ALT_ALLELE	REF_FRQ	BETA	SE	-LOG10P	MAX_PIP	POST-HOC_PROB_POP1	POST-HOC_PROB_POP2
1	8	0.985507	rs1198588	98552832	T,T	A,A	0.229622,0.070437	0.0446575,0.0148927	0.0047009,0.0167056	20.6771,0.428673	0.275871	1	0.272515
2	13	0.986117	rs6701322	97835921	G,G	A,A	0.765408,0.605159	0.0320082,0.0165326	0.00466591,0.00874495	11.1621,1.23145	0.112188	1	0.563394
```
