## Supplementary material for "Characterization of shared and ancestry-specific signals driving complex traits using multi-ancestry fine-mapping": susiex_nc1.cs80.snp

```
BP	SNP	PIP(CS1)	LogBF(CS1,Pop1)	LogBF(CS1,Pop2)
108475648	chr1:108475648:CT:C	3.56626e-85	-2.8544	-2.23314
108475651	chr1:108475651:T:C	3.60066e-85	-2.85448	-2.22346
108475799	chr1:108475799:C:T	3.6247e-85	-2.8555	-2.21579
108475855	chr1:108475855:A:T	6.25877e-84	-2.6927e-09	-2.22249
108475978	chr1:108475978:C:T	4.10407e-84	-1.05521	-1.58929
108476092	chr1:108476092:A:C	6.086e-85	-2.69337	-1.85969
108476540	chr1:108476540:G:A	6.15345e-85	-2.62685	-1.91519
108476591	chr1:108476591:C:T	6.16136e-84	-2.6927e-09	-2.23818
108476625	chr1:108476625:A:C	4.42872e-83	-2.6927e-09	-0.265777
108477269	chr1:108477269:C:T	6.23098e-84	-2.6927e-09	-2.22694
108477419	chr1:108477419:A:G	4.2764e-84	-2.60336	-4.05126e-09
108477438	chr1:108477438:A:T	1.15775e-83	-1.60741	-4.05126e-09
108477554	chr1:108477554:A:G	6.17846e-85	-2.70233	-1.83566
108477585	chr1:108477585:C:A	4.45042e-83	-2.6927e-09	-0.26089
108477722	chr1:108477722:T:A	3.51197e-84	-2.8003	-4.05126e-09
108477850	chr1:108477850:C:A	6.22994e-84	-2.6927e-09	-2.22711
108478074	chr1:108478074:A:G	6.3728e-85	-2.7091	-1.79792
108478092	chr1:108478092:C:T	6.14956e-85	-2.66914	-1.87353
108478109	chr1:108478109:T:C	6.76481e-85	-2.35848	-2.08884
108479212	chr1:108479212:A:G	3.34341e-84	-2.84948	-4.05126e-09
108479745	chr1:108479745:A:G	8.76347e-84	-2.6927e-09	-1.88588
108480265	chr1:108480265:A:C	6.29311e-84	-2.6927e-09	-2.21702
108480284	chr1:108480284:A:G	6.17467e-85	-2.66208	-1.87652
108480335	chr1:108480335:T:C	6.35805e-85	-2.70948	-1.79986
108480386	chr1:108480386:T:C	5.08575e-84	-2.43003	-4.05126e-09
108480533	chr1:108480533:C:T	6.19551e-85	-2.71176	-1.82347
108480550	chr1:108480550:C:T	6.26723e-85	-2.4975	-2.02622
108480833	chr1:108480833:T:C	5.81649e-85	-2.3575	-2.24086
108480878	chr1:108480878:G:T	7.53718e-84	-2.6927e-09	-2.03662
108481121	chr1:108481121:G:C	6.35545e-84	-2.6927e-09	-2.20716
108481194	chr1:108481194:A:T	4.12967e-85	-2.78534	-2.15552
108481309	chr1:108481309:AG:A	6.17072e-84	-2.6927e-09	-2.23666
108481845	chr1:108481845:G:A	6.2319e-84	-2.6927e-09	-2.22679
108482290	chr1:108482290:G:A	5.54065e-85	-2.41344	-2.23351
108483719	chr1:108483719:T:C	6.22689e-84	-2.6927e-09	-2.2276
108483902	chr1:108483902:A:C	8.46681e-85	-2.546	-1.6769
108484228	chr1:108484228:A:C	8.57791e-84	-2.6927e-09	-1.90728
108484285	chr1:108484285:C:T	4.83643e-85	-2.57432	-2.20857
108484576	chr1:108484576:A:C	5.85417e-85	-2.70953	-1.88237
108484626	chr1:108484626:C:G	5.95987e-85	-2.6955	-1.87851
108484727	chr1:108484727:C:A	6.28437e-85	-2.65533	-1.86566
108484933	chr1:108484933:A:G	6.15819e-85	-2.63412	-1.90715
108485019	chr1:108485019:G:A	1.79922e-83	-2.6927e-09	-1.16654
108485678	chr1:108485678:T:G	6.49873e-85	-2.64972	-1.83774
108485680	chr1:108485680:A:T	6.41183e-85	-2.64954	-1.85137
108486055	chr1:108486055:T:C	6.34898e-85	-2.65055	-1.86021
108486167	chr1:108486167:T:C	6.48404e-85	-2.63527	-1.85445
108486213	chr1:108486213:C:G	6.79557e-84	-2.6927e-09	-2.1402
108486473	chr1:108486473:G:A	3.97562e-83	-2.6927e-09	-0.373707
108486542	chr1:108486542:C:T	2.18206e-84	-2.76007	-0.516136
108486573	chr1:108486573:C:T	3.5628e-85	-2.85094	-2.23757
108486777	chr1:108486777:T:C	5.95366e-85	-2.71134	-1.86371
108486825	chr1:108486825:G:A	3.66482e-85	-2.85881	-2.20147
108486871	chr1:108486871:T:C	6.14891e-84	-2.6927e-09	-2.2402
108487231	chr1:108487231:C:A	7.34499e-84	-2.6927e-09	-2.06245
108487240	chr1:108487240:C:T	6.36852e-85	-2.66086	-1.84683
108487331	chr1:108487331:G:A	6.78844e-85	-2.46554	-1.9783
108487406	chr1:108487406:G:C	6.25954e-85	-2.6487	-1.87625
108487577	chr1:108487577:G:A	6.15668e-84	-2.6927e-09	-2.23893
108487580	chr1:108487580:A:G	6.50424e-85	-2.65712	-1.82948
108487857	chr1:108487857:G:A	6.01182e-85	-2.53913	-2.0262
108487924	chr1:108487924:A:T	6.16834e-84	-2.6927e-09	-2.23704
108488085	chr1:108488085:C:G	6.41806e-85	-2.67636	-1.82358
108490717	chr1:108490717:A:G	2.97573e-83	-2.6927e-09	-0.663399
108491041	chr1:108491041:GAAC:G	6.48649e-85	-2.66236	-1.82698
108491164	chr1:108491164:G:A	6.15452e-85	-2.69536	-1.84651
108491223	chr1:108491223:G:C	7.15574e-85	-2.57145	-1.8197
108491421	chr1:108491421:A:G	6.68703e-85	-2.64341	-1.81547
108491479	chr1:108491479:C:G	9.2294e-84	-2.6927e-09	-1.83408
108491520	chr1:108491520:T:A	6.14608e-84	-2.6927e-09	-2.24066
108492353	chr1:108492353:G:A	8.46262e-84	-2.6927e-09	-1.92081
108492745	chr1:108492745:T:C	3.61118e-83	-2.6927e-09	-0.469853
108492843	chr1:108492843:T:C	9.94433e-84	-2.6927e-09	-1.75947
108492895	chr1:108492895:TCCAGCATATAAACAGAA:T	6.2011e-85	-2.66855	-1.86579
108492920	chr1:108492920:CA:C	6.17612e-85	-2.66397	-1.8744
108493024	chr1:108493024:C:A	6.21826e-85	-2.68948	-1.84209
108493228	chr1:108493228:A:T	6.14891e-84	-2.6927e-09	-2.2402
108493590	chr1:108493590:A:G	7.72374e-84	-2.6927e-09	-2.01217
108493646	chr1:108493646:A:G	3.58123e-85	-2.84436	-2.23899
108493656	chr1:108493656:T:C	6.14712e-84	-2.6927e-09	-2.24049
108493746	chr1:108493746:G:A	7.36682e-84	-2.6927e-09	-2.05949
108494100	chr1:108494100:A:T	3.34359e-84	-2.84943	-4.05126e-09
108494225	chr1:108494225:C:T	7.60603e-85	-2.51996	-1.81016
108494226	chr1:108494226:A:G	1.08937e-84	-2.44639	-1.52448
108494321	chr1:108494321:A:T	3.59762e-85	-2.85137	-2.22741
108494822	chr1:108494822:C:G	5.09641e-85	-2.65622	-2.07431
108494891	chr1:108494891:G:A	7.15539e-84	-2.6927e-09	-2.08861
108495236	chr1:108495236:A:T	6.59747e-84	-2.6927e-09	-2.16979
108495269	chr1:108495269:T:C	6.67425e-85	-2.6467	-1.8141
108495289	chr1:108495289:G:A	3.56992e-85	-2.84775	-2.23877
108496011	chr1:108496011:A:G	8.12274e-84	-2.6927e-09	-1.96181
108496804	chr1:108496804:C:T	5.01974e-85	-2.57295	-2.17273
108497042	chr1:108497042:C:T	6.59455e-85	-2.65977	-1.81304
108497172	chr1:108497172:G:A	6.34407e-84	-2.6927e-09	-2.20895
108497345	chr1:108497345:G:A	6.31743e-85	-2.50542	-2.01033
108497570	chr1:108497570:G:C	1.69794e-83	-1.22447	-4.05126e-09
108498016	chr1:108498016:A:G	5.90354e-85	-2.65959	-1.92391
108498111	chr1:108498111:T:C	6.10689e-85	-2.51426	-2.03538
108498122	chr1:108498122:T:C	6.15545e-84	-2.6927e-09	-2.23914
108498236	chr1:108498236:A:T	6.44689e-85	-2.61671	-1.87875
108498495	chr1:108498495:G:A	7.11499e-84	-2.6927e-09	-2.09427
108499162	chr1:108499162:C:A	6.62047e-85	-2.62032	-1.84857
108499326	chr1:108499326:A:G	6.16227e-84	-2.6927e-09	-2.23803
108499440	chr1:108499440:C:T	6.48171e-85	-2.63509	-1.85498
108499625	chr1:108499625:T:C	5.39795e-84	-2.37045	-4.05126e-09
108499649	chr1:108499649:A:G	6.13617e-85	-2.69457	-1.85029
108499820	chr1:108499820:C:T	6.18767e-84	-2.6927e-09	-2.23391
108500001	chr1:108500001:T:C	6.37504e-85	-2.6629	-1.84377
108500016	chr1:108500016:C:CA	6.31413e-84	-2.6927e-09	-2.21368
108500065	chr1:108500065:G:A	4.3898e-83	-2.6927e-09	-0.274603
108500144	chr1:108500144:T:C	8.79072e-84	-2.6927e-09	-1.88278
108500953	chr1:108500953:C:T	6.26837e-84	-2.6927e-09	-2.22096
108501183	chr1:108501183:T:A	9.18703e-84	-2.6927e-09	-1.83868
108501184	chr1:108501184:A:T	9.18703e-84	-2.6927e-09	-1.83868
108501188	chr1:108501188:C:CA	6.15297e-84	-2.6927e-09	-2.23954
108501246	chr1:108501246:G:A	3.58301e-85	-2.84816	-2.2347
108501602	chr1:108501602:A:G	6.93527e-85	-2.62731	-1.79512
108501623	chr1:108501623:T:G	4.56581e-84	-2.53788	-4.05126e-09
108501944	chr1:108501944:G:C	6.16434e-84	-2.6927e-09	-2.23769
108502099	chr1:108502099:A:G	6.71448e-85	-2.50037	-1.95442
108502460	chr1:108502460:A:G	7.112e-84	-2.6927e-09	-2.09469
108502928	chr1:108502928:T:G	1.13731e-83	-2.6927e-09	-1.62522
108503085	chr1:108503085:G:T	6.62807e-85	-2.48618	-1.98156
108503091	chr1:108503091:C:T	9.37226e-84	-2.6927e-09	-1.81872
108503119	chr1:108503119:C:T	7.34964e-84	-2.6927e-09	-2.06182
108503227	chr1:108503227:T:C	3.54398e-85	-2.85679	-2.23701
108503814	chr1:108503814:C:T	1.95005e-83	-1.08603	-4.05126e-09
108503898	chr1:108503898:C:T	1.01744e-83	-2.6927e-09	-1.7366
108503923	chr1:108503923:T:A	7.07148e-85	-2.72602	-1.67696
108504210	chr1:108504210:A:G	6.45779e-85	-2.62959	-1.86418
108504332	chr1:108504332:TC:T	7.35867e-84	-2.6927e-09	-2.06059
108504336	chr1:108504336:C:A	7.34554e-84	-2.6927e-09	-2.06238
108504677	chr1:108504677:C:T	3.55714e-85	-2.85571	-2.23439
108504915	chr1:108504915:T:C	6.68514e-85	-2.64108	-1.81809
108505215	chr1:108505215:C:G	8.56801e-84	-2.6927e-09	-1.90844
108505545	chr1:108505545:C:T	6.5097e-84	-2.6927e-09	-2.18318
108506693	chr1:108506693:T:C	6.33481e-84	-2.6927e-09	-2.21041
108507029	chr1:108507029:C:T	1.36374e-83	-2.6927e-09	-1.44366
108507120	chr1:108507120:G:A	8.07303e-85	-2.53053	-1.74
108507767	chr1:108507767:G:A	6.5336e-84	-2.6927e-09	-2.17952
108507844	chr1:108507844:A:G	6.8707e-85	-2.64751	-1.78428
108508131	chr1:108508131:G:C	7.11351e-84	-2.6927e-09	-2.09448
108508285	chr1:108508285:C:A	6.5336e-84	-2.6927e-09	-2.17952
108508418	chr1:108508418:T:C	8.94325e-84	-2.6927e-09	-1.86557
108508685	chr1:108508685:T:G	1.1822e-83	-2.6927e-09	-1.58651
108508730	chr1:108508730:T:C	6.60325e-85	-2.66319	-1.80831
108509022	chr1:108509022:A:G	6.68709e-85	-2.65654	-1.80234
108509359	chr1:108509359:A:G	5.04838e-85	-2.50857	-2.23142
108509602	chr1:108509602:G:A	5.85514e-85	-2.70334	-1.8884
108509733	chr1:108509733:T:C	6.93016e-85	-2.65687	-1.7663
108510222	chr1:108510222:C:T	6.85558e-85	-2.64259	-1.7914
108510283	chr1:108510283:T:C	6.41729e-84	-2.6927e-09	-2.19748
108510514	chr1:108510514:T:C	3.549e-85	-2.85553	-2.23686
108510779	chr1:108510779:T:C	6.38705e-85	-2.63477	-1.87002
108510780	chr1:108510780:G:A	1.68866e-83	-2.6927e-09	-1.22995
108510884	chr1:108510884:T:A	7.10312e-85	-2.65021	-1.74831
108511354	chr1:108511354:T:TC	6.05445e-85	-2.6417	-1.91656
108511439	chr1:108511439:T:C	3.54816e-85	-2.85565	-2.23698
108511650	chr1:108511650:G:C	8.94036e-84	-2.6927e-09	-1.8659
108511669	chr1:108511669:G:A	6.35167e-85	-2.69102	-1.81932
108511688	chr1:108511688:A:G	6.43774e-85	-2.67326	-1.82362
108511922	chr1:108511922:A:G	6.33594e-84	-2.6927e-09	-2.21023
108512260	chr1:108512260:G:A	4.7941e-85	-2.55499	-2.23668
108512966	chr1:108512966:C:T	1.13731e-83	-2.6927e-09	-1.62522
108513403	chr1:108513403:C:G	5.49177e-85	-2.75732	-1.89848
108513523	chr1:108513523:T:C	6.16622e-84	-2.6927e-09	-2.23739
108513687	chr1:108513687:A:G	6.63718e-85	-2.71982	-1.74655
108513797	chr1:108513797:T:C	4.00037e-83	-2.6927e-09	-0.367501
108513848	chr1:108513848:C:T	6.68123e-85	-2.68949	-1.77027
108514263	chr1:108514263:T:C	2.60214e-83	-2.6927e-09	-0.797553
108514863	chr1:108514863:A:G	6.58829e-85	-2.67939	-1.79437
108515086	chr1:108515086:T:C	1.04964e-83	-2.6927e-09	-1.70544
108515166	chr1:108515166:G:A	6.59869e-85	-2.69053	-1.78166
108515185	chr1:108515185:T:C	6.29927e-84	-2.6927e-09	-2.21604
108515209	chr1:108515209:T:C	6.73196e-85	-2.67042	-1.78177
108515769	chr1:108515769:C:T	5.94646e-85	-2.57617	-2.0001
108515874	chr1:108515874:C:T	7.33867e-84	-2.6927e-09	-2.06331
108515880	chr1:108515880:T:C	3.59266e-85	-2.84861	-2.23156
108515952	chr1:108515952:A:C	6.13871e-85	-2.73966	-1.80478
108515968	chr1:108515968:A:G	6.52698e-85	-2.68691	-1.79621
108516749	chr1:108516749:C:T	6.81343e-84	-2.6927e-09	-2.13758
108517283	chr1:108517283:G:T	7.1274e-84	-2.6927e-09	-2.09253
108517429	chr1:108517429:C:T	3.5901e-85	-2.84893	-2.23195
108517483	chr1:108517483:C:G	2.37483e-83	-2.6927e-09	-0.888963
108517617	chr1:108517617:A:G	7.24056e-85	-2.60831	-1.77105
108517738	chr1:108517738:A:G	6.7674e-85	-2.65413	-1.79281
108517844	chr1:108517844:G:A	4.67268e-84	-2.51474	-4.05126e-09
108517927	chr1:108517927:A:G	1.08021e-83	-2.6927e-09	-1.67673
108518261	chr1:108518261:A:G	6.81556e-85	-2.69305	-1.7468
108518324	chr1:108518324:T:C	6.88568e-85	-2.65336	-1.77625
108518327	chr1:108518327:T:G	3.57727e-85	-2.84903	-2.23543
108518358	chr1:108518358:C:T	6.94759e-85	-2.68143	-1.73924
108518641	chr1:108518641:T:C	6.85418e-85	-2.68275	-1.75145
108518702	chr1:108518702:A:T	5.30957e-85	-2.45029	-2.23925
108519384	chr1:108519384:T:C	6.38549e-85	-2.66071	-1.84432
108519528	chr1:108519528:A:G	3.32829e-84	-2.85401	-4.05126e-09
108519661	chr1:108519661:A:G	9.65528e-84	-2.6927e-09	-1.78897
108519706	chr1:108519706:G:A	8.73189e-84	-2.6927e-09	-1.88949
108519858	chr1:108519858:G:T	2.71209e-83	-2.6927e-09	-0.756167
108520341	chr1:108520341:C:T	4.40282e-84	-2.57423	-4.05126e-09
108520455	chr1:108520455:G:C	6.37412e-84	-2.6927e-09	-2.20423
108520551	chr1:108520551:C:T	2.31018e-83	-2.6927e-09	-0.916561
108520636	chr1:108520636:T:C	5.41133e-85	-2.43146	-2.23911
108520779	chr1:108520779:C:T	5.42501e-85	-2.42896	-2.23908
108521404	chr1:108521404:A:G	3.60234e-85	-2.84731	-2.23017
108522031	chr1:108522031:T:C	6.85491e-85	-2.68479	-1.74931
108522427	chr1:108522427:G:A	6.82737e-85	-2.68597	-1.75215
108522499	chr1:108522499:G:A	4.31028e-84	-2.59547	-4.05126e-09
108522524	chr1:108522524:T:C	6.24502e-85	-2.6758	-1.85147
108522605	chr1:108522605:C:T	4.56971e-84	-2.53702	-4.05126e-09
108522649	chr1:108522649:T:A	2.38037e-84	-1.96131	-1.22791
108522657	chr1:108522657:C:T	6.7476e-85	-2.69629	-1.75358
108522662	chr1:108522662:T:G	4.91427e-84	-2.46433	-4.05126e-09
108522667	chr1:108522667:A:C	7.62096e-84	-2.6927e-09	-2.02557
108522672	chr1:108522672:G:T	1.26527e-83	-2.6927e-09	-1.5186
108522695	chr1:108522695:T:C	3.92353e-83	-2.6927e-09	-0.386897
108524149	chr1:108524149:C:T	6.32005e-84	-2.6927e-09	-2.21275
108524264	chr1:108524264:T:C	6.22878e-84	-2.6927e-09	-2.22729
108524399	chr1:108524399:T:C	6.25497e-84	-2.6927e-09	-2.2231
108524571	chr1:108524571:G:T	4.02114e-83	-2.6927e-09	-0.362323
108524579	chr1:108524579:C:T	8.83019e-84	-2.6927e-09	-1.8783
108524872	chr1:108524872:G:A	3.53204e-85	-2.85634	-2.24085
108524992	chr1:108524992:G:A	6.36918e-84	-2.6927e-09	-2.205
108525170	chr1:108525170:A:G	3.64316e-85	-2.84723	-2.21897
108525346	chr1:108525346:A:T	8.79126e-84	-2.6927e-09	-1.88271
108525731	chr1:108525731:G:A	3.77358e-85	-2.83917	-2.19186
108526417	chr1:108526417:A:T	7.1575e-84	-2.6927e-09	-2.08831
108527234	chr1:108527234:C:T	1.16093e-84	-2.47792	-1.42934
108527410	chr1:108527410:G:A	1.02753e-84	-1.85718	-2.17214
108527567	chr1:108527567:A:C	3.86762e-85	-2.79137	-2.21505
108527869	chr1:108527869:T:C	6.33077e-84	-2.6927e-09	-2.21105
108527873	chr1:108527873:C:T	5.749e-85	-2.46562	-2.14441
108528052	chr1:108528052:T:C	6.58582e-84	-2.6927e-09	-2.17155
108528095	chr1:108528095:A:G	5.73581e-85	-2.68616	-1.92617
108528238	chr1:108528238:A:G	7.81004e-84	-2.6927e-09	-2.00106
108528431	chr1:108528431:G:A	9.77032e-85	-2.3298	-1.7499
108528520	chr1:108528520:T:C	2.1489e-83	-2.6927e-09	-0.988932
108528709	chr1:108528709:A:G	5.35348e-85	-2.55594	-2.12537
108528908	chr1:108528908:A:G	4.19297e-84	-2.62306	-4.05126e-09
108529004	chr1:108529004:T:C	7.55842e-84	-2.6927e-09	-2.03381
108529067	chr1:108529067:T:C	6.66461e-84	-2.6927e-09	-2.15966
108529070	chr1:108529070:A:C	1.9981e-83	-2.6927e-09	-1.06169
108529116	chr1:108529116:G:A	7.56104e-84	-2.6927e-09	-2.03346
108529190	chr1:108529190:CATA:C	1.58357e-84	-2.29823	-1.29855
108529213	chr1:108529213:T:G	6.08105e-85	-2.54955	-2.00433
108529268	chr1:108529268:G:A	3.31106e-84	-2.8592	-4.05126e-09
108529284	chr1:108529284:G:T	1.40098e-83	-2.6927e-09	-1.41672
108529335	chr1:108529335:G:A	7.59273e-84	-2.6927e-09	-2.02928
108529564	chr1:108529564:G:A	6.7813e-84	-2.6927e-09	-2.1423
108529732	chr1:108529732:A:T	7.15065e-85	-2.38411	-2.00774
108529755	chr1:108529755:G:A	9.14415e-84	-2.6927e-09	-1.84336
108530141	chr1:108530141:C:T	5.38053e-85	-2.67402	-2.00225
108530282	chr1:108530282:CA:C	1.05698e-83	-2.6927e-09	-1.69847
108530305	chr1:108530305:T:A	5.94656e-85	-2.59007	-1.98617
108530482	chr1:108530482:C:T	5.51396e-85	-2.64775	-2.00402
108530544	chr1:108530544:T:C	5.88594e-85	-2.58025	-2.00624
108530799	chr1:108530799:T:G	6.2658e-84	-2.6927e-09	-2.22137
108530901	chr1:108530901:A:G	6.86501e-84	-2.6927e-09	-2.13003
108530991	chr1:108530991:C:T	6.90341e-85	-2.4175	-2.00954
108531014	chr1:108531014:A:AG	1.99569e-83	-2.6927e-09	-1.0629
108531175	chr1:108531175:A:AT	5.02473e-85	-2.6672	-2.07748
108531353	chr1:108531353:G:A	3.33834e-84	-2.851	-4.05126e-09
108531626	chr1:108531626:G:A	1.55038e-83	-2.6927e-09	-1.31538
108531696	chr1:108531696:A:G	7.57382e-84	-2.6927e-09	-2.03178
108531728	chr1:108531728:A:G	5.11409e-85	-2.79346	-1.9336
108532056	chr1:108532056:G:C	4.81152e-85	-2.75424	-2.03381
108532183	chr1:108532183:A:G	6.45672e-85	-2.30005	-2.19389
108532420	chr1:108532420:A:G	8.10583e-84	-2.6927e-09	-1.96389
108532569	chr1:108532569:C:T	3.90205e-85	-2.76307	-2.23448
108532611	chr1:108532611:A:T	4.41165e-84	-2.57222	-4.05126e-09
108532939	chr1:108532939:A:G	5.20962e-85	-2.76967	-1.93888
108533661	chr1:108533661:A:G	6.14593e-84	-2.6927e-09	-2.24068
108533841	chr1:108533841:A:G	6.53773e-84	-2.6927e-09	-2.17888
108534084	chr1:108534084:A:G	4.16391e-85	-2.75998	-2.17262
108534401	chr1:108534401:G:T	3.03302e-84	-2.77426	-0.17265
108534788	chr1:108534788:T:C	2.23841e-83	-2.6927e-09	-0.948123
108535216	chr1:108535216:G:A	6.39443e-84	-2.6927e-09	-2.20104
108535356	chr1:108535356:G:A	2.1021e-83	-2.6927e-09	-1.01095
108535421	chr1:108535421:A:T	2.11529e-83	-2.6927e-09	-1.00469
108535493	chr1:108535493:TTA:T	1.25544e-83	-2.6927e-09	-1.5264
108535567	chr1:108535567:C:T	6.30417e-84	-2.6927e-09	-2.21526
108535853	chr1:108535853:G:T	7.66044e-85	-2.7946	-1.52839
108535925	chr1:108535925:T:C	1.94017e-83	-2.6927e-09	-1.09111
108535988	chr1:108535988:T:C	4.80585e-84	-2.48664	-4.05126e-09
108536014	chr1:108536014:A:G	5.43546e-85	-2.51627	-2.14985
108536062	chr1:108536062:A:G	8.30675e-85	-2.82767	-1.41432
108536137	chr1:108536137:G:A	7.97497e-84	-2.6927e-09	-1.98016
108536193	chr1:108536193:C:T	3.38079e-84	-2.83836	-4.05126e-09
108536300	chr1:108536300:A:G	1.48151e-83	-2.6927e-09	-1.36083
108536354	chr1:108536354:C:T	3.96669e-85	-2.75892	-2.2222
108536411	chr1:108536411:A:G	5.89567e-85	-2.80532	-1.77952
108536462	chr1:108536462:C:T	3.90914e-85	-2.76873	-2.22701
108536565	chr1:108536565:T:C	2.28305e-83	-2.6927e-09	-0.928377
108536686	chr1:108536686:C:T	8.10827e-84	-2.6927e-09	-1.96359
108537472	chr1:108537472:G:A	7.48166e-84	-2.6927e-09	-2.04402
108537591	chr1:108537591:T:C	5.18801e-85	-2.82886	-1.88384
108537816	chr1:108537816:T:C	1.95946e-83	-2.6927e-09	-1.08122
108537952	chr1:108537952:C:T	6.17585e-84	-2.6927e-09	-2.23583
108537983	chr1:108537983:G:T	1.57134e-83	-2.6927e-09	-1.30196
108538321	chr1:108538321:G:A	1.29582e-83	-2.6927e-09	-1.49474
108538346	chr1:108538346:T:G	1.03804e-84	-2.22383	-1.79531
108538460	chr1:108538460:C:T	1.55851e-83	-2.6927e-09	-1.31016
108538672	chr1:108538672:T:G	7.48405e-84	-2.6927e-09	-2.0437
108538894	chr1:108538894:C:A	1.57651e-83	-2.6927e-09	-1.29867
108539396	chr1:108539396:T:C	7.47844e-84	-2.6927e-09	-2.04445
108539645	chr1:108539645:C:T	7.68717e-84	-2.6927e-09	-2.01692
108539824	chr1:108539824:G:A	4.12402e-85	-2.79769	-2.14454
108539998	chr1:108539998:T:C	6.10946e-85	-2.82513	-1.72409
108540138	chr1:108540138:T:C	6.01178e-85	-2.83551	-1.72983
108540522	chr1:108540522:T:G	3.57815e-85	-2.8593	-2.22491
108540655	chr1:108540655:A:G	5.89592e-85	-2.8438	-1.74099
108540918	chr1:108540918:C:T	3.53178e-85	-2.85784	-2.23942
108541074	chr1:108541074:A:G	1.8525e-83	-2.6927e-09	-1.13735
108541346	chr1:108541346:C:T	6.17305e-84	-2.6927e-09	-2.23628
108541525	chr1:108541525:C:T	1.57134e-83	-2.6927e-09	-1.30196
108541551	chr1:108541551:T:C	6.19364e-84	-2.6927e-09	-2.23295
108541629	chr1:108541629:G:C	6.88208e-84	-2.6927e-09	-2.12755
108541640	chr1:108541640:A:G	6.04472e-85	-2.84331	-1.71657
108541780	chr1:108541780:A:G	4.26466e-85	-2.78429	-2.1244
108541926	chr1:108541926:T:C	7.48451e-84	-2.6927e-09	-2.04364
108542452	chr1:108542452:T:C	4.16592e-84	-2.62954	-4.05126e-09
108542594	chr1:108542594:C:A	3.61902e-85	-2.85835	-2.2145
108542727	chr1:108542727:C:T	3.6188e-85	-2.85811	-2.21481
108542835	chr1:108542835:C:A	3.72028e-85	-2.85679	-2.18847
108543077	chr1:108543077:T:G	1.57325e-83	-2.6927e-09	-1.30074
108543300	chr1:108543300:A:G	7.48905e-84	-2.6927e-09	-2.04303
108543640	chr1:108543640:C:A	1.97556e-83	-2.6927e-09	-1.07303
108543898	chr1:108543898:C:A	1.57055e-84	-2.8421	-0.762952
108543905	chr1:108543905:A:G	6.16459e-84	-2.6927e-09	-2.23765
108544441	chr1:108544441:C:A	3.52567e-84	-2.7964	-4.05126e-09
108544512	chr1:108544512:T:C	7.48308e-84	-2.6927e-09	-2.04383
108544706	chr1:108544706:A:T	1.9692e-83	-2.6927e-09	-1.07626
108544857	chr1:108544857:T:C	2.29231e-83	-2.6927e-09	-0.924327
108545142	chr1:108545142:A:C	7.48405e-84	-2.6927e-09	-2.0437
108545522	chr1:108545522:C:A	7.47301e-84	-2.6927e-09	-2.04518
108545585	chr1:108545585:G:A	1.96434e-83	-2.6927e-09	-1.07873
108545613	chr1:108545613:A:G	7.48405e-84	-2.6927e-09	-2.0437
108545891	chr1:108545891:C:T	6.18895e-84	-2.6927e-09	-2.23371
108545895	chr1:108545895:G:A	6.77845e-84	-2.6927e-09	-2.14272
108546244	chr1:108546244:C:G	2.01335e-83	-2.6927e-09	-1.05409
108546458	chr1:108546458:C:T	5.26452e-83	-2.6927e-09	-0.0928972
108546671	chr1:108546671:C:T	1.94941e-83	-2.6927e-09	-1.08636
108546691	chr1:108546691:C:T	7.37665e-84	-2.6927e-09	-2.05815
108546811	chr1:108546811:T:G	6.43464e-84	-2.6927e-09	-2.19478
108546847	chr1:108546847:A:T	4.97055e-85	-2.66589	-2.08964
108547013	chr1:108547013:G:A	7.13809e-84	-2.09103	-4.05126e-09
108547274	chr1:108547274:A:G	1.95855e-83	-2.6927e-09	-1.08168
108547370	chr1:108547370:C:T	5.49172e-85	-2.8291	-1.82672
108547465	chr1:108547465:A:G	9.75616e-84	-2.6927e-09	-1.77857
108547567	chr1:108547567:T:C	1.96434e-83	-2.6927e-09	-1.07873
108547603	chr1:108547603:G:A	6.84219e-84	-2.6927e-09	-2.13337
108547682	chr1:108547682:C:T	7.48405e-84	-2.6927e-09	-2.0437
108547921	chr1:108547921:A:G	6.17585e-84	-2.6927e-09	-2.23583
108548406	chr1:108548406:A:C	1.5386e-83	-2.6927e-09	-1.32302
108548667	chr1:108548667:A:G	8.30365e-84	-1.93978	-4.05126e-09
108548930	chr1:108548930:C:T	1.30799e-84	-2.51787	-1.27011
108548999	chr1:108548999:G:A	7.54781e-84	-2.6927e-09	-2.03521
108549261	chr1:108549261:A:C	1.94816e-83	-2.6927e-09	-1.087
108549401	chr1:108549401:G:A	2.03766e-83	-2.6927e-09	-1.04209
108549535	chr1:108549535:A:G	1.91378e-83	-2.6927e-09	-1.10481
108549877	chr1:108549877:A:G	4.05088e-85	-2.83442	-2.12571
108550765	chr1:108550765:A:AT	4.32401e-85	-2.8384	-2.05647
108550928	chr1:108550928:T:C	1.90921e-83	-2.6927e-09	-1.1072
108551054	chr1:108551054:G:A	4.03047e-85	-2.72434	-2.24084
108551081	chr1:108551081:C:CATAG	1.97728e-83	-2.6927e-09	-1.07217
108551499	chr1:108551499:A:G	3.42104e-84	-2.82653	-4.05126e-09
108551599	chr1:108551599:G:A	1.93598e-83	-2.6927e-09	-1.09327
108551768	chr1:108551768:A:G	1.51626e-83	-2.6927e-09	-1.33764
108551975	chr1:108551975:A:G	2.28399e-83	-2.6927e-09	-0.927962
108552030	chr1:108552030:C:T	2.29909e-83	-2.6927e-09	-0.921373
108552135	chr1:108552135:C:T	4.01999e-85	-2.84637	-2.1214
108552334	chr1:108552334:T:C	1.8624e-83	-2.6927e-09	-1.13202
108553412	chr1:108553412:G:A	3.67564e-85	-2.8211	-2.23623
108553585	chr1:108553585:T:C	6.35476e-84	-2.6927e-09	-2.20727
108553710	chr1:108553710:C:T	1.04448e-84	-2.49229	-1.52066
108554008	chr1:108554008:A:G	4.40657e-83	-2.6927e-09	-0.270792
108554069	chr1:108554069:T:C	7.98534e-84	-2.6927e-09	-1.97887
108554114	chr1:108554114:A:G	7.49608e-84	-2.6927e-09	-2.04209
108554284	chr1:108554284:C:T	6.51123e-84	-2.6927e-09	-2.18294
108554609	chr1:108554609:C:T	3.74353e-85	-2.79906	-2.23996
108554770	chr1:108554770:G:A	3.33676e-84	-2.85147	-4.05126e-09
108554817	chr1:108554817:G:A	6.38983e-84	-2.6927e-09	-2.20176
108554901	chr1:108554901:C:T	6.65234e-84	-2.6927e-09	-2.1615
108554973	chr1:108554973:C:T	3.67427e-85	-2.84301	-2.2147
108555165	chr1:108555165:C:T	3.69935e-85	-2.8379	-2.213
108555185	chr1:108555185:G:A	3.70582e-85	-2.83397	-2.21518
108555189	chr1:108555189:A:G	3.68234e-85	-2.838	-2.21751
108556133	chr1:108556133:T:C	8.87007e-84	-2.6927e-09	-1.87379
108556179	chr1:108556179:A:G	3.69316e-85	-2.84009	-2.21249
108556774	chr1:108556774:C:A	6.88352e-84	-2.6927e-09	-2.12734
108557000	chr1:108557000:A:G	3.72826e-85	-2.83524	-2.20788
108557090	chr1:108557090:T:G	8.96291e-84	-2.6927e-09	-1.86338
108557177	chr1:108557177:C:T	3.72425e-85	-2.83726	-2.20693
108557267	chr1:108557267:C:G	3.72371e-85	-2.83783	-2.20651
108557468	chr1:108557468:C:T	3.74429e-85	-2.83757	-2.20126
108557473	chr1:108557473:A:G	3.72897e-85	-2.83714	-2.20579
108557871	chr1:108557871:C:CA	4.60495e-83	-2.6927e-09	-0.226756
108558011	chr1:108558011:T:C	4.04675e-85	-2.84399	-2.11716
108558098	chr1:108558098:C:T	5.87575e-84	-2.28564	-4.05126e-09
108558423	chr1:108558423:G:A	7.64474e-84	-2.6927e-09	-2.02245
108558531	chr1:108558531:A:C	1.09418e-83	-2.6927e-09	-1.66389
108558812	chr1:108558812:T:A	1.02465e-84	-2.15584	-1.87628
108558892	chr1:108558892:T:C	5.32114e-85	-2.85936	-1.82801
108559229	chr1:108559229:C:T	5.0682e-85	-2.85884	-1.87723
108559244	chr1:108559244:T:C	6.93336e-84	-2.6927e-09	-2.12013
108559280	chr1:108559280:T:C	5.12873e-85	-2.85771	-1.86649
108559534	chr1:108559534:T:C	9.56527e-84	-1.79833	-4.05126e-09
108560385	chr1:108560385:G:GGCGCCCGGCTGT	6.45636e-84	-2.6927e-09	-2.19141
108560585	chr1:108560585:G:T	4.27833e-85	-2.80384	-2.10165
108560967	chr1:108560967:C:T	6.84377e-84	-2.6927e-09	-2.13313
108561580	chr1:108561580:CT:C	2.85288e-83	-2.6927e-09	-0.705557
108561853	chr1:108561853:T:C	4.34737e-84	-2.5869	-4.05126e-09
108562120	chr1:108562120:C:T	4.7727e-84	-2.49356	-4.05126e-09
108563222	chr1:108563222:G:A	4.19178e-85	-2.68616	-2.23978
108563244	chr1:108563244:A:G	1.29119e-83	-2.6927e-09	-1.49832
108563354	chr1:108563354:T:G	1.28143e-83	-2.6927e-09	-1.50591
108563909	chr1:108563909:A:G	4.3151e-85	-2.78594	-2.111
108563961	chr1:108563961:G:A	1.28143e-83	-2.6927e-09	-1.50591
108563968	chr1:108563968:T:C	6.52855e-84	-2.6927e-09	-2.18029
108564212	chr1:108564212:C:T	1.21765e-83	-2.6927e-09	-1.55697
108564405	chr1:108564405:G:A	2.44082e-83	-2.6927e-09	-0.861553
108564848	chr1:108564848:G:C	4.02468e-85	-2.77741	-2.18921
108564914	chr1:108564914:C:T	3.96129e-85	-2.78975	-2.19273
108565338	chr1:108565338:T:G	6.55246e-84	-2.6927e-09	-2.17663
108565546	chr1:108565546:A:G	6.75732e-84	-2.6927e-09	-2.14585
108565773	chr1:108565773:G:A	3.83997e-85	-2.83888	-2.17472
108566143	chr1:108566143:T:TA	1.24577e-83	-2.6927e-09	-1.53414
108566144	chr1:108566144:G:A	6.16243e-84	-2.6927e-09	-2.238
108566145	chr1:108566145:G:A	1.24676e-83	-2.6927e-09	-1.53334
108566558	chr1:108566558:G:T	7.6582e-84	-2.6927e-09	-2.0207
108566580	chr1:108566580:T:C	8.83733e-84	-2.6927e-09	-1.87749
108567166	chr1:108567166:A:T	1.40561e-83	-2.6927e-09	-1.41341
108567276	chr1:108567276:G:A	1.24515e-83	-2.6927e-09	-1.53463
108567374	chr1:108567374:C:G	1.24515e-83	-2.6927e-09	-1.53463
108567376	chr1:108567376:A:G	6.14483e-84	-2.6927e-09	-2.24086
108567470	chr1:108567470:G:A	9.81584e-84	-2.6927e-09	-1.77248
108567886	chr1:108567886:T:A	4.46497e-83	-0.257626	-4.05126e-09
108567941	chr1:108567941:A:G	4.10373e-85	-2.77248	-2.17468
108568294	chr1:108568294:A:G	3.44174e-84	-2.8205	-4.05126e-09
108568611	chr1:108568611:C:T	6.63413e-84	-2.6927e-09	-2.16425
108568956	chr1:108568956:G:A	1.36528e-83	-2.6927e-09	-1.44253
108569670	chr1:108569670:C:T	6.18719e-84	-2.6927e-09	-2.23399
108569675	chr1:108569675:C:A	7.13229e-84	-2.6927e-09	-2.09184
108570038	chr1:108570038:A:G	6.7736e-84	-2.6927e-09	-2.14344
108570113	chr1:108570113:A:C	6.80825e-84	-2.6927e-09	-2.13834
108570208	chr1:108570208:T:A	1.36683e-83	-2.6927e-09	-1.44139
108570469	chr1:108570469:T:G	7.07181e-84	-2.6927e-09	-2.10036
108570562	chr1:108570562:A:G	3.80146e-85	-2.78379	-2.23988
108571058	chr1:108571058:C:T	6.21667e-84	-2.6927e-09	-2.22924
108571155	chr1:108571155:C:G	2.50808e-83	-0.834372	-4.05126e-09
108571810	chr1:108571810:A:G	1.25736e-83	-2.6927e-09	-1.52488
108571854	chr1:108571854:A:G	3.80831e-85	-2.78168	-2.24019
108571867	chr1:108571867:G:A	3.80247e-85	-2.78361	-2.23979
108571981	chr1:108571981:A:C	9.36016e-84	-2.6927e-09	-1.82001
108572111	chr1:108572111:C:T	1.25961e-83	-2.6927e-09	-1.52309
108572216	chr1:108572216:T:A	6.80822e-84	-2.6927e-09	-2.13834
108572684	chr1:108572684:C:T	1.2695e-83	-2.6927e-09	-1.51526
108573094	chr1:108573094:C:T	6.20239e-84	-2.6927e-09	-2.23154
108573445	chr1:108573445:A:G	1.24272e-83	-2.6927e-09	-1.53659
108573447	chr1:108573447:A:G	4.29371e-85	-2.75128	-2.15062
108573561	chr1:108573561:C:T	1.25961e-83	-2.6927e-09	-1.52309
108573641	chr1:108573641:G:A	2.69269e-83	-2.6927e-09	-0.763347
108573726	chr1:108573726:A:G	6.08528e-85	-2.31247	-2.24071
108574352	chr1:108574352:G:A	2.76662e-83	-0.73626	-4.05126e-09
108574964	chr1:108574964:G:A	3.80636e-85	-2.78184	-2.24055
108575165	chr1:108575165:A:G	1.42806e-83	-2.6927e-09	-1.39757
108575334	chr1:108575334:C:T	7.30733e-84	-2.6927e-09	-2.06759
108575836	chr1:108575836:A:G	6.64815e-84	-2.6927e-09	-2.16213
108575848	chr1:108575848:G:A	1.26032e-83	-2.6927e-09	-1.52253
108575893	chr1:108575893:A:G	1.25961e-83	-2.6927e-09	-1.52309
108575932	chr1:108575932:A:C	1.18557e-83	-2.6927e-09	-1.58366
108578964	chr1:108578964:G:A	7.32834e-84	-2.6927e-09	-2.06472
108579343	chr1:108579343:A:T	4.51814e-85	-2.73276	-2.1182
108579526	chr1:108579526:A:G	3.80991e-84	-2.71887	-4.05126e-09
108579585	chr1:108579585:C:T	1.20528e-83	-2.6927e-09	-1.56717
108579586	chr1:108579586:G:A	4.09836e-85	-2.74897	-2.1995
108579946	chr1:108579946:G:T	8.12915e-84	-1.96102	-4.05126e-09
108580369	chr1:108580369:AACCCT:A	4.03734e-85	-2.79914	-2.16433
108580424	chr1:108580424:C:G	1.25961e-83	-2.6927e-09	-1.52309
108580596	chr1:108580596:G:A	4.66419e-85	-2.70152	-2.11763
108580681	chr1:108580681:AAATTCCCTT:A	4.61949e-85	-2.71836	-2.11041
108581021	chr1:108581021:G:A	4.919e-85	-2.60843	-2.15752
108581148	chr1:108581148:T:C	1.15445e-83	-2.6927e-09	-1.61027
108581545	chr1:108581545:CAG:C	4.26039e-85	-2.80023	-2.10946
108581962	chr1:108581962:C:G	3.76374e-85	-2.79341	-2.24023
108582004	chr1:108582004:C:T	4.55348e-85	-2.75693	-2.08623
108582955	chr1:108582955:T:C	7.8915e-84	-2.6927e-09	-1.99069
108583261	chr1:108583261:G:T	7.46947e-84	-2.6927e-09	-2.04565
108583290	chr1:108583290:G:T	9.03922e-84	-2.6927e-09	-1.8549
108583531	chr1:108583531:A:G	3.74071e-85	-2.79894	-2.24085
108583602	chr1:108583602:C:T	4.17532e-85	-2.78438	-2.14549
108583777	chr1:108583777:G:A	3.82189e-85	-2.85339	-2.16492
108583853	chr1:108583853:G:T	7.41439e-84	-2.6927e-09	-2.05305
108583863	chr1:108583863:G:A	6.75448e-84	-2.6927e-09	-2.14627
108584228	chr1:108584228:AACATGATTAT:A	9.03628e-84	-2.6927e-09	-1.85522
108584313	chr1:108584313:G:C	1.2783e-83	-2.6927e-09	-1.50835
108584506	chr1:108584506:T:G	6.77236e-84	-2.6927e-09	-2.14362
108584531	chr1:108584531:A:G	9.8322e-84	-2.6927e-09	-1.77081
108584561	chr1:108584561:T:C	6.14666e-84	-2.6927e-09	-2.24056
108584910	chr1:108584910:G:A	3.33133e-84	-2.8531	-4.05126e-09
108585023	chr1:108585023:T:C	3.73814e-85	-2.80036	-2.24011
108585024	chr1:108585024:G:A	6.19818e-84	-2.6927e-09	-2.23222
108585381	chr1:108585381:G:A	1.25961e-83	-2.6927e-09	-1.52309
108585908	chr1:108585908:T:A	8.60356e-85	-2.77026	-1.43663
108585944	chr1:108585944:T:C	3.70063e-85	-2.81002	-2.24053
108586168	chr1:108586168:C:G	3.85552e-85	-2.84463	-2.16492
108586282	chr1:108586282:A:G	3.68316e-85	-2.81442	-2.24087
108586847	chr1:108586847:C:T	6.20239e-84	-2.6927e-09	-2.23154
108587501	chr1:108587501:T:A	9.83368e-84	-2.6927e-09	-1.77066
108587539	chr1:108587539:T:C	1.15451e-83	-2.6927e-09	-1.61022
108587975	chr1:108587975:G:A	3.7182e-85	-2.8055	-2.24032
108588401	chr1:108588401:A:C	7.97063e-85	-2.48964	-1.79366
108588635	chr1:108588635:T:C	6.15128e-84	-2.6927e-09	-2.23981
108588947	chr1:108588947:A:G	6.54588e-84	-2.6927e-09	-2.17764
108588976	chr1:108588976:T:A	4.64296e-85	-2.71502	-2.10868
108589417	chr1:108589417:T:C	3.7381e-85	-2.80006	-2.24042
108589585	chr1:108589585:G:A	6.36071e-84	-2.6927e-09	-2.20633
108590043	chr1:108590043:G:A	6.29204e-84	-2.6927e-09	-2.21719
108590713	chr1:108590713:G:A	6.15205e-84	-2.6927e-09	-2.23969
108590714	chr1:108590714:GCAAA:G	6.14494e-84	-2.6927e-09	-2.24084
108591069	chr1:108591069:T:C	4.63459e-85	-2.70633	-2.11918
108591217	chr1:108591217:A:G	8.23443e-85	-2.04805	-2.20269
108591402	chr1:108591402:A:C	6.14494e-84	-2.6927e-09	-2.24084
108592945	chr1:108592945:T:C	4.53039e-85	-2.71955	-2.1287
108593134	chr1:108593134:A:G	6.32405e-84	-2.6927e-09	-2.21211
108593247	chr1:108593247:G:T	9.99957e-85	-1.84103	-2.21549
108593414	chr1:108593414:T:C	4.53563e-85	-2.71274	-2.13435
108593564	chr1:108593564:G:C	7.21433e-84	-2.0804	-4.05126e-09
108593987	chr1:108593987:T:C	4.54422e-85	-2.72292	-2.12228
108594242	chr1:108594242:C:T	1.73378e-83	-2.6927e-09	-1.20358
108594343	chr1:108594343:G:A	1.10809e-83	-2.6927e-09	-1.65125
108594876	chr1:108594876:A:C	1.68547e-83	-2.6927e-09	-1.23184
108595224	chr1:108595224:A:G	6.17803e-84	-2.6927e-09	-2.23547
108595891	chr1:108595891:GTTTCT:G	6.31487e-84	-2.6927e-09	-2.21357
108596045	chr1:108596045:C:T	3.89974e-85	-2.7915	-2.20665
108596300	chr1:108596300:T:C	6.44516e-84	-2.6927e-09	-2.19314
108596429	chr1:108596429:T:C	6.22098e-84	-2.6927e-09	-2.22855
108596473	chr1:108596473:G:A	3.82065e-85	-2.80487	-2.21377
108596717	chr1:108596717:G:A	1.25771e-83	-2.6927e-09	-1.5246
108597296	chr1:108597296:T:C	5.03032e-84	-2.44099	-4.05126e-09
108597523	chr1:108597523:A:G	1.09405e-83	-2.6927e-09	-1.66401
108597660	chr1:108597660:GTC:G	6.31479e-84	-2.6927e-09	-2.21358
108598047	chr1:108598047:C:A	6.31835e-84	-2.6927e-09	-2.21302
108598472	chr1:108598472:G:A	4.30401e-84	-2.59693	-4.05126e-09
108599336	chr1:108599336:T:C	9.37919e-84	-2.6927e-09	-1.81798
108599552	chr1:108599552:CT:C	6.16189e-84	-2.6927e-09	-2.23809
108599886	chr1:108599886:A:G	7.19865e-84	-2.6927e-09	-2.08258
108600316	chr1:108600316:C:G	6.24077e-84	-2.6927e-09	-2.22537
108600471	chr1:108600471:C:T	5.35932e-85	-2.46552	-2.2147
108600750	chr1:108600750:T:C	6.26424e-84	-2.6927e-09	-2.22162
108600835	chr1:108600835:A:G	3.87889e-85	-2.79526	-2.20825
108601245	chr1:108601245:A:G	3.83442e-85	-2.80062	-2.21441
108601475	chr1:108601475:A:C	6.27236e-84	-2.6927e-09	-2.22032
108601678	chr1:108601678:A:C	6.22098e-84	-2.6927e-09	-2.22855
108601732	chr1:108601732:C:T	6.14928e-84	-2.6927e-09	-2.24014
108602748	chr1:108602748:C:T	3.49308e-84	-2.80569	-4.05126e-09
108603332	chr1:108603332:T:C	4.11298e-85	-2.81482	-2.13009
108603459	chr1:108603459:C:CTG	9.37919e-84	-2.6927e-09	-1.81798
108603600	chr1:108603600:C:T	4.76233e-85	-2.6245	-2.17382
108604218	chr1:108604218:C:G	6.93373e-84	-2.6927e-09	-2.12007
108604460	chr1:108604460:A:G	7.85618e-84	-2.6927e-09	-1.99517
108605099	chr1:108605099:T:C	8.84999e-84	-2.6927e-09	-1.87606
108606941	chr1:108606941:G:A	2.05186e-83	-2.6927e-09	-1.03514
108606943	chr1:108606943:G:A	9.63702e-84	-2.6927e-09	-1.79086
108607560	chr1:108607560:A:C	6.17634e-84	-2.6927e-09	-2.23575
108607803	chr1:108607803:T:C	3.78499e-85	-2.81792	-2.21009
108607818	chr1:108607818:G:A	6.17763e-84	-2.6927e-09	-2.23554
108608098	chr1:108608098:C:T	5.38036e-85	-2.77212	-1.90418
108609339	chr1:108609339:A:G	7.21484e-84	-2.6927e-09	-2.08033
108609439	chr1:108609439:A:G	6.14726e-84	-2.6927e-09	-2.24047
108609501	chr1:108609501:A:G	5.85747e-84	-2.28875	-4.05126e-09
108610409	chr1:108610409:C:G	6.42022e-84	-2.6927e-09	-2.19702
108610850	chr1:108610850:C:T	6.59983e-84	-2.6927e-09	-2.16943
108611149	chr1:108611149:C:T	3.89313e-85	-2.79023	-2.20961
108611196	chr1:108611196:G:T	6.17763e-84	-2.6927e-09	-2.23554
108612045	chr1:108612045:T:C	6.59983e-84	-2.6927e-09	-2.16943
108612255	chr1:108612255:T:C	1.28784e-83	-2.6927e-09	-1.50092
108612352	chr1:108612352:G:A	3.91075e-85	-2.79474	-2.20059
108612515	chr1:108612515:C:T	6.38044e-84	-2.6927e-09	-2.20324
108612522	chr1:108612522:G:A	9.02367e-84	-2.6927e-09	-1.85662
108612638	chr1:108612638:G:A	4.38639e-85	-2.85552	-2.02503
108612775	chr1:108612775:A:G	7.06013e-84	-2.6927e-09	-2.10201
108613308	chr1:108613308:A:T	6.17057e-84	-2.6927e-09	-2.23668
108613662	chr1:108613662:C:T	6.24039e-84	-2.6927e-09	-2.22543
108614132	chr1:108614132:A:T	6.94566e-84	-2.6927e-09	-2.11836
108615535	chr1:108615535:G:A	3.88322e-85	-2.79276	-2.20963
108615544	chr1:108615544:G:GC	3.87575e-85	-2.79005	-2.21427
108615629	chr1:108615629:G:A	6.22098e-84	-2.6927e-09	-2.22855
108615676	chr1:108615676:G:T	6.4675e-84	-2.6927e-09	-2.18968
108615891	chr1:108615891:C:T	3.74167e-85	-2.80348	-2.23604
108616377	chr1:108616377:T:C	6.93373e-84	-2.6927e-09	-2.12007
108616655	chr1:108616655:G:A	7.22392e-84	-2.6927e-09	-2.07908
108616663	chr1:108616663:C:T	4.20867e-85	-2.85444	-2.06747
108617090	chr1:108617090:GT:G	3.31083e-84	-2.85927	-4.05126e-09
108617300	chr1:108617300:G:A	8.75389e-84	-1.88697	-4.05126e-09
108617835	chr1:108617835:T:C	8.40399e-84	-2.6927e-09	-1.92777
108618117	chr1:108618117:A:G	6.59983e-84	-2.6927e-09	-2.16943
108618147	chr1:108618147:A:G	8.61356e-84	-2.6927e-09	-1.90314
108618300	chr1:108618300:A:G	3.92605e-84	-2.68884	-4.05126e-09
108618424	chr1:108618424:A:G	3.85031e-85	-2.78015	-2.23075
108619124	chr1:108619124:T:C	8.82996e-85	-1.99914	-2.18177
108619523	chr1:108619523:C:T	8.71263e-84	-2.6927e-09	-1.8917
108619713	chr1:108619713:CCT:C	6.41802e-84	-2.6927e-09	-2.19736
108620337	chr1:108620337:AATTATATACC:A	4.60415e-85	-2.80684	-2.02526
108620603	chr1:108620603:G:A	7.82909e-84	-2.6927e-09	-1.99863
108620632	chr1:108620632:A:G	6.28405e-84	-2.6927e-09	-2.21846
108620677	chr1:108620677:A:T	3.88702e-85	-2.78923	-2.21219
108621106	chr1:108621106:G:A	6.79779e-84	-2.6927e-09	-2.13987
108621255	chr1:108621255:G:A	4.24484e-85	-2.81259	-2.10076
108621384	chr1:108621384:A:G	4.07011e-85	-2.8101	-2.14529
108622219	chr1:108622219:C:T	6.42182e-84	-2.6927e-09	-2.19677
108622235	chr1:108622235:G:A	7.30254e-84	-2.6927e-09	-2.06825
108622529	chr1:108622529:C:T	4.06108e-85	-2.79561	-2.162
108622630	chr1:108622630:T:C	6.43637e-84	-2.6927e-09	-2.19451
108622972	chr1:108622972:T:C	8.97372e-84	-2.6927e-09	-1.86217
108623165	chr1:108623165:G:A	9.00977e-84	-2.6927e-09	-1.85816
108623169	chr1:108623169:C:T	8.90107e-84	-2.6927e-09	-1.8703
108623695	chr1:108623695:G:T	4.00745e-85	-2.8313	-2.1396
108623702	chr1:108623702:C:T	6.3889e-84	-2.6927e-09	-2.20191
108623765	chr1:108623765:G:A	4.06962e-85	-2.79462	-2.16088
108623891	chr1:108623891:C:T	1.13622e-83	-2.6927e-09	-1.62618
108623896	chr1:108623896:T:A	6.32634e-84	-2.6927e-09	-2.21175
108623897	chr1:108623897:C:T	6.32634e-84	-2.6927e-09	-2.21175
108625193	chr1:108625193:G:A	3.91619e-85	-2.78957	-2.20437
108625253	chr1:108625253:G:A	7.00454e-83	-2.6927e-09	0.192671
108625317	chr1:108625317:G:A	6.79779e-84	-2.6927e-09	-2.13987
108625528	chr1:108625528:A:G	7.23442e-84	-2.6927e-09	-2.07762
108626195	chr1:108626195:T:C	6.81099e-85	-2.22966	-2.21086
108626440	chr1:108626440:C:T	3.36823e-84	-2.84209	-4.05126e-09
108627179	chr1:108627179:A:G	4.87312e-85	-2.60084	-2.17448
108627857	chr1:108627857:T:C	4.25929e-85	-2.76847	-2.14149
108628120	chr1:108628120:T:C	6.45597e-84	-2.6927e-09	-2.19147
108628598	chr1:108628598:T:G	5.18744e-85	-2.84472	-1.86809
108629001	chr1:108629001:C:T	5.46363e-85	-2.78214	-1.87881
108629349	chr1:108629349:C:G	3.79181e-85	-2.83521	-2.19101
108629442	chr1:108629442:A:G	7.31064e-84	-2.6927e-09	-2.06714
108629971	chr1:108629971:C:T	6.15875e-84	-2.6927e-09	-2.2386
108630207	chr1:108630207:G:A	7.03257e-83	-2.6927e-09	0.196665
108630446	chr1:108630446:GA:G	4.54297e-85	-2.82362	-2.02185
108630465	chr1:108630465:AC:A	5.46103e-85	-2.78248	-1.87894
108630541	chr1:108630541:G:A	3.85991e-85	-2.83236	-2.17606
108631040	chr1:108631040:G:A	7.10853e-84	-2.6927e-09	-2.09518
108631527	chr1:108631527:G:T	6.15305e-84	-2.6927e-09	-2.23952
108631640	chr1:108631640:T:C	9.15421e-84	-2.6927e-09	-1.84226
108631972	chr1:108631972:G:A	5.53825e-85	-2.77927	-1.86811
108632055	chr1:108632055:G:A	3.85154e-85	-2.77517	-2.23542
108632337	chr1:108632337:A:G	7.41369e-84	-2.6927e-09	-2.05314
108632774	chr1:108632774:A:AG	3.77915e-85	-2.85256	-2.177
108633419	chr1:108633419:C:T	6.14816e-84	-2.6927e-09	-2.24032
108633614	chr1:108633614:T:G	6.14796e-84	-2.6927e-09	-2.24035
108633963	chr1:108633963:G:T	3.31203e-84	-2.85891	-4.05126e-09
108634754	chr1:108634754:T:C	3.96486e-85	-2.80992	-2.17167
108634848	chr1:108634848:G:A	8.13445e-84	-2.6927e-09	-1.96036
108634940	chr1:108634940:A:T	1.11183e-82	-2.6927e-09	0.654708
108635180	chr1:108635180:G:A	2.47638e-83	-0.847088	-4.05126e-09
108635361	chr1:108635361:GT:G	3.92394e-84	-2.68938	-4.05126e-09
108636093	chr1:108636093:T:C	6.1643e-84	-2.6927e-09	-2.2377
108636790	chr1:108636790:TG:T	3.92728e-85	-2.77429	-2.21682
108636984	chr1:108636984:A:G	6.19123e-84	-2.6927e-09	-2.23334
108637096	chr1:108637096:G:A	1.49958e-83	-2.6927e-09	-1.3487
108637416	chr1:108637416:A:T	3.96111e-85	-2.77377	-2.20876
108638687	chr1:108638687:C:CAT	6.14522e-84	-2.6927e-09	-2.2408
108638857	chr1:108638857:A:G	6.17361e-84	-2.6927e-09	-2.23619
108639712	chr1:108639712:G:A	6.4724e-84	-2.6927e-09	-2.18893
108639806	chr1:108639806:C:T	6.64357e-84	-2.6927e-09	-2.16282
108640025	chr1:108640025:G:GT	6.47689e-84	-2.6927e-09	-2.18823
108640759	chr1:108640759:T:A	4.64719e-83	-0.217624	-4.05126e-09
108640892	chr1:108640892:C:T	7.37779e-84	-2.6927e-09	-2.058
108641128	chr1:108641128:T:C	7.85133e-84	-1.99579	-4.05126e-09
108641145	chr1:108641145:G:A	1.5389e-83	-2.6927e-09	-1.32282
108641802	chr1:108641802:A:G	6.39355e-84	-2.6927e-09	-2.20118
108641969	chr1:108641969:A:G	7.20739e-84	-2.6927e-09	-2.08137
108642055	chr1:108642055:A:G	6.19388e-84	-2.6927e-09	-2.23291
108642127	chr1:108642127:C:A	3.80167e-85	-2.80475	-2.21887
108642246	chr1:108642246:T:C	6.50036e-84	-2.6927e-09	-2.18461
108642501	chr1:108642501:C:T	1.10354e-83	-2.6927e-09	-1.65536
108642634	chr1:108642634:TGACTAAA:T	4.14462e-85	-2.84117	-2.09608
108642817	chr1:108642817:G:A	4.19954e-85	-2.80925	-2.11483
108643215	chr1:108643215:C:T	6.14552e-84	-2.6927e-09	-2.24075
108643237	chr1:108643237:T:C	3.62919e-85	-2.84538	-2.22466
108643795	chr1:108643795:T:C	7.40349e-84	-2.6927e-09	-2.05452
108643797	chr1:108643797:C:T	7.3892e-84	-2.6927e-09	-2.05645
108644074	chr1:108644074:A:G	1.10262e-83	-2.6927e-09	-1.6562
108644199	chr1:108644199:G:T	1.57298e-83	-2.6927e-09	-1.30091
108644945	chr1:108644945:TATA:T	7.26408e-84	-2.6927e-09	-2.07353
108644973	chr1:108644973:T:G	1.45502e-84	-2.76379	-0.917668
108645046	chr1:108645046:A:G	7.92331e-84	-2.6927e-09	-1.98666
108645131	chr1:108645131:C:T	3.54089e-83	-2.6927e-09	-0.48951
108645138	chr1:108645138:C:A	1.56603e-83	-2.6927e-09	-1.30534
108645191	chr1:108645191:G:A	7.67221e-84	-2.6927e-09	-2.01887
108645205	chr1:108645205:G:A	7.92331e-84	-2.6927e-09	-1.98666
108645300	chr1:108645300:G:A	7.67623e-84	-2.01834	-4.05126e-09
108645310	chr1:108645310:G:A	6.52136e-84	-2.6927e-09	-2.18139
108645655	chr1:108645655:C:CT	1.10354e-83	-2.6927e-09	-1.65536
108645760	chr1:108645760:G:A	3.66857e-85	-2.82782	-2.23143
108645923	chr1:108645923:A:G	6.15461e-84	-2.6927e-09	-2.23927
108646011	chr1:108646011:A:G	8.40954e-84	-2.6927e-09	-1.92711
108646292	chr1:108646292:C:T	8.13445e-84	-2.6927e-09	-1.96036
108646680	chr1:108646680:CCT:C	8.6919e-84	-0.632679	-1.2614
108646871	chr1:108646871:C:G	3.65632e-85	-2.82218	-2.24043
108647576	chr1:108647576:C:G	2.43808e-83	-0.862676	-4.05126e-09
108647646	chr1:108647646:C:A	1.52722e-83	-2.6927e-09	-1.33044
108647753	chr1:108647753:C:T	5.51466e-85	-2.42577	-2.22587
108648224	chr1:108648224:C:G	3.85808e-84	-2.7063	-4.05126e-09
108648676	chr1:108648676:T:C	2.08189e-83	-2.6927e-09	-1.02061
108649246	chr1:108649246:A:G	6.19556e-84	-2.6927e-09	-2.23264
108649592	chr1:108649592:G:A	6.96503e-84	-2.6927e-09	-2.11557
108649891	chr1:108649891:C:A	1.03376e-83	-2.6927e-09	-1.72068
108650537	chr1:108650537:T:C	1.04988e-83	-2.6927e-09	-1.70521
108650765	chr1:108650765:T:C	1.05127e-83	-2.6927e-09	-1.70389
108650799	chr1:108650799:A:T	1.05113e-83	-2.6927e-09	-1.70402
108651164	chr1:108651164:C:T	9.53227e-84	-2.6927e-09	-1.80179
108651391	chr1:108651391:T:C	4.05556e-85	-2.85611	-2.10286
108651902	chr1:108651902:C:G	6.19339e-84	-2.6927e-09	-2.23299
108652012	chr1:108652012:C:G	6.19115e-84	-2.6927e-09	-2.23335
108652027	chr1:108652027:A:T	1.82467e-83	-2.6927e-09	-1.15249
108652082	chr1:108652082:T:C	3.36995e-84	-2.84158	-4.05126e-09
108652183	chr1:108652183:T:C	9.80766e-84	-2.6927e-09	-1.77331
108652273	chr1:108652273:A:G	3.71909e-85	-2.82418	-2.2214
108652377	chr1:108652377:A:G	2.76307e-83	-2.6927e-09	-0.737545
108652439	chr1:108652439:A:G	1.82839e-83	-2.6927e-09	-1.15045
108652711	chr1:108652711:G:A	3.74081e-84	-2.73717	-4.05126e-09
108652867	chr1:108652867:C:T	7.63561e-84	-2.6927e-09	-2.02365
108653029	chr1:108653029:T:TC	1.43972e-83	-2.6927e-09	-1.38944
108653171	chr1:108653171:G:A	6.63176e-84	-2.6927e-09	-2.1646
108653371	chr1:108653371:C:T	1.82839e-83	-2.6927e-09	-1.15045
108653715	chr1:108653715:T:C	8.00664e-84	-2.6927e-09	-1.9762
108654280	chr1:108654280:A:G	8.33764e-84	-2.6927e-09	-1.93569
108654294	chr1:108654294:G:A	5.57138e-85	-2.4417	-2.19972
108654643	chr1:108654643:G:A	3.7654e-83	-2.6927e-09	-0.428033
108655525	chr1:108655525:A:C	6.29133e-84	-2.6927e-09	-2.2173
108655940	chr1:108655940:C:G	6.84981e-84	-2.6927e-09	-2.13225
108655960	chr1:108655960:C:G	3.71824e-84	-2.74322	-4.05126e-09
108656374	chr1:108656374:C:T	1.13358e-83	-2.6927e-09	-1.62851
108656508	chr1:108656508:C:T	6.23879e-85	-2.32765	-2.20062
108656992	chr1:108656992:C:T	6.41783e-84	-2.6927e-09	-2.19739
108657089	chr1:108657089:C:T	1.88787e-83	-2.6927e-09	-1.11844
108657320	chr1:108657320:T:C	6.28193e-84	-2.6927e-09	-2.2188
108657326	chr1:108657326:C:T	8.71314e-84	-2.6927e-09	-1.89164
108657962	chr1:108657962:AC:A	1.58615e-83	-2.6927e-09	-1.29258
108658120	chr1:108658120:T:C	8.64593e-85	-2.07625	-2.12572
108658246	chr1:108658246:C:A	6.81668e-84	-2.6927e-09	-2.1371
108658369	chr1:108658369:G:A	4.02603e-85	-2.85682	-2.10946
108658778	chr1:108658778:A:G	1.81071e-83	-2.6927e-09	-1.16017
108659299	chr1:108659299:C:T	1.0511e-83	-2.6927e-09	-1.70405
108659661	chr1:108659661:C:A	3.64358e-84	-2.76351	-4.05126e-09
108660068	chr1:108660068:T:C	3.4438e-84	-2.8199	-4.05126e-09
108660269	chr1:108660269:G:A	7.24125e-84	-2.6927e-09	-2.07668
108660409	chr1:108660409:C:CT	6.22733e-84	-2.6927e-09	-2.22753
108660610	chr1:108660610:C:A	4.28632e-84	-2.60104	-4.05126e-09
108660643	chr1:108660643:G:C	7.28235e-84	-2.6927e-09	-2.07102
108660795	chr1:108660795:G:C	5.96496e-84	-2.27057	-4.05126e-09
108660938	chr1:108660938:A:G	9.57615e-84	-2.6927e-09	-1.7972
108661398	chr1:108661398:G:C	6.58707e-84	-2.6927e-09	-2.17136
108661448	chr1:108661448:C:T	6.55254e-84	-2.6927e-09	-2.17662
108661828	chr1:108661828:C:T	1.74198e-83	-2.6927e-09	-1.19887
108662004	chr1:108662004:T:C	4.25236e-85	-2.67492	-2.23666
108662335	chr1:108662335:G:A	8.69583e-84	-2.6927e-09	-1.89363
108662471	chr1:108662471:G:A	3.40258e-84	-2.83194	-4.05126e-09
108662682	chr1:108662682:A:G	8.88013e-84	-2.6927e-09	-1.87266
108663140	chr1:108663140:C:T	6.44209e-84	-2.6927e-09	-2.19362
108663306	chr1:108663306:G:T	6.72171e-85	-2.24607	-2.20765
108663443	chr1:108663443:C:CT	6.93049e-84	-2.6927e-09	-2.12054
108663818	chr1:108663818:G:A	1.16028e-83	-2.6927e-09	-1.60523
108664308	chr1:108664308:G:A	7.77624e-84	-2.6927e-09	-2.0054
108664861	chr1:108664861:G:A	7.97764e-84	-2.6927e-09	-1.97983
108664874	chr1:108664874:A:T	4.57601e-85	-2.85596	-1.98227
108665023	chr1:108665023:C:T	4.42987e-85	-2.70914	-2.16155
108665711	chr1:108665711:T:C	5.54586e-84	-2.34342	-4.05126e-09
108665907	chr1:108665907:T:TA	4.66124e-85	-2.6884	-2.13138
108666373	chr1:108666373:T:C	4.54705e-85	-2.68611	-2.15847
108666389	chr1:108666389:A:G	4.35504e-85	-2.70377	-2.18396
108666440	chr1:108666440:AAG:A	3.56414e-84	-2.78555	-4.05126e-09
108666567	chr1:108666567:C:T	8.02638e-84	-2.6927e-09	-1.97374
108666814	chr1:108666814:C:T	6.14506e-84	-2.6927e-09	-2.24082
108666957	chr1:108666957:A:G	6.48628e-84	-2.6927e-09	-2.18678
108667373	chr1:108667373:T:C	6.21687e-84	-2.6927e-09	-2.22921
108667507	chr1:108667507:G:A	6.48659e-84	-2.6927e-09	-2.18674
108667775	chr1:108667775:T:C	4.92358e-84	-2.46244	-4.05126e-09
108668173	chr1:108668173:T:C	4.49665e-85	-2.69362	-2.1621
108668356	chr1:108668356:T:C	3.49534e-84	-2.80504	-4.05126e-09
108668462	chr1:108668462:A:C	2.07159e-83	-2.6927e-09	-1.02557
108668670	chr1:108668670:G:A	4.67202e-85	-2.70384	-2.11362
108669035	chr1:108669035:G:A	8.40469e-85	-2.60451	-1.62576
108669159	chr1:108669159:G:A	6.521e-84	-2.6927e-09	-2.18145
108669183	chr1:108669183:G:A	9.60811e-84	-1.79387	-4.05126e-09
108669314	chr1:108669314:G:A	9.26578e-85	-2.64954	-1.48319
108669566	chr1:108669566:G:A	6.15773e-84	-2.6927e-09	-2.23876
108669774	chr1:108669774:C:T	7.83488e-84	-2.6927e-09	-1.99789
108670775	chr1:108670775:T:C	1.10099e-83	-1.65768	-4.05126e-09
108671085	chr1:108671085:G:C	6.26568e-84	-2.6927e-09	-2.22139
108671234	chr1:108671234:C:T	6.30482e-84	-2.6927e-09	-2.21516
108671400	chr1:108671400:C:T	6.14601e-84	-2.6927e-09	-2.24067
108671660	chr1:108671660:C:T	1.05754e-82	-2.6927e-09	0.604639
108671776	chr1:108671776:A:AC	4.7413e-85	-2.84866	-1.95409
108671842	chr1:108671842:C:A	1.66816e-83	-2.6927e-09	-1.24217
108672552	chr1:108672552:A:G	6.16083e-84	-2.6927e-09	-2.23826
108672682	chr1:108672682:A:G	9.48617e-84	-2.6927e-09	-1.80664
108673335	chr1:108673335:A:G	6.31098e-84	-2.6927e-09	-2.21418
108673558	chr1:108673558:T:G	8.42386e-84	-2.6927e-09	-1.9254
108673647	chr1:108673647:A:G	6.14632e-84	-2.6927e-09	-2.24062
108673702	chr1:108673702:C:G	6.14632e-84	-2.6927e-09	-2.24062
108673719	chr1:108673719:ATAT:A	6.14632e-84	-2.6927e-09	-2.24062
108673868	chr1:108673868:AATAGATATT:A	1.67913e-83	-2.6927e-09	-1.23561
108673904	chr1:108673904:A:G	8.40878e-84	-2.6927e-09	-1.9272
108675016	chr1:108675016:T:C	6.14816e-84	-2.6927e-09	-2.24032
108675459	chr1:108675459:C:G	6.14494e-84	-2.6927e-09	-2.24084
108675560	chr1:108675560:C:T	6.2249e-84	-2.6927e-09	-2.22791
108676384	chr1:108676384:A:T	6.49585e-84	-2.6927e-09	-2.18531
108676492	chr1:108676492:T:G	6.14904e-84	-2.6927e-09	-2.24018
108676721	chr1:108676721:A:AT	8.35337e-84	-2.6927e-09	-1.93381
108676818	chr1:108676818:G:A	6.15804e-84	-2.6927e-09	-2.23871
108676989	chr1:108676989:C:T	6.14761e-84	-2.6927e-09	-2.24041
108677016	chr1:108677016:T:C	6.14619e-84	-2.6927e-09	-2.24064
108677595	chr1:108677595:C:T	6.21301e-84	-2.6927e-09	-2.22983
108677841	chr1:108677841:C:T	7.99948e-84	-2.6927e-09	-1.9771
108677870	chr1:108677870:CTG:C	8.40878e-84	-2.6927e-09	-1.9272
108678449	chr1:108678449:G:A	8.70059e-84	-2.6927e-09	-1.89308
108678603	chr1:108678603:A:C	5.38064e-83	-2.6927e-09	-0.0710809
108678631	chr1:108678631:C:T	8.74199e-85	-2.08057	-2.11035
108678990	chr1:108678990:A:G	8.26236e-85	-2.01446	-2.23289
108679061	chr1:108679061:A:G	6.14635e-84	-2.6927e-09	-2.24061
108679891	chr1:108679891:A:G	6.14632e-84	-2.6927e-09	-2.24062
108680178	chr1:108680178:G:A	6.14586e-84	-2.6927e-09	-2.24069
108680218	chr1:108680218:G:C	4.42053e-84	-2.57021	-4.05126e-09
108680738	chr1:108680738:A:G	8.38099e-84	-2.6927e-09	-1.93051
108680870	chr1:108680870:A:T	5.51237e-85	-2.82347	-1.8286
108680949	chr1:108680949:A:AT	6.151e-84	-2.6927e-09	-2.23986
108681232	chr1:108681232:T:C	6.15009e-84	-2.6927e-09	-2.24001
108681282	chr1:108681282:G:A	8.78988e-84	-1.88287	-4.05126e-09
108681638	chr1:108681638:A:G	6.1503e-84	-2.6927e-09	-2.23997
108681942	chr1:108681942:A:C	7.05171e-84	-2.6927e-09	-2.1032
108682052	chr1:108682052:C:A	7.31694e-84	-2.6927e-09	-2.06628
108682388	chr1:108682388:T:C	8.96297e-84	-2.6927e-09	-1.86337
108682443	chr1:108682443:C:T	6.43549e-84	-2.6927e-09	-2.19464
108682846	chr1:108682846:T:C	6.14959e-84	-2.6927e-09	-2.24009
108682872	chr1:108682872:A:C	6.15151e-84	-2.6927e-09	-2.23978
108683198	chr1:108683198:C:T	6.14894e-84	-2.6927e-09	-2.24019
108683298	chr1:108683298:T:C	9.95027e-84	-2.6927e-09	-1.75887
108683356	chr1:108683356:A:G	6.14559e-84	-2.6927e-09	-2.24074
108683560	chr1:108683560:T:C	6.17177e-84	-2.6927e-09	-2.23649
108683665	chr1:108683665:C:T	7.80114e-84	-2.6927e-09	-2.0022
108683748	chr1:108683748:C:T	8.99618e-84	-1.85967	-4.05126e-09
108683755	chr1:108683755:A:G	6.15184e-84	-2.6927e-09	-2.23972
108684456	chr1:108684456:A:G	6.1475e-84	-2.6927e-09	-2.24043
108684520	chr1:108684520:G:A	6.14949e-84	-2.6927e-09	-2.2401
108686293	chr1:108686293:C:T	6.15078e-84	-2.6927e-09	-2.23989
108686542	chr1:108686542:G:A	6.14508e-84	-2.6927e-09	-2.24082
108686652	chr1:108686652:A:G	6.20205e-84	-2.6927e-09	-2.23159
108686772	chr1:108686772:A:G	1.19803e-83	-2.6927e-09	-1.57321
108687191	chr1:108687191:G:A	6.14676e-84	-2.6927e-09	-2.24055
108687827	chr1:108687827:C:T	6.14667e-84	-2.6927e-09	-2.24056
108688056	chr1:108688056:G:A	7.63677e-84	-2.6927e-09	-2.0235
108688851	chr1:108688851:T:C	6.63124e-84	-2.6927e-09	-2.16468
108688996	chr1:108688996:C:T	2.56666e-83	-2.6927e-09	-0.811283
108689062	chr1:108689062:AAC:A	7.19781e-84	-2.6927e-09	-2.0827
108689387	chr1:108689387:C:T	9.03018e-84	-2.6927e-09	-1.8559
108690742	chr1:108690742:A:G	8.9133e-84	-2.6927e-09	-1.86893
108690835	chr1:108690835:G:A	1.44475e-83	-2.6927e-09	-1.38595
108691192	chr1:108691192:TA:T	6.19276e-84	-2.6927e-09	-2.23309
108691491	chr1:108691491:T:A	6.30899e-84	-2.6927e-09	-2.2145
108692180	chr1:108692180:A:G	3.48488e-82	1.79713	-4.05126e-09
108692223	chr1:108692223:C:G	8.67141e-84	-2.6927e-09	-1.89644
108694804	chr1:108694804:G:A	1.2825e-83	-2.6927e-09	-1.50507
108695147	chr1:108695147:A:C	6.34391e-84	-2.6927e-09	-2.20898
108695254	chr1:108695254:A:T	2.11131e-83	-2.6927e-09	-1.00658
108696203	chr1:108696203:A:G	1.22548e-83	-2.6927e-09	-1.55056
108696826	chr1:108696826:G:A	8.86025e-84	-2.6927e-09	-1.8749
108697259	chr1:108697259:A:G	6.38616e-84	-2.6927e-09	-2.20234
108697321	chr1:108697321:C:T	1.80165e-83	-2.6927e-09	-1.16519
108697441	chr1:108697441:A:G	7.76542e-84	-1.57656	-0.430234
108697633	chr1:108697633:C:T	5.61246e-84	-2.33148	-4.05126e-09
108699047	chr1:108699047:G:A	5.67668e-85	-2.38196	-2.24073
108699294	chr1:108699294:G:A	7.66429e-84	-2.6927e-09	-2.0199
108699770	chr1:108699770:A:G	3.33901e-84	-2.8508	-4.05126e-09
108700050	chr1:108700050:A:G	6.9252e-84	-2.6927e-09	-2.12131
108700397	chr1:108700397:T:G	6.9975e-84	-2.6927e-09	-2.11092
108701570	chr1:108701570:T:C	6.42541e-84	-2.6927e-09	-2.19621
108701754	chr1:108701754:A:T	1.15151e-83	-2.6927e-09	-1.61281
108701910	chr1:108701910:A:G	6.18943e-84	-2.6927e-09	-2.23363
108702236	chr1:108702236:C:T	9.98942e-84	-2.6927e-09	-1.75495
108702420	chr1:108702420:G:T	6.40997e-84	-2.19862	-4.05126e-09
108702729	chr1:108702729:A:G	1.06351e-83	-2.6927e-09	-1.69231
108702800	chr1:108702800:A:G	6.71974e-84	-2.6927e-09	-2.15142
108703032	chr1:108703032:T:G	6.70524e-84	-2.6927e-09	-2.15358
108703081	chr1:108703081:C:G	7.05491e-84	-2.6927e-09	-2.10275
108703248	chr1:108703248:T:C	7.90835e-85	-2.24792	-2.04322
108703267	chr1:108703267:T:A	6.70525e-84	-2.6927e-09	-2.15358
108703606	chr1:108703606:G:A	6.50156e-85	-2.48461	-2.00241
108704533	chr1:108704533:A:G	3.31259e-84	-2.85874	-4.05126e-09
108704577	chr1:108704577:A:G	8.29987e-83	-2.6927e-09	0.362353
108704632	chr1:108704632:C:G	3.46014e-84	-2.81516	-4.05126e-09
108704681	chr1:108704681:T:G	6.39408e-84	-2.6927e-09	-2.2011
108704953	chr1:108704953:A:C	7.77726e-84	-2.6927e-09	-2.00527
108705117	chr1:108705117:G:A	3.51907e-84	-2.79827	-4.05126e-09
108705298	chr1:108705298:C:T	8.3797e-83	-2.6927e-09	0.371924
108705299	chr1:108705299:G:A	1.19071e-83	-2.6927e-09	-1.57934
108706327	chr1:108706327:C:T	6.32686e-84	-2.6927e-09	-2.21167
108707330	chr1:108707330:C:G	1.04565e-83	-1.70925	-4.05126e-09
108707739	chr1:108707739:G:A	6.90022e-84	-2.6927e-09	-2.12492
108708212	chr1:108708212:A:G	7.15157e-84	-2.6927e-09	-2.08914
108708296	chr1:108708296:C:A	1.41217e-83	-2.6927e-09	-1.40876
108708428	chr1:108708428:C:A	7.48537e-84	-2.6927e-09	-2.04352
108709003	chr1:108709003:G:A	1.79713e-83	-2.6927e-09	-1.1677
108709194	chr1:108709194:T:C	6.92297e-84	-2.6927e-09	-2.12163
108709504	chr1:108709504:A:T	7.69726e-84	-2.6927e-09	-2.01561
108709758	chr1:108709758:T:C	7.19124e-84	-2.6927e-09	-2.08361
108710227	chr1:108710227:T:A	9.7656e-84	-2.6927e-09	-1.77761
108710766	chr1:108710766:G:A	8.21946e-84	-2.6927e-09	-1.94997
108710819	chr1:108710819:T:C	8.34411e-84	-2.6927e-09	-1.93492
108711211	chr1:108711211:G:C	9.72039e-84	-2.6927e-09	-1.78225
108711256	chr1:108711256:C:T	1.13888e-82	-2.6927e-09	0.678745
108711470	chr1:108711470:T:C	7.84418e-85	-2.09962	-2.19967
108711598	chr1:108711598:G:T	6.16776e-84	-2.6927e-09	-2.23714
108711671	chr1:108711671:T:A	6.86596e-84	-2.6927e-09	-2.1299
108711923	chr1:108711923:T:C	1.0049e-83	-2.6927e-09	-1.749
108712044	chr1:108712044:A:T	3.56323e-84	-2.6888	-0.0970075
108712050	chr1:108712050:T:C	2.14723e-84	-2.75197	-0.540324
108712891	chr1:108712891:G:T	2.42564e-84	-1.55493	-1.61544
108713122	chr1:108713122:T:TA	6.43787e-84	-2.6927e-09	-2.19427
108713603	chr1:108713603:C:G	6.49948e-84	-2.6927e-09	-2.18475
108713886	chr1:108713886:T:C	6.49733e-84	-2.6927e-09	-2.18508
108714547	chr1:108714547:A:T	1.1224e-84	-1.7564	-2.18461
108714845	chr1:108714845:G:A	1.10612e-84	-1.81446	-2.14116
108715125	chr1:108715125:T:C	7.75276e-85	-2.52293	-1.78808
108715528	chr1:108715528:C:T	5.49276e-85	-2.5153	-2.14033
108715571	chr1:108715571:A:G	6.22425e-84	-2.6927e-09	-2.22802
108715655	chr1:108715655:G:A	1.19205e-84	-1.66024	-2.22056
108716111	chr1:108716111:C:T	1.268e-83	-2.6927e-09	-1.51644
108716127	chr1:108716127:G:A	3.45423e-84	-2.81687	-4.05126e-09
108716136	chr1:108716136:T:G	6.2441e-85	-2.46902	-2.0584
108716296	chr1:108716296:C:A	5.7722e-85	-2.51821	-2.0878
108716508	chr1:108716508:T:C	6.41117e-84	-2.6927e-09	-2.19843
108717559	chr1:108717559:A:G	7.1931e-85	-2.19693	-2.189
108717855	chr1:108717855:G:C	1.35706e-83	-1.44857	-4.05126e-09
108718247	chr1:108718247:C:A	9.2232e-84	-2.6927e-09	-1.83475
108718699	chr1:108718699:T:TA	4.76971e-85	-2.6384	-2.15838
108718887	chr1:108718887:A:G	3.6336e-85	-2.83828	-2.23056
108719096	chr1:108719096:T:C	6.20757e-84	-2.6927e-09	-2.2307
108719228	chr1:108719228:G:A	1.80377e-84	-1.60846	-1.85813
108719340	chr1:108719340:T:C	8.47156e-84	-2.6927e-09	-1.91976
108719349	chr1:108719349:A:G	7.21688e-85	-2.33666	-2.04598
108719636	chr1:108719636:A:T	3.52745e-84	-2.7959	-4.05126e-09
108719864	chr1:108719864:C:T	6.28044e-84	-2.6927e-09	-2.21903
108721105	chr1:108721105:A:G	9.72988e-85	-2.35001	-1.73384
108721356	chr1:108721356:C:T	3.89208e-84	-2.69753	-4.05126e-09
108721396	chr1:108721396:G:C	6.19365e-84	-2.6927e-09	-2.23295
108721447	chr1:108721447:C:T	5.69982e-85	-2.39364	-2.22499
108721949	chr1:108721949:C:T	1.39983e-83	-2.6927e-09	-1.41754
108722623	chr1:108722623:G:T	6.32383e-84	-2.6927e-09	-2.21215
108722941	chr1:108722941:C:T	5.24512e-85	-2.47818	-2.22358
108723020	chr1:108723020:C:T	5.27554e-85	-2.46787	-2.22811
108723222	chr1:108723222:G:T	1.29085e-84	-1.91452	-1.88666
108723565	chr1:108723565:A:G	4.73153e-85	-2.59518	-2.20963
108723901	chr1:108723901:A:G	1.37429e-84	-1.49985	-2.23869
108724417	chr1:108724417:A:G	7.71329e-85	-2.12836	-2.18776
108724482	chr1:108724482:G:A	5.08281e-85	-2.55242	-2.18078
108725819	chr1:108725819:G:A	3.51644e-84	-1.88832	-0.910707
108725951	chr1:108725951:T:C	1.63669e-84	-2.8433	-0.720498
108725993	chr1:108725993:A:G	6.1488e-84	-2.6927e-09	-2.24022
108726329	chr1:108726329:C:T	6.5863e-84	-2.6927e-09	-2.17148
108726330	chr1:108726330:G:A	6.40816e-84	-2.6927e-09	-2.1989
108726965	chr1:108726965:G:A	9.271e-84	-2.6927e-09	-1.82958
108727044	chr1:108727044:G:A	9.87794e-84	-2.6927e-09	-1.76617
108727148	chr1:108727148:A:C	6.59811e-84	-2.6927e-09	-2.16969
108727301	chr1:108727301:G:A	4.67424e-85	-2.84377	-1.97322
108727525	chr1:108727525:C:T	6.92095e-84	-2.6927e-09	-2.12192
108727780	chr1:108727780:G:A	4.78083e-85	-2.82907	-1.96537
108727866	chr1:108727866:T:C	1.14569e-83	-2.6927e-09	-1.61788
108727941	chr1:108727941:T:C	7.70355e-85	-2.18303	-2.13434
108728277	chr1:108728277:G:A	7.16188e-84	-2.6927e-09	-2.0877
108728415	chr1:108728415:T:C	1.07645e-83	0.259127	-1.93934
108728576	chr1:108728576:G:A	3.88059e-84	-2.70049	-4.05126e-09
108728726	chr1:108728726:G:A	7.35928e-84	-2.06051	-4.05126e-09
108728951	chr1:108728951:T:C	1.13115e-83	-2.6927e-09	-1.63065
108729010	chr1:108729010:T:C	6.15729e-84	-2.6927e-09	-2.23884
108729052	chr1:108729052:T:A	1.04209e-83	0.499652	-2.21231
108729063	chr1:108729063:T:C	4.82905e-84	-2.48182	-4.05126e-09
108729287	chr1:108729287:C:T	4.89044e-84	-2.46919	-4.05126e-09
108729418	chr1:108729418:G:A	6.18182e-84	-2.6927e-09	-2.23486
108729481	chr1:108729481:G:A	7.85931e-84	-2.6927e-09	-1.99477
108729924	chr1:108729924:AG:A	9.12718e-84	-2.6927e-09	-1.84522
108730404	chr1:108730404:G:T	1.40308e-84	-1.47852	-2.23928
108730988	chr1:108730988:G:A	7.19357e-85	-2.21317	-2.1727
108731111	chr1:108731111:C:T	3.74427e-84	-2.73625	-4.05126e-09
108731503	chr1:108731503:G:A	3.31197e-84	-2.85893	-4.05126e-09
108731602	chr1:108731602:T:C	1.84562e-83	-2.6927e-09	-1.14107
108731771	chr1:108731771:A:C	7.00698e-84	-2.6927e-09	-2.10957
108732090	chr1:108732090:T:A	1.41157e-83	-2.6927e-09	-1.40919
108732134	chr1:108732134:C:T	1.1965e-83	-2.6927e-09	-1.57449
108732228	chr1:108732228:G:A	7.85892e-85	-2.09533	-2.20208
108732322	chr1:108732322:A:C	4.30296e-85	-2.68847	-2.21128
108732573	chr1:108732573:C:T	3.43519e-84	-2.8224	-4.05126e-09
108732800	chr1:108732800:C:T	6.45418e-84	-2.6927e-09	-2.19174
108733242	chr1:108733242:G:A	3.93616e-84	-2.68627	-4.05126e-09
108733446	chr1:108733446:C:T	6.14983e-84	-2.6927e-09	-2.24005
108734345	chr1:108734345:G:A	6.89077e-84	-2.6927e-09	-2.12629
108734648	chr1:108734648:A:G	1.16364e-84	-1.7122	-2.19272
108734800	chr1:108734800:C:A	9.94379e-84	-2.6927e-09	-1.75952
108735269	chr1:108735269:C:T	1.16331e-83	-2.6927e-09	-1.60262
108735600	chr1:108735600:A:G	1.5775e-83	-2.6927e-09	-1.29805
108735719	chr1:108735719:A:G	3.08888e-84	-0.726	-2.20266
108735740	chr1:108735740:T:C	1.02418e-84	-2.21847	-1.8141
108736054	chr1:108736054:C:T	1.07688e-83	-2.6927e-09	-1.67982
108736114	chr1:108736114:G:A	1.16896e-83	-2.6927e-09	-1.59777
108737029	chr1:108737029:G:A	9.59266e-84	-2.6927e-09	-1.79547
108737208	chr1:108737208:G:C	6.37498e-84	-2.6927e-09	-2.20409
108737358	chr1:108737358:CCTT:C	6.3664e-84	-2.6927e-09	-2.20544
108737513	chr1:108737513:C:T	6.65438e-84	-2.6927e-09	-2.1612
108738188	chr1:108738188:G:A	5.3947e-85	-2.85621	-1.81743
108738369	chr1:108738369:C:T	4.53284e-83	-2.6927e-09	-0.242539
108738871	chr1:108738871:G:T	6.22366e-84	-2.6927e-09	-2.22811
108738872	chr1:108738872:C:T	6.22725e-84	-2.6927e-09	-2.22754
108739430	chr1:108739430:G:C	1.22632e-84	-2.77584	-1.07661
108739474	chr1:108739474:C:T	7.36137e-84	-2.6927e-09	-2.06023
108740588	chr1:108740588:G:A	5.2216e-85	-2.65435	-2.05191
108741032	chr1:108741032:A:G	3.33846e-84	-2.85096	-4.05126e-09
108741227	chr1:108741227:T:C	1.37152e-83	-2.6927e-09	-1.43797
108741310	chr1:108741310:G:A	6.45985e-84	-2.6927e-09	-2.19087
108741850	chr1:108741850:C:T	1.94849e-83	-2.6927e-09	-1.08683
108742011	chr1:108742011:T:C	1.73201e-83	-1.2046	-4.05126e-09
108742019	chr1:108742019:AG:A	6.48884e-84	-2.6927e-09	-2.18639
108742603	chr1:108742603:AACTGTGGCCG:A	7.51524e-84	-2.6927e-09	-2.03954
108743122	chr1:108743122:T:C	6.24043e-84	-2.6927e-09	-2.22542
108743155	chr1:108743155:G:A	4.87592e-85	-2.6692	-2.10555
108743203	chr1:108743203:A:G	6.39918e-84	-2.2003	-4.05126e-09
108743501	chr1:108743501:G:A	6.48884e-84	-2.6927e-09	-2.18639
108743721	chr1:108743721:G:T	9.03426e-84	-2.6927e-09	-1.85545
108743755	chr1:108743755:G:A	1.45592e-83	-2.6927e-09	-1.37825
108744238	chr1:108744238:T:C	6.49141e-84	-2.6927e-09	-2.18599
108744510	chr1:108744510:T:G	6.91662e-84	-2.6927e-09	-2.12255
108746144	chr1:108746144:G:A	3.61365e-85	-2.83347	-2.24087
108746328	chr1:108746328:G:A	8.63249e-85	-2.00706	-2.19647
108746412	chr1:108746412:T:G	6.14604e-84	-2.6927e-09	-2.24067
108746614	chr1:108746614:C:A	1.11213e-84	-2.50103	-1.44916
108746865	chr1:108746865:C:T	5.4409e-85	-2.42607	-2.23905
108747312	chr1:108747312:C:T	1.69479e-83	-2.6927e-09	-1.22633
108747589	chr1:108747589:G:C	5.05276e-85	-2.85735	-1.88177
108748127	chr1:108748127:CAACT:C	1.37333e-84	-1.53984	-2.19939
108748271	chr1:108748271:C:T	1.99868e-84	-2.6288	-0.735184
108748408	chr1:108748408:C:G	1.14202e-84	-2.39121	-1.53247
108748515	chr1:108748515:C:T	1.29967e-84	-1.56587	-2.22849
108748726	chr1:108748726:G:A	1.45414e-83	-2.6927e-09	-1.37947
108748948	chr1:108748948:A:G	6.20478e-85	-2.31141	-2.22233
108748959	chr1:108748959:T:C	2.16706e-84	-1.28336	-1.99974
108748986	chr1:108748986:G:A	6.1952e-84	-2.6927e-09	-2.2327
108749440	chr1:108749440:G:A	9.32935e-85	-2.63482	-1.49107
108749596	chr1:108749596:C:T	6.18785e-84	-2.6927e-09	-2.23388
108750030	chr1:108750030:T:C	4.93378e-85	-2.84921	-1.91374
108750389	chr1:108750389:A:G	1.96369e-83	-2.6927e-09	-1.07906
108750473	chr1:108750473:A:G	5.72934e-85	-2.39582	-2.21763
108750987	chr1:108750987:G:A	6.29551e-84	-2.6927e-09	-2.21664
108751345	chr1:108751345:C:T	6.32644e-85	-2.31418	-2.20014
108751391	chr1:108751391:G:A	6.1986e-84	-2.6927e-09	-2.23215
108751566	chr1:108751566:A:G	1.79739e-83	-2.6927e-09	-1.16755
108751855	chr1:108751855:G:T	5.97545e-85	-2.34054	-2.23086
108752530	chr1:108752530:C:T	4.21193e-84	-2.61855	-4.05126e-09
108752638	chr1:108752638:C:G	7.25615e-85	-2.55613	-1.82108
108753042	chr1:108753042:T:A	9.63143e-84	-2.6927e-09	-1.79144
108753333	chr1:108753333:TTA:T	6.27483e-85	-2.29725	-2.22526
108753349	chr1:108753349:A:G	1.28734e-84	-1.5752	-2.22869
108753472	chr1:108753472:A:G	3.64171e-83	-2.6927e-09	-0.461435
108753487	chr1:108753487:G:A	6.2268e-85	-2.30621	-2.22399
108754190	chr1:108754190:A:G	2.0688e-84	-1.17854	-2.15096
108754726	chr1:108754726:G:GTCTT	9.61032e-84	-2.6927e-09	-1.79364
108755634	chr1:108755634:T:C	5.97934e-85	-2.34625	-2.22449
108756831	chr1:108756831:C:G	5.96061e-85	-2.37056	-2.20333
108757202	chr1:108757202:G:C	5.65887e-85	-2.56367	-2.06216
108757316	chr1:108757316:G:C	8.03495e-85	-2.06681	-2.20845
108757546	chr1:108757546:T:C	1.00004e-84	-2.40239	-1.65404
108757556	chr1:108757556:C:T	1.1283e-83	-2.6927e-09	-1.63318
108757733	chr1:108757733:C:T	9.56998e-84	-2.6927e-09	-1.79784
108757819	chr1:108757819:T:A	5.8206e-84	-2.29507	-4.05126e-09
108757933	chr1:108757933:G:A	6.32332e-84	-2.6927e-09	-2.21223
108758079	chr1:108758079:G:C	1.3528e-84	-1.54088	-2.21341
108758120	chr1:108758120:C:T	6.06904e-85	-2.34882	-2.20704
108758184	chr1:108758184:A:G	1.66831e-84	-1.36786	-2.17681
108758252	chr1:108758252:A:G	9.93201e-85	-2.5944	-1.4689
108758358	chr1:108758358:A:G	1.04267e-83	-2.6927e-09	-1.7121
108758397	chr1:108758397:GC:G	4.56844e-85	-2.85672	-1.98317
108758437	chr1:108758437:TAGTC:T	5.52472e-85	-2.58946	-2.06037
108758628	chr1:108758628:G:C	5.84681e-85	-2.36018	-2.23298
108759141	chr1:108759141:C:T	6.06935e-85	-2.33343	-2.22237
108759248	chr1:108759248:T:A	3.31195e-84	-2.85894	-4.05126e-09
108759363	chr1:108759363:G:T	9.61032e-84	-2.6927e-09	-1.79364
108759418	chr1:108759418:A:G	1.60768e-83	-2.6927e-09	-1.27909
108759461	chr1:108759461:G:A	1.64111e-84	-2.36396	-1.19714
108759858	chr1:108759858:A:G	1.67329e-83	-2.6927e-09	-1.2391
108760449	chr1:108760449:TTA:T	7.82132e-84	-2.6927e-09	-1.99962
108760685	chr1:108760685:A:G	6.30289e-85	-2.28651	-2.23154
108760832	chr1:108760832:A:C	1.48101e-83	-2.6927e-09	-1.36117
108760952	chr1:108760952:G:A	6.15627e-84	-2.6927e-09	-2.239
108760964	chr1:108760964:C:T	7.06205e-84	-2.6927e-09	-2.10174
108761052	chr1:108761052:C:T	6.21306e-84	-2.6927e-09	-2.22982
108761186	chr1:108761186:G:A	5.91261e-85	-2.35594	-2.22603
108761326	chr1:108761326:TTAGTA:T	1.77843e-84	-1.35385	-2.12689
108761733	chr1:108761733:G:A	1.26296e-84	-1.58271	-2.2403
108761743	chr1:108761743:T:A	7.44048e-84	-2.6927e-09	-2.04954
108762380	chr1:108762380:G:T	1.7584e-84	-1.33051	-2.16155
108762718	chr1:108762718:T:C	2.29248e-83	-2.6927e-09	-0.924254
108762769	chr1:108762769:G:A	1.82989e-84	-1.33697	-2.11525
108763054	chr1:108763054:A:C	1.49111e-83	-2.6927e-09	-1.35437
108763518	chr1:108763518:A:T	6.17638e-84	-2.6927e-09	-2.23574
108763638	chr1:108763638:C:T	6.97379e-84	-2.6927e-09	-2.11431
108763714	chr1:108763714:T:C	6.45605e-85	-2.27687	-2.21717
108763809	chr1:108763809:C:T	1.39914e-83	-2.6927e-09	-1.41803
108763937	chr1:108763937:T:G	1.70427e-84	-1.35752	-2.16581
108764263	chr1:108764263:G:T	1.1617e-84	-2.62575	-1.28084
108764444	chr1:108764444:T:C	4.70459e-85	-2.85555	-1.95497
108764494	chr1:108764494:A:G	6.49141e-84	-2.6927e-09	-2.18599
108764758	chr1:108764758:C:T	6.28379e-84	-2.6927e-09	-2.2185
108764930	chr1:108764930:G:A	6.31283e-84	-2.6927e-09	-2.21389
108765073	chr1:108765073:G:A	1.6539e-84	-1.40596	-2.14738
108765717	chr1:108765717:C:T	6.11494e-85	-2.32417	-2.22415
108765822	chr1:108765822:C:G	6.14789e-84	-2.6927e-09	-2.24036
108765842	chr1:108765842:C:T	6.17568e-85	-2.30899	-2.22945
108765976	chr1:108765976:C:A	9.19124e-84	-2.6927e-09	-1.83822
108766068	chr1:108766068:A:G	6.14885e-84	-2.6927e-09	-2.24021
108766160	chr1:108766160:A:C	1.38713e-83	-2.6927e-09	-1.42665
108766192	chr1:108766192:G:A	1.38317e-84	-1.50171	-2.23038
108766227	chr1:108766227:CT:C	1.32415e-83	-2.6927e-09	-1.47312
108766540	chr1:108766540:A:G	5.54676e-85	-2.61229	-2.03356
108767530	chr1:108767530:T:C	1.90458e-84	-2.69378	-0.718428
108767560	chr1:108767560:T:C	6.16693e-85	-2.32663	-2.21323
108767736	chr1:108767736:A:G	6.15561e-84	-2.6927e-09	-2.23911
108767925	chr1:108767925:A:C	1.87715e-83	-2.6927e-09	-1.12413
108768002	chr1:108768002:CTG:C	3.31889e-84	-2.85684	-4.05126e-09
108768521	chr1:108768521:C:T	1.48627e-84	-1.91858	-1.74162
108768665	chr1:108768665:G:A	8.58027e-84	-2.6927e-09	-1.90701
108768762	chr1:108768762:T:C	1.17736e-84	-1.65654	-2.23666
108768786	chr1:108768786:T:C	3.31391e-84	-2.85834	-4.05126e-09
108768879	chr1:108768879:T:G	6.31223e-85	-2.59182	-1.92475
108769032	chr1:108769032:A:G	7.16391e-84	-2.6927e-09	-2.08742
108769162	chr1:108769162:C:T	1.75421e-84	-2.33667	-1.15778
108769234	chr1:108769234:G:T	1.76896e-84	-2.31247	-1.17362
108769557	chr1:108769557:G:A	6.24217e-84	-2.6927e-09	-2.22514
108769809	chr1:108769809:A:G	1.09833e-84	-1.84567	-2.11701
108769874	chr1:108769874:C:T	5.10578e-85	-2.85201	-1.87668
108770056	chr1:108770056:A:G	6.32402e-85	-2.28636	-2.22834
108770255	chr1:108770255:A:G	8.87022e-85	-1.97691	-2.19945
108770377	chr1:108770377:C:T	1.40968e-83	-1.41052	-4.05126e-09
108770494	chr1:108770494:CT:C	5.92299e-85	-2.37735	-2.20287
108770625	chr1:108770625:G:A	5.99994e-85	-2.33644	-2.23087
108770774	chr1:108770774:TG:T	5.88531e-85	-2.34758	-2.23901
108770882	chr1:108770882:C:T	5.93489e-85	-2.38879	-2.18942
108770923	chr1:108770923:TG:T	6.67699e-84	-2.6927e-09	-2.15781
108771026	chr1:108771026:A:C	5.95517e-85	-2.33769	-2.2371
108771221	chr1:108771221:G:A	2.27743e-83	-0.93084	-4.05126e-09
108773041	chr1:108773041:G:A	1.45012e-83	-2.6927e-09	-1.38224
108773447	chr1:108773447:A:G	1.38218e-83	-2.6927e-09	-1.43023
108773538	chr1:108773538:G:A	3.41928e-84	-2.82704	-4.05126e-09
108773543	chr1:108773543:T:C	1.38908e-83	-2.6927e-09	-1.42525
108773772	chr1:108773772:A:C	5.8083e-85	-2.60681	-1.99296
108774281	chr1:108774281:TACAGTTGTTTTTAGAATTAA:T	1.04039e-83	-2.6927e-09	-1.7143
108774560	chr1:108774560:C:T	5.84185e-85	-2.5903	-2.00371
108774974	chr1:108774974:TCTAC:T	2.85871e-84	-2.79517	-0.210933
108775337	chr1:108775337:C:T	8.04542e-85	-2.45991	-1.81404
108775710	chr1:108775710:C:T	6.19448e-84	-2.6927e-09	-2.23281
108776183	chr1:108776183:C:T	1.55344e-84	-2.35703	-1.25897
108777306	chr1:108777306:A:G	1.81285e-84	-1.3055	-2.15607
108777768	chr1:108777768:T:C	6.0373e-85	-2.32764	-2.23346
108778306	chr1:108778306:T:G	6.08286e-85	-2.32073	-2.23286
108778623	chr1:108778623:G:A	1.27225e-84	-2.38227	-1.43342
108778722	chr1:108778722:A:T	6.16807e-85	-2.31057	-2.2291
108778735	chr1:108778735:T:C	5.87486e-85	-2.35634	-2.23203
108778830	chr1:108778830:C:T	1.38036e-83	-2.6927e-09	-1.43155
108778862	chr1:108778862:T:A	6.19345e-85	-2.30354	-2.23203
108778912	chr1:108778912:A:G	1.38798e-83	-2.6927e-09	-1.42604
108778993	chr1:108778993:T:C	6.19904e-85	-2.30811	-2.22656
108779202	chr1:108779202:G:T	6.05665e-85	-2.3259	-2.232
108779674	chr1:108779674:A:C	3.64289e-84	-2.7637	-4.05126e-09
108780202	chr1:108780202:T:G	3.69886e-84	-2.74845	-4.05126e-09
108780367	chr1:108780367:G:A	6.04449e-85	-2.32675	-2.23316
108780653	chr1:108780653:G:A	6.67809e-85	-2.22561	-2.23461
108780879	chr1:108780879:A:G	4.2814e-85	-2.69691	-2.20787
108780998	chr1:108780998:C:T	5.12862e-85	-2.85558	-1.86864
108781441	chr1:108781441:A:G	7.88923e-84	-2.6927e-09	-1.99097
108781595	chr1:108781595:G:A	5.467e-85	-2.732	-1.92833
108781598	chr1:108781598:A:T	5.04336e-85	-2.85531	-1.88568
108781645	chr1:108781645:T:G	6.68834e-84	-2.6927e-09	-2.15611
108781962	chr1:108781962:T:C	6.15191e-85	-2.35503	-2.18727
108781969	chr1:108781969:C:T	1.64302e-84	-1.33718	-2.22275
108782072	chr1:108782072:A:G	1.85733e-84	-2.62332	-0.814014
108782148	chr1:108782148:T:TG	9.10879e-84	-2.6927e-09	-1.84723
108782406	chr1:108782406:T:C	1.40688e-84	-1.47479	-2.24031
108782814	chr1:108782814:T:C	8.29823e-85	-2.53133	-1.71168
108782963	chr1:108782963:C:T	1.63458e-83	-2.6927e-09	-1.2625
108784374	chr1:108784374:T:C	5.41051e-85	-2.44295	-2.22776
108784442	chr1:108784442:C:T	6.21253e-84	-2.6927e-09	-2.2299
108784492	chr1:108784492:T:C	5.12632e-85	-2.85669	-1.86797
108784586	chr1:108784586:C:T	1.86995e-84	-1.27698	-2.15358
108784677	chr1:108784677:AC:A	6.22159e-84	-2.6927e-09	-2.22845
108784720	chr1:108784720:TC:T	5.21652e-85	-2.85636	-1.85087
108784785	chr1:108784785:A:G	1.38036e-83	-2.6927e-09	-1.43155
108784923	chr1:108784923:G:A	5.94122e-85	-2.34318	-2.23396
108785012	chr1:108785012:C:T	3.32351e-84	-2.85545	-4.05126e-09
108785240	chr1:108785240:G:A	5.98711e-85	-2.3379	-2.23155
108785456	chr1:108785456:G:A	6.14567e-84	-2.6927e-09	-2.24073
108785640	chr1:108785640:C:T	1.55994e-84	-1.89194	-1.71988
108786339	chr1:108786339:G:A	1.38036e-83	-2.6927e-09	-1.43155
108786501	chr1:108786501:C:T	1.66508e-84	-1.88211	-1.66448
108786645	chr1:108786645:G:C	4.47205e-84	-2.55863	-4.05126e-09
108787394	chr1:108787394:G:A	5.96195e-85	-2.34293	-2.23073
108787735	chr1:108787735:T:C	6.03515e-85	-2.33365	-2.22781
108788114	chr1:108788114:G:A	6.23061e-84	-2.6927e-09	-2.227
108788672	chr1:108788672:T:C	1.38036e-83	-2.6927e-09	-1.43155
108788836	chr1:108788836:C:T	5.88871e-84	-2.28344	-4.05126e-09
108789097	chr1:108789097:A:T	5.8397e-85	-2.3635	-2.23088
108789262	chr1:108789262:C:T	9.63116e-84	-2.6927e-09	-1.79147
108789532	chr1:108789532:CT:C	6.00944e-85	-2.37173	-2.19399
108790152	chr1:108790152:C:A	1.39663e-84	-1.48521	-2.2372
108790673	chr1:108790673:C:T	8.53045e-84	-2.6927e-09	-1.91283
108790954	chr1:108790954:T:C	5.91665e-85	-2.35022	-2.23107
108791705	chr1:108791705:A:C	9.42729e-85	-2.58142	-1.53403
108791924	chr1:108791924:T:C	4.88311e-85	-2.85677	-1.91651
108791983	chr1:108791983:T:C	5.9668e-85	-2.37633	-2.19652
108792740	chr1:108792740:C:T	5.88875e-85	-2.35459	-2.23143
108793030	chr1:108793030:T:C	1.38036e-83	-2.6927e-09	-1.43155
108793068	chr1:108793068:C:T	6.28699e-84	-2.6927e-09	-2.21799
108793098	chr1:108793098:CTT:C	6.97668e-85	-2.43411	-1.98238
108793422	chr1:108793422:A:G	6.17469e-84	-2.6927e-09	-2.23601
108793606	chr1:108793606:C:T	9.58763e-84	-2.6927e-09	-1.796
108793733	chr1:108793733:G:A	1.63458e-83	-2.6927e-09	-1.2625
108793789	chr1:108793789:G:A	1.98539e-84	-1.2021	-2.16856
108793901	chr1:108793901:C:T	6.03911e-85	-2.33026	-2.23054
108794120	chr1:108794120:A:G	4.05887e-84	-2.65557	-4.05126e-09
108794146	chr1:108794146:T:G	5.9274e-85	-2.34746	-2.23201
108794364	chr1:108794364:T:A	5.11131e-85	-2.85563	-1.87197
108794439	chr1:108794439:T:C	5.95386e-85	-2.34895	-2.22607
108794688	chr1:108794688:G:C	7.79867e-84	-2.6927e-09	-2.00252
108794698	chr1:108794698:C:T	6.36371e-84	-2.6927e-09	-2.20586
108795347	chr1:108795347:T:C	1.41744e-83	-2.6927e-09	-1.40504
108795625	chr1:108795625:C:T	3.31844e-84	-2.85698	-4.05126e-09
108796026	chr1:108796026:C:T	1.38036e-83	-2.6927e-09	-1.43155
108796036	chr1:108796036:T:G	1.66984e-83	-2.6927e-09	-1.24116
108796299	chr1:108796299:A:G	1.3567e-83	-2.6927e-09	-1.44883
108796764	chr1:108796764:T:C	6.16925e-84	-2.6927e-09	-2.2369
108797489	chr1:108797489:G:A	6.67668e-85	-2.45989	-2.00054
108797498	chr1:108797498:TG:T	1.42267e-84	-1.84199	-1.86195
108797514	chr1:108797514:G:A	6.14886e-84	-2.6927e-09	-2.24021
108797805	chr1:108797805:G:A	1.23281e-84	-1.64318	-2.204
108797982	chr1:108797982:C:T	5.56722e-85	-2.44671	-2.19545
108798084	chr1:108798084:T:A	9.32576e-84	-2.6927e-09	-1.82369
108798565	chr1:108798565:G:A	6.44148e-85	-2.4996	-1.9967
108798669	chr1:108798669:C:T	5.01492e-85	-2.85505	-1.89159
108799026	chr1:108799026:T:G	6.62337e-85	-2.5012	-1.96726
108799080	chr1:108799080:T:G	8.1693e-84	-2.6927e-09	-1.95609
108799150	chr1:108799150:G:T	1.37126e-84	-1.52841	-2.21234
108799370	chr1:108799370:A:G	8.40642e-84	-2.6927e-09	-1.92748
108799673	chr1:108799673:G:A	5.38581e-85	-2.63016	-2.04513
108799758	chr1:108799758:A:G	5.57173e-85	-2.44349	-2.19787
108799786	chr1:108799786:G:A	9.61032e-84	-2.6927e-09	-1.79364
108800094	chr1:108800094:A:G	5.57892e-85	-2.4362	-2.20386
108800120	chr1:108800120:C:G	3.85782e-84	-2.70637	-4.05126e-09
108800572	chr1:108800572:T:C	1.20517e-84	-1.68013	-2.18972
108800804	chr1:108800804:A:G	5.70675e-85	-2.41554	-2.20186
108800851	chr1:108800851:G:A	1.47797e-84	-2.43632	-1.22949
108800924	chr1:108800924:T:C	1.62546e-83	-2.6927e-09	-1.26809
108801219	chr1:108801219:A:G	1.48899e-84	-2.41284	-1.24553
108802254	chr1:108802254:G:A	6.27208e-85	-2.33639	-2.18656
108802300	chr1:108802300:G:A	6.10596e-85	-2.35966	-2.19013
108802362	chr1:108802362:A:G	5.4811e-85	-2.85439	-1.80336
108802418	chr1:108802418:T:A	2.0235e-83	-2.6927e-09	-1.04906
108802729	chr1:108802729:A:G	9.06528e-84	-2.6927e-09	-1.85202
108803093	chr1:108803093:G:T	1.80683e-84	-2.31802	-1.14688
108803110	chr1:108803110:G:A	7.80467e-84	-2.6927e-09	-2.00175
108803302	chr1:108803302:C:T	1.0774e-84	-1.80222	-2.1797
108803529	chr1:108803529:T:C	6.0533e-85	-2.37218	-2.18627
108803544	chr1:108803544:A:G	6.09685e-85	-2.36267	-2.18861
108803551	chr1:108803551:C:T	3.31319e-84	-2.85856	-4.05126e-09
108803777	chr1:108803777:C:T	3.23154e-83	-2.6927e-09	-0.580929
108803796	chr1:108803796:G:A	6.25035e-85	-2.33088	-2.19554
108803918	chr1:108803918:C:T	5.50308e-85	-2.48417	-2.16958
108803942	chr1:108803942:G:A	7.84883e-84	-1.99611	-4.05126e-09
108803975	chr1:108803975:A:G	5.99172e-85	-2.37137	-2.1973
108804176	chr1:108804176:CATA:C	6.10843e-85	-2.36168	-2.18771
108804877	chr1:108804877:C:G	6.11838e-85	-2.35988	-2.18788
108805066	chr1:108805066:A:AT	2.37732e-83	-2.6927e-09	-0.887914
108805284	chr1:108805284:G:C	1.93358e-84	-2.58494	-0.812158
108805931	chr1:108805931:A:T	4.55658e-84	-0.444475	-2.09543
108806202	chr1:108806202:A:G	1.74641e-83	-1.19632	-4.05126e-09
108806397	chr1:108806397:T:C	5.62697e-85	-2.42739	-2.2041
108806685	chr1:108806685:A:G	5.31882e-85	-2.85923	-1.82858
108806842	chr1:108806842:T:C	1.38036e-83	-2.6927e-09	-1.43155
108807387	chr1:108807387:A:T	9.84997e-83	-2.6927e-09	0.533581
108807638	chr1:108807638:G:A	5.96422e-85	-2.39054	-2.18274
108807662	chr1:108807662:C:T	5.3816e-85	-2.50631	-2.16976
108807905	chr1:108807905:A:G	1.62437e-83	-2.6927e-09	-1.26877
108807942	chr1:108807942:T:C	6.15346e-84	-2.6927e-09	-2.23946
108807981	chr1:108807981:C:T	5.33795e-85	-2.51987	-2.16435
108808188	chr1:108808188:G:T	5.59793e-85	-2.85903	-1.77763
108808487	chr1:108808487:A:G	1.07285e-84	-2.57941	-1.40674
108808879	chr1:108808879:A:G	5.79769e-85	-2.39435	-2.20724
108809802	chr1:108809802:C:G	5.83394e-85	-2.39383	-2.20154
108810275	chr1:108810275:C:T	1.01022e-84	-1.8501	-2.1962
108810293	chr1:108810293:G:A	5.57207e-85	-2.44229	-2.199
108810338	chr1:108810338:A:G	8.90578e-84	-2.6927e-09	-1.86977
108810354	chr1:108810354:G:A	5.52007e-85	-2.44079	-2.20988
108810631	chr1:108810631:A:G	5.56899e-85	-2.42898	-2.21287
108811132	chr1:108811132:C:T	5.22881e-85	-2.47396	-2.23092
108811512	chr1:108811512:A:G	7.57545e-84	-2.6927e-09	-2.03156
108811879	chr1:108811879:T:C	9.61032e-84	-2.6927e-09	-1.79364
108811986	chr1:108811986:T:C	4.09379e-84	-2.647	-4.05126e-09
108812651	chr1:108812651:A:C	1.8766e-83	-2.6927e-09	-1.12442
108812761	chr1:108812761:A:AT	5.84622e-85	-2.38453	-2.20873
108813120	chr1:108813120:C:G	9.63791e-84	-2.6927e-09	-1.79077
108813194	chr1:108813194:A:G	5.62468e-85	-2.41341	-2.21848
108813277	chr1:108813277:C:T	5.64839e-85	-2.42532	-2.20236
108813332	chr1:108813332:A:T	5.44911e-85	-2.45607	-2.20753
108813594	chr1:108813594:T:C	4.93483e-85	-2.85936	-1.90338
108813611	chr1:108813611:T:C	5.60274e-85	-2.39496	-2.24084
108813638	chr1:108813638:G:A	5.62609e-85	-2.39103	-2.24061
108813783	chr1:108813783:A:G	7.02902e-85	-2.83388	-1.57513
108813928	chr1:108813928:G:T	6.14514e-84	-2.6927e-09	-2.24081
108814132	chr1:108814132:A:G	9.25411e-84	-2.6927e-09	-1.8314
108815282	chr1:108815282:G:A	6.18907e-84	-2.6927e-09	-2.23369
108815887	chr1:108815887:A:G	6.15508e-84	-2.6927e-09	-2.23919
108816279	chr1:108816279:A:G	6.44948e-84	-2.6927e-09	-2.19247
108816306	chr1:108816306:C:T	6.78994e-84	-2.6927e-09	-2.14103
108816336	chr1:108816336:T:C	1.11693e-84	-1.9235	-2.02239
108816672	chr1:108816672:C:T	1.19633e-84	-2.79898	-1.07823
108816868	chr1:108816868:A:G	1.98823e-84	-2.5561	-0.813133
108816880	chr1:108816880:A:G	1.622e-84	-2.53779	-1.03503
108818061	chr1:108818061:A:C	1.06945e-84	-2.85054	-1.13879
108818086	chr1:108818086:G:C	1.09174e-84	-2.85419	-1.11451
108818096	chr1:108818096:G:A	1.02719e-84	-2.85324	-1.1764
108818099	chr1:108818099:T:C	8.40769e-84	-2.6927e-09	-1.92733
108818187	chr1:108818187:T:A	1.62985e-84	-2.44701	-1.12097
108818365	chr1:108818365:G:C	1.0516e-83	-2.6927e-09	-1.70357
108818610	chr1:108818610:G:A	1.20891e-84	-2.84557	-1.02119
108819435	chr1:108819435:T:C	1.2548e-84	-2.85154	-0.977957
108819464	chr1:108819464:A:AAAG	3.40206e-84	-2.83209	-4.05126e-09
108819543	chr1:108819543:C:T	5.85055e-85	-2.80353	-1.78899
108819923	chr1:108819923:A:C	3.27142e-84	-2.50277	-0.36848
108820008	chr1:108820008:G:A	7.11324e-84	-2.6927e-09	-2.09451
108820200	chr1:108820200:C:T	1.14228e-84	-2.8333	-1.09014
108820453	chr1:108820453:T:C	1.34003e-84	-2.83807	-0.92571
108820518	chr1:108820518:T:C	1.25672e-84	-2.83936	-0.9886
108820530	chr1:108820530:T:C	1.21207e-83	-2.6927e-09	-1.56156
108820610	chr1:108820610:T:C	1.26586e-84	-2.83947	-0.98125
108820681	chr1:108820681:G:T	7.14248e-84	-2.6927e-09	-2.09041
108821065	chr1:108821065:C:T	6.33677e-85	-2.78465	-1.72804
108821308	chr1:108821308:G:A	6.2645e-85	-2.79878	-1.72538
108821334	chr1:108821334:C:A	5.45887e-83	-2.6927e-09	-0.0566461
108821365	chr1:108821365:C:A	3.5527e-85	-2.85488	-2.23647
108821495	chr1:108821495:A:G	9.56425e-85	-2.84008	-1.26095
108821512	chr1:108821512:G:C	5.82022e-83	-2.6927e-09	0.00745094
108821540	chr1:108821540:C:T	5.12409e-85	-2.8	-1.9251
108821767	chr1:108821767:T:A	9.73463e-85	-2.84036	-1.24301
108821842	chr1:108821842:T:TC	1.23832e-84	-2.8368	-1.00592
108822074	chr1:108822074:T:C	6.23948e-85	-2.31168	-2.21648
108822390	chr1:108822390:C:T	6.21193e-84	-2.6927e-09	-2.23
108822413	chr1:108822413:T:C	7.18214e-84	-2.6927e-09	-2.08487
108822535	chr1:108822535:G:A	2.52248e-83	-0.828644	-4.05126e-09
108823159	chr1:108823159:C:T	8.198e-84	-2.84673	0.894144
108823357	chr1:108823357:G:A	3.73438e-84	-2.73889	-4.05126e-09
108823748	chr1:108823748:C:T	3.53378e-85	-2.85714	-2.23955
108823932	chr1:108823932:T:C	5.20388e-85	-2.79028	-1.91937
108824388	chr1:108824388:C:T	3.34185e-84	-2.84995	-4.05126e-09
108824817	chr1:108824817:T:C	3.97828e-85	-2.74745	-2.23076
108825082	chr1:108825082:A:G	1.86472e-84	-1.45301	-1.98035
108825088	chr1:108825088:C:T	2.47674e-84	-2.04627	-1.10326
108825185	chr1:108825185:A:T	1.6669e-84	-1.53339	-2.01212
108825322	chr1:108825322:G:A	1.20296e-84	-2.10146	-1.77023
108825357	chr1:108825357:CTT:C	7.03929e-84	-2.6927e-09	-2.10497
108825430	chr1:108825430:T:C	1.68599e-82	-2.6927e-09	1.07105
108825490	chr1:108825490:T:C	6.26727e-85	-2.78526	-1.73845
108825500	chr1:108825500:A:T	6.98118e-85	-2.57873	-1.83711
108825619	chr1:108825619:G:A	1.40942e-84	-2.04068	-1.67261
108825831	chr1:108825831:C:T	6.6109e-84	-2.6927e-09	-2.16775
108825890	chr1:108825890:T:C	4.74948e-85	-2.65948	-2.14154
108825954	chr1:108825954:AC:A	1.75604e-83	-1.19083	-4.05126e-09
108826096	chr1:108826096:T:C	1.64468e-84	-1.49367	-2.06526
108826140	chr1:108826140:G:T	7.76591e-85	-2.26303	-2.04629
108826443	chr1:108826443:A:G	1.51349e-84	-1.51001	-2.13204
108826987	chr1:108826987:C:A	3.69314e-85	-2.81521	-2.23737
108826990	chr1:108826990:C:T	6.31926e-84	-2.6927e-09	-2.21287
108827169	chr1:108827169:G:A	3.7934e-85	-2.78912	-2.23668
108827293	chr1:108827293:G:T	1.44117e-84	-1.53169	-2.15932
108827580	chr1:108827580:T:C	6.20817e-84	-2.6927e-09	-2.23061
108827641	chr1:108827641:T:C	6.17794e-84	-2.6927e-09	-2.23549
108827739	chr1:108827739:G:A	4.34888e-85	-2.67922	-2.20992
108827892	chr1:108827892:C:T	5.46858e-85	-2.45797	-2.20206
108828284	chr1:108828284:C:T	3.61439e-84	-2.77155	-4.05126e-09
108829163	chr1:108829163:G:A	4.43288e-85	-2.79346	-2.07654
108829252	chr1:108829252:G:T	6.72105e-85	-2.40695	-2.04687
108829348	chr1:108829348:G:GA	1.37647e-84	-1.51055	-2.2264
108829613	chr1:108829613:G:A	1.50785e-84	-2.45305	-1.19274
108829746	chr1:108829746:A:G	3.70408e-85	-2.81305	-2.23658
108829804	chr1:108829804:C:T	3.55549e-83	-2.6927e-09	-0.485394
108830106	chr1:108830106:A:T	8.04961e-85	-2.11518	-2.15826
108830824	chr1:108830824:G:A	1.76483e-84	-1.50014	-1.98828
108830870	chr1:108830870:G:A	1.84668e-83	-2.6927e-09	-1.1405
108830912	chr1:108830912:C:T	4.186e-84	-2.62473	-4.05126e-09
108830979	chr1:108830979:C:T	1.12717e-84	-1.85044	-2.08632
108831390	chr1:108831390:G:A	9.03437e-84	-2.6927e-09	-1.85544
108831465	chr1:108831465:G:A	1.09388e-84	-1.86014	-2.1066
108831561	chr1:108831561:G:A	4.84168e-85	-2.54162	-2.24018
108831667	chr1:108831667:G:A	9.99611e-85	-1.93839	-2.11847
108831672	chr1:108831672:C:A	5.02413e-83	-2.6927e-09	-0.139635
108831845	chr1:108831845:T:C	4.58042e-85	-2.59828	-2.23899
108832337	chr1:108832337:A:T	1.15661e-84	-2.03105	-1.87993
108832361	chr1:108832361:C:T	7.24957e-84	-2.6927e-09	-2.07553
108832505	chr1:108832505:G:A	1.19388e-83	-2.6927e-09	-1.57668
108832721	chr1:108832721:G:C	4.02268e-85	-2.84375	-2.12336
108832785	chr1:108832785:T:C	8.50503e-84	-2.6927e-09	-1.91581
108832804	chr1:108832804:T:A	6.56874e-84	-2.6927e-09	-2.17415
108832914	chr1:108832914:C:A	8.01583e-84	-2.6927e-09	-1.97505
108833001	chr1:108833001:T:A	1.29055e-84	-1.84033	-1.96107
108833151	chr1:108833151:A:AG	1.26773e-84	-1.86997	-1.94927
108833193	chr1:108833193:T:G	6.14533e-84	-2.6927e-09	-2.24078
108833433	chr1:108833433:A:C	9.17771e-85	-1.96638	-2.1759
108833531	chr1:108833531:T:C	4.43236e-85	-2.63317	-2.23696
108833562	chr1:108833562:A:G	1.03851e-83	-2.6927e-09	-1.7161
108833917	chr1:108833917:C:A	1.26207e-84	-1.85981	-1.96391
108834101	chr1:108834101:G:A	6.15855e-84	-2.6927e-09	-2.23863
108834431	chr1:108834431:G:A	2.28076e-84	-1.82112	-1.41085
108834448	chr1:108834448:C:A	1.80452e-84	-1.63512	-1.83105
108834661	chr1:108834661:A:G	2.42728e-84	-1.27183	-1.89787
108834712	chr1:108834712:C:T	1.89253e-84	-1.5503	-1.86826
108834722	chr1:108834722:C:T	6.61566e-84	-2.6927e-09	-2.16703
108834814	chr1:108834814:C:T	4.27439e-85	-2.8167	-2.08971
108834915	chr1:108834915:G:A	1.509e-84	-1.41502	-2.23001
108835416	chr1:108835416:T:C	2.02619e-83	-2.6927e-09	-1.04773
108835693	chr1:108835693:C:T	1.94153e-84	-1.32178	-2.07122
108835718	chr1:108835718:G:A	2.00601e-84	-1.24286	-2.11747
108835762	chr1:108835762:T:C	6.23047e-84	-2.6927e-09	-2.22702
108835779	chr1:108835779:C:T	6.23316e-84	-2.6927e-09	-2.22659
108835789	chr1:108835789:TA:T	9.51283e-84	-2.6927e-09	-1.80383
108835792	chr1:108835792:T:C	9.49479e-84	-2.6927e-09	-1.80573
108835866	chr1:108835866:C:T	3.63201e-85	-2.8289	-2.24037
108836204	chr1:108836204:G:C	7.87329e-83	-2.6927e-09	0.309588
108836449	chr1:108836449:G:A	6.16249e-84	-2.6927e-09	-2.23799
108836500	chr1:108836500:A:AG	6.21834e-84	-2.85731	0.62834
108836974	chr1:108836974:G:A	9.76641e-84	-2.6927e-09	-1.77752
108837168	chr1:108837168:G:A	6.50476e-84	-2.6927e-09	-2.18394
108837211	chr1:108837211:G:A	1.36693e-83	-2.6927e-09	-1.44132
108837509	chr1:108837509:T:G	1.21079e-83	-2.6927e-09	-1.56261
108838034	chr1:108838034:G:A	1.31557e-83	-2.6927e-09	-1.47962
108838079	chr1:108838079:G:C	9.59334e-84	-2.6927e-09	-1.7954
108838125	chr1:108838125:C:T	6.50617e-84	-2.6927e-09	-2.18372
108838396	chr1:108838396:A:C	1.33794e-84	-1.74416	-2.02118
108838800	chr1:108838800:G:T	6.51717e-84	-2.6927e-09	-2.18203
108839168	chr1:108839168:T:C	7.29652e-84	-2.6927e-09	-2.06908
108839351	chr1:108839351:T:C	1.13226e-83	-2.6927e-09	-1.62967
108839665	chr1:108839665:T:G	7.89587e-84	-2.6927e-09	-1.99013
108839904	chr1:108839904:A:C	1.86756e-83	-2.6927e-09	-1.12925
108839961	chr1:108839961:T:C	9.84238e-84	-2.6927e-09	-1.76977
108841071	chr1:108841071:G:A	3.72659e-83	-2.6927e-09	-0.438393
108841330	chr1:108841330:T:G	7.37155e-84	-2.6927e-09	-2.05885
108841338	chr1:108841338:A:G	6.01003e-85	-2.62718	-1.93844
108841814	chr1:108841814:C:T	3.7166e-85	-2.83101	-2.21524
108841890	chr1:108841890:G:A	1.35622e-84	-1.71961	-2.03217
108842063	chr1:108842063:A:G	6.31221e-84	-2.6927e-09	-2.21399
108842227	chr1:108842227:A:G	5.33744e-85	-2.45684	-2.22747
108842549	chr1:108842549:G:A	4.41452e-83	-2.6927e-09	-0.268988
108842735	chr1:108842735:A:G	1.48373e-83	-2.6927e-09	-1.35933
108842749	chr1:108842749:G:T	9.82954e-84	-2.6927e-09	-1.77108
108842841	chr1:108842841:A:C	1.35894e-84	-1.51278	-2.23698
108842859	chr1:108842859:C:A	3.21508e-83	-2.6927e-09	-0.586036
108843128	chr1:108843128:T:C	1.16868e-83	-2.6927e-09	-1.59802
108843380	chr1:108843380:C:A	2.28282e-83	-2.6927e-09	-0.928474
108843552	chr1:108843552:A:G	4.38803e-85	-2.83046	-2.04972
108843676	chr1:108843676:T:C	1.11713e-83	-2.6927e-09	-1.64312
108843950	chr1:108843950:C:A	3.31322e-84	-2.85855	-4.05126e-09
108844056	chr1:108844056:CTG:C	4.39495e-85	-2.83183	-2.04677
108844110	chr1:108844110:C:T	7.39345e-85	-2.20956	-2.1489
108844135	chr1:108844135:G:A	3.71389e-85	-2.8064	-2.24058
108844262	chr1:108844262:T:C	1.03711e-83	-2.6927e-09	-1.71745
108844462	chr1:108844462:A:G	3.73063e-85	-2.82322	-2.21926
108844964	chr1:108844964:G:T	3.64329e-83	-2.6927e-09	-0.461001
108845054	chr1:108845054:G:A	1.69628e-84	-1.45017	-2.07787
108845099	chr1:108845099:A:G	1.33156e-84	-1.54513	-2.22499
108845561	chr1:108845561:C:T	6.14596e-84	-2.6927e-09	-2.24068
108845576	chr1:108845576:C:A	3.77246e-85	-2.85166	-2.17967
108845658	chr1:108845658:A:G	3.77141e-85	-2.85095	-2.18066
108846034	chr1:108846034:G:A	5.42597e-85	-2.83034	-1.83752
108846128	chr1:108846128:C:T	3.62469e-83	-2.6927e-09	-0.466119
108846179	chr1:108846179:G:A	8.18845e-85	-2.02817	-2.22816
108846399	chr1:108846399:C:T	3.73783e-85	-2.8516	-2.18896
108846620	chr1:108846620:G:A	1.17244e-84	-2.01354	-1.88384
108846959	chr1:108846959:A:G	3.61603e-85	-2.83642	-2.23726
108847178	chr1:108847178:G:A	6.28256e-84	-2.6927e-09	-2.2187
108847322	chr1:108847322:C:T	3.64199e-85	-2.83786	-2.22866
108847435	chr1:108847435:G:A	9.88886e-84	-2.6927e-09	-1.76506
108847464	chr1:108847464:A:C	1.08183e-83	-2.6927e-09	-1.67524
108847904	chr1:108847904:T:C	7.02698e-84	-2.6927e-09	-2.10672
108848230	chr1:108848230:C:A	5.61496e-85	-2.70175	-1.93187
108848362	chr1:108848362:A:G	1.36123e-84	-2.51324	-1.23484
108848405	chr1:108848405:T:C	5.92713e-85	-2.68263	-1.89689
108848452	chr1:108848452:T:C	4.69276e-85	-2.85683	-1.95621
108848507	chr1:108848507:T:G	3.61556e-84	-2.77123	-4.05126e-09
108848509	chr1:108848509:T:C	9.74352e-84	-2.6927e-09	-1.77987
108848849	chr1:108848849:C:T	9.92165e-84	-2.6927e-09	-1.76175
108849339	chr1:108849339:T:G	1.59307e-84	-2.84301	-0.747793
108850093	chr1:108850093:A:C	1.93653e-84	-1.37851	-2.01707
108850106	chr1:108850106:G:A	7.48086e-84	-2.6927e-09	-2.04412
108850118	chr1:108850118:T:C	3.42697e-83	-2.6927e-09	-0.52221
108850215	chr1:108850215:C:T	3.73908e-85	-2.85283	-2.18739
108850231	chr1:108850231:C:T	8.89855e-85	-1.94252	-2.23065
108850279	chr1:108850279:G:A	4.18032e-85	-2.70922	-2.21945
108850328	chr1:108850328:G:GA	3.36978e-84	-2.84163	-4.05126e-09
108850680	chr1:108850680:C:T	1.17012e-84	-2.85788	-1.04149
108851524	chr1:108851524:G:A	8.01253e-84	-2.6927e-09	-1.97547
108851590	chr1:108851590:C:T	1.72787e-83	-2.6927e-09	-1.207
108851902	chr1:108851902:G:A	6.14513e-84	-2.6927e-09	-2.24081
108851942	chr1:108851942:T:C	1.14656e-84	-1.70635	-2.21336
108851971	chr1:108851971:A:C	1.85422e-84	-2.2181	-1.22091
108851987	chr1:108851987:T:A	1.86212e-84	-2.21385	-1.22091
108852354	chr1:108852354:G:A	3.31346e-84	-2.85848	-4.05126e-09
108852356	chr1:108852356:G:A	2.06504e-84	-2.03591	-1.29541
108852483	chr1:108852483:C:T	6.11221e-84	-1.07264	-1.17355
108852608	chr1:108852608:A:G	1.40693e-83	-2.6927e-09	-1.41248
108852665	chr1:108852665:G:A	6.43113e-84	-2.6927e-09	-2.19532
108852814	chr1:108852814:G:A	9.33715e-85	-2.23411	-1.89095
108852910	chr1:108852910:C:A	7.87923e-84	-2.6927e-09	-1.99224
108853064	chr1:108853064:T:C	3.31955e-84	-2.85664	-4.05126e-09
108853213	chr1:108853213:G:A	5.83174e-84	-1.166	-1.12715
108853426	chr1:108853426:C:T	1.91863e-83	-2.6927e-09	-1.10228
108853458	chr1:108853458:C:T	1.34596e-84	-1.9852	-1.77416
108853559	chr1:108853559:A:G	1.39431e-84	-2.78231	-0.941757
108853754	chr1:108853754:C:T	5.20465e-84	-1.15904	-1.24788
108854100	chr1:108854100:C:T	7.65579e-84	-2.6927e-09	-2.02101
108854216	chr1:108854216:C:T	1.19148e-84	-2.09003	-1.79125
108854286	chr1:108854286:A:G	8.54987e-84	-0.811896	-1.09866
108854507	chr1:108854507:G:A	7.29676e-84	-0.864079	-1.20496
108854509	chr1:108854509:C:T	1.48624e-84	-2.12804	-1.53219
108854607	chr1:108854607:C:A	6.32099e-84	-1.00981	-1.20279
108855274	chr1:108855274:G:A	6.33631e-84	-2.6927e-09	-2.21018
108855303	chr1:108855303:G:C	5.56111e-84	-1.15825	-1.18242
108855642	chr1:108855642:T:C	4.64494e-84	-1.7351	-0.785597
108855741	chr1:108855741:A:G	4.52693e-84	-1.77178	-0.774646
108855998	chr1:108855998:C:T	1.95417e-84	-1.16302	-2.22348
108856082	chr1:108856082:A:G	2.07506e-84	-1.1043	-2.22218
108856085	chr1:108856085:A:T	1.06181e-84	-1.91541	-2.08109
108856240	chr1:108856240:A:G	7.05521e-84	-2.6927e-09	-2.10271
108856333	chr1:108856333:T:C	1.03688e-82	-2.6927e-09	0.584911
108856363	chr1:108856363:A:C	4.03527e-85	-2.77289	-2.19109
108856401	chr1:108856401:C:T	1.61616e-84	-1.33601	-2.24041
108856622	chr1:108856622:G:A	5.64833e-85	-2.78282	-1.84488
108856717	chr1:108856717:C:CACACACA	4.52633e-84	-2.54656	-4.05126e-09
108856744	chr1:108856744:A:AC	6.54243e-84	-2.6927e-09	-2.17816
108856851	chr1:108856851:G:T	1.141e-82	0.680598	-4.05126e-09
108856921	chr1:108856921:A:G	6.93481e-85	-2.20457	-2.21793
108857022	chr1:108857022:T:C	6.91643e-85	-2.20796	-2.2172
108857312	chr1:108857312:T:C	6.79743e-85	-2.22173	-2.22078
108857424	chr1:108857424:A:C	1.10931e-84	-2.13498	-1.81776
108857651	chr1:108857651:G:T	6.44518e-84	-2.6927e-09	-2.19314
108857768	chr1:108857768:T:C	7.16259e-85	-2.17051	-2.21968
108857829	chr1:108857829:G:A	1.15981e-84	-2.11875	-1.78947
108857867	chr1:108857867:T:C	7.04324e-85	-2.18902	-2.21797
108857946	chr1:108857946:A:G	7.75618e-84	-2.6927e-09	-2.00798
108858017	chr1:108858017:G:T	6.94935e-85	-2.20264	-2.21777
108858479	chr1:108858479:G:A	6.97397e-85	-2.19088	-2.226
108858877	chr1:108858877:T:C	6.75625e-85	-2.23203	-2.21656
108858994	chr1:108858994:C:T	1.17487e-83	-2.6927e-09	-1.59273
108859002	chr1:108859002:T:C	3.81219e-85	-2.79074	-2.23011
108859032	chr1:108859032:C:T	6.48126e-85	-2.2645	-2.22564
108859132	chr1:108859132:TA:T	6.5006e-85	-2.30712	-2.18004
108859281	chr1:108859281:G:C	6.76914e-85	-2.34789	-2.0988
108859394	chr1:108859394:G:A	6.40835e-85	-2.28266	-2.21879
108859611	chr1:108859611:A:G	1.03077e-83	-2.6927e-09	-1.72358
108859724	chr1:108859724:C:T	6.4235e-84	-2.6927e-09	-2.19651
108859958	chr1:108859958:C:A	6.65125e-85	-2.25202	-2.21223
108860209	chr1:108860209:G:T	6.90633e-85	-2.21108	-2.21554
108860244	chr1:108860244:C:T	6.64787e-85	-2.24571	-2.21905
108860321	chr1:108860321:C:T	6.69454e-85	-2.24615	-2.21162
108861273	chr1:108861273:A:G	6.59026e-85	-2.25455	-2.21891
108861436	chr1:108861436:G:T	6.74438e-84	-2.6927e-09	-2.14776
108861508	chr1:108861508:T:A	6.52952e-85	-2.27225	-2.21047
108861579	chr1:108861579:T:G	9.83696e-85	-2.22935	-1.84357
108861602	chr1:108861602:C:T	6.76584e-84	-2.6927e-09	-2.14459
108861660	chr1:108861660:T:C	4.89231e-85	-2.85531	-1.91609
108861746	chr1:108861746:C:T	8.45191e-85	-2.85738	-1.36729
108861760	chr1:108861760:C:T	6.80184e-85	-2.23316	-2.20871
108861832	chr1:108861832:G:A	6.69563e-85	-2.24515	-2.21245
108862004	chr1:108862004:T:C	5.19397e-85	-2.65457	-2.05699
108862017	chr1:108862017:C:T	6.79907e-85	-2.2305	-2.21177
108862078	chr1:108862078:G:A	4.65618e-84	-2.85462	0.336347
108862254	chr1:108862254:T:C	6.62971e-85	-2.24694	-2.22055
108862362	chr1:108862362:AC:A	4.66204e-84	-2.85337	0.336347
108862431	chr1:108862431:G:A	6.14518e-84	-2.6927e-09	-2.2408
108862485	chr1:108862485:A:T	6.9239e-85	-2.22529	-2.19879
108862495	chr1:108862495:G:C	3.31504e-84	-2.858	-4.05126e-09
108862529	chr1:108862529:T:C	1.08866e-84	-2.09221	-1.87932
108862740	chr1:108862740:G:A	4.52162e-84	-2.85794	0.310333
108862883	chr1:108862883:T:C	6.8121e-85	-2.2321	-2.20825
108863263	chr1:108863263:T:G	1.36875e-82	-2.6927e-09	0.862593
108863271	chr1:108863271:C:A	7.27567e-84	-2.6927e-09	-2.07194
108863334	chr1:108863334:G:T	3.74382e-85	-2.82703	-2.21192
108863349	chr1:108863349:C:T	4.32395e-85	-2.78792	-2.10697
108863481	chr1:108863481:C:T	3.84117e-85	-2.81122	-2.20207
108863763	chr1:108863763:G:A	8.73262e-85	-2.3876	-1.8044
108863782	chr1:108863782:CTTAAT:C	6.14499e-84	-2.6927e-09	-2.24084
108863800	chr1:108863800:A:G	8.79114e-84	-2.6927e-09	-1.88273
108864003	chr1:108864003:A:G	1.23183e-84	-2.12422	-1.72375
108864174	chr1:108864174:A:G	3.82771e-84	-2.71421	-4.05126e-09
108864398	chr1:108864398:G:A	8.434e-84	-2.6927e-09	-1.9242
108864725	chr1:108864725:T:C	6.77484e-84	-2.6927e-09	-2.14326
108864888	chr1:108864888:T:C	8.60179e-84	-2.6927e-09	-1.9045
108865084	chr1:108865084:C:T	6.35606e-84	-2.6927e-09	-2.20706
108865090	chr1:108865090:T:A	1.13407e-84	-2.02368	-1.90698
108865108	chr1:108865108:C:T	1.19202e-84	-2.19728	-1.68355
108865407	chr1:108865407:A:C	1.20609e-84	-2.21055	-1.65853
108866143	chr1:108866143:C:T	3.34485e-84	-2.84905	-4.05126e-09
108866511	chr1:108866511:T:C	6.7065e-84	-2.6927e-09	-2.15339
108866547	chr1:108866547:C:T	3.67139e-84	-2.7559	-4.05126e-09
108867153	chr1:108867153:C:T	1.24623e-83	-2.6927e-09	-1.53377
108867347	chr1:108867347:C:T	1.53466e-83	-2.65086	1.32528
108867570	chr1:108867570:A:T	6.34521e-84	-2.6927e-09	-2.20877
108868647	chr1:108868647:GC:G	3.33812e-82	1.75411	-4.05126e-09
108868664	chr1:108868664:T:A	9.02501e-84	-2.6927e-09	-1.85647
108869264	chr1:108869264:C:A	8.83157e-84	-2.50879	0.630653
108869499	chr1:108869499:G:A	6.26987e-84	-2.6927e-09	-2.22072
108869811	chr1:108869811:C:T	6.24425e-84	-2.6927e-09	-2.22481
108870213	chr1:108870213:A:T	6.18303e-84	-2.6927e-09	-2.23466
108871500	chr1:108871500:T:C	1.0787e-83	-2.6927e-09	-1.67813
108871586	chr1:108871586:T:G	6.33355e-84	-2.6927e-09	-2.21061
108871741	chr1:108871741:G:A	3.12584e-84	-2.10939	-0.807377
108872337	chr1:108872337:C:T	5.64454e-85	-2.51018	-2.11819
108873205	chr1:108873205:A:AG	6.19425e-84	-2.6927e-09	-2.23285
108873594	chr1:108873594:T:C	1.54243e-83	-2.6927e-09	-1.32053
108873603	chr1:108873603:T:C	7.58498e-85	-2.76087	-1.57202
108873887	chr1:108873887:C:T	9.47207e-84	-2.6927e-09	-1.80813
108873898	chr1:108873898:A:ATTTTTCTTTTTCT	1.07179e-84	-2.23027	-1.75687
108873950	chr1:108873950:G:A	9.06964e-84	-2.6927e-09	-1.85154
108874566	chr1:108874566:G:A	3.10145e-83	-0.622017	-4.05126e-09
108874624	chr1:108874624:T:C	6.5472e-84	-2.6927e-09	-2.17744
108875055	chr1:108875055:C:A	8.33172e-85	-2.0401	-2.19889
108875059	chr1:108875059:A:C	6.18408e-85	-2.37282	-2.16426
108875110	chr1:108875110:A:G	9.82701e-85	-2.25886	-1.81506
108875169	chr1:108875169:T:C	6.28597e-84	-2.6927e-09	-2.21815
108875526	chr1:108875526:G:A	7.77238e-84	-2.6927e-09	-2.0059
108875700	chr1:108875700:G:A	8.07449e-84	-2.6927e-09	-1.96776
108876197	chr1:108876197:G:A	6.21152e-84	-2.6927e-09	-2.23007
108876299	chr1:108876299:C:T	6.3076e-84	-2.6927e-09	-2.21472
108876565	chr1:108876565:A:G	6.25905e-84	-2.6927e-09	-2.22244
108876681	chr1:108876681:C:T	1.39139e-84	-2.32087	-1.4053
108876973	chr1:108876973:CG:C	8.35935e-85	-2.03022	-2.20546
108877253	chr1:108877253:C:T	8.54533e-85	-2.02662	-2.18706
108877527	chr1:108877527:T:C	7.66939e-84	-2.6927e-09	-2.01924
108878455	chr1:108878455:A:C	1.0634e-84	-2.12117	-1.87383
108879279	chr1:108879279:C:T	3.47017e-84	-2.81227	-4.05126e-09
108879283	chr1:108879283:G:A	1.341e-84	-1.8893	-1.87375
108879308	chr1:108879308:G:A	3.75399e-85	-2.79976	-2.23648
108879600	chr1:108879600:C:T	8.14341e-85	-2.07493	-2.18692
108879877	chr1:108879877:G:A	6.42222e-84	-2.6927e-09	-2.19671
108880314	chr1:108880314:G:A	1.17395e-84	-2.15251	-1.74359
108880430	chr1:108880430:A:C	1.13591e-83	-2.6927e-09	-1.62645
108881343	chr1:108881343:A:G	6.5049e-84	-2.6927e-09	-2.18392
108881354	chr1:108881354:A:G	9.06873e-85	-1.95065	-2.20358
108881858	chr1:108881858:A:T	6.16253e-84	-2.6927e-09	-2.23799
108882279	chr1:108882279:A:G	7.08788e-85	-2.85911	-1.54156
108882344	chr1:108882344:A:G	5.86578e-85	-2.35222	-2.2377
108882380	chr1:108882380:G:A	6.42667e-84	-2.6927e-09	-2.19602
108882521	chr1:108882521:A:G	1.13487e-83	-2.6927e-09	-1.62737
108882548	chr1:108882548:T:C	6.19674e-84	-2.6927e-09	-2.23245
108882573	chr1:108882573:T:C	6.20445e-84	-2.6927e-09	-2.23121
108882696	chr1:108882696:C:T	1.1196e-83	-2.6927e-09	-1.64092
108883054	chr1:108883054:T:C	6.47989e-84	-2.6927e-09	-2.18777
108883666	chr1:108883666:G:A	5.68104e-85	-2.79917	-1.82275
108884049	chr1:108884049:T:A	7.96549e-84	-2.6927e-09	-1.98135
108884226	chr1:108884226:G:A	5.63882e-85	-2.50998	-2.1194
108884612	chr1:108884612:A:G	7.49051e-85	-2.41702	-1.9284
108884836	chr1:108884836:A:G	4.03389e-83	-0.359157	-4.05126e-09
108885627	chr1:108885627:G:A	3.8095e-85	-2.78523	-2.23633
108885733	chr1:108885733:T:C	6.47462e-84	-2.6927e-09	-2.18858
108886134	chr1:108886134:A:G	3.27264e-83	-0.568292	-4.05126e-09
108887355	chr1:108887355:G:A	6.36442e-84	-2.6927e-09	-2.20575
108887438	chr1:108887438:C:T	4.31069e-83	-0.29279	-4.05126e-09
108887760	chr1:108887760:C:G	1.1726e-84	-2.84906	-1.04818
108888029	chr1:108888029:G:A	5.32851e-85	-2.56777	-2.11822
108888032	chr1:108888032:G:A	1.31676e-83	-2.6927e-09	-1.47871
108888080	chr1:108888080:C:T	4.14742e-84	-2.63399	-4.05126e-09
108888351	chr1:108888351:CT:C	5.35186e-85	-2.56507	-2.11654
108889225	chr1:108889225:G:A	1.03829e-83	-2.6927e-09	-1.71631
108889466	chr1:108889466:C:T	6.69716e-85	-2.85796	-1.59942
108889586	chr1:108889586:G:A	1.17874e-83	-2.6927e-09	-1.58944
108890021	chr1:108890021:A:G	3.33977e-84	-2.85057	-4.05126e-09
108891154	chr1:108891154:C:T	3.66189e-83	-2.6927e-09	-0.455909
108891172	chr1:108891172:T:A	3.50016e-84	-2.80367	-4.05126e-09
108891607	chr1:108891607:A:C	3.61598e-84	-2.77111	-4.05126e-09
108892090	chr1:108892090:C:T	1.11009e-83	-2.6927e-09	-1.64944
108892204	chr1:108892204:T:C	9.75171e-85	-1.88881	-2.19281
108892474	chr1:108892474:G:GA	6.62574e-84	-2.6927e-09	-2.16551
108892512	chr1:108892512:T:C	1.12171e-83	-2.6927e-09	-1.63903
108893226	chr1:108893226:T:C	9.39289e-85	-1.93097	-2.18813
108893769	chr1:108893769:T:C	6.65425e-85	-2.23216	-2.23165
108894651	chr1:108894651:T:C	1.12426e-83	-2.6927e-09	-1.63676
108895960	chr1:108895960:A:G	3.71605e-84	-2.74381	-4.05126e-09
108896450	chr1:108896450:T:A	6.23476e-84	-2.6927e-09	-2.22633
108896740	chr1:108896740:C:T	6.27054e-84	-2.6927e-09	-2.22061
108896778	chr1:108896778:C:T	1.37263e-83	-2.6927e-09	-1.43716
108896894	chr1:108896894:G:A	6.13649e-83	-2.6927e-09	0.0603652
108897090	chr1:108897090:T:C	1.12125e-83	-2.6927e-09	-1.63944
108897593	chr1:108897593:G:A	9.84541e-85	-1.84384	-2.22821
108898118	chr1:108898118:A:G	9.0489e-84	-2.54787	0.694037
108898835	chr1:108898835:T:G	1.21617e-83	-1.55818	-4.05126e-09
108898950	chr1:108898950:A:G	1.62604e-83	-2.6927e-09	-1.26774
108899656	chr1:108899656:A:G	6.16403e-84	-2.6927e-09	-2.23774
108900032	chr1:108900032:A:G	9.42787e-85	-1.94831	-2.16708
108900137	chr1:108900137:A:G	2.12623e-83	-0.999537	-4.05126e-09
108900187	chr1:108900187:A:G	1.17832e-84	-2.85077	-1.04161
108900481	chr1:108900481:C:T	6.32301e-84	-2.6927e-09	-2.21228
108900490	chr1:108900490:C:T	1.97547e-83	-2.6927e-09	-1.07308
108900695	chr1:108900695:T:C	3.58804e-84	-2.77887	-4.05126e-09
108900906	chr1:108900906:TG:T	1.156e-83	-2.6927e-09	-1.60893
108901236	chr1:108901236:C:T	6.21219e-84	-2.6927e-09	-2.22996
108901241	chr1:108901241:G:A	1.58144e-83	-2.6927e-09	-1.29555
108901676	chr1:108901676:A:G	6.85225e-85	-2.35984	-2.07465
108901748	chr1:108901748:A:T	1.73624e-84	-1.80691	-1.69784
108901820	chr1:108901820:A:G	6.38618e-84	-2.6927e-09	-2.20234
108902176	chr1:108902176:A:G	6.22496e-84	-2.6927e-09	-2.22791
108902239	chr1:108902239:G:T	1.74374e-84	-1.83161	-1.66883
108903331	chr1:108903331:A:G	1.5058e-83	-2.6927e-09	-1.34456
108903423	chr1:108903423:C:G	3.94222e-85	-2.79134	-2.19597
108903518	chr1:108903518:G:A	6.29714e-84	-2.6927e-09	-2.21638
108904502	chr1:108904502:C:G	2.75037e-83	-2.6927e-09	-0.742152
108905078	chr1:108905078:GT:G	6.37341e-84	-2.6927e-09	-2.20434
108905442	chr1:108905442:A:G	1.21725e-83	-2.6927e-09	-1.5573
108905575	chr1:108905575:C:T	6.60828e-84	-2.6927e-09	-2.16815
108905876	chr1:108905876:T:C	1.47088e-83	-2.6927e-09	-1.36803
108906199	chr1:108906199:A:T	1.46737e-83	-2.6927e-09	-1.37042
108906684	chr1:108906684:C:T	1.44551e-83	-2.6927e-09	-1.38542
108907133	chr1:108907133:A:G	7.27242e-85	-2.80247	-1.5725
108907395	chr1:108907395:G:A	3.41264e-83	-2.6927e-09	-0.526402
108907862	chr1:108907862:C:T	5.46947e-85	-2.5415	-2.11837
108908364	chr1:108908364:CTG:C	6.19314e-84	-2.6927e-09	-2.23303
108908496	chr1:108908496:A:G	6.20592e-84	-2.6927e-09	-2.23097
108908680	chr1:108908680:T:C	3.91604e-85	-2.79309	-2.20089
108908897	chr1:108908897:G:A	1.00157e-83	-2.31562	0.563301
108908908	chr1:108908908:G:A	1.3564e-83	-2.6927e-09	-1.44905
108909054	chr1:108909054:A:G	6.15161e-84	-2.6927e-09	-2.23976
108909079	chr1:108909079:C:T	6.14739e-84	-2.6927e-09	-2.24045
108909098	chr1:108909098:T:C	4.01243e-85	-2.81948	-2.15018
108909146	chr1:108909146:G:A	3.36317e-84	-2.84359	-4.05126e-09
108909185	chr1:108909185:TTTG:T	8.96434e-84	-2.36254	0.499325
108909299	chr1:108909299:T:C	3.56135e-84	-2.78633	-4.05126e-09
108909644	chr1:108909644:C:A	3.55264e-84	-2.78878	-4.05126e-09
108910082	chr1:108910082:T:A	3.55327e-84	-2.78861	-4.05126e-09
108910383	chr1:108910383:C:CA	1.72221e-84	-1.82848	-1.68438
108910507	chr1:108910507:T:C	6.74697e-85	-2.20911	-2.24085
108910815	chr1:108910815:A:C	6.17142e-84	-2.6927e-09	-2.23654
108911103	chr1:108911103:CTAATA:C	8.6042e-85	-2.00875	-2.19806
108911168	chr1:108911168:A:G	6.33184e-85	-2.43789	-2.07558
108911357	chr1:108911357:G:A	6.09214e-85	-2.47346	-2.0786
108911663	chr1:108911663:T:C	3.80873e-85	-2.79063	-2.23114
108911734	chr1:108911734:G:A	7.00715e-85	-2.18552	-2.22661
108912174	chr1:108912174:A:G	3.40671e-84	-2.83072	-4.05126e-09
108912757	chr1:108912757:G:A	5.86448e-85	-2.3716	-2.21854
108913001	chr1:108913001:AGT:A	6.14893e-84	-2.6927e-09	-2.24019
108913013	chr1:108913013:G:T	5.97862e-85	-2.53511	-2.03576
108913064	chr1:108913064:G:A	1.88335e-84	-2.85275	-0.570672
108913203	chr1:108913203:T:C	7.13117e-84	-2.6927e-09	-2.092
108913216	chr1:108913216:C:T	2.39097e-83	-2.6927e-09	-0.882188
108913237	chr1:108913237:C:T	6.7637e-84	-2.6927e-09	-2.1449
108913250	chr1:108913250:A:T	1.18785e-83	-2.20837	0.62663
108913559	chr1:108913559:T:C	4.02539e-85	-2.73995	-2.22649
108913759	chr1:108913759:C:G	7.57748e-85	-2.4216	-1.91227
108913936	chr1:108913936:C:T	8.05502e-84	-2.6927e-09	-1.97018
108913989	chr1:108913989:T:A	5.88339e-84	-2.28434	-4.05126e-09
108914228	chr1:108914228:G:A	3.7402e-85	-2.85925	-2.18066
108914516	chr1:108914516:A:C	3.66766e-84	-2.75692	-4.05126e-09
108914529	chr1:108914529:C:T	2.88085e-84	-0.856192	-2.14219
108914629	chr1:108914629:T:G	3.31451e-84	-2.85816	-4.05126e-09
108914809	chr1:108914809:A:G	7.85382e-84	-2.6927e-09	-1.99547
108914888	chr1:108914888:G:A	3.96427e-85	-2.76223	-2.21951
108914985	chr1:108914985:A:C	1.06312e-83	-2.6927e-09	-1.69268
108915151	chr1:108915151:T:A	7.51129e-84	-2.6927e-09	-2.04007
108915303	chr1:108915303:G:A	8.61062e-85	-2.76679	-1.43927
108915489	chr1:108915489:C:T	3.39585e-84	-2.83392	-4.05126e-09
108915552	chr1:108915552:G:A	5.6815e-85	-2.49287	-2.12897
108915666	chr1:108915666:C:T	8.07338e-84	-2.6927e-09	-1.9679
108916393	chr1:108916393:A:G	4.07276e-84	-2.65215	-4.05126e-09
108916457	chr1:108916457:T:C	5.80255e-85	-2.50203	-2.09873
108916674	chr1:108916674:A:T	5.86707e-85	-2.61776	-1.97194
108917057	chr1:108917057:T:G	6.49488e-84	-2.6927e-09	-2.18546
108917513	chr1:108917513:G:A	4.69335e-83	-2.6927e-09	-0.207742
108917576	chr1:108917576:A:T	7.98948e-83	0.324238	-4.05126e-09
108917960	chr1:108917960:A:G	1.22849e-83	-2.6927e-09	-1.5481
108918160	chr1:108918160:A:C	7.61663e-84	-2.6927e-09	-2.02614
108918341	chr1:108918341:C:T	4.10767e-85	-2.71997	-2.22623
108918509	chr1:108918509:A:G	7.44326e-85	-2.29997	-2.05178
108918719	chr1:108918719:C:T	6.65259e-85	-2.37055	-2.09351
108919423	chr1:108919423:C:G	8.40112e-85	-2.32841	-1.90228
108919511	chr1:108919511:T:C	1.10219e-84	-2.85466	-1.10451
108919817	chr1:108919817:C:T	4.15473e-85	-2.71454	-2.22027
108919938	chr1:108919938:G:A	6.32688e-85	-2.4329	-2.08135
108920123	chr1:108920123:C:T	7.63943e-85	-2.3613	-1.96444
108920168	chr1:108920168:A:G	9.93074e-85	-2.0757	-1.98773
108920228	chr1:108920228:G:T	7.80541e-85	-2.37313	-1.93111
108920231	chr1:108920231:G:A	7.5811e-84	-2.6927e-09	-2.03081
108920874	chr1:108920874:A:G	4.73042e-84	-2.50246	-4.05126e-09
108921084	chr1:108921084:A:T	4.13273e-85	-2.71857	-2.22155
108921606	chr1:108921606:C:G	9.15132e-85	-2.2345	-1.91066
108921653	chr1:108921653:A:C	4.10895e-85	-2.7356	-2.21029
108921660	chr1:108921660:T:C	6.58413e-84	-2.6927e-09	-2.17181
108921725	chr1:108921725:T:G	7.59438e-84	-2.6927e-09	-2.02906
108922060	chr1:108922060:T:TAGAC	4.03418e-85	-2.73854	-2.22571
108922121	chr1:108922121:A:G	8.31502e-85	-2.35719	-1.8838
108923318	chr1:108923318:G:A	3.79696e-84	-2.72227	-4.05126e-09
108923377	chr1:108923377:A:AT	7.4457e-85	-2.25241	-2.09901
108923975	chr1:108923975:T:C	1.16983e-84	-2.06255	-1.83706
108924360	chr1:108924360:G:A	6.11493e-85	-2.37028	-2.17804
108924548	chr1:108924548:G:A	6.61667e-84	-2.6927e-09	-2.16688
108924956	chr1:108924956:T:C	8.66897e-84	-2.6927e-09	-1.89672
108924990	chr1:108924990:A:G	4.03852e-85	-2.74208	-2.2211
108925239	chr1:108925239:T:C	8.97462e-84	-2.6927e-09	-1.86207
108925476	chr1:108925476:T:A	1.83779e-83	-1.14532	-4.05126e-09
108925498	chr1:108925498:C:G	3.88297e-85	-2.78032	-2.22214
108925878	chr1:108925878:G:A	3.42027e-83	-2.6927e-09	-0.524168
108926051	chr1:108926051:T:C	2.39646e-83	-0.879895	-4.05126e-09
108926086	chr1:108926086:G:A	3.52567e-85	-2.85931	-2.23968
108926202	chr1:108926202:C:G	5.61269e-85	-2.4051	-2.22893
108926577	chr1:108926577:G:C	6.31884e-84	-2.6927e-09	-2.21294
108926692	chr1:108926692:A:C	9.12893e-85	-2.22785	-1.91976
108926709	chr1:108926709:A:G	5.10957e-85	-2.5586	-2.16934
108927311	chr1:108927311:T:C	6.20928e-85	-2.42808	-2.10493
108927563	chr1:108927563:T:C	3.9605e-85	-2.76348	-2.2192
108927646	chr1:108927646:G:A	3.88257e-85	-2.78133	-2.22123
108927647	chr1:108927647:C:T	3.91134e-85	-2.77451	-2.22067
108928038	chr1:108928038:G:A	3.87344e-85	-2.78371	-2.2212
108928303	chr1:108928303:T:C	1.00878e-84	-2.85532	-1.19241
108928398	chr1:108928398:T:TGGA	1.2391e-83	-2.6927e-09	-1.5395
108928847	chr1:108928847:A:G	2.92479e-84	-0.752316	-2.23093
108928867	chr1:108928867:A:G	3.69363e-85	-2.83748	-2.21497
108929023	chr1:108929023:TTC:T	5.23884e-84	-0.813649	-1.58672
108929107	chr1:108929107:G:A	5.95566e-85	-2.48027	-2.09445
108929227	chr1:108929227:G:A	6.41102e-84	-2.6927e-09	-2.19845
108929298	chr1:108929298:G:C	4.45279e-84	-0.784291	-1.77865
108929705	chr1:108929705:C:T	1.5826e-83	-2.6927e-09	-1.29482
108930151	chr1:108930151:G:A	8.09982e-85	-2.45528	-1.81193
108930191	chr1:108930191:T:C	5.49903e-84	-0.988589	-1.36331
108930395	chr1:108930395:C:T	5.56896e-85	-2.55532	-2.08653
108930983	chr1:108930983:T:C	3.60249e-85	-2.85431	-2.22312
108931019	chr1:108931019:TC:T	1.17953e-83	-0.111541	-1.47723
108931104	chr1:108931104:A:C	4.95983e-83	-2.6927e-09	-0.152517
108931184	chr1:108931184:G:A	8.922e-84	-1.86795	-4.05126e-09
108931204	chr1:108931204:G:A	4.17729e-85	-2.83995	-2.08945
108931316	chr1:108931316:T:C	8.84332e-84	-2.6927e-09	-1.87681
108931405	chr1:108931405:A:G	3.60199e-84	-2.77499	-4.05126e-09
108931679	chr1:108931679:T:C	5.9748e-83	-2.6927e-09	0.0336638
108931959	chr1:108931959:T:C	5.10592e-85	-2.85936	-1.86929
108932093	chr1:108932093:T:C	3.31167e-84	-2.85902	-4.05126e-09
108932110	chr1:108932110:T:TA	4.84747e-85	-2.85717	-1.92343
108932113	chr1:108932113:A:AAAAT	1.85186e-84	-1.85855	-1.58173
108932122	chr1:108932122:A:T	3.21215e-83	-2.6927e-09	-0.586946
108932805	chr1:108932805:T:C	8.73872e-84	-2.6927e-09	-1.88871
108932806	chr1:108932806:G:A	6.14549e-84	-2.6927e-09	-2.24075
108933287	chr1:108933287:G:A	1.24607e-83	-2.6927e-09	-1.53389
108933704	chr1:108933704:A:C	7.24937e-84	-2.6927e-09	-2.07556
108933733	chr1:108933733:T:C	1.09877e-84	-1.90579	-2.05649
108933741	chr1:108933741:A:G	4.17828e-85	-2.83768	-2.09148
108934223	chr1:108934223:C:T	3.14756e-83	-2.6927e-09	-0.60726
108934316	chr1:108934316:T:C	5.20138e-85	-2.85719	-1.85294
108934529	chr1:108934529:G:A	1.23837e-84	-1.83969	-2.00299
108934609	chr1:108934609:G:A	4.4947e-84	-2.55357	-4.05126e-09
108935031	chr1:108935031:G:A	4.14859e-85	-2.83777	-2.09852
108935033	chr1:108935033:T:C	6.99506e-84	-2.6927e-09	-2.11127
108935143	chr1:108935143:C:T	4.27899e-85	-2.70306	-2.20228
108935516	chr1:108935516:C:T	7.05496e-84	-2.6927e-09	-2.10274
108935534	chr1:108935534:A:C	6.73663e-84	-2.6927e-09	-2.14891
108935764	chr1:108935764:AAAT:A	6.80379e-84	-2.6927e-09	-2.13899
108935910	chr1:108935910:G:A	5.6178e-83	-2.6927e-09	-0.0279474
108935998	chr1:108935998:C:A	6.40899e-83	-2.6927e-09	0.103814
108936210	chr1:108936210:A:C	1.85719e-83	0.378271	-1.51309
108936785	chr1:108936785:T:C	6.80937e-84	-2.6927e-09	-2.13817
108937207	chr1:108937207:C:T	6.80937e-84	-2.6927e-09	-2.13817
108937337	chr1:108937337:G:A	3.55816e-83	-0.484643	-4.05126e-09
108937525	chr1:108937525:T:C	6.31367e-83	-2.6927e-09	0.088829
108938044	chr1:108938044:A:G	3.80408e-85	-2.8366	-2.18638
108938309	chr1:108938309:C:T	6.80937e-84	-2.6927e-09	-2.13817
108938311	chr1:108938311:G:T	3.81338e-85	-2.83825	-2.1823
108938484	chr1:108938484:G:C	6.57582e-84	-2.6927e-09	-2.17307
108938614	chr1:108938614:T:C	4.96338e-85	-2.51657	-2.2404
108939223	chr1:108939223:TATTA:T	9.57385e-84	-2.6927e-09	-1.79744
108939232	chr1:108939232:TAATA:T	2.89682e-84	-2.13682	-0.856039
108939277	chr1:108939277:T:G	6.14494e-84	-2.6927e-09	-2.24084
108939405	chr1:108939405:CA:C	6.85609e-84	-2.6927e-09	-2.13133
108939420	chr1:108939420:C:T	1.32446e-83	-0.164678	-1.3082
108939551	chr1:108939551:C:T	2.39542e-84	-1.97159	-1.21132
108939600	chr1:108939600:C:T	7.13724e-84	-2.09115	-4.05126e-09
108939682	chr1:108939682:G:A	4.17714e-84	-2.62685	-4.05126e-09
108940204	chr1:108940204:C:T	4.38834e-85	-2.8589	-2.02121
108940782	chr1:108940782:A:G	6.16778e-84	-2.6927e-09	-2.23713
108940836	chr1:108940836:G:A	6.89333e-85	-2.51631	-1.91219
108941353	chr1:108941353:T:C	9.54663e-85	-1.90775	-2.19512
108941532	chr1:108941532:G:A	9.82864e-85	-2.29432	-1.77944
108941842	chr1:108941842:C:T	1.1517e-83	-0.147073	-1.46558
108943000	chr1:108943000:CTCAGGT:C	4.35456e-83	-2.6927e-09	-0.282664
108943394	chr1:108943394:A:G	1.86362e-84	-2.19695	-1.237
108943574	chr1:108943574:A:G	5.63081e-84	-0.251463	-2.07676
108943618	chr1:108943618:TA:T	1.26786e-84	-2.22968	-1.58946
108943730	chr1:108943730:G:A	6.27327e-84	-2.6927e-09	-2.22017
108943935	chr1:108943935:T:C	6.66584e-84	-2.6927e-09	-2.15948
108944040	chr1:108944040:G:A	1.34573e-83	-2.6927e-09	-1.45695
108944196	chr1:108944196:A:G	1.51034e-84	-2.23622	-1.40791
108944408	chr1:108944408:G:A	5.47238e-85	-2.44085	-2.21849
108944594	chr1:108944594:C:G	1.37547e-83	-2.6927e-09	-1.43509
108944731	chr1:108944731:G:A	6.15938e-84	-2.6927e-09	-2.2385
108944779	chr1:108944779:G:A	2.13342e-83	-0.99616	-4.05126e-09
108944865	chr1:108944865:A:G	1.48277e-84	-2.2305	-1.43207
108944909	chr1:108944909:G:A	6.14879e-84	-2.6927e-09	-2.24022
108944931	chr1:108944931:A:C	6.31647e-84	-2.6927e-09	-2.21331
108945017	chr1:108945017:C:T	5.1763e-85	-2.48638	-2.22859
108945109	chr1:108945109:T:C	2.00138e-84	-2.33762	-1.02501
108945592	chr1:108945592:C:T	1.2617e-83	-0.0374885	-1.48394
108945681	chr1:108945681:C:A	3.75475e-83	-2.6927e-09	-0.430865
108945963	chr1:108945963:G:C	6.16639e-84	-2.6927e-09	-2.23736
108946086	chr1:108946086:G:A	6.5433e-85	-2.24227	-2.23835
108946096	chr1:108946096:G:A	9.98658e-85	-1.94248	-2.11533
108946196	chr1:108946196:G:A	1.84621e-84	-2.33568	-1.10766
108946258	chr1:108946258:G:A	6.14965e-84	-2.6927e-09	-2.24008
108946273	chr1:108946273:GC:G	1.99713e-84	-2.35683	-1.00793
108946939	chr1:108946939:G:A	6.58603e-84	-2.6927e-09	-2.17152
108947089	chr1:108947089:G:A	1.98356e-84	-1.15848	-2.2131
108947818	chr1:108947818:T:C	6.66347e-84	-2.6927e-09	-2.15983
108947876	chr1:108947876:C:T	6.19641e-84	-2.6927e-09	-2.2325
108948122	chr1:108948122:A:G	6.1993e-84	-2.6927e-09	-2.23204
108948238	chr1:108948238:CAATT:C	6.14529e-84	-2.6927e-09	-2.24079
108948279	chr1:108948279:G:A	6.21088e-84	-2.6927e-09	-2.23017
108948406	chr1:108948406:T:C	8.00377e-84	-0.0278819	-1.94868
108948416	chr1:108948416:T:C	6.34977e-84	-2.20805	-4.05126e-09
108948616	chr1:108948616:A:T	6.17957e-84	-2.6927e-09	-2.23522
108948684	chr1:108948684:G:A	6.18863e-84	-2.6927e-09	-2.23376
108948689	chr1:108948689:C:T	1.66774e-84	-2.17758	-1.36742
108948775	chr1:108948775:G:A	6.25185e-84	-2.6927e-09	-2.2236
108948784	chr1:108948784:T:C	6.28171e-84	-2.6927e-09	-2.21883
108948800	chr1:108948800:A:G	6.25847e-84	-2.6927e-09	-2.22254
108948923	chr1:108948923:G:A	6.28171e-84	-2.6927e-09	-2.21883
108949149	chr1:108949149:C:G	1.11745e-83	-2.6927e-09	-1.64284
108949451	chr1:108949451:G:A	5.99636e-85	-2.59666	-1.97124
108949514	chr1:108949514:T:C	6.35798e-84	-0.451845	-1.75492
108949701	chr1:108949701:C:T	2.24523e-84	-1.99235	-1.25531
108949798	chr1:108949798:AT:A	1.1989e-82	-2.6927e-09	0.730099
108949856	chr1:108949856:T:C	2.0021e-83	-2.6927e-09	-1.05969
108950257	chr1:108950257:C:G	3.98976e-84	-2.67274	-4.05126e-09
108950515	chr1:108950515:A:T	7.11242e-84	-2.6927e-09	-2.09463
108951034	chr1:108951034:T:C	3.31081e-84	-2.85928	-4.05126e-09
108951058	chr1:108951058:T:C	7.14907e-84	-2.6927e-09	-2.08949
108951277	chr1:108951277:G:A	3.14113e-84	-1.09607	-1.81582
108951525	chr1:108951525:A:G	6.28157e-84	-0.358789	-1.86006
108951594	chr1:108951594:T:C	6.31773e-84	-2.6927e-09	-2.21311
108951823	chr1:108951823:C:A	8.25309e-85	-2.00797	-2.2405
108952248	chr1:108952248:G:A	1.77948e-84	-1.35242	-2.12773
108952747	chr1:108952747:C:A	6.14904e-84	-2.6927e-09	-2.24018
108952765	chr1:108952765:A:C	4.62156e-83	-2.6927e-09	-0.223156
108953253	chr1:108953253:A:G	1.9529e-84	-2.40656	-0.980599
108953809	chr1:108953809:G:A	4.80486e-85	-2.82541	-1.96402
108953848	chr1:108953848:T:A	1.57628e-83	-2.6927e-09	-1.29882
108953871	chr1:108953871:A:G	7.56312e-84	-2.6927e-09	-2.03319
108953935	chr1:108953935:G:A	5.07258e-85	-2.49916	-2.23605
108954309	chr1:108954309:A:G	3.98038e-84	-1.88261	-0.792487
108954356	chr1:108954356:G:A	7.08227e-84	-0.659269	-1.43961
108954538	chr1:108954538:G:A	2.80367e-83	-2.6927e-09	-0.722957
108954579	chr1:108954579:G:A	5.00209e-85	-2.509	-2.2402
108954862	chr1:108954862:C:T	1.05055e-83	-1.70457	-4.05126e-09
108954894	chr1:108954894:A:G	5.42002e-84	-0.525188	-1.84119
108954972	chr1:108954972:T:C	6.61632e-84	-2.6927e-09	-2.16693
108955091	chr1:108955091:C:T	7.3771e-84	-2.6927e-09	-2.05809
108955489	chr1:108955489:T:C	7.71221e-84	-2.6927e-09	-2.01367
108955616	chr1:108955616:G:A	3.76788e-83	-0.427376	-4.05126e-09
108955652	chr1:108955652:C:T	4.85172e-84	-0.501684	-1.97546
108956023	chr1:108956023:C:G	6.24557e-84	-2.6927e-09	-2.2246
108956222	chr1:108956222:G:A	1.0358e-83	-2.6927e-09	-1.71871
108956404	chr1:108956404:G:C	3.04337e-84	-1.87009	-1.07341
108956449	chr1:108956449:C:T	5.25228e-85	-2.46469	-2.23571
108956778	chr1:108956778:G:A	1.22202e-83	-0.0916933	-1.46169
108957089	chr1:108957089:T:C	7.89486e-84	-2.6927e-09	-1.99026
108957483	chr1:108957483:A:G	6.15758e-84	-2.6927e-09	-2.23879
108957754	chr1:108957754:T:A	6.8275e-84	-2.6927e-09	-2.13551
108957817	chr1:108957817:A:G	4.40126e-84	-0.353091	-2.22149
108957844	chr1:108957844:G:A	6.81948e-84	-2.6927e-09	-2.13669
108958227	chr1:108958227:T:A	1.18742e-84	-2.23408	-1.65061
108958379	chr1:108958379:G:C	6.87633e-84	-2.6927e-09	-2.12839
108958431	chr1:108958431:G:C	7.01151e-84	-2.6927e-09	-2.10892
108958606	chr1:108958606:G:A	4.80291e-85	-2.54897	-2.24086
108958858	chr1:108958858:C:T	4.541e-85	-2.65164	-2.19427
108958904	chr1:108958904:T:C	6.16444e-84	-2.6927e-09	-2.23768
108958939	chr1:108958939:C:T	6.15211e-84	-2.6927e-09	-2.23968
108958964	chr1:108958964:G:A	1.59822e-83	-2.6927e-09	-1.28499
108959067	chr1:108959067:A:G	1.23234e-84	-1.8084	-2.03916
108959511	chr1:108959511:G:C	6.49567e-84	-2.6927e-09	-2.18534
108959738	chr1:108959738:A:T	2.34117e-83	-2.6927e-09	-0.903236
108960245	chr1:108960245:C:T	3.31226e-84	-2.85884	-4.05126e-09
108960976	chr1:108960976:A:T	6.86006e-84	-2.6927e-09	-2.13076
108961034	chr1:108961034:T:C	9.55756e-85	-2.7146	-1.38713
108961474	chr1:108961474:C:G	4.2994e-84	-2.598	-4.05126e-09
108961877	chr1:108961877:A:C	7.68923e-84	-2.6927e-09	-2.01665
108961881	chr1:108961881:T:C	9.17354e-84	-2.6927e-09	-1.84015
108962007	chr1:108962007:A:G	6.21006e-84	-2.6927e-09	-2.2303
108962041	chr1:108962041:C:T	5.57172e-85	-2.40912	-2.23224
108962158	chr1:108962158:G:A	3.75291e-84	-2.73394	-4.05126e-09
108962290	chr1:108962290:T:C	4.3755e-85	-2.85549	-2.02755
108962477	chr1:108962477:G:A	7.99139e-84	-2.6927e-09	-1.97811
108962554	chr1:108962554:G:A	8.0192e-84	-2.6927e-09	-1.97463
108962618	chr1:108962618:C:T	6.26487e-84	-2.6927e-09	-2.22152
108962838	chr1:108962838:T:C	7.60367e-84	-2.02784	-4.05126e-09
108962891	chr1:108962891:T:A	6.44267e-85	-2.28346	-2.21265
108963067	chr1:108963067:T:C	7.41625e-85	-2.20971	-2.14568
108963196	chr1:108963196:C:A	2.54483e-83	-0.995601	0.175776
108963213	chr1:108963213:G:T	6.47641e-84	-2.18831	-4.05126e-09
108963765	chr1:108963765:A:G	5.20929e-85	-2.79875	-1.90986
108963796	chr1:108963796:C:G	1.29293e-83	0.330054	-1.82703
108963871	chr1:108963871:C:T	3.71815e-83	-2.6927e-09	-0.440662
108964042	chr1:108964042:G:T	7.36812e-85	-2.50191	-1.85998
108964143	chr1:108964143:G:A	6.20234e-85	-2.32959	-2.20454
108964631	chr1:108964631:T:C	1.16813e-83	0.235568	-1.83405
108965150	chr1:108965150:A:T	5.6332e-85	-2.54858	-2.0818
108965291	chr1:108965291:A:G	8.55938e-84	-2.6927e-09	-1.90944
108965969	chr1:108965969:A:T	5.00079e-85	-2.50976	-2.2397
108966421	chr1:108966421:C:T	7.62907e-85	-2.45249	-1.8746
108966803	chr1:108966803:CACACACACAT:C	4.35078e-84	-2.58612	-4.05126e-09
108967345	chr1:108967345:C:T	3.86512e-85	-2.85508	-2.15198
108968336	chr1:108968336:AAGT:A	5.21836e-85	-2.50119	-2.20568
108968364	chr1:108968364:G:A	2.00714e-83	0.535756	-1.59293
108968532	chr1:108968532:C:T	2.45932e-84	-1.43741	-1.71918
108968551	chr1:108968551:A:G	3.90625e-83	-0.39131	-4.05126e-09
108968731	chr1:108968731:C:T	4.13822e-84	-2.63621	-4.05126e-09
108968776	chr1:108968776:A:G	4.2044e-84	-2.07925	-0.541094
108968928	chr1:108968928:T:C	6.25621e-84	-2.6927e-09	-2.2229
108968941	chr1:108968941:G:A	2.00474e-83	0.543467	-1.60184
108968980	chr1:108968980:A:C	8.23279e-84	-2.6927e-09	-1.94835
108969049	chr1:108969049:C:T	9.03438e-84	-1.85544	-4.05126e-09
108969161	chr1:108969161:G:A	2.30482e-84	-1.46197	-1.7595
108969554	chr1:108969554:C:T	8.44346e-84	-2.6927e-09	-1.92308
108969556	chr1:108969556:TC:T	4.13673e-84	-2.63657	-4.05126e-09
108969635	chr1:108969635:GA:G	1.42073e-83	0.497195	-1.89991
108969715	chr1:108969715:G:C	2.82149e-84	-2.26062	-0.758584
108969735	chr1:108969735:A:C	8.21246e-84	-2.6927e-09	-1.95082
108970232	chr1:108970232:C:G	1.32107e-83	-2.6927e-09	-1.47545
108970652	chr1:108970652:A:G	3.25309e-83	0.733893	-1.30817
108970875	chr1:108970875:C:T	5.64984e-85	-2.38826	-2.23917
108970943	chr1:108970943:G:T	1.23315e-83	-2.6927e-09	-1.54431
108971619	chr1:108971619:G:A	8.01499e-84	-2.6927e-09	-1.97516
108971850	chr1:108971850:T:C	6.30349e-84	-2.6927e-09	-2.21537
108972339	chr1:108972339:G:GCCT	8.84434e-84	-2.6927e-09	-1.87669
108972651	chr1:108972651:A:T	6.3206e-84	-2.6927e-09	-2.21266
108972724	chr1:108972724:G:A	8.231e-84	-2.6927e-09	-1.94856
108972856	chr1:108972856:A:G	9.73257e-84	-2.6927e-09	-1.781
108972895	chr1:108972895:G:A	1.22864e-83	0.0343217	-1.5823
108972897	chr1:108972897:C:T	8.95499e-85	-2.48727	-1.67957
108972924	chr1:108972924:C:T	1.02595e-83	0.00240868	-1.73068
108972981	chr1:108972981:C:T	2.00616e-83	0.572149	-1.62981
108973030	chr1:108973030:G:C	3.86823e-85	-2.84721	-2.15905
108973113	chr1:108973113:A:G	3.78049e-85	-2.85397	-2.17523
108973114	chr1:108973114:T:G	3.81466e-85	-2.85557	-2.16464
108973156	chr1:108973156:T:C	1.16365e-82	0.580087	0.120172
108973647	chr1:108973647:G:A	1.17004e-83	-1.59685	-4.05126e-09
108973682	chr1:108973682:A:G	1.92369e-83	0.479693	-1.57934
108973960	chr1:108973960:A:G	1.82235e-83	0.464531	-1.61829
108974019	chr1:108974019:T:C	2.97659e-84	-1.21828	-1.74741
108974079	chr1:108974079:A:G	6.3768e-84	-2.6927e-09	-2.20381
108974097	chr1:108974097:G:T	6.7953e-85	-2.25234	-2.19049
108974173	chr1:108974173:C:T	6.13521e-85	-2.41745	-2.12757
108974216	chr1:108974216:G:A	1.90742e-83	0.557758	-1.66589
108974837	chr1:108974837:T:C	4.02337e-84	-2.66435	-4.05126e-09
108974961	chr1:108974961:T:C	2.09304e-83	0.585629	-1.6009
108975477	chr1:108975477:C:T	1.89965e-83	0.487659	-1.59988
108975531	chr1:108975531:G:GA	3.37486e-84	-2.84012	-4.05126e-09
108975579	chr1:108975579:C:T	1.02385e-83	-2.6927e-09	-1.73031
108975599	chr1:108975599:C:T	1.75025e-81	3.41104	-4.05126e-09
108975642	chr1:108975642:T:C	8.19255e-84	-2.6927e-09	-1.95325
108976939	chr1:108976939:G:A	5.21362e-85	-2.46714	-2.24065
108977360	chr1:108977360:G:T	1.09355e-83	0.475461	-2.13992
108977666	chr1:108977666:A:G	2.09567e-83	-2.6927e-09	-1.01402
108977819	chr1:108977819:T:C	6.33365e-84	-2.6927e-09	-2.2106
108978443	chr1:108978443:C:T	1.01794e-83	-2.6927e-09	-1.73611
108978695	chr1:108978695:A:G	1.76264e-83	0.411376	-1.59845
108979165	chr1:108979165:T:A	8.06604e-84	-2.6927e-09	-1.96881
108979393	chr1:108979393:G:A	1.08287e-83	0.44988	-2.12415
108979557	chr1:108979557:G:C	3.28386e-83	-2.6927e-09	-0.564867
108979692	chr1:108979692:G:A	7.77966e-85	-2.51856	-1.78898
108979933	chr1:108979933:T:C	1.84531e-83	0.461771	-1.60301
108980066	chr1:108980066:A:T	1.01356e-83	-2.6927e-09	-1.74042
108980179	chr1:108980179:A:T	7.51149e-85	-2.53939	-1.80323
108980262	chr1:108980262:G:A	1.3187e-83	-1.47724	-4.05126e-09
108980880	chr1:108980880:C:T	1.02448e-83	0.42439	-2.15409
108980905	chr1:108980905:A:G	8.19866e-84	-2.6927e-09	-1.9525
108981020	chr1:108981020:T:C	6.47367e-84	-2.6927e-09	-2.18873
108981021	chr1:108981021:G:A	5.6678e-85	-2.8572	-1.76705
108981121	chr1:108981121:C:T	3.8961e-84	-2.6965	-4.05126e-09
108981135	chr1:108981135:A:G	5.4026e-85	-2.55537	-2.11681
108981423	chr1:108981423:A:G	3.71938e-83	-2.6927e-09	-0.440332
108981439	chr1:108981439:T:A	8.19585e-84	-2.6927e-09	-1.95285
108981588	chr1:108981588:T:C	1.20518e-83	0.577751	-2.14501
108981962	chr1:108981962:C:A	5.4034e-85	-2.44286	-2.22917
108982196	chr1:108982196:C:T	2.02925e-83	0.515637	-1.56186
108982381	chr1:108982381:A:C	4.14524e-84	-2.63451	-4.05126e-09
108982821	chr1:108982821:A:G	8.66382e-84	-2.6927e-09	-1.89732
108983606	chr1:108983606:G:A	1.4261e-83	-2.6927e-09	-1.39894
108983966	chr1:108983966:G:C	8.31669e-84	-2.6927e-09	-1.93821
108984486	chr1:108984486:A:C	1.02008e-84	-1.94396	-2.09264
108984741	chr1:108984741:C:G	6.21599e-84	-2.6927e-09	-2.22935
108984855	chr1:108984855:C:T	6.6936e-84	-2.6927e-09	-2.15532
108984862	chr1:108984862:G:A	7.29596e-85	-2.20851	-2.16323
108984991	chr1:108984991:A:G	5.95873e-84	-2.27161	-4.05126e-09
108985087	chr1:108985087:C:T	5.7891e-85	-2.79644	-1.80664
108985239	chr1:108985239:G:A	5.18684e-85	-2.78834	-1.92459
108985840	chr1:108985840:G:A	9.90856e-84	-2.6927e-09	-1.76307
108985984	chr1:108985984:A:G	1.00167e-83	-1.75222	-4.05126e-09
108986392	chr1:108986392:G:C	1.96976e-83	0.533017	-1.60899
108986773	chr1:108986773:A:T	7.95259e-84	-2.6927e-09	-1.98298
108987578	chr1:108987578:C:T	1.03269e-83	-2.6927e-09	-1.72172
108987757	chr1:108987757:C:T	1.72018e-83	-2.6927e-09	-1.21146
108988834	chr1:108988834:C:T	3.23909e-83	-2.6927e-09	-0.578596
108988890	chr1:108988890:T:C	8.24526e-84	-2.6927e-09	-1.94683
108989236	chr1:108989236:G:A	7.98411e-85	-2.05101	-2.2306
108990033	chr1:108990033:G:A	6.31723e-84	-2.6927e-09	-2.21319
108990269	chr1:108990269:C:T	8.59306e-84	0.236004	-2.14152
108991019	chr1:108991019:C:G	7.87806e-84	-2.6927e-09	-1.99239
108991059	chr1:108991059:C:T	8.10132e-84	-2.6927e-09	-1.96445
108991132	chr1:108991132:C:A	9.67331e-84	0.17502	-1.96212
108991459	chr1:108991459:A:G	7.20565e-84	-2.6927e-09	-2.08161
108991622	chr1:108991622:C:T	3.82212e-84	-2.71567	-4.05126e-09
108992318	chr1:108992318:G:A	6.15413e-84	-2.6927e-09	-2.23935
108992366	chr1:108992366:A:G	9.42371e-84	-2.6927e-09	-1.81324
108992682	chr1:108992682:G:A	4.00899e-83	-2.6927e-09	-0.365349
108992728	chr1:108992728:C:T	6.53022e-84	-2.6927e-09	-2.18003
108993479	chr1:108993479:AAAAT:A	1.24979e-83	-2.6927e-09	-1.53091
108993562	chr1:108993562:G:A	8.30464e-84	-2.6927e-09	-1.93966
108993563	chr1:108993563:C:T	8.29477e-84	-2.6927e-09	-1.94085
108994289	chr1:108994289:C:G	4.92949e-84	-2.46124	-4.05126e-09
108994352	chr1:108994352:A:G	1.94955e-83	0.495612	-1.5819
108994479	chr1:108994479:C:T	7.19835e-84	-2.6927e-09	-2.08262
108994611	chr1:108994611:AC:A	9.52135e-84	0.292808	-2.09574
108994657	chr1:108994657:GGACAAAGATGGGTTTTA:G	4.0056e-83	-2.6927e-09	-0.366194
108995432	chr1:108995432:T:C	6.54523e-84	-2.6927e-09	-2.17774
108996068	chr1:108996068:T:C	5.61482e-85	-2.44794	-2.18571
108996293	chr1:108996293:C:A	9.52336e-84	0.340868	-2.14359
108996629	chr1:108996629:C:G	5.22065e-85	-2.51147	-2.19496
108996850	chr1:108996850:A:G	4.24947e-85	-2.68169	-2.23057
108997000	chr1:108997000:C:T	6.38802e-84	-2.6927e-09	-2.20205
108997310	chr1:108997310:G:A	5.0058e-85	-2.78235	-1.96611
108997438	chr1:108997438:A:G	1.05664e-83	0.393855	-2.09264
108997629	chr1:108997629:G:A	1.06561e-83	-0.0301654	-1.66018
108998119	chr1:108998119:AATGTACATAT:A	1.05416e-83	-2.6927e-09	-1.70114
108998376	chr1:108998376:A:G	1.65368e-83	0.361837	-1.61272
108998524	chr1:108998524:A:G	8.88951e-84	-2.6927e-09	-1.8716
108999089	chr1:108999089:T:C	1.5557e-83	-2.6927e-09	-1.31196
108999185	chr1:108999185:C:G	1.75047e-83	-2.6927e-09	-1.194
108999198	chr1:108999198:G:A	6.58364e-85	-2.34733	-2.12714
108999788	chr1:108999788:T:C	9.49075e-84	0.19275	-1.9989
109000380	chr1:109000380:G:A	3.61229e-85	-2.85826	-2.21646
109000915	chr1:109000915:G:T	1.49567e-83	0.664004	-2.01532
109001073	chr1:109001073:A:C	8.94666e-84	-2.6927e-09	-1.86519
109001319	chr1:109001319:TAAATA:T	6.21696e-84	-2.6927e-09	-2.22919
109002005	chr1:109002005:G:T	5.35313e-84	-2.37879	-4.05126e-09
109003044	chr1:109003044:C:T	9.60195e-84	-2.6927e-09	-1.79451
109003065	chr1:109003065:C:T	7.71168e-84	-2.6927e-09	-2.01374
109003199	chr1:109003199:C:T	1.93447e-83	0.508541	-1.6026
109003525	chr1:109003525:A:G	8.58187e-85	-2.60996	-1.59945
109004190	chr1:109004190:G:A	6.36018e-85	-2.51258	-1.99642
109004214	chr1:109004214:G:A	9.93945e-85	-2.5637	-1.49885
109004861	chr1:109004861:G:A	1.74736e-83	-1.19578	-4.05126e-09
109004981	chr1:109004981:G:A	1.47926e-83	0.570942	-1.93329
109005029	chr1:109005029:C:T	2.22374e-83	0.35943	-1.31413
109005295	chr1:109005295:C:T	4.18189e-84	-2.62571	-4.05126e-09
109005902	chr1:109005902:A:G	6.88351e-84	-2.6927e-09	-2.12734
109005996	chr1:109005996:G:A	1.22426e-83	-2.6927e-09	-1.55155
109006161	chr1:109006161:G:A	6.76049e-84	-2.6927e-09	-2.14538
109006362	chr1:109006362:CA:C	6.80988e-85	-2.4595	-1.98119
109006404	chr1:109006404:G:C	1.40944e-83	-2.6927e-09	-1.4107
109006544	chr1:109006544:C:A	2.19283e-83	0.413521	-1.38221
109006890	chr1:109006890:C:T	6.15116e-84	-2.6927e-09	-2.23983
109007353	chr1:109007353:G:T	9.25289e-84	-2.6927e-09	-1.83154
109007426	chr1:109007426:G:T	1.79453e-83	-2.6927e-09	-1.16915
109007941	chr1:109007941:A:C	6.19869e-84	-2.6927e-09	-2.23213
109007969	chr1:109007969:G:A	6.54227e-84	-2.6927e-09	-2.17819
109008029	chr1:109008029:G:C	6.22939e-84	-2.6927e-09	-2.22719
109008046	chr1:109008046:G:A	5.58273e-85	-2.82072	-1.81866
109008630	chr1:109008630:C:T	1.02466e-83	0.32089	-2.05042
109008903	chr1:109008903:C:A	7.64326e-84	-2.02265	-4.05126e-09
109009490	chr1:109009490:C:T	7.71168e-84	-2.6927e-09	-2.01374
109009946	chr1:109009946:C:T	1.92925e-84	-2.53877	-0.860569
109010266	chr1:109010266:CAT:C	1.7075e-83	-2.6927e-09	-1.21886
109010384	chr1:109010384:C:T	6.75859e-84	-2.14566	-4.05126e-09
109010443	chr1:109010443:A:G	1.30147e-83	0.060543	-1.55094
109010470	chr1:109010470:G:A	6.32627e-84	-2.6927e-09	-2.21176
109010730	chr1:109010730:C:G	1.05811e-83	0.391156	-2.08855
109011332	chr1:109011332:A:G	7.51193e-84	-2.6927e-09	-2.03998
109011940	chr1:109011940:T:C	1.00188e-83	0.340905	-2.09291
109012032	chr1:109012032:A:G	6.49704e-84	-2.6927e-09	-2.18513
109012062	chr1:109012062:C:T	3.7854e-84	-2.72532	-4.05126e-09
109012195	chr1:109012195:A:G	2.2068e-83	0.360271	-1.32261
109012288	chr1:109012288:C:A	1.76943e-84	-2.55916	-0.92666
109012309	chr1:109012309:A:G	5.17291e-85	-2.49352	-2.2221
109012600	chr1:109012600:A:G	9.02577e-84	-2.6927e-09	-1.85639
109014345	chr1:109014345:G:A	2.32627e-83	0.401394	-1.31102
109014737	chr1:109014737:A:G	6.54442e-84	-2.6927e-09	-2.17786
109014941	chr1:109014941:C:T	5.82489e-85	-2.45177	-2.14514
109015180	chr1:109015180:G:A	3.89362e-84	-2.69713	-4.05126e-09
109015363	chr1:109015363:G:A	6.9078e-84	-2.12382	-4.05126e-09
109016101	chr1:109016101:A:G	6.14765e-84	-2.6927e-09	-2.2404
109016128	chr1:109016128:C:T	4.22125e-84	-2.61634	-4.05126e-09
109016184	chr1:109016184:T:C	1.73402e-83	-2.6927e-09	-1.20344
109016484	chr1:109016484:AC:A	3.46113e-84	-2.81488	-4.05126e-09
109016849	chr1:109016849:C:A	9.38943e-85	-1.8989	-2.22057
109017074	chr1:109017074:C:T	1.4799e-83	-1.36191	-4.05126e-09
109017221	chr1:109017221:G:A	9.09152e-85	-1.93274	-2.21897
109017273	chr1:109017273:C:T	1.51594e-83	-2.6927e-09	-1.33785
109017817	chr1:109017817:G:A	8.10728e-85	-2.17082	-2.09548
109018121	chr1:109018121:C:T	8.35624e-84	-2.6927e-09	-1.93346
109018217	chr1:109018217:G:A	2.36114e-83	-2.6927e-09	-0.894745
109018346	chr1:109018346:G:C	9.04139e-85	-2.11487	-2.04238
109019209	chr1:109019209:A:C	1.85328e-83	0.459076	-1.596
109019338	chr1:109019338:A:G	2.44915e-83	0.435179	-1.29332
109020244	chr1:109020244:T:G	7.71168e-84	-2.6927e-09	-2.01374
109020381	chr1:109020381:C:T	5.93761e-85	-2.46889	-2.10886
109020816	chr1:109020816:AT:A	8.54009e-84	0.239993	-2.15169
109020821	chr1:109020821:G:A	8.45441e-84	0.229805	-2.15159
109021034	chr1:109021034:A:C	5.55769e-85	-2.52209	-2.12178
109021092	chr1:109021092:T:G	5.78526e-84	-2.30116	-4.05126e-09
109021325	chr1:109021325:T:C	1.57975e-83	0.33267	-1.62929
109022102	chr1:109022102:A:T	6.57467e-84	-2.6927e-09	-2.17325
109022214	chr1:109022214:T:C	1.40472e-83	-2.6927e-09	-1.41405
109022444	chr1:109022444:G:GTC	6.14492e-84	-2.6927e-09	-2.24085
109022670	chr1:109022670:C:T	8.88846e-85	-1.9557	-2.2186
109022773	chr1:109022773:C:T	6.69695e-85	-2.31655	-2.14086
109023064	chr1:109023064:G:A	3.5992e-84	-2.77576	-4.05126e-09
109024447	chr1:109024447:C:T	8.525e-85	-2.5983	-1.61775
109024748	chr1:109024748:A:G	1.83102e-83	0.422529	-1.57154
109025590	chr1:109025590:G:A	4.22879e-84	-0.583788	-2.03077
109025591	chr1:109025591:G:A	1.7406e-83	0.359493	-1.55915
109026159	chr1:109026159:G:A	8.16397e-84	-2.6927e-09	-1.95674
109026216	chr1:109026216:T:G	6.25167e-84	-2.6927e-09	-2.22362
109026259	chr1:109026259:T:C	1.54414e-83	0.259796	-1.57922
109026510	chr1:109026510:G:A	1.80231e-83	0.458073	-1.62289
109027166	chr1:109027166:T:G	6.70191e-84	-2.6927e-09	-2.15408
109028924	chr1:109028924:T:TA	3.9254e-84	-2.689	-4.05126e-09
109029267	chr1:109029267:A:G	6.15684e-84	-2.6927e-09	-2.23891
109029723	chr1:109029723:A:C	2.15885e-84	-2.53836	-0.74854
109030295	chr1:109030295:T:C	2.08854e-83	0.488744	-1.50617
109030361	chr1:109030361:G:A	2.0681e-83	0.477907	-1.50516
109030536	chr1:109030536:T:C	3.25793e-84	-2.42585	-0.449528
109031066	chr1:109031066:T:C	1.19263e-83	-2.6927e-09	-1.57773
109031279	chr1:109031279:T:A	1.95444e-83	-2.6927e-09	-1.08378
109032632	chr1:109032632:T:C	8.1009e-84	-1.9645	-4.05126e-09
109032640	chr1:109032640:G:A	4.7389e-84	-2.50067	-4.05126e-09
109032956	chr1:109032956:T:C	3.34467e-84	-2.8491	-4.05126e-09
109033209	chr1:109033209:A:G	2.29948e-83	0.535463	-1.45667
109033875	chr1:109033875:G:A	8.91309e-84	-2.6927e-09	-1.86895
109033957	chr1:109033957:G:C	1.0816e-83	-2.6927e-09	-1.67545
109034205	chr1:109034205:C:A	7.92832e-83	0.300376	0.016178
109034215	chr1:109034215:G:A	4.12895e-84	-1.18776	-1.45069
109034469	chr1:109034469:T:C	4.00228e-83	-2.6927e-09	-0.367024
109034716	chr1:109034716:A:G	1.61308e-83	0.241934	-1.51768
109035361	chr1:109035361:C:T	8.67152e-84	-2.6927e-09	-1.89643
109035452	chr1:109035452:T:C	7.7029e-84	-2.6927e-09	-2.01488
109035669	chr1:109035669:C:T	1.16604e-83	0.320217	-1.92049
109035762	chr1:109035762:C:T	6.30431e-84	-2.6927e-09	-2.21524
109035883	chr1:109035883:G:A	6.16328e-84	-2.6927e-09	-2.23786
109036426	chr1:109036426:G:A	1.92782e-84	-2.50583	-0.894256
109036612	chr1:109036612:G:A	7.08305e-85	-2.20347	-2.19788
109036697	chr1:109036697:G:A	1.67976e-83	-1.84693	0.611692
109036985	chr1:109036985:A:AT	6.30981e-84	-2.6927e-09	-2.21437
109036998	chr1:109036998:A:G	3.77135e-84	-2.72904	-4.05126e-09
109037292	chr1:109037292:A:G	6.14644e-84	-2.6927e-09	-2.2406
109037379	chr1:109037379:T:C	1.89375e-83	0.330281	-1.44561
109037589	chr1:109037589:T:C	5.21174e-83	-0.102974	-4.05126e-09
109037619	chr1:109037619:C:T	1.99833e-83	0.485064	-1.54664
109038240	chr1:109038240:C:T	1.35938e-83	0.463963	-1.91082
109038396	chr1:109038396:G:A	4.39701e-83	-2.6927e-09	-0.272963
109038450	chr1:109038450:A:G	6.16328e-84	-2.6927e-09	-2.23786
109038579	chr1:109038579:TGAGGTAG:T	7.59158e-83	0.336645	-0.0634927
109039003	chr1:109039003:A:C	4.27048e-84	-2.60475	-4.05126e-09
109039501	chr1:109039501:G:A	9.5795e-84	0.320311	-2.11716
109039574	chr1:109039574:T:A	4.76692e-83	-2.6927e-09	-0.192188
109039892	chr1:109039892:C:T	6.24439e-84	-2.6927e-09	-2.22479
109040214	chr1:109040214:A:G	1.12603e-83	-2.6927e-09	-1.63519
109040884	chr1:109040884:C:T	7.37168e-84	-2.6927e-09	-2.05883
109042479	chr1:109042479:G:A	1.48017e-83	-2.6927e-09	-1.36173
109042732	chr1:109042732:T:C	9.59984e-84	-2.6927e-09	-1.79473
109042927	chr1:109042927:G:A	1.67844e-83	-1.84349	0.607464
109042968	chr1:109042968:C:T	4.28362e-83	-2.6927e-09	-0.299088
109043290	chr1:109043290:A:G	7.2013e-84	-2.6927e-09	-2.08221
109043307	chr1:109043307:A:G	5.58437e-85	-2.55118	-2.0879
109043714	chr1:109043714:G:A	4.29859e-84	-1.4774	-1.12078
109043720	chr1:109043720:A:G	4.37388e-85	-2.85527	-2.02814
109043810	chr1:109043810:C:T	8.00676e-85	-2.0908	-2.18797
109043863	chr1:109043863:T:C	5.37755e-84	-2.37424	-4.05126e-09
109044290	chr1:109044290:C:T	7.23975e-84	-2.6927e-09	-2.07689
109045139	chr1:109045139:C:T	3.65416e-84	-2.57148	-0.189125
109045717	chr1:109045717:A:T	1.17736e-83	-2.6927e-09	-1.59062
109045908	chr1:109045908:C:T	1.2932e-84	-2.4092	-1.39016
109046405	chr1:109046405:G:A	4.26733e-84	-2.60548	-4.05126e-09
109046408	chr1:109046408:C:T	4.93938e-84	-1.43101	-1.02823
109046468	chr1:109046468:C:T	6.14845e-84	-2.6927e-09	-2.24027
109047047	chr1:109047047:TGTG:T	3.57195e-84	-2.78336	-4.05126e-09
109047136	chr1:109047136:A:T	8.70963e-84	-1.89204	-4.05126e-09
109047327	chr1:109047327:C:A	1.72862e-83	-1.20656	-4.05126e-09
109047583	chr1:109047583:C:T	8.5239e-84	-2.6927e-09	-1.9136
109047868	chr1:109047868:G:A	4.56108e-84	-2.53891	-4.05126e-09
109047900	chr1:109047900:A:G	3.64803e-83	0.49442	-0.954121
109048200	chr1:109048200:G:C	1.35911e-84	-2.32015	-1.4295
109048811	chr1:109048811:G:T	1.85058e-83	-0.0363106	-1.10208
109049395	chr1:109049395:G:A	1.45862e-84	-1.44	-2.23898
109049419	chr1:109049419:T:G	1.34599e-84	-2.29412	-1.46522
109049639	chr1:109049639:A:G	1.3047e-84	-2.34744	-1.44306
109049875	chr1:109049875:T:A	7.32084e-83	-2.6927e-09	0.236837
109050011	chr1:109050011:C:G	4.91832e-83	1.40078	-1.5617
109050315	chr1:109050315:G:A	2.56011e-83	-2.6927e-09	-0.813837
109050705	chr1:109050705:G:A	8.18623e-84	-2.6927e-09	-1.95402
109050754	chr1:109050754:G:A	1.58621e-84	-1.76136	-1.83376
109051032	chr1:109051032:C:T	7.9313e-84	-1.22747	-0.758186
109051078	chr1:109051078:T:C	6.22923e-84	-2.6927e-09	-2.22722
109051439	chr1:109051439:G:A	6.81878e-84	-2.6927e-09	-2.13679
109051687	chr1:109051687:G:A	2.68664e-84	-0.827311	-2.24087
109051983	chr1:109051983:A:G	5.85149e-85	-2.4845	-2.10786
109052300	chr1:109052300:T:A	7.60512e-84	-2.6927e-09	-2.02765
109052582	chr1:109052582:A:C	5.59697e-85	-2.52782	-2.10901
109052770	chr1:109052770:C:T	2.39561e-83	-2.6927e-09	-0.88025
109052788	chr1:109052788:T:C	1.69598e-82	-2.6927e-09	1.07696
109052912	chr1:109052912:G:A	2.80524e-84	-0.78901	-2.23597
109052992	chr1:109052992:G:A	2.19803e-84	-1.60901	-1.6599
109053479	chr1:109053479:C:T	6.1551e-84	-2.6927e-09	-2.23919
109053483	chr1:109053483:TCCGCCCGGCAGCTGCCCCGTCCAGGAGGTGGGGGGCAGCCCCCACCCGGCCAGCCGCCCCGTCCAGGAGGGAGGTCGTGGGCAACCC:T	4.5852e-85	-2.67816	-2.15806
109053544	chr1:109053544:G:A	1.3592e-83	-2.6927e-09	-1.44699
109053743	chr1:109053743:G:C	3.33825e-84	-2.85102	-4.05126e-09
109053919	chr1:109053919:C:A	5.38932e-85	-2.5633	-2.11134
109054007	chr1:109054007:ACTCC:A	2.2159e-84	-1.39586	-1.86496
109054035	chr1:109054035:CA:C	6.36025e-84	-2.6927e-09	-2.2064
109054138	chr1:109054138:T:C	1.09287e-83	-2.6927e-09	-1.66508
109054540	chr1:109054540:G:A	9.6412e-85	-2.60541	-1.48761
109054546	chr1:109054546:G:A	2.40539e-83	-2.6927e-09	-0.876175
109054640	chr1:109054640:G:A	7.70901e-84	-2.6927e-09	-2.01408
109054657	chr1:109054657:C:T	7.17257e-84	-2.6927e-09	-2.08621
109054692	chr1:109054692:C:G	2.76533e-84	-0.81759	-2.22172
109055481	chr1:109055481:G:A	2.00312e-84	-1.47645	-1.88531
109055579	chr1:109055579:C:T	1.02199e-83	-2.6927e-09	-1.73213
109055830	chr1:109055830:G:A	7.66217e-85	-2.30435	-2.01841
109056628	chr1:109056628:G:A	8.38061e-84	-2.6927e-09	-1.93055
109057498	chr1:109057498:G:A	6.05018e-85	-2.46749	-2.09148
109057528	chr1:109057528:C:T	8.88289e-84	-2.6927e-09	-1.87235
109058366	chr1:109058366:T:G	7.601e-84	-2.6927e-09	-2.02819
109058656	chr1:109058656:G:A	1.07825e-81	-2.6927e-09	2.92662
109058747	chr1:109058747:A:C	6.14555e-85	-2.76701	-1.77632
109059134	chr1:109059134:A:T	1.69781e-82	-2.6927e-09	1.07803
109059407	chr1:109059407:G:A	1.66975e-84	-2.33064	-1.21316
109059650	chr1:109059650:G:A	3.44443e-83	-0.51713	-4.05126e-09
109059756	chr1:109059756:T:C	3.18816e-84	-2.03111	-0.865915
109060032	chr1:109060032:C:CTA	1.83959e-83	-2.6927e-09	-1.14435
109060046	chr1:109060046:A:T	5.94797e-84	-2.27342	-4.05126e-09
109060491	chr1:109060491:A:G	9.72714e-84	-2.6927e-09	-1.78155
109060678	chr1:109060678:G:A	1.99905e-82	-2.6927e-09	1.24137
109060748	chr1:109060748:G:A	1.94937e-82	-2.6927e-09	1.21621
109060757	chr1:109060757:C:T	8.56314e-84	-2.6927e-09	-1.90901
109060943	chr1:109060943:C:T	2.0318e-84	-1.67873	-1.66882
109060985	chr1:109060985:A:G	2.44973e-84	-1.60617	-1.55432
109061277	chr1:109061277:C:T	3.31302e-84	-2.85861	-4.05126e-09
109061411	chr1:109061411:T:C	2.74527e-84	-2.73372	-0.312873
109061955	chr1:109061955:C:G	6.31158e-84	-2.6927e-09	-2.21409
109062077	chr1:109062077:C:G	6.96871e-84	-2.6927e-09	-2.11504
109062130	chr1:109062130:C:T	1.06777e-84	-2.37215	-1.61876
109062451	chr1:109062451:AT:A	7.63971e-85	-2.45	-1.8757
109062487	chr1:109062487:T:G	1.15254e-84	-2.48902	-1.42548
109062644	chr1:109062644:CA:C	3.36917e-84	-2.84181	-4.05126e-09
109062683	chr1:109062683:T:G	4.62169e-85	-2.58786	-2.24044
109062756	chr1:109062756:G:A	6.68531e-85	-2.38046	-2.07869
109062915	chr1:109062915:G:A	3.52938e-84	-2.79535	-4.05126e-09
109063158	chr1:109063158:C:T	4.76208e-84	-2.49579	-4.05126e-09
109063296	chr1:109063296:G:A	2.08934e-82	-2.6927e-09	1.28554
109063324	chr1:109063324:A:G	6.9351e-84	-2.6927e-09	-2.11988
109063327	chr1:109063327:AAAT:A	3.56566e-85	-2.85415	-2.23356
109063648	chr1:109063648:G:T	8.6302e-85	-2.28507	-1.91872
109063839	chr1:109063839:A:T	6.40809e-84	-2.6927e-09	-2.19891
109064303	chr1:109064303:C:T	3.34772e-84	-2.84819	-4.05126e-09
109064373	chr1:109064373:T:G	5.36673e-84	-0.496042	-1.88021
109064891	chr1:109064891:T:C	9.85123e-82	-2.6927e-09	2.83629
109065090	chr1:109065090:T:C	6.14502e-84	-2.6927e-09	-2.24083
109065651	chr1:109065651:G:A	6.47293e-84	-2.6927e-09	-2.18884
109065661	chr1:109065661:G:A	2.28492e-84	-1.55681	-1.67334
109065852	chr1:109065852:C:T	1.19027e-84	-2.35275	-1.52954
109066248	chr1:109066248:CACTT:C	8.03979e-85	-2.48845	-1.7862
109066619	chr1:109066619:T:C	8.50616e-85	-2.49366	-1.72461
109066790	chr1:109066790:C:T	7.66639e-84	-2.6927e-09	-2.01963
109066844	chr1:109066844:C:T	8.24004e-84	-2.6927e-09	-1.94747
109067010	chr1:109067010:C:T	5.68139e-85	-2.78435	-1.83751
109067363	chr1:109067363:G:A	7.41344e-85	-2.51892	-1.83685
109067646	chr1:109067646:A:G	7.59142e-84	-2.6927e-09	-2.02945
109067915	chr1:109067915:C:T	8.01668e-85	-2.34825	-1.92928
109068076	chr1:109068076:A:G	9.38887e-85	-2.64752	-1.47202
109068199	chr1:109068199:G:A	5.0773e-84	-0.547821	-1.88387
109068785	chr1:109068785:T:C	1.05391e-82	-2.6927e-09	0.601209
109068873	chr1:109068873:G:A	2.08787e-84	-1.61744	-1.70289
109069862	chr1:109069862:C:A	6.08751e-85	-2.61416	-1.93865
109070214	chr1:109070214:T:C	7.48242e-84	-2.6927e-09	-2.04392
109070541	chr1:109070541:G:C	3.76515e-84	-2.73069	-4.05126e-09
109070590	chr1:109070590:C:T	8.65037e-84	-2.6927e-09	-1.89887
109070844	chr1:109070844:C:A	2.39785e-84	-1.57327	-1.60864
109071251	chr1:109071251:G:C	1.79687e-82	-2.6927e-09	1.13474
109071464	chr1:109071464:G:T	1.10158e-84	-2.56022	-1.39951
109071475	chr1:109071475:T:C	5.82094e-85	-2.63907	-1.95852
109071860	chr1:109071860:G:C	4.13935e-85	-2.8235	-2.11502
109071942	chr1:109071942:C:T	5.00984e-85	-2.85896	-1.8887
109072589	chr1:109072589:G:A	6.54881e-84	-2.6927e-09	-2.17719
109072859	chr1:109072859:A:C	1.02801e-84	-2.35166	-1.67719
109073519	chr1:109073519:G:A	1.13567e-84	-2.42733	-1.50192
109073705	chr1:109073705:C:T	2.69456e-84	-1.44227	-1.62297
109073911	chr1:109073911:G:A	6.97797e-84	-2.6927e-09	-2.11371
109073994	chr1:109073994:A:G	4.73009e-84	-0.645273	-1.85725
109074420	chr1:109074420:C:T	6.81575e-85	-2.62316	-1.81666
109075155	chr1:109075155:A:G	4.43436e-84	-2.56709	-4.05126e-09
109075635	chr1:109075635:C:T	6.31805e-84	-2.6927e-09	-2.21306
109075686	chr1:109075686:G:A	2.80697e-84	-1.39816	-1.62621
109075870	chr1:109075870:A:C	7.01375e-84	-2.6927e-09	-2.1086
109076695	chr1:109076695:G:A	2.65476e-84	-1.32735	-1.75276
109076955	chr1:109076955:G:A	5.76505e-84	-2.30466	-4.05126e-09
109077297	chr1:109077297:T:C	6.20651e-84	-2.6927e-09	-2.23087
109077861	chr1:109077861:G:T	6.62301e-84	-2.6927e-09	-2.16592
109077872	chr1:109077872:A:G	1.83877e-83	-2.6927e-09	-1.14479
109078379	chr1:109078379:G:A	2.36953e-83	-2.6927e-09	-0.891196
109078491	chr1:109078491:A:G	6.96763e-84	-0.387193	-1.728
109079239	chr1:109079239:A:G	6.33255e-85	-2.46984	-2.04351
109079357	chr1:109079357:T:C	1.96397e-83	-2.6927e-09	-1.07892
109079731	chr1:109079731:C:G	1.25632e-84	-2.71213	-1.11615
109079826	chr1:109079826:C:T	2.06172e-83	-2.6927e-09	-1.03035
109080495	chr1:109080495:C:T	2.58574e-84	-2.85526	-0.251202
109080933	chr1:109080933:A:G	9.67925e-85	-2.27741	-1.81166
109081065	chr1:109081065:TA:T	6.61918e-84	-2.6927e-09	-2.1665
109081278	chr1:109081278:C:G	6.14769e-84	-2.6927e-09	-2.2404
109081807	chr1:109081807:G:A	7.09229e-84	-2.6927e-09	-2.09746
109081860	chr1:109081860:G:A	4.29423e-85	-2.67327	-2.22852
109081912	chr1:109081912:G:A	7.57092e-84	-2.6927e-09	-2.03216
109081955	chr1:109081955:C:T	7.17997e-84	-2.08518	-4.05126e-09
109081956	chr1:109081956:A:G	7.10448e-84	-2.09575	-4.05126e-09
109082143	chr1:109082143:T:A	3.13694e-83	-2.6927e-09	-0.610641
109082325	chr1:109082325:G:C	4.20094e-85	-2.81064	-2.11311
109082812	chr1:109082812:G:A	4.86767e-85	-2.71566	-2.06078
109082936	chr1:109082936:C:T	5.60867e-84	-0.432355	-1.8998
109083024	chr1:109083024:GC:G	6.16628e-84	-2.6927e-09	-2.23738
109083900	chr1:109083900:C:T	2.06717e-83	-1.02771	-4.05126e-09
109084188	chr1:109084188:A:G	4.22686e-83	-2.6927e-09	-0.312429
109084264	chr1:109084264:C:T	5.37255e-83	-2.6927e-09	-0.0725844
109084451	chr1:109084451:G:A	1.45e-83	-1.38233	-4.05126e-09
109084463	chr1:109084463:C:T	8.06713e-84	-2.6927e-09	-1.96867
109084480	chr1:109084480:C:T	6.15686e-84	-2.6927e-09	-2.23891
109084513	chr1:109084513:A:C	1.52847e-84	-2.80104	-0.831164
109085087	chr1:109085087:G:T	3.89156e-83	-2.6927e-09	-0.395076
109085206	chr1:109085206:A:G	9.74941e-84	-2.6927e-09	-1.77927
109085281	chr1:109085281:A:G	5.11091e-85	-2.85935	-1.86833
109085702	chr1:109085702:T:C	1.32811e-84	-2.80886	-0.96386
109086191	chr1:109086191:A:G	8.11135e-84	-2.6927e-09	-1.96321
109086421	chr1:109086421:G:T	1.46902e-83	-1.36929	-4.05126e-09
109086886	chr1:109086886:C:T	5.59639e-85	-2.74331	-1.89363
109087243	chr1:109087243:G:A	4.05488e-85	-2.72536	-2.23378
109087648	chr1:109087648:G:A	1.53113e-83	-2.6927e-09	-1.32788
109087804	chr1:109087804:A:G	9.74717e-84	-2.6927e-09	-1.7795
109087894	chr1:109087894:C:G	1.42657e-83	-2.6927e-09	-1.39862
109088434	chr1:109088434:C:T	3.69847e-85	-2.81205	-2.23909
109088833	chr1:109088833:TCTC:T	3.73886e-85	-2.80241	-2.23787
109089398	chr1:109089398:G:A	1.46836e-84	-2.85656	-0.815766
109089706	chr1:109089706:C:T	6.26373e-84	-2.6927e-09	-2.2217
109090133	chr1:109090133:T:G	1.53507e-84	-2.8593	-0.768592
109090332	chr1:109090332:T:C	8.06713e-84	-2.6927e-09	-1.96867
109090634	chr1:109090634:C:G	5.91025e-85	-2.57634	-2.00603
109090713	chr1:109090713:G:A	7.11149e-84	-2.6927e-09	-2.09476
109091313	chr1:109091313:T:G	3.31642e-84	-2.85759	-4.05126e-09
109091351	chr1:109091351:C:T	4.12302e-85	-2.85935	-2.08312
109091720	chr1:109091720:T:C	6.17039e-84	-2.6927e-09	-2.23671
109091735	chr1:109091735:G:C	6.42616e-84	-2.6927e-09	-2.1961
109091772	chr1:109091772:G:GTGTAT	1.07189e-83	-2.6927e-09	-1.68446
109091810	chr1:109091810:G:C	4.14761e-85	-2.85934	-2.07719
109091891	chr1:109091891:A:G	4.40216e-85	-2.73535	-2.14161
109091968	chr1:109091968:A:G	1.07189e-83	-2.6927e-09	-1.68446
109091991	chr1:109091991:C:T	3.82227e-85	-2.78257	-2.23564
109092066	chr1:109092066:T:G	3.86158e-85	-2.7764	-2.23158
109092776	chr1:109092776:A:G	1.31876e-84	-2.85604	-0.923736
109092816	chr1:109092816:A:G	9.82142e-84	-2.6927e-09	-1.77191
109093137	chr1:109093137:C:T	8.6941e-84	-2.6927e-09	-1.89383
109093171	chr1:109093171:C:T	1.30464e-84	-2.50535	-1.2852
109093362	chr1:109093362:C:T	3.70536e-85	-2.80974	-2.23953
109093830	chr1:109093830:G:A	6.54762e-84	-2.6927e-09	-2.17737
109095260	chr1:109095260:A:T	3.71168e-85	-2.81251	-2.23506
109095917	chr1:109095917:A:G	4.76166e-83	-2.6927e-09	-0.19329
109096568	chr1:109096568:G:T	4.16004e-85	-2.85931	-2.07422
109097150	chr1:109097150:T:C	4.48276e-83	-2.6927e-09	-0.253648
109097495	chr1:109097495:C:G	4.22825e-85	-2.85933	-2.05794
109097582	chr1:109097582:G:A	1.32814e-83	-2.6927e-09	-1.47011
109097899	chr1:109097899:G:A	1.32989e-83	-2.6927e-09	-1.46879
109097902	chr1:109097902:T:C	3.77456e-85	-2.79593	-2.23484
109098152	chr1:109098152:T:C	1.21426e-84	-2.85198	-1.01036
109098378	chr1:109098378:TG:T	1.9604e-84	-2.80633	-0.576999
109098524	chr1:109098524:C:T	7.39022e-84	-2.6927e-09	-2.05631
109099405	chr1:109099405:C:T	6.64744e-84	-2.6927e-09	-2.16224
109099436	chr1:109099436:G:A	3.69592e-85	-2.84557	-2.20626
109099809	chr1:109099809:A:C	1.45082e-83	-2.6927e-09	-1.38176
109100679	chr1:109100679:G:A	1.12395e-83	-2.6927e-09	-1.63703
109100758	chr1:109100758:G:C	2.76954e-84	-2.84477	-0.193017
109101250	chr1:109101250:C:T	6.15954e-84	-2.6927e-09	-2.23847
109101580	chr1:109101580:C:T	8.84524e-84	-2.6927e-09	-1.87659
109101633	chr1:109101633:G:T	3.94231e-84	-2.68471	-4.05126e-09
109101637	chr1:109101637:G:A	4.25112e-84	-2.60929	-4.05126e-09
109102628	chr1:109102628:C:T	2.14219e-84	-2.84186	-0.452789
109102685	chr1:109102685:T:C	1.27067e-84	-1.61364	-2.20329
109102694	chr1:109102694:G:C	9.75105e-85	-2.84131	-1.24037
109102917	chr1:109102917:G:C	6.16128e-84	-2.6927e-09	-2.23819
109102920	chr1:109102920:T:A	4.03819e-83	-0.358092	-4.05126e-09
109102940	chr1:109102940:A:G	8.99546e-83	-2.74473	3.18756
109103071	chr1:109103071:C:G	3.8025e-85	-2.85912	-2.16428
109103101	chr1:109103101:C:T	6.81717e-84	-2.6927e-09	-2.13703
109103436	chr1:109103436:T:C	3.76394e-83	-2.6927e-09	-0.428421
109103638	chr1:109103638:C:T	1.89954e-84	-2.85914	-0.555724
109103769	chr1:109103769:A:T	1.87811e-84	-2.85885	-0.567361
109103990	chr1:109103990:A:G	2.97357e-84	-2.72417	-0.242536
109104668	chr1:109104668:A:T	6.16113e-84	-2.6927e-09	-2.23821
109104891	chr1:109104891:G:A	3.3249e-84	-2.85503	-4.05126e-09
109105566	chr1:109105566:T:C	2.37104e-83	-2.6927e-09	-0.89056
109105830	chr1:109105830:C:T	4.33134e-85	-2.85857	-2.03461
109106172	chr1:109106172:A:G	6.26797e-85	-2.4317	-2.0919
109106248	chr1:109106248:C:G	1.7756e-84	-2.808	-0.674332
109106426	chr1:109106426:T:A	3.57126e-84	-2.76303	-0.0205285
109106431	chr1:109106431:T:C	1.47995e-84	-2.71888	-0.94559
109106540	chr1:109106540:G:A	5.47128e-84	-2.35696	-4.05126e-09
109106994	chr1:109106994:C:G	7.12183e-84	-2.6927e-09	-2.09331
109107015	chr1:109107015:A:G	2.81488e-83	-2.6927e-09	-0.718968
109107034	chr1:109107034:T:G	7.0998e-84	-2.6927e-09	-2.09641
109107059	chr1:109107059:T:C	2.25079e-83	-2.6927e-09	-0.942606
109107378	chr1:109107378:T:C	3.90128e-84	-2.69517	-4.05126e-09
109107463	chr1:109107463:T:C	3.93986e-84	-2.68533	-4.05126e-09
109107764	chr1:109107764:T:C	4.8471e-83	-2.80502	2.62951
109107936	chr1:109107936:G:T	8.96556e-84	-2.6927e-09	-1.86308
109107946	chr1:109107946:C:T	1.46771e-83	-2.6927e-09	-1.37018
109108065	chr1:109108065:A:G	6.7226e-84	-2.6927e-09	-2.151
109108171	chr1:109108171:C:T	9.47566e-84	-2.6927e-09	-1.80775
109108206	chr1:109108206:G:T	1.10587e-83	-2.6927e-09	-1.65325
109108342	chr1:109108342:C:T	2.05133e-84	-2.79315	-0.544837
109108579	chr1:109108579:G:A	3.32543e-84	-2.71827	-0.136607
109108688	chr1:109108688:A:G	1.46824e-83	-2.6927e-09	-1.36982
109109514	chr1:109109514:A:G	2.20746e-84	-2.83701	-0.427623
109109578	chr1:109109578:C:T	7.20958e-84	-2.6927e-09	-2.08106
109110064	chr1:109110064:G:A	1.46824e-83	-2.6927e-09	-1.36982
109110155	chr1:109110155:A:C	3.8832e-84	-2.69981	-4.05126e-09
109110306	chr1:109110306:C:T	4.53937e-84	-2.81358	0.269902
109110504	chr1:109110504:C:T	6.97972e-83	-2.73913	2.92825
109110691	chr1:109110691:T:A	5.12953e-83	-2.79837	2.6795
109111010	chr1:109111010:C:T	7.4503e-83	-2.71322	2.96758
109111675	chr1:109111675:A:G	7.01227e-84	-2.6927e-09	-2.10881
109112160	chr1:109112160:A:G	6.37428e-84	-2.6927e-09	-2.2042
109112172	chr1:109112172:T:C	4.69245e-84	-2.83085	0.32033
109112393	chr1:109112393:A:G	4.97578e-84	-2.83357	0.381682
109113015	chr1:109113015:C:A	3.79506e-85	-2.8224	-2.20295
109113218	chr1:109113218:C:T	4.30028e-83	-2.6927e-09	-0.295206
109113234	chr1:109113234:A:G	2.40213e-83	-2.6927e-09	-0.877532
109114079	chr1:109114079:C:T	4.83304e-83	-2.6927e-09	-0.178413
109114324	chr1:109114324:T:C	6.49367e-84	-2.12789	-0.0577541
109114359	chr1:109114359:T:C	5.38515e-84	-2.80513	0.432303
109114614	chr1:109114614:A:C	3.76421e-84	-2.73093	-4.05126e-09
109114627	chr1:109114627:C:A	3.98181e-84	-2.85466	0.179923
109114743	chr1:109114743:G:A	8.06181e-84	-2.6927e-09	-1.96933
109115262	chr1:109115262:A:G	3.15452e-82	-2.6927e-09	1.69753
109115279	chr1:109115279:A:G	8.94108e-84	-2.6927e-09	-1.86582
109115282	chr1:109115282:A:C	4.14773e-85	-2.85676	-2.07974
109115645	chr1:109115645:A:G	4.59321e-84	-2.53189	-4.05126e-09
109115739	chr1:109115739:T:C	4.42766e-85	-2.69902	-2.17217
109116152	chr1:109116152:C:T	2.37426e-83	-2.6927e-09	-0.8892
109116285	chr1:109116285:C:T	1.59147e-83	-2.6927e-09	-1.28923
109116852	chr1:109116852:G:A	7.60578e-84	-2.6927e-09	-2.02756
109117053	chr1:109117053:A:AG	1.84237e-84	-2.83543	-0.609987
109117442	chr1:109117442:T:C	3.3117e-84	-2.85901	-4.05126e-09
109117445	chr1:109117445:G:A	4.47576e-85	-2.67575	-2.18463
109117673	chr1:109117673:A:G	5.29638e-85	-2.85714	-1.83489
109118021	chr1:109118021:G:T	3.87095e-85	-2.79657	-2.20898
109118093	chr1:109118093:C:G	6.99164e-84	-2.6927e-09	-2.11176
109118139	chr1:109118139:G:A	8.42168e-84	-2.6927e-09	-1.92566
109118346	chr1:109118346:G:A	6.33693e-84	-2.6927e-09	-2.21008
109118423	chr1:109118423:C:A	6.27259e-84	-2.6927e-09	-2.22028
109118983	chr1:109118983:C:T	1.86334e-84	-2.78477	-0.649332
109118988	chr1:109118988:T:C	3.17893e-84	-2.85561	-0.0443164
109119134	chr1:109119134:C:T	5.98676e-83	-2.74025	2.77591
109119310	chr1:109119310:T:C	1.28825e-84	-2.80526	-0.99793
109119634	chr1:109119634:G:A	9.26941e-84	-2.6927e-09	-1.82975
109119860	chr1:109119860:T:C	7.00686e-85	-2.4504	-1.96177
109120005	chr1:109120005:CT:C	4.64401e-83	-2.6927e-09	-0.21831
109120122	chr1:109120122:G:A	3.60779e-84	-2.77338	-4.05126e-09
109120354	chr1:109120354:G:A	1.04393e-83	-2.6927e-09	-1.71089
109120513	chr1:109120513:C:T	1.846e-83	-2.6927e-09	-1.14087
109120702	chr1:109120702:T:G	8.12866e-84	-2.6927e-09	-1.96108
109120798	chr1:109120798:G:A	3.43133e-84	-1.97758	-0.845944
109121057	chr1:109121057:C:T	3.65502e-85	-2.82267	-2.24028
109121292	chr1:109121292:A:G	1.22688e-84	-2.50347	-1.34852
109121465	chr1:109121465:T:C	3.79761e-84	-1.94565	-0.776449
109121542	chr1:109121542:G:C	4.0087e-84	-1.95031	-0.717697
109122101	chr1:109122101:G:A	1.69201e-83	-2.6927e-09	-1.22797
109122127	chr1:109122127:C:T	3.94873e-84	-2.68308	-4.05126e-09
109122345	chr1:109122345:A:G	3.89962e-85	-2.77588	-2.2223
109122550	chr1:109122550:A:G	6.24613e-84	-2.6927e-09	-2.22451
109122663	chr1:109122663:A:T	7.96283e-85	-2.12047	-2.1638
109122858	chr1:109122858:A:G	2.02658e-82	-2.6927e-09	1.25505
109122912	chr1:109122912:G:A	5.34757e-84	-2.37983	-4.05126e-09
109123215	chr1:109123215:A:G	3.76377e-85	-2.79306	-2.24058
109123675	chr1:109123675:A:G	6.32428e-85	-2.38585	-2.12881
109123705	chr1:109123705:A:G	8.90401e-85	-1.99605	-2.1765
109123760	chr1:109123760:A:G	6.66064e-84	-2.6927e-09	-2.16026
109123781	chr1:109123781:C:T	6.38469e-85	-2.57862	-1.92654
109124129	chr1:109124129:T:A	6.2945e-85	-2.59204	-1.92734
109124287	chr1:109124287:C:T	8.45978e-85	-1.99744	-2.2263
109124302	chr1:109124302:T:C	8.38314e-85	-2.06237	-2.17047
109125120	chr1:109125120:C:T	3.75758e-84	-2.7327	-4.05126e-09
109125251	chr1:109125251:T:C	6.73454e-84	-2.6927e-09	-2.14922
109125738	chr1:109125738:G:T	9.29023e-84	-2.6927e-09	-1.82751
109126039	chr1:109126039:G:A	6.16446e-85	-2.4676	-2.07265
109126099	chr1:109126099:T:G	6.14712e-84	-2.6927e-09	-2.24049
109126468	chr1:109126468:A:T	8.39702e-84	-2.6927e-09	-1.9286
109126485	chr1:109126485:T:G	9.18701e-84	-2.6927e-09	-1.83868
109126556	chr1:109126556:C:T	7.89762e-84	-1.98991	-4.05126e-09
109126585	chr1:109126585:C:G	4.15078e-84	-2.63318	-4.05126e-09
109127121	chr1:109127121:T:C	3.66365e-85	-2.82761	-2.23298
109127225	chr1:109127225:T:C	1.45057e-83	-2.6927e-09	-1.38193
109127284	chr1:109127284:G:A	7.23721e-85	-2.15963	-2.22019
109127328	chr1:109127328:C:CA	1.43267e-83	-2.6927e-09	-1.39435
109127349	chr1:109127349:GGAC:G	1.36796e-83	-2.6927e-09	-1.44056
109127353	chr1:109127353:TACA:T	1.32245e-83	-2.6927e-09	-1.4744
109127621	chr1:109127621:C:T	7.20774e-85	-2.18093	-2.20297
109128165	chr1:109128165:A:ACCTGGCCT	3.71528e-84	-2.74402	-4.05126e-09
109128538	chr1:109128538:T:C	1.14262e-83	-2.6927e-09	-1.62056
109128894	chr1:109128894:C:T	5.01816e-83	-2.6927e-09	-0.140824
109129080	chr1:109129080:G:A	2.9776e-82	-2.6927e-09	1.63981
109129140	chr1:109129140:AT:A	4.23319e-85	-2.84374	-2.07237
109129287	chr1:109129287:A:T	9.38673e-84	-2.6927e-09	-1.81718
109129394	chr1:109129394:T:C	7.41156e-84	-2.6927e-09	-2.05343
109129401	chr1:109129401:C:T	7.46194e-84	-2.6927e-09	-2.04666
109129503	chr1:109129503:C:T	1.12087e-83	-2.6927e-09	-1.63978
109129545	chr1:109129545:A:G	6.63873e-85	-2.54219	-1.92395
109129593	chr1:109129593:A:G	3.69995e-85	-2.84682	-2.20391
109129649	chr1:109129649:A:T	6.44081e-84	-2.6927e-09	-2.19382
109130089	chr1:109130089:T:C	3.25907e-84	-0.800074	-2.07496
109130398	chr1:109130398:G:A	1.29319e-84	-1.80853	-1.99083
109130636	chr1:109130636:G:A	6.20768e-84	-2.6927e-09	-2.23069
109131431	chr1:109131431:C:T	3.8177e-84	-0.597586	-2.11924
109131465	chr1:109131465:G:A	3.99405e-84	-0.569482	-2.10218
109131659	chr1:109131659:T:C	7.23358e-85	-2.61582	-1.76451
109131757	chr1:109131757:G:A	4.55597e-83	-2.6927e-09	-0.237449
109131790	chr1:109131790:T:C	3.96857e-84	-0.56675	-2.11132
109132203	chr1:109132203:AATGGC:A	1.06969e-82	-2.6927e-09	0.616064
109132281	chr1:109132281:T:C	1.44783e-83	-0.165008	-1.21881
109132329	chr1:109132329:G:A	3.86079e-85	-2.82126	-2.18692
109132472	chr1:109132472:G:A	4.81852e-84	-0.389426	-2.09458
109133084	chr1:109133084:A:G	4.29524e-84	-0.499074	-2.09989
109133702	chr1:109133702:G:A	8.18803e-84	-2.6927e-09	-1.9538
109134406	chr1:109134406:G:A	7.10585e-85	-2.62262	-1.77552
109134687	chr1:109134687:G:A	6.44938e-85	-2.85136	-1.64371
109134848	chr1:109134848:A:G	6.64674e-84	-2.6927e-09	-2.16235
109135333	chr1:109135333:T:G	6.44811e-84	-2.6927e-09	-2.19269
109135394	chr1:109135394:C:T	1.57576e-83	-2.6927e-09	-1.29915
109135447	chr1:109135447:A:T	6.54506e-84	-2.6927e-09	-2.17776
109135821	chr1:109135821:T:C	7.27892e-85	-2.6105	-1.76357
109136379	chr1:109136379:G:C	6.54799e-84	-2.6927e-09	-2.17731
109136405	chr1:109136405:G:A	7.33144e-85	-2.57472	-1.79216
109136520	chr1:109136520:G:A	9.62032e-84	-2.6927e-09	-1.7926
109136524	chr1:109136524:G:A	8.89935e-84	-2.6927e-09	-1.87049
109136573	chr1:109136573:G:A	5.729e-83	-2.6927e-09	-0.00834592
109136651	chr1:109136651:T:C	5.70621e-84	-0.7343	-1.58062
109136675	chr1:109136675:T:A	8.2882e-85	-2.81386	-1.43037
109136684	chr1:109136684:G:T	1.48065e-83	-1.36141	-4.05126e-09
109136691	chr1:109136691:T:C	6.36696e-84	-0.716501	-1.48885
109137523	chr1:109137523:AT:A	6.31549e-84	-2.6927e-09	-2.21347
109137558	chr1:109137558:G:A	3.22887e-84	-1.05848	-1.82586
109137879	chr1:109137879:G:A	6.98246e-85	-2.61923	-1.79642
109137937	chr1:109137937:C:T	1.79487e-83	0.951195	-2.12015
109138178	chr1:109138178:CA:C	1.91702e-83	-0.243235	-0.859882
109138291	chr1:109138291:A:G	2.3034e-83	-2.6927e-09	-0.919503
109138339	chr1:109138339:C:T	2.28655e-83	1.06587	-1.99271
109138463	chr1:109138463:C:T	6.58238e-82	2.43309	-4.05126e-09
109138477	chr1:109138477:G:A	3.39479e-84	-2.83423	-4.05126e-09
109138539	chr1:109138539:A:G	1.03411e-82	2.75337	-2.17113
109138565	chr1:109138565:C:T	1.50631e-82	-2.6927e-09	0.95836
109138945	chr1:109138945:T:G	7.57201e-85	-2.59129	-1.74331
109139254	chr1:109139254:T:C	2.08195e-83	0.9223	-1.94288
109139860	chr1:109139860:C:T	2.09495e-83	0.832926	-1.84728
109140149	chr1:109140149:A:C	4.25896e-85	-2.8593	-2.05073
109140687	chr1:109140687:A:G	6.2812e-84	-2.6927e-09	-2.21891
109140775	chr1:109140775:A:G	5.28502e-83	-0.0890116	-4.05126e-09
109140863	chr1:109140863:T:C	8.68098e-85	-2.38975	-1.80817
109141068	chr1:109141068:C:T	4.34799e-85	-2.85914	-2.0302
109141306	chr1:109141306:G:A	1.94706e-83	-0.47385	-0.613719
109141354	chr1:109141354:G:A	1.91034e-83	0.762825	-1.86943
109142085	chr1:109142085:A:C	5.33721e-84	-0.86387	-1.5179
109142189	chr1:109142189:G:A	5.38546e-84	-0.876106	-1.49666
109142475	chr1:109142475:T:A	1.84876e-83	0.73815	-1.87752
109142651	chr1:109142651:A:G	4.83221e-84	-0.913585	-1.56758
109143008	chr1:109143008:A:G	4.78789e-83	1.08693	-1.27473
109143036	chr1:109143036:G:A	1.852e-83	0.759766	-1.89739
109143248	chr1:109143248:C:A	1.06164e-84	-2.26708	-1.72958
109143896	chr1:109143896:A:G	6.67647e-84	-2.6927e-09	-2.15788
109143907	chr1:109143907:C:T	1.00117e-82	0.549868	-4.05126e-09
109144136	chr1:109144136:C:T	1.14404e-84	-1.71395	-2.20796
109144220	chr1:109144220:C:T	1.04122e-83	-1.71349	-4.05126e-09
109144345	chr1:109144345:C:T	1.89647e-83	0.797083	-1.91097
109144557	chr1:109144557:A:G	3.76027e-85	-2.82216	-2.2124
109144612	chr1:109144612:T:C	3.98908e-85	-2.85518	-2.12032
109144658	chr1:109144658:C:T	6.48549e-84	-2.6927e-09	-2.1869
109144950	chr1:109144950:C:T	1.87934e-83	0.754556	-1.87752
109145119	chr1:109145119:A:G	1.15007e-84	-2.37716	-1.53949
109145287	chr1:109145287:A:G	3.93879e-85	-2.85779	-2.13039
109145426	chr1:109145426:T:C	4.07861e-85	-2.85755	-2.09575
109145768	chr1:109145768:A:G	1.14229e-84	-2.35854	-1.5649
109145778	chr1:109145778:G:A	1.66031e-83	0.491262	-1.73815
109145852	chr1:109145852:G:A	1.59245e-83	0.447334	-1.73595
109146106	chr1:109146106:A:G	4.09264e-85	-2.85936	-2.09051
109146188	chr1:109146188:C:T	9.33445e-85	-2.20675	-1.91859
109146372	chr1:109146372:A:G	3.5914e-83	-2.6927e-09	-0.475346
109146610	chr1:109146610:A:G	6.17177e-84	-2.6927e-09	-2.23649
109146692	chr1:109146692:C:T	4.09423e-85	-2.85893	-2.09055
109146998	chr1:109146998:C:T	9.52623e-85	-1.86473	-2.24028
109147159	chr1:109147159:G:A	6.19398e-85	-2.8504	-1.68507
109147542	chr1:109147542:A:G	6.91286e-84	-2.6927e-09	-2.12309
109147976	chr1:109147976:C:T	3.63417e-84	-2.76609	-4.05126e-09
109148059	chr1:109148059:G:A	2.87868e-82	-2.6927e-09	1.60603
109148241	chr1:109148241:C:T	6.53573e-84	-2.6927e-09	-2.17919
109148566	chr1:109148566:C:T	6.6688e-84	-0.807548	-1.35149
109148813	chr1:109148813:G:A	2.23524e-83	0.9458	-1.89534
109149147	chr1:109149147:G:A	2.24359e-83	1.03596	-1.98177
109149431	chr1:109149431:G:T	2.25038e-83	0.958549	-1.90134
109149696	chr1:109149696:C:T	6.1448e-84	-2.6927e-09	-2.24087
109149716	chr1:109149716:C:T	6.44177e-82	-2.6927e-09	2.4115
109149979	chr1:109149979:A:G	3.83866e-85	-2.85693	-2.15701
109150407	chr1:109150407:C:T	8.56319e-84	-1.909	-4.05126e-09
109150436	chr1:109150436:G:A	7.53066e-84	-2.6927e-09	-2.03749
109150755	chr1:109150755:C:T	2.48439e-83	0.920083	-1.76394
109150982	chr1:109150982:C:T	7.19171e-83	0.219042	-4.05126e-09
109151521	chr1:109151521:C:A	6.1593e-84	-2.6927e-09	-2.23851
109152113	chr1:109152113:A:G	3.3495e-84	-2.84766	-4.05126e-09
109152800	chr1:109152800:G:T	1.3754e-83	0.766819	-2.20196
109153162	chr1:109153162:T:C	1.43055e-81	-2.6927e-09	3.20934
109153416	chr1:109153416:T:G	1.47344e-83	0.73095	-2.09724
109153434	chr1:109153434:G:A	5.3881e-85	-2.69747	-1.9774
109153711	chr1:109153711:T:C	3.92129e-83	1.14021	-1.52767
109154036	chr1:109154036:G:C	2.39823e-83	0.672576	-1.55173
109154605	chr1:109154605:A:C	4.12365e-85	-2.74341	-2.19891
109155261	chr1:109155261:C:T	1.22648e-83	-2.6927e-09	-1.54974
109155268	chr1:109155268:C:T	4.66004e-82	-2.6927e-09	2.08772
109155287	chr1:109155287:TGCCTCA:T	6.38155e-84	-2.6927e-09	-2.20306
109155475	chr1:109155475:G:T	1.89479e-83	-2.6927e-09	-1.11478
109155578	chr1:109155578:A:T	2.28348e-83	-2.6927e-09	-0.928185
109156671	chr1:109156671:AGGTAGAACTG:A	6.8481e-84	-2.6927e-09	-2.1325
109156733	chr1:109156733:C:G	5.12408e-82	-2.6927e-09	2.18265
109157253	chr1:109157253:A:G	2.35219e-83	-2.6927e-09	-0.898542
109157354	chr1:109157354:T:A	5.20759e-84	-2.40636	-4.05126e-09
109157406	chr1:109157406:T:C	3.54139e-84	-2.79195	-4.05126e-09
109158041	chr1:109158041:C:T	2.01029e-83	-1.05561	-4.05126e-09
109158115	chr1:109158115:A:T	3.32744e-84	-1.2447	-1.60957
109158116	chr1:109158116:G:C	7.03191e-85	-2.21541	-2.19319
109158199	chr1:109158199:A:G	1.47928e-83	-2.6927e-09	-1.36233
109158465	chr1:109158465:GT:G	6.33674e-84	-2.6927e-09	-2.21011
109158746	chr1:109158746:A:G	1.55582e-80	7.82966	-2.23379
109159086	chr1:109159086:G:A	5.14917e-80	8.1221	-1.3294
109159120	chr1:109159120:C:T	4.70605e-83	-2.6927e-09	-0.205038
109159131	chr1:109159131:T:C	1.31772e-81	-2.6927e-09	3.12719
109159364	chr1:109159364:C:T	6.39931e-84	-2.6927e-09	-2.20028
109159445	chr1:109159445:T:C	4.73466e-83	-2.6927e-09	-0.198978
109159448	chr1:109159448:A:G	1.51689e-83	-2.6927e-09	-1.33722
109159535	chr1:109159535:C:G	1.73835e-79	7.46957	0.539824
109159680	chr1:109159680:A:G	4.5661e-83	-2.6927e-09	-0.235229
109159782	chr1:109159782:G:C	1.50638e-79	7.31139	0.554775
109159935	chr1:109159935:C:T	1.37107e-83	-2.6927e-09	-1.4383
109160077	chr1:109160077:T:G	1.51309e-80	7.65793	-2.08991
109160401	chr1:109160401:C:A	7.87107e-80	8.37279	-1.15573
109160703	chr1:109160703:T:C	6.39931e-84	-2.6927e-09	-2.20028
109160808	chr1:109160808:T:C	4.78129e-80	7.95223	-1.23365
109161168	chr1:109161168:T:C	6.29537e-84	-2.6927e-09	-2.21666
109161186	chr1:109161186:T:C	4.72838e-83	-2.6927e-09	-0.200305
109161283	chr1:109161283:G:A	6.2622e-84	-2.6927e-09	-2.22194
109161419	chr1:109161419:A:G	4.05131e-84	-2.65743	-4.05126e-09
109161739	chr1:109161739:A:G	6.74653e-85	-2.63999	-1.81004
109161744	chr1:109161744:G:A	4.50582e-82	-2.6927e-09	2.05407
109161813	chr1:109161813:T:C	6.48696e-84	-2.6927e-09	-2.18668
109161903	chr1:109161903:C:T	1.71201e-82	1.08637	-4.05126e-09
109161996	chr1:109161996:A:G	6.37977e-84	-2.6927e-09	-2.20334
109162357	chr1:109162357:A:T	1.78139e-84	-1.24271	-2.23637
109162400	chr1:109162400:A:G	2.39156e-83	1.19128	-2.07322
109162572	chr1:109162572:A:G	9.654e-84	-2.6927e-09	-1.7891
109162597	chr1:109162597:C:A	6.15386e-84	-2.6927e-09	-2.23939
109162771	chr1:109162771:C:G	6.66096e-84	-2.6927e-09	-2.16021
109163082	chr1:109163082:T:C	6.5161e-84	-2.6927e-09	-2.1822
109163333	chr1:109163333:T:G	9.37837e-84	-2.6927e-09	-1.81807
109163542	chr1:109163542:G:A	8.64509e-84	-2.6927e-09	-1.89948
109164232	chr1:109164232:A:C	6.86838e-84	-2.6927e-09	-2.12954
109164258	chr1:109164258:A:G	2.77361e-84	-2.63828	-0.398046
109164400	chr1:109164400:C:T	5.33914e-83	-2.6927e-09	-0.0788224
109164471	chr1:109164471:C:T	6.34472e-84	-2.6927e-09	-2.20885
109164724	chr1:109164724:G:A	7.9919e-84	-2.6927e-09	-1.97804
109164849	chr1:109164849:A:T	6.36692e-84	-2.6927e-09	-2.20536
109164985	chr1:109164985:C:T	3.64719e-85	-2.85296	-2.21214
109165289	chr1:109165289:T:C	1.212e-84	-1.87337	-1.99083
109165349	chr1:109165349:G:C	6.17635e-84	-2.6927e-09	-2.23575
109165442	chr1:109165442:A:G	1.06818e-84	-1.81543	-2.17508
109165614	chr1:109165614:A:C	6.14586e-84	-2.6927e-09	-2.24069
109165704	chr1:109165704:C:G	8.33259e-84	-2.6927e-09	-1.9363
109165985	chr1:109165985:C:T	3.02632e-83	-2.6927e-09	-0.646539
109166355	chr1:109166355:T:G	6.33182e-84	-2.6927e-09	-2.21089
109166410	chr1:109166410:G:A	9.45721e-85	-1.91707	-2.19521
109166643	chr1:109166643:C:T	7.45578e-83	-2.6927e-09	0.255101
109167174	chr1:109167174:A:C	1.12883e-84	-1.78261	-2.15268
109167734	chr1:109167734:C:T	3.52362e-85	-2.85874	-2.24083
109167885	chr1:109167885:G:A	1.92621e-84	-1.29049	-2.11043
109168641	chr1:109168641:A:G	1.08895e-84	-1.79542	-2.17584
109168775	chr1:109168775:T:A	8.90306e-85	-1.95098	-2.22168
109169002	chr1:109169002:T:C	9.32597e-85	-1.90122	-2.22503
109169073	chr1:109169073:A:G	6.14924e-84	-2.6927e-09	-2.24014
109169128	chr1:109169128:T:C	9.36831e-85	-1.90284	-2.21889
109169225	chr1:109169225:A:G	9.42278e-85	-1.92002	-2.19591
109169356	chr1:109169356:C:T	9.93866e-85	-2.06789	-1.99473
109169401	chr1:109169401:A:G	9.8953e-85	-1.87265	-2.19435
109169626	chr1:109169626:AC:A	6.16321e-84	-2.6927e-09	-2.23787
109170215	chr1:109170215:T:C	6.87206e-84	-2.6927e-09	-2.12901
109170649	chr1:109170649:G:A	1.86437e-81	5.6834	-2.20919
109171134	chr1:109171134:C:T	6.08456e-85	-2.85795	-1.69535
109171211	chr1:109171211:C:T	5.73541e-84	-2.30981	-4.05126e-09
109171276	chr1:109171276:A:G	1.00447e-84	-1.86712	-2.18489
109171395	chr1:109171395:T:C	9.76412e-85	-1.88836	-2.19199
109171492	chr1:109171492:T:C	9.22283e-85	-1.94118	-2.19619
109171781	chr1:109171781:C:A	9.45702e-85	-1.93355	-2.17875
109172013	chr1:109172013:C:T	3.61666e-84	-2.77092	-4.05126e-09
109172128	chr1:109172128:T:C	8.46664e-85	-1.99611	-2.22681
109172133	chr1:109172133:G:A	6.46724e-84	-2.6927e-09	-2.18972
109172260	chr1:109172260:C:T	1.14677e-83	-2.6927e-09	-1.61694
109172297	chr1:109172297:A:G	9.23941e-85	-1.92538	-2.2102
109173632	chr1:109173632:G:A	6.35969e-84	-2.6927e-09	-2.20649
109173911	chr1:109173911:T:G	4.50285e-84	-2.55176	-4.05126e-09
109173961	chr1:109173961:T:G	9.40229e-84	-2.6927e-09	-1.81552
109174002	chr1:109174002:T:TAATCA	6.74172e-85	-2.20987	-2.24087
109174175	chr1:109174175:G:A	9.45024e-85	-1.8838	-2.22922
109174319	chr1:109174319:G:A	6.34915e-84	-2.6927e-09	-2.20815
109174699	chr1:109174699:G:A	8.39735e-85	-2.02069	-2.21045
109174873	chr1:109174873:G:A	3.83461e-85	-2.85326	-2.16173
109175247	chr1:109175247:T:C	6.61957e-85	-2.22827	-2.24076
109175248	chr1:109175248:G:A	5.01135e-85	-2.84496	-1.90239
109175320	chr1:109175320:G:A	7.83875e-85	-2.07439	-2.22559
109175329	chr1:109175329:A:G	6.60456e-85	-2.23151	-2.23979
109175441	chr1:109175441:A:G	6.33922e-85	-2.27143	-2.24087
109175997	chr1:109175997:G:T	7.26331e-85	-2.13641	-2.23981
109176069	chr1:109176069:T:G	7.69107e-85	-2.08015	-2.23885
109176332	chr1:109176332:G:A	7.5179e-85	-2.10873	-2.23304
109177941	chr1:109177941:T:C	6.35555e-84	-2.6927e-09	-2.20714
109178158	chr1:109178158:T:C	7.04807e-85	-2.18382	-2.22248
109178360	chr1:109178360:G:A	7.67532e-85	-2.08136	-2.23969
109178438	chr1:109178438:T:A	7.06416e-85	-2.16944	-2.23459
109178833	chr1:109178833:C:T	2.28984e-83	-2.6927e-09	-0.925406
109178891	chr1:109178891:G:A	7.77636e-84	-2.6927e-09	-2.00538
109179013	chr1:109179013:C:T	7.1964e-85	-2.15156	-2.23391
109179062	chr1:109179062:A:G	1.04814e-84	-1.84859	-2.16087
109179567	chr1:109179567:T:C	3.49772e-83	-2.6927e-09	-0.501777
109179682	chr1:109179682:G:A	8.4262e-84	-2.6927e-09	-1.92513
109179968	chr1:109179968:C:T	7.37777e-85	-2.1267	-2.23389
109180162	chr1:109180162:C:A	6.14478e-84	-2.6927e-09	-2.24087
109180468	chr1:109180468:T:C	2.34667e-83	1.22765	-2.12854
109180476	chr1:109180476:G:A	7.56235e-84	-2.6927e-09	-2.03329
109180566	chr1:109180566:T:C	2.58013e-84	-1.85672	-1.25191
109180841	chr1:109180841:T:A	6.4289e-84	-2.6927e-09	-2.19567
109180919	chr1:109180919:T:C	6.41592e-84	-2.6927e-09	-2.19769
109181165	chr1:109181165:G:A	4.30184e-85	-2.83981	-2.0602
109181566	chr1:109181566:A:G	4.20104e-85	-2.84901	-2.07471
109181663	chr1:109181663:C:T	4.51167e-85	-2.84834	-2.00405
109181861	chr1:109181861:G:C	4.50114e-85	-2.85772	-1.99701
109181867	chr1:109181867:A:G	4.332e-85	-2.84927	-2.04376
109181874	chr1:109181874:T:A	9.34542e-85	-1.93881	-2.18536
109181989	chr1:109181989:T:G	4.29586e-85	-2.85151	-2.0499
109182049	chr1:109182049:C:T	4.3109e-85	-2.84802	-2.0499
109182202	chr1:109182202:C:T	3.41113e-84	-2.82943	-4.05126e-09
109182294	chr1:109182294:C:T	6.25716e-84	-2.6927e-09	-2.22275
109182307	chr1:109182307:G:A	2.31824e-83	-0.913081	-4.05126e-09
109182617	chr1:109182617:C:T	3.56814e-83	1.48286	-1.9647
109182658	chr1:109182658:C:G	4.29381e-85	-2.84408	-2.0578
109182843	chr1:109182843:G:C	6.21306e-84	-2.6927e-09	-2.22982
109182854	chr1:109182854:A:G	4.07199e-85	-2.85934	-2.09559
109183088	chr1:109183088:T:G	4.2748e-85	-2.84705	-2.05928
109183585	chr1:109183585:C:CT	7.64682e-84	-2.6927e-09	-2.02218
109183753	chr1:109183753:A:T	6.23391e-84	-2.6927e-09	-2.22647
109183853	chr1:109183853:A:G	4.26059e-85	-2.84715	-2.0625
109183968	chr1:109183968:G:C	1.54151e-83	-2.6927e-09	-1.32112
109184073	chr1:109184073:T:A	4.30547e-85	-2.84427	-2.05491
109184143	chr1:109184143:G:A	1.51581e-83	-2.6927e-09	-1.33794
109184151	chr1:109184151:C:G	4.37304e-84	-2.58101	-4.05126e-09
109184235	chr1:109184235:G:T	1.34122e-84	-1.85869	-1.90421
109184303	chr1:109184303:G:A	5.9569e-84	-2.02027	-0.251656
109184486	chr1:109184486:T:G	1.21456e-84	-1.95795	-1.90414
109184570	chr1:109184570:T:C	6.84567e-84	-2.6927e-09	-2.13286
109184662	chr1:109184662:C:G	6.35106e-79	11.5333	-2.22826
109184800	chr1:109184800:A:G	1.15886e-83	0.302351	-1.9088
109184853	chr1:109184853:T:C	1.35626e-84	-2.56822	-1.18352
109184907	chr1:109184907:G:A	3.71202e-84	-0.507245	-2.23765
109185031	chr1:109185031:CT:C	8.58973e-85	-2.06361	-2.14488
109185210	chr1:109185210:A:G	1.6391e-84	-1.83051	-1.73182
109185224	chr1:109185224:T:A	4.83995e-83	-2.6927e-09	-0.176984
109185258	chr1:109185258:T:C	9.83215e-85	-2.01433	-2.05907
109185318	chr1:109185318:C:T	6.14797e-84	-2.6927e-09	-2.24035
109185343	chr1:109185343:T:C	7.51345e-85	-2.36582	-1.97654
109185457	chr1:109185457:T:C	7.83459e-85	-2.25809	-2.04242
109185560	chr1:109185560:T:C	7.33187e-85	-2.27046	-2.09637
109186084	chr1:109186084:A:T	1.95958e-83	-2.6927e-09	-1.08116
109186256	chr1:109186256:G:T	3.76351e-83	-2.6927e-09	-0.428536
109186331	chr1:109186331:A:G	6.97856e-84	-2.6927e-09	-2.11363
109186355	chr1:109186355:A:G	8.36929e-84	-2.16881	0.236904
109186490	chr1:109186490:T:C	1.65022e-83	-2.6927e-09	-1.25298
109186494	chr1:109186494:TAAC:T	1.57352e-83	-2.6927e-09	-1.30058
109186686	chr1:109186686:A:G	9.76722e-84	-2.6927e-09	-1.77744
109186746	chr1:109186746:T:C	6.6394e-84	-2.6927e-09	-2.16345
109186831	chr1:109186831:C:T	6.6209e-84	-2.6927e-09	-2.16624
109187323	chr1:109187323:C:T	6.60104e-84	-2.6927e-09	-2.16925
109187340	chr1:109187340:G:A	2.13329e-83	-2.6927e-09	-0.996221
109187460	chr1:109187460:T:G	6.15333e-84	-2.6927e-09	-2.23948
109187782	chr1:109187782:T:C	7.33191e-84	-2.6927e-09	-2.06424
109187819	chr1:109187819:G:A	1.81163e-83	-2.6927e-09	-1.15966
109187889	chr1:109187889:T:C	1.29086e-80	7.61951	-2.21034
109187994	chr1:109187994:G:A	6.15333e-84	-2.6927e-09	-2.23948
109188640	chr1:109188640:A:AT	6.15569e-84	-2.6927e-09	-2.2391
109188684	chr1:109188684:C:T	7.24279e-84	-2.6927e-09	-2.07647
109188745	chr1:109188745:G:A	6.14751e-84	-2.6927e-09	-2.24043
109189460	chr1:109189460:C:T	1.01909e-83	-2.6927e-09	-1.73498
109190137	chr1:109190137:C:CAT	6.20518e-84	-2.6927e-09	-2.23109
109190139	chr1:109190139:C:T	7.78047e-84	-2.6927e-09	-2.00486
109190274	chr1:109190274:G:A	1.06721e-83	-2.6927e-09	-1.68884
109190491	chr1:109190491:G:C	7.23706e-84	-2.6927e-09	-2.07726
109190570	chr1:109190570:T:G	7.24279e-84	-2.6927e-09	-2.07647
109190885	chr1:109190885:T:C	1.7507e-83	-2.6927e-09	-1.19387
109190910	chr1:109190910:A:T	1.12445e-83	-1.63659	-4.05126e-09
109191096	chr1:109191096:C:T	9.039e-84	-2.6927e-09	-1.85492
109191535	chr1:109191535:T:C	3.84266e-84	-0.582396	-2.12791
109191603	chr1:109191603:G:T	2.95215e-84	-1.08845	-1.88549
109191729	chr1:109191729:G:A	1.21533e-83	-2.6927e-09	-1.55887
109191940	chr1:109191940:T:C	6.19383e-84	-2.6927e-09	-2.23292
109192013	chr1:109192013:T:C	9.99207e-84	-1.75468	-4.05126e-09
109192049	chr1:109192049:G:A	6.20874e-84	-2.6927e-09	-2.23051
109192187	chr1:109192187:G:T	5.00108e-85	-2.53296	-2.21644
109192425	chr1:109192425:A:G	9.10668e-84	-2.6927e-09	-1.84746
109192450	chr1:109192450:C:T	7.65448e-84	-2.6927e-09	-2.02118
109192682	chr1:109192682:C:T	7.69766e-84	-2.6927e-09	-2.01556
109192859	chr1:109192859:G:A	6.50329e-84	-2.6927e-09	-2.18416
109192882	chr1:109192882:T:C	4.22622e-84	-0.650014	-1.96515
109192975	chr1:109192975:G:A	6.15212e-84	-2.6927e-09	-2.23968
109193214	chr1:109193214:T:C	3.65311e-84	-0.685756	-2.07514
109193782	chr1:109193782:C:T	6.16401e-84	-2.6927e-09	-2.23775
109194128	chr1:109194128:G:C	1.18255e-83	-2.6927e-09	-1.58622
109194290	chr1:109194290:T:C	8.44068e-84	-2.6927e-09	-1.92341
109194441	chr1:109194441:C:T	3.39873e-84	-0.70709	-2.12598
109194468	chr1:109194468:G:A	5.40952e-84	-0.869667	-1.49864
109194510	chr1:109194510:T:C	2.67159e-84	-0.935236	-2.13856
109194550	chr1:109194550:C:T	3.50255e-84	-0.690739	-2.11224
109194692	chr1:109194692:T:C	3.91367e-84	-0.77516	-1.91684
109194698	chr1:109194698:G:A	3.86172e-84	-0.727695	-1.97766
109194955	chr1:109194955:A:C	4.38618e-84	-0.715802	-1.86221
109194978	chr1:109194978:T:C	4.03052e-84	-0.725091	-1.93749
109195025	chr1:109195025:G:A	1.2263e-83	-2.6927e-09	-1.54989
109195066	chr1:109195066:C:T	4.34624e-84	-0.647071	-1.94009
109195073	chr1:109195073:G:A	1.67822e-79	9.24254	-1.26835
109195180	chr1:109195180:A:G	6.478e-84	-0.647741	-1.54032
109195294	chr1:109195294:C:A	4.40837e-84	-0.818916	-1.75405
109195354	chr1:109195354:C:T	6.6553e-84	-0.621304	-1.53976
109195409	chr1:109195409:G:A	7.31411e-84	-2.6927e-09	-2.06667
109195468	chr1:109195468:T:C	5.7251e-84	-0.771321	-1.54029
109195967	chr1:109195967:T:C	4.57277e-84	-0.78221	-1.75414
109196339	chr1:109196339:C:G	1.38637e-83	-2.6927e-09	-1.4272
109196449	chr1:109196449:T:C	4.54917e-84	-0.710721	-1.83081
109196558	chr1:109196558:C:T	4.18032e-84	-0.643096	-1.98299
109196623	chr1:109196623:T:C	2.79123e-83	-2.6927e-09	-0.727404
109196933	chr1:109196933:G:A	2.013e-84	-1.18899	-2.16786
109196935	chr1:109196935:C:T	1.21806e-84	-2.4163	-1.44291
109196991	chr1:109196991:A:G	1.76246e-83	-2.6927e-09	-1.18718
109197077	chr1:109197077:A:G	2.2876e-84	-1.10268	-2.12629
109197382	chr1:109197382:T:G	8.09319e-84	-2.6927e-09	-1.96545
109197506	chr1:109197506:C:G	6.17361e-84	-2.6927e-09	-2.23619
109197671	chr1:109197671:C:T	1.07241e-83	-2.6927e-09	-1.68398
109197851	chr1:109197851:C:T	1.30369e-84	-1.88771	-1.90356
109197926	chr1:109197926:G:T	3.89598e-84	-0.641065	-2.05546
109198350	chr1:109198350:C:T	7.60759e-85	-2.31101	-2.0189
109198543	chr1:109198543:T:A	4.32108e-84	-2.59297	-4.05126e-09
109198908	chr1:109198908:T:C	1.03212e-84	-1.88778	-2.13708
109199830	chr1:109199830:C:T	5.3282e-85	-2.52533	-2.16071
109199863	chr1:109199863:G:A	5.08807e-85	-2.58747	-2.14469
109200272	chr1:109200272:A:G	9.75294e-84	-2.6927e-09	-1.7789
109200459	chr1:109200459:G:A	5.02686e-85	-2.84351	-1.90076
109200500	chr1:109200500:T:C	5.12598e-85	-2.80994	-1.91479
109200545	chr1:109200545:A:C	6.16441e-85	-2.36076	-2.1795
109201000	chr1:109201000:C:T	1.12305e-84	-1.90569	-2.03474
109201094	chr1:109201094:C:T	1.52353e-83	-2.6927e-09	-1.33286
109201646	chr1:109201646:G:T	4.64651e-85	-2.58221	-2.24074
109201737	chr1:109201737:T:C	1.07244e-83	0.462209	-2.14616
109201783	chr1:109201783:C:T	4.63261e-84	-2.52335	-4.05126e-09
109201804	chr1:109201804:G:A	3.33368e-83	-2.6927e-09	-0.549812
109202170	chr1:109202170:T:C	7.65452e-84	-2.6927e-09	-2.02118
109202269	chr1:109202269:C:T	6.11895e-82	4.31125	-1.95116
109202320	chr1:109202320:A:G	6.14672e-84	-2.6927e-09	-2.24055
109202415	chr1:109202415:T:C	7.05156e-85	-2.68063	-1.72518
109202446	chr1:109202446:T:A	4.53527e-85	-2.85873	-1.98844
109202576	chr1:109202576:G:A	7.4521e-84	-2.6927e-09	-2.04798
109202606	chr1:109202606:A:G	3.08347e-82	3.90314	-2.22838
109202621	chr1:109202621:G:A	6.62357e-82	4.67019	-2.23086
109202996	chr1:109202996:T:C	7.55296e-85	-2.80649	-1.53063
109203052	chr1:109203052:G:A	6.16675e-84	-2.6927e-09	-2.2373
109203531	chr1:109203531:A:T	1.01027e-83	-2.6927e-09	-1.74367
109203606	chr1:109203606:G:GT	6.1517e-84	-2.6927e-09	-2.23974
109204097	chr1:109204097:A:AT	6.64439e-84	-2.6927e-09	-2.1627
109204739	chr1:109204739:C:T	8.25424e-84	-2.6927e-09	-1.94575
109205013	chr1:109205013:C:T	4.13742e-82	4.20151	-2.23274
109205266	chr1:109205266:A:G	8.29372e-84	-2.6927e-09	-1.94097
109205925	chr1:109205925:C:T	7.93615e-85	-2.79014	-1.49749
109206053	chr1:109206053:T:C	1.03322e-84	-2.79377	-1.23003
109206102	chr1:109206102:C:T	1.08458e-84	-1.8522	-2.12308
109206318	chr1:109206318:A:G	3.74436e-83	1.79505	-2.22869
109206449	chr1:109206449:T:C	8.2097e-85	-2.79633	-1.45741
109206471	chr1:109206471:A:T	8.7502e-85	-2.77614	-1.41385
109206473	chr1:109206473:A:G	1.18579e-84	-1.74057	-2.14549
109206868	chr1:109206868:G:T	8.30354e-84	-2.6927e-09	-1.93979
109207343	chr1:109207343:C:T	6.61546e-85	-2.81075	-1.6589
109207404	chr1:109207404:C:T	7.46301e-84	-2.6927e-09	-2.04651
109207789	chr1:109207789:T:C	1.23055e-84	-1.7448	-2.10421
109208049	chr1:109208049:C:T	2.08267e-81	5.75587	-2.17094
109208255	chr1:109208255:T:A	9.84517e-85	-2.75589	-1.31619
109208272	chr1:109208272:G:A	7.79122e-84	-2.6927e-09	-2.00348
109208560	chr1:109208560:C:T	6.27351e-84	-2.6927e-09	-2.22014
109208592	chr1:109208592:C:A	6.55378e-84	-2.6927e-09	-2.17643
109209045	chr1:109209045:G:A	1.96047e-84	-1.70492	-1.67836
109209318	chr1:109209318:G:A	3.8463e-84	-2.70936	-4.05126e-09
109209427	chr1:109209427:C:G	7.7764e-84	-2.6927e-09	-2.00538
109209582	chr1:109209582:T:C	1.11255e-84	-2.74879	-1.20103
109210072	chr1:109210072:C:A	6.39046e-84	-2.6927e-09	-2.20167
109210971	chr1:109210971:T:C	7.7103e-84	-2.6927e-09	-2.01392
109211251	chr1:109211251:T:C	5.63472e-83	-0.0249399	-4.05126e-09
109211533	chr1:109211533:AT:A	1.35824e-84	-2.74493	-1.00535
109211598	chr1:109211598:G:A	8.61167e-85	-2.73451	-1.47143
109211961	chr1:109211961:T:C	1.08703e-83	-2.6927e-09	-1.67044
109212194	chr1:109212194:AAAAAAC:A	2.98209e-81	5.91701	-1.97311
109212334	chr1:109212334:C:T	6.5526e-84	-2.6927e-09	-2.17661
109213564	chr1:109213564:G:A	5.45341e-82	2.24494	-4.05126e-09
109213615	chr1:109213615:G:T	1.55972e-83	-2.6927e-09	-1.30938
109214673	chr1:109214673:G:A	3.58896e-72	25.8999	-1.04747
109215462	chr1:109215462:G:A	8.24929e-84	-2.6927e-09	-1.94635
109215529	chr1:109215529:C:T	8.01597e-84	-2.6927e-09	-1.97504
109215946	chr1:109215946:C:T	1.30959e-83	-1.48417	-4.05126e-09
109216261	chr1:109216261:A:G	1.39539e-83	-2.6927e-09	-1.42072
109217010	chr1:109217010:C:T	1.3955e-83	-2.6927e-09	-1.42064
109217376	chr1:109217376:A:G	2.37229e-83	0.906914	-1.79695
109217933	chr1:109217933:T:C	2.44472e-72	25.5498	-1.08134
109218299	chr1:109218299:G:A	9.81518e-84	-2.6927e-09	-1.77254
109218618	chr1:109218618:T:C	7.19331e-84	-2.6927e-09	-2.08332
109218633	chr1:109218633:A:G	6.60579e-84	-2.6927e-09	-2.16853
109219530	chr1:109219530:T:G	9.88544e-84	-2.6927e-09	-1.76541
109219605	chr1:109219605:C:T	6.8348e-84	-2.6927e-09	-2.13445
109219606	chr1:109219606:G:A	2.89482e-82	3.74317	-2.13154
109219711	chr1:109219711:C:T	1.25263e-84	-2.8348	-0.996422
109220029	chr1:109220029:TG:T	1.10306e-83	-1.6558	-4.05126e-09
109220921	chr1:109220921:GAGAT:G	9.23725e-84	-2.6927e-09	-1.83323
109221146	chr1:109221146:C:T	1.14388e-84	-1.92767	-1.99438
109221201	chr1:109221201:C:T	5.02202e-84	-2.44264	-4.05126e-09
109221636	chr1:109221636:T:A	1.00693e-81	5.08437	-2.22618
109222389	chr1:109222389:G:A	6.06598e-85	-2.85196	-1.7044
109222740	chr1:109222740:T:A	3.10572e-83	1.05946	-1.6801
109223027	chr1:109223027:C:G	1.26596e-83	-2.6927e-09	-1.51806
109223039	chr1:109223039:T:A	1.26917e-83	-2.6927e-09	-1.51552
109223173	chr1:109223173:A:G	2.36402e-83	0.936286	-1.82981
109224065	chr1:109224065:A:T	1.20202e-83	-2.6927e-09	-1.56988
109225061	chr1:109225061:C:T	9.21196e-84	-2.6927e-09	-1.83597
109225539	chr1:109225539:T:C	1.19322e-81	5.11534	-2.0874
109226443	chr1:109226443:C:T	1.85234e-81	5.70844	-2.24071
109227114	chr1:109227114:C:T	2.57096e-82	-2.6927e-09	1.49298
109227415	chr1:109227415:A:G	7.70971e-84	-2.6927e-09	-2.01399
109227949	chr1:109227949:G:GGT	7.31269e-84	-2.6927e-09	-2.06686
109227973	chr1:109227973:C:T	3.34788e-84	-2.84814	-4.05126e-09
109228279	chr1:109228279:G:A	6.19997e-84	-2.6927e-09	-2.23193
109228441	chr1:109228441:T:C	2.74858e-82	3.67375	-2.11397
109229079	chr1:109229079:A:C	8.00747e-83	1.19632	-0.869837
109229572	chr1:109229572:G:A	6.20125e-84	-2.6927e-09	-2.23172
109229603	chr1:109229603:C:T	3.31055e-84	-2.85936	-4.05126e-09
109229675	chr1:109229675:A:T	9.10469e-84	-2.6927e-09	-1.84768
109230296	chr1:109230296:C:A	1.7015e-82	3.1038	-2.02359
109230335	chr1:109230335:T:C	1.12646e-83	-2.6927e-09	-1.6348
109231087	chr1:109231087:T:A	4.84858e-85	-2.85936	-1.92101
109231088	chr1:109231088:T:A	6.36577e-84	-2.6927e-09	-2.20554
109231375	chr1:109231375:T:C	7.64814e-84	-2.6927e-09	-2.02201
109231404	chr1:109231404:G:A	1.01833e-84	-2.28176	-1.75656
109231537	chr1:109231537:G:C	7.60172e-84	-2.6927e-09	-2.0281
109231999	chr1:109231999:C:A	3.46518e-84	-2.35245	-0.461256
109232272	chr1:109232272:T:C	7.75821e-84	-2.6927e-09	-2.00772
109232280	chr1:109232280:G:A	6.08869e-84	-2.25004	-4.05126e-09
109232938	chr1:109232938:G:T	5.08361e-84	-2.43045	-4.05126e-09
109232961	chr1:109232961:A:T	6.27856e-84	-2.6927e-09	-2.21933
109233026	chr1:109233026:C:T	6.44084e-84	-2.6927e-09	-2.19381
109233252	chr1:109233252:C:T	7.99703e-84	-2.6927e-09	-1.9774
109233548	chr1:109233548:C:T	3.52304e-83	1.19539	-1.68996
109233596	chr1:109233596:T:C	6.20069e-84	-2.6927e-09	-2.23181
109233844	chr1:109233844:C:T	5.31238e-82	4.40944	-2.1907
109233866	chr1:109233866:T:G	1.38769e-83	-2.6927e-09	-1.42625
109234732	chr1:109234732:G:T	7.04026e-84	-2.6927e-09	-2.10483
109235117	chr1:109235117:C:T	6.18487e-84	-2.6927e-09	-2.23437
109235142	chr1:109235142:G:A	5.21042e-84	-2.40581	-4.05126e-09
109235615	chr1:109235615:C:T	9.54117e-78	13.9272	-1.91251
109235769	chr1:109235769:T:C	6.15976e-84	-2.6927e-09	-2.23843
109235953	chr1:109235953:G:A	6.35961e-84	-2.6927e-09	-2.20651
109235955	chr1:109235955:T:C	2.52351e-82	3.67651	-2.20217
109236451	chr1:109236451:G:A	6.61319e-84	-2.16741	-4.05126e-09
109236908	chr1:109236908:C:T	1.30973e-83	-1.48407	-4.05126e-09
109236934	chr1:109236934:T:A	1.20071e-83	-2.6927e-09	-1.57097
109237025	chr1:109237025:G:A	6.44084e-84	-2.6927e-09	-2.19381
109237312	chr1:109237312:G:A	9.10469e-84	-2.6927e-09	-1.84768
109237381	chr1:109237381:T:C	7.21337e-84	-2.6927e-09	-2.08054
109237680	chr1:109237680:CT:C	7.03665e-84	-2.6927e-09	-2.10534
109238563	chr1:109238563:A:G	7.38461e-84	-2.6927e-09	-2.05708
109238682	chr1:109238682:A:T	1.5268e-82	-2.6927e-09	0.971873
109239287	chr1:109239287:G:A	6.47057e-83	1.88525	-1.77187
109239381	chr1:109239381:A:G	8.41688e-83	1.43191	-1.05556
109239415	chr1:109239415:A:G	6.12018e-83	1.53428	-1.47658
109239599	chr1:109239599:A:C	6.94051e-84	-2.6927e-09	-2.1191
109239664	chr1:109239664:G:A	6.21597e-84	-2.6927e-09	-2.22935
109239703	chr1:109239703:T:C	9.10469e-84	-2.6927e-09	-1.84768
109239875	chr1:109239875:T:A	9.60239e-84	-2.6927e-09	-1.79446
109239909	chr1:109239909:G:A	9.10469e-84	-2.6927e-09	-1.84768
109240007	chr1:109240007:C:T	3.83785e-84	-1.20528	-1.50628
109240639	chr1:109240639:T:C	6.7133e-82	4.46142	-2.00863
109240933	chr1:109240933:A:G	7.79502e-83	1.47956	-1.17997
109240948	chr1:109240948:T:A	8.2136e-84	-0.285896	-1.66479
109241235	chr1:109241235:T:C	6.53945e-84	-2.6927e-09	-2.17862
109241238	chr1:109241238:G:A	3.13033e-74	19.8665	0.243972
109241399	chr1:109241399:A:G	1.0423e-83	-2.6927e-09	-1.71246
109241404	chr1:109241404:T:C	1.556e-74	19.8602	-0.448706
109241460	chr1:109241460:G:A	4.35278e-72	25.3314	-0.286023
109241465	chr1:109241465:T:C	3.33126e-84	-2.85312	-4.05126e-09
109241672	chr1:109241672:C:T	7.50789e-84	-2.6927e-09	-2.04052
109241757	chr1:109241757:C:T	3.48004e-83	-2.6927e-09	-0.506845
109241802	chr1:109241802:CCTT:C	6.17453e-84	-2.6927e-09	-2.23604
109241841	chr1:109241841:A:T	7.0051e-75	19.5151	-0.901679
109242316	chr1:109242316:T:C	2.20226e-74	19.3186	0.440231
109242342	chr1:109242342:T:C	4.395e-84	-2.57601	-4.05126e-09
109242532	chr1:109242532:G:A	6.25832e-84	-2.6927e-09	-2.22256
109242960	chr1:109242960:G:A	6.22035e-84	-2.6927e-09	-2.22865
109243189	chr1:109243189:C:T	7.84155e-85	-2.07008	-2.22954
109244035	chr1:109244035:G:A	6.16095e-84	-2.6927e-09	-2.23824
109244290	chr1:109244290:G:A	7.45108e-84	-2.6927e-09	-2.04811
109244871	chr1:109244871:C:A	3.19245e-82	3.90953	-2.20005
109245278	chr1:109245278:G:T	2.11706e-83	-2.6927e-09	-1.00386
109245301	chr1:109245301:C:T	4.01854e-84	-2.66555	-4.05126e-09
109245441	chr1:109245441:C:T	1.04057e-83	-1.71412	-4.05126e-09
109245831	chr1:109245831:A:T	1.64272e-76	16.8754	-2.01485
109245980	chr1:109245980:A:T	1.09863e-83	-2.6927e-09	-1.65982
109246091	chr1:109246091:G:A	2.96942e-82	3.84251	-2.20544
109246117	chr1:109246117:C:G	1.70129e-83	-2.6927e-09	-1.2225
109246215	chr1:109246215:C:T	5.54993e-84	-2.34269	-4.05126e-09
109246490	chr1:109246490:G:GGCCA	7.62405e-84	-2.6927e-09	-2.02517
109246725	chr1:109246725:T:A	1.38616e-82	3.04133	-2.16609
109247134	chr1:109247134:A:T	2.29366e-83	-2.6927e-09	-0.923739
109247173	chr1:109247173:C:T	2.06493e-75	18.5832	-1.19132
109247280	chr1:109247280:A:G	1.05801e-83	-2.6927e-09	-1.6975
109247664	chr1:109247664:C:T	1.77466e-82	3.24803	-2.12572
109248934	chr1:109248934:C:T	1.66279e-82	3.04174	-1.98455
109248985	chr1:109248985:T:C	6.14478e-84	-2.6927e-09	-2.24087
109249620	chr1:109249620:G:A	6.81877e-84	-2.6927e-09	-2.13679
109250351	chr1:109250351:G:A	6.29046e-84	-2.6927e-09	-2.21744
109250412	chr1:109250412:C:T	9.99247e-84	-1.75464	-4.05126e-09
109250506	chr1:109250506:C:T	9.46012e-84	-2.6927e-09	-1.80939
109251501	chr1:109251501:G:C	5.90309e-84	-2.281	-4.05126e-09
109251699	chr1:109251699:G:A	7.14269e-84	-2.6927e-09	-2.09038
109251833	chr1:109251833:A:G	9.19272e-84	-2.6927e-09	-1.83806
109252404	chr1:109252404:T:C	7.57081e-83	2.49032	-2.2199
109252611	chr1:109252611:T:C	8.65754e-84	-2.6927e-09	-1.89804
109252986	chr1:109252986:T:C	4.69329e-83	1.92863	-2.13638
109253352	chr1:109253352:C:T	8.41528e-84	-2.6927e-09	-1.92642
109254243	chr1:109254243:G:A	3.74725e-84	-2.73545	-4.05126e-09
109255141	chr1:109255141:T:C	1.02903e-79	6.09277	1.3923
109255276	chr1:109255276:G:A	6.20634e-84	-2.6927e-09	-2.2309
109255332	chr1:109255332:G:A	3.33061e-84	-2.85332	-4.05126e-09
109255571	chr1:109255571:C:T	1.79099e-83	-2.6927e-09	-1.17112
109255811	chr1:109255811:G:A	5.92295e-84	-2.27764	-4.05126e-09
109256099	chr1:109256099:G:A	5.17405e-65	41.5337	-0.197445
109256292	chr1:109256292:G:A	5.8045e-82	4.52261	-2.21528
109256373	chr1:109256373:A:G	1.06172e-82	0.608589	-4.05126e-09
109256772	chr1:109256772:T:G	8.27087e-84	-2.13265	0.188915
109256953	chr1:109256953:C:T	1.32253e-83	-2.01367	0.539329
109257159	chr1:109257159:G:A	1.83323e-83	-1.97084	0.823037
109257464	chr1:109257464:A:C	3.61051e-84	-2.77262	-4.05126e-09
109257699	chr1:109257699:C:T	4.99818e-63	46.4082	-0.501302
109257709	chr1:109257709:C:T	9.98454e-84	-2.6927e-09	-1.75544
109257764	chr1:109257764:A:T	1.318e-84	-2.31532	-1.46503
109257892	chr1:109257892:C:T	1.14243e-83	-1.93524	0.314515
109258005	chr1:109258005:A:T	2.06184e-83	-2.0728	1.04251
109258484	chr1:109258484:C:T	8.01243e-84	-2.6927e-09	-1.97548
109258499	chr1:109258499:C:T	9.44384e-83	-1.84157	2.33304
109258723	chr1:109258723:C:T	1.42904e-80	5.51087	-4.05126e-09
109258921	chr1:109258921:A:G	4.77589e-84	-2.49289	-4.05126e-09
109259297	chr1:109259297:G:C	2.57161e-83	-2.6927e-09	-0.809356
109259306	chr1:109259306:T:C	1.51481e-82	-1.817	2.78098
109259611	chr1:109259611:C:T	2.52429e-83	-2.07763	1.2497
109259773	chr1:109259773:G:A	9.21533e-84	-2.52394	0.688332
109259778	chr1:109259778:C:T	1.81395e-82	-1.80894	2.95315
109259846	chr1:109259846:T:C	2.41836e-83	-2.6927e-09	-0.870799
109260021	chr1:109260021:G:A	4.39729e-82	3.89775	-1.86807
109260448	chr1:109260448:T:C	1.00774e-83	-2.6927e-09	-1.74618
109260654	chr1:109260654:G:A	7.30973e-82	-2.6927e-09	2.5379
109261357	chr1:109261357:A:AAG	2.92165e-83	-2.6927e-09	-0.681738
109261579	chr1:109261579:T:C	2.88557e-83	-2.6927e-09	-0.694167
109261937	chr1:109261937:G:A	6.18665e-84	-2.6927e-09	-2.23408
109262024	chr1:109262024:G:A	1.62816e-66	36.2044	1.67307
109262261	chr1:109262261:C:G	7.25833e-59	48.5838	6.90646
109262552	chr1:109262552:A:G	5.90341e-82	-2.6927e-09	2.32423
109263037	chr1:109263037:A:G	6.56e-82	-2.6927e-09	2.42969
109263307	chr1:109263307:A:G	6.15194e-82	-2.6927e-09	2.36546
109263691	chr1:109263691:T:C	3.21276e-82	-1.64264	3.35847
109263820	chr1:109263820:C:A	1.33957e-66	39.0556	-1.37315
109264378	chr1:109264378:C:T	1.19106e-82	-2.6927e-09	0.723544
109264477	chr1:109264477:G:A	6.35527e-67	34.784	2.15276
109264564	chr1:109264564:C:T	1.88861e-83	-2.6927e-09	-1.11805
109264661	chr1:109264661:A:T	2.43673e-53	57.7209	10.4935
109264949	chr1:109264949:C:T	1.0739e-83	-2.6927e-09	-1.68259
109265495	chr1:109265495:C:T	1.76256e-84	-2.17367	-1.31603
109265707	chr1:109265707:G:A	7.18753e-83	0.218461	-4.05126e-09
109266007	chr1:109266007:C:T	1.87977e-82	-2.6927e-09	1.17985
109266488	chr1:109266488:G:A	3.25994e-81	4.12816	-0.0951738
109266583	chr1:109266583:TTG:T	9.81472e-84	-2.6927e-09	-1.77259
109266864	chr1:109266864:C:T	7.78052e-84	-2.6927e-09	-2.00485
109267561	chr1:109267561:C:T	6.0455e-82	2.28131	0.0667046
109267578	chr1:109267578:G:A	1.75283e-74	19.5306	-4.05126e-09
109267922	chr1:109267922:C:A	4.6865e-82	2.05641	0.0369752
109268113	chr1:109268113:G:A	6.15532e-84	-2.6927e-09	-2.23916
109268210	chr1:109268210:C:T	2.69912e-83	-2.6927e-09	-0.760962
109268256	chr1:109268256:T:G	6.46139e-84	-2.6927e-09	-2.19063
109268359	chr1:109268359:G:A	9.17906e-84	0.213794	-2.05334
109269514	chr1:109269514:C:T	1.64496e-83	-2.6927e-09	-1.25617
109269984	chr1:109269984:A:G	6.99044e-84	-2.6927e-09	-2.11193
109270090	chr1:109270090:C:G	5.44587e-83	-2.6927e-09	-0.0590307
109270169	chr1:109270169:C:T	7.14869e-82	-2.6927e-09	2.51563
109270398	chr1:109270398:G:A	2.53085e-64	35.3387	7.58508
109270421	chr1:109270421:C:T	2.15879e-83	-2.6927e-09	-0.984338
109270614	chr1:109270614:TTCCCAGTCTTGGGG:T	3.10218e-67	34.2229	1.99671
109270695	chr1:109270695:C:T	7.94491e-84	-2.6927e-09	-1.98394
109271097	chr1:109271097:C:T	6.35063e-75	16.1598	2.35554
109272099	chr1:109272099:G:A	1.25456e-84	-2.19835	-1.63133
109272511	chr1:109272511:G:A	1.78979e-72	13.446	10.7107
109272589	chr1:109272589:C:A	2.14914e-71	14.1112	12.531
109272592	chr1:109272592:T:TG	2.27294e-71	14.1672	12.531
109272630	chr1:109272630:A:G	7.67282e-29	99.2113	25.4121
109272746	chr1:109272746:T:C	2.66304e-71	13.811	13.0456
109273124	chr1:109273124:A:G	1.80943e-71	13.799	12.6711
109273933	chr1:109273933:C:G	6.29294e-84	-2.6927e-09	-2.21704
109274623	chr1:109274623:C:T	3.72496e-41	93.5977	2.67206
109274968	chr1:109274968:G:T	1	148.402	40.9591
109275011	chr1:109275011:A:G	2.48317e-83	-2.6927e-09	-0.844352
109275216	chr1:109275216:T:C	9.09583e-13	136.373	25.2617
109275325	chr1:109275325:C:T	3.93828e-84	-2.68573	-4.05126e-09
109275506	chr1:109275506:C:T	1.67006e-78	10.2719	-4.05126e-09
109275600	chr1:109275600:CTTGAT:C	3.47714e-83	-0.507679	-4.05126e-09
109275641	chr1:109275641:G:A	8.2904e-84	-2.6927e-09	-1.94137
109275648	chr1:109275648:C:T	4.06067e-84	-2.14629	-0.508832
109275684	chr1:109275684:G:T	3.01603e-11	139.563	25.5735
109275908	chr1:109275908:C:T	8.6779e-11	140.617	25.576
109276011	chr1:109276011:C:T	8.42535e-84	-2.6927e-09	-1.92523
109276770	chr1:109276770:C:T	3.68576e-84	-2.75199	-4.05126e-09
109276993	chr1:109276993:C:T	2.67169e-57	48.5639	10.5321
109276994	chr1:109276994:A:G	8.67781e-84	-2.6927e-09	-1.8957
109277061	chr1:109277061:G:C	2.01361e-82	1.24863	-4.05126e-09
109277144	chr1:109277144:T:C	1.35552e-84	-2.24764	-1.50465
109277176	chr1:109277176:AAAG:A	1.75391e-81	-2.6927e-09	3.41313
109277488	chr1:109277488:C:T	3.46086e-80	8.63141	-2.23603
109277968	chr1:109277968:T:C	6.19429e-84	-2.6927e-09	-2.23284
109278262	chr1:109278262:A:G	1.06083e-63	43.4145	0.942346
109278297	chr1:109278297:T:G	3.22817e-80	7.80713	-1.48134
109278685	chr1:109278685:G:T	2.54194e-25	129.152	3.5765
109278880	chr1:109278880:C:G	5.29764e-83	-2.6927e-09	-0.0866259
109278889	chr1:109278889:T:G	2.05193e-27	124.27	3.63928
109278966	chr1:109278966:G:A	6.84604e-81	6.35147	-1.57652
109279521	chr1:109279521:G:A	3.70291e-25	129.345	3.76052
109279887	chr1:109279887:T:C	1.12146e-82	-1.77533	2.43866
109280026	chr1:109280026:TG:T	1.16904e-82	-2.6927e-09	0.704884
109280047	chr1:109280047:T:G	6.79107e-84	-2.6927e-09	-2.14086
109280128	chr1:109280128:A:G	1.46803e-83	-2.6927e-09	-1.36997
109280598	chr1:109280598:A:G	6.20842e-84	-2.6927e-09	-2.23057
109280644	chr1:109280644:C:T	2.66086e-83	-2.6927e-09	-0.77524
109280915	chr1:109280915:G:A	4.47757e-84	-2.55739	-4.05126e-09
109281340	chr1:109281340:T:C	4.20296e-80	6.58966	-4.05126e-09
109281448	chr1:109281448:C:G	1.59548e-83	-2.6927e-09	-1.28671
109281524	chr1:109281524:A:G	1.19655e-83	-2.6927e-09	-1.57444
109281739	chr1:109281739:A:C	1.63301e-82	-2.6927e-09	1.03913
109282257	chr1:109282257:G:A	1.11595e-82	-2.6927e-09	0.658402
109282292	chr1:109282292:A:G	7.64213e-83	-2.6927e-09	0.279789
109282738	chr1:109282738:T:C	9.28042e-84	-2.6927e-09	-1.82857
109282936	chr1:109282936:C:A	3.06992e-77	10.0593	3.12398
109282969	chr1:109282969:C:T	9.13795e-85	-2.43547	-1.71115
109283218	chr1:109283218:G:A	3.43654e-83	-2.6927e-09	-0.519423
109283514	chr1:109283514:C:T	2.9576e-73	23.1488	-0.792425
109283536	chr1:109283536:G:C	2.68047e-83	-2.6927e-09	-0.767894
109284138	chr1:109284138:T:TTCCTAACC	1.89214e-64	44.4704	-1.83749
109284335	chr1:109284335:TA:T	1.804e-83	-2.6927e-09	-1.16388
109284432	chr1:109284432:T:C	3.41093e-83	-2.6927e-09	-0.526902
109284631	chr1:109284631:A:G	1.18978e-67	36.8589	-1.5977
109284723	chr1:109284723:T:A	4.03919e-84	-2.66043	-4.05126e-09
109285779	chr1:109285779:T:TGGAC	6.08967e-77	14.6717	-0.803492
109285891	chr1:109285891:A:T	2.30883e-84	-1.34532	-1.87441
109286074	chr1:109286074:C:T	6.32534e-84	-2.6927e-09	-2.21191
109286673	chr1:109286673:C:T	1.55265e-82	0.988662	-4.05126e-09
109286917	chr1:109286917:C:G	3.41093e-83	-2.6927e-09	-0.526902
109286968	chr1:109286968:T:C	2.4203e-79	9.43268	-1.09234
109287159	chr1:109287159:T:G	1.42092e-83	-2.6927e-09	-1.40258
109287340	chr1:109287340:T:C	6.47142e-84	-2.6927e-09	-2.18908
109287529	chr1:109287529:T:TCCGC	1.56343e-83	-2.6927e-09	-1.30701
109288371	chr1:109288371:C:T	1.40778e-67	37.4562	-2.02668
109288372	chr1:109288372:C:T	9.51931e-84	-2.6927e-09	-1.80315
109288502	chr1:109288502:C:T	5.11135e-79	9.08792	-4.05126e-09
109288603	chr1:109288603:G:A	3.98589e-69	34.0214	-2.15637
109288623	chr1:109288623:C:T	9.50517e-79	6.78124	2.92704
109288646	chr1:109288646:G:A	1.08683e-78	6.78124	3.06106
109288771	chr1:109288771:A:G	3.2661e-83	-2.6927e-09	-0.570292
109289405	chr1:109289405:G:A	5.54946e-76	15.0896	0.988274
109289585	chr1:109289585:A:T	1.87173e-83	-2.6927e-09	-1.12703
109289861	chr1:109289861:C:A	6.9913e-81	6.75401	-1.95806
109289946	chr1:109289946:C:T	2.48117e-81	5.98418	-2.22417
109290239	chr1:109290239:G:A	6.78282e-83	-2.6927e-09	0.160505
109290268	chr1:109290268:C:T	1.02718e-78	6.94221	2.84364
109290276	chr1:109290276:T:C	6.29081e-84	-2.6927e-09	-2.21738
109290514	chr1:109290514:CAA:C	1.83136e-84	-1.69856	-1.75286
109290848	chr1:109290848:G:A	6.03116e-83	-2.6927e-09	0.0430516
109291154	chr1:109291154:C:T	1.18758e-78	6.89635	3.03461
109291173	chr1:109291173:T:C	7.19572e-79	6.78389	2.64605
109291354	chr1:109291354:A:G	9.83068e-79	6.87332	2.86864
109291704	chr1:109291704:C:T	6.15229e-84	-2.6927e-09	-2.23965
109291747	chr1:109291747:T:C	6.1345e-85	-2.50036	-2.04477
109291827	chr1:109291827:C:T	1.26697e-78	7.02872	2.96695
109291973	chr1:109291973:T:C	7.71356e-84	-2.6927e-09	-2.01349
109292088	chr1:109292088:G:C	6.25177e-84	-2.6927e-09	-2.22361
109292155	chr1:109292155:C:T	1.98109e-83	-2.6927e-09	-1.07024
109292316	chr1:109292316:C:T	1.08296e-69	32.7749	-2.21285
109292541	chr1:109292541:C:T	2.29959e-70	31.2264	-2.21395
109292704	chr1:109292704:G:A	6.51571e-84	-2.6927e-09	-2.18226
109292765	chr1:109292765:T:G	5.30138e-80	8.8391	-2.01726
109292980	chr1:109292980:A:G	2.7929e-83	-2.6927e-09	-0.726806
109293135	chr1:109293135:T:C	2.90495e-84	-1.60916	-1.3809
109293597	chr1:109293597:G:A	7.40735e-85	-2.70371	-1.65288
109293837	chr1:109293837:G:A	1.116e-83	-2.6927e-09	-1.64413
109293907	chr1:109293907:T:C	6.21302e-83	-2.6927e-09	0.0727588
109294485	chr1:109294485:A:T	6.28349e-84	-2.6927e-09	-2.21855
109294504	chr1:109294504:T:C	7.75406e-84	-2.6927e-09	-2.00826
109294507	chr1:109294507:C:T	5.33019e-84	-2.38309	-4.05126e-09
109294929	chr1:109294929:A:G	1.26102e-81	-2.6927e-09	3.0832
109295231	chr1:109295231:G:A	6.44884e-84	-2.19257	-4.05126e-09
109295494	chr1:109295494:C:T	7.4468e-84	-2.6927e-09	-2.04869
109295593	chr1:109295593:G:A	2.21727e-82	1.34497	-4.05126e-09
109295642	chr1:109295642:A:G	5.24384e-82	4.3271	-2.12134
109295882	chr1:109295882:G:C	6.45125e-84	-2.6927e-09	-2.1922
109295972	chr1:109295972:G:A	7.90188e-84	-2.6927e-09	-1.98937
109296211	chr1:109296211:T:C	6.36322e-84	-2.6927e-09	-2.20594
109296296	chr1:109296296:C:T	4.41341e-83	1.94288	-2.21212
109296637	chr1:109296637:C:G	7.89428e-81	-2.6927e-09	4.91742
109296770	chr1:109296770:A:G	7.28338e-69	33.6422	-1.17426
109296778	chr1:109296778:C:T	9.43255e-70	31.827	-1.40315
109296811	chr1:109296811:A:G	3.88517e-83	-2.6927e-09	-0.396722
109297274	chr1:109297274:C:T	2.75817e-81	6.06202	-2.19617
109297332	chr1:109297332:G:C	2.3331e-84	-1.52908	-1.6802
109297488	chr1:109297488:G:A	3.03178e-83	-2.6927e-09	-0.644738
109297949	chr1:109297949:G:A	7.4945e-84	-2.6927e-09	-2.0423
109298007	chr1:109298007:G:A	4.71677e-82	4.24738	-2.14756
109298212	chr1:109298212:A:G	9.12705e-84	-2.6927e-09	-1.84523
109298355	chr1:109298355:C:T	2.50948e-83	-2.6927e-09	-0.833813
109298449	chr1:109298449:G:A	2.05924e-82	-2.6927e-09	1.27104
109298573	chr1:109298573:A:AT	1.68801e-83	-2.6927e-09	-1.23033
109299037	chr1:109299037:T:C	9.87251e-83	2.7561	-2.22024
109299040	chr1:109299040:A:T	1.65072e-82	3.19495	-2.14504
109299210	chr1:109299210:A:G	1.20506e-83	-2.6927e-09	-1.56736
109299649	chr1:109299649:C:T	1.96864e-83	1.15097	-2.22751
109300100	chr1:109300100:G:C	2.28531e-83	-2.6927e-09	-0.927384
109300493	chr1:109300493:G:A	7.02245e-84	-2.6927e-09	-2.10736
109301124	chr1:109301124:G:C	5.59656e-76	17.0824	-0.995992
109301305	chr1:109301305:T:C	7.58357e-84	-2.6927e-09	-2.03049
109301910	chr1:109301910:A:G	2.85242e-83	1.45943	-2.16515
109302451	chr1:109302451:G:A	5.24583e-84	-2.39904	-4.05126e-09
109302478	chr1:109302478:G:T	5.88024e-83	1.45595	-1.43824
109302504	chr1:109302504:TAC:T	7.70698e-84	-2.6927e-09	-2.01435
109302630	chr1:109302630:G:A	3.08291e-83	1.49369	-2.1217
109302829	chr1:109302829:G:A	6.73997e-84	-2.6927e-09	-2.14842
109303656	chr1:109303656:C:T	1.63917e-83	0.210766	-1.47046
109305307	chr1:109305307:C:T	6.54343e-84	-2.6927e-09	-2.17801
109306053	chr1:109306053:G:T	1.92145e-83	-2.6927e-09	-1.10081
109306104	chr1:109306104:A:T	8.09706e-83	1.79902	-1.46141
109306143	chr1:109306143:G:A	7.87112e-84	-2.6927e-09	-1.99327
109306359	chr1:109306359:A:G	6.51345e-84	-2.6927e-09	-2.1826
109306522	chr1:109306522:T:C	4.36178e-83	1.53566	-1.81667
109306632	chr1:109306632:A:G	4.48456e-83	1.66385	-1.9171
109307500	chr1:109307500:C:A	4.11046e-83	1.59266	-1.93301
109307606	chr1:109307606:A:G	6.39229e-84	-2.6927e-09	-2.20138
109308504	chr1:109308504:C:T	7.19247e-80	8.57817	-1.45126
109309110	chr1:109309110:G:C	9.71105e-84	-2.6927e-09	-1.78321
109309171	chr1:109309171:C:T	5.92964e-84	-2.27651	-4.05126e-09
109309441	chr1:109309441:G:A	7.03141e-84	-2.6927e-09	-2.10609
109310300	chr1:109310300:T:C	6.88197e-84	-2.6927e-09	-2.12757
109311313	chr1:109311313:T:A	6.60007e-84	-2.16939	-4.05126e-09
109311554	chr1:109311554:C:T	1.21942e-82	-2.6927e-09	0.747076
109311644	chr1:109311644:A:C	7.39524e-84	-2.6927e-09	-2.05564
109312398	chr1:109312398:A:G	2.37256e-83	-0.88992	-4.05126e-09
109312675	chr1:109312675:T:C	9.21079e-84	-2.6927e-09	-1.8361
109313132	chr1:109313132:C:T	3.76587e-80	-2.6927e-09	6.47985
109313271	chr1:109313271:T:C	7.60837e-84	-2.6927e-09	-2.02722
109313684	chr1:109313684:G:A	3.27301e-82	3.41538	-1.68097
109313741	chr1:109313741:G:A	1.423e-83	-2.6927e-09	-1.40112
109313762	chr1:109313762:CAA:C	8.05995e-83	1.62338	-1.29036
109313939	chr1:109313939:G:T	9.79118e-84	-2.6927e-09	-1.77499
109315193	chr1:109315193:A:C	9.99669e-84	-1.75422	-4.05126e-09
109315497	chr1:109315497:T:C	8.16801e-83	1.6443	-1.29796
109315990	chr1:109315990:C:T	1.87917e-83	-2.6927e-09	-1.12306
109316362	chr1:109316362:C:T	3.56052e-80	-2.6927e-09	6.42377
109316863	chr1:109316863:C:T	6.1453e-84	-2.6927e-09	-2.24078
109317346	chr1:109317346:C:T	5.11024e-83	-2.6927e-09	-0.122641
109317499	chr1:109317499:G:A	9.76082e-84	-2.6927e-09	-1.7781
109317800	chr1:109317800:C:T	8.07481e-84	-2.6927e-09	-1.96772
109318458	chr1:109318458:C:G	1.08604e-75	16.7493	-4.05126e-09
109318577	chr1:109318577:G:A	8.51814e-84	-2.6927e-09	-1.91427
109318656	chr1:109318656:T:G	7.0931e-84	-2.6927e-09	-2.09735
109318751	chr1:109318751:C:T	5.41433e-82	-2.6927e-09	2.23775
109318893	chr1:109318893:C:T	3.44719e-84	-2.81891	-4.05126e-09
109318908	chr1:109318908:G:A	8.87121e-84	-2.6927e-09	-1.87366
109319177	chr1:109319177:T:G	4.31883e-84	-2.59349	-4.05126e-09
109319357	chr1:109319357:C:T	7.58506e-84	-2.6927e-09	-2.03029
109319695	chr1:109319695:G:A	8.18671e-84	-2.6927e-09	-1.95396
109320147	chr1:109320147:C:G	7.46395e-84	-2.6927e-09	-2.04639
109320192	chr1:109320192:T:C	7.38824e-84	-2.6927e-09	-2.05658
109320399	chr1:109320399:T:A	1.10845e-83	-1.65092	-4.05126e-09
109320526	chr1:109320526:G:A	6.92905e-84	-2.6927e-09	-2.12075
109320666	chr1:109320666:G:A	5.59828e-83	-2.6927e-09	-0.0314281
109320916	chr1:109320916:TCA:T	4.79863e-84	-2.48814	-4.05126e-09
109321381	chr1:109321381:T:C	7.43964e-84	-2.6927e-09	-2.04965
109321385	chr1:109321385:C:T	4.21953e-84	-2.61675	-4.05126e-09
109321647	chr1:109321647:T:C	3.92436e-83	1.5652	-1.95189
109321752	chr1:109321752:G:A	4.82473e-83	1.6737	-1.85384
109322121	chr1:109322121:T:C	7.64235e-84	-2.6927e-09	-2.02277
109323291	chr1:109323291:T:G	2.68334e-83	-2.6927e-09	-0.766826
109323608	chr1:109323608:T:C	6.67252e-83	1.63238	-1.48827
109323947	chr1:109323947:T:A	7.15274e-83	1.69092	-1.47731
109324032	chr1:109324032:C:T	5.0045e-84	-2.44614	-4.05126e-09
109324222	chr1:109324222:G:A	3.33554e-83	1.41766	-1.96692
109325270	chr1:109325270:A:G	1.39396e-82	2.26239	-1.38155
109325307	chr1:109325307:G:A	8.66987e-83	2.44245	-2.03649
109325338	chr1:109325338:A:G	7.40538e-84	-2.6927e-09	-2.05427
109325927	chr1:109325927:G:A	1.33489e-83	-2.6927e-09	-1.46504
109326385	chr1:109326385:T:C	7.91484e-84	-2.6927e-09	-1.98773
109326568	chr1:109326568:CACAT:C	7.48648e-84	-2.6927e-09	-2.04337
109328237	chr1:109328237:C:G	4.22006e-83	1.55676	-1.8708
109328274	chr1:109328274:A:G	7.29679e-84	-2.6927e-09	-2.06904
109329165	chr1:109329165:T:C	3.89626e-83	1.55469	-1.94856
109329276	chr1:109329276:C:T	3.74355e-84	-2.73644	-4.05126e-09
109329277	chr1:109329277:G:A	1.0547e-83	-2.6927e-09	-1.70063
109329309	chr1:109329309:G:A	8.95569e-84	-2.6927e-09	-1.86418
109329456	chr1:109329456:T:C	8.20738e-84	-2.6927e-09	-1.95144
109329495	chr1:109329495:C:T	2.70291e-76	16.8586	-1.50003
109329748	chr1:109329748:C:T	3.95369e-83	1.53151	-1.91075
109330201	chr1:109330201:G:A	6.99585e-84	-2.6927e-09	-2.11116
109330668	chr1:109330668:G:A	3.57071e-85	-2.8468	-2.23949
109330745	chr1:109330745:A:G	7.99772e-83	1.75308	-1.42782
109330951	chr1:109330951:G:A	3.97346e-83	1.58165	-1.9559
109331170	chr1:109331170:C:G	4.68919e-83	-2.6927e-09	-0.208628
109331486	chr1:109331486:T:C	8.84406e-84	-2.6927e-09	-1.87673
109332223	chr1:109332223:C:T	7.38772e-84	-2.6927e-09	-2.05665
109332450	chr1:109332450:G:A	7.39524e-84	-2.6927e-09	-2.05564
109333896	chr1:109333896:C:A	6.52484e-84	-2.6927e-09	-2.18086
109334263	chr1:109334263:C:T	3.55939e-85	-2.85086	-2.23861
109334884	chr1:109334884:A:G	1.54027e-82	1.70027	-0.719614
109335615	chr1:109335615:CA:C	3.88978e-82	3.60053	-1.69348
109335755	chr1:109335755:C:G	5.7273e-83	-2.6927e-09	-0.00864385
109336083	chr1:109336083:C:T	7.75838e-84	-2.6927e-09	-2.0077
109336087	chr1:109336087:A:T	7.78438e-84	-2.6927e-09	-2.00435
109336281	chr1:109336281:C:G	6.38667e-84	-2.20226	-4.05126e-09
109336428	chr1:109336428:C:T	6.48297e-84	-2.6927e-09	-2.18729
109336556	chr1:109336556:C:T	8.26355e-84	-1.94462	-4.05126e-09
109337026	chr1:109337026:C:T	2.45454e-80	-2.6927e-09	6.05181
109337327	chr1:109337327:A:G	3.66557e-83	1.47237	-1.92727
109337387	chr1:109337387:C:T	2.03866e-83	-1.04159	-4.05126e-09
109338105	chr1:109338105:G:T	6.72772e-84	-2.6927e-09	-2.15024
109338449	chr1:109338449:T:A	1.09265e-83	-2.6927e-09	-1.66529
109339051	chr1:109339051:G:T	1.20322e-82	-2.6927e-09	0.7337
109340660	chr1:109340660:G:A	7.58231e-84	-2.6927e-09	-2.03066
109341052	chr1:109341052:T:C	1.08238e-82	-2.6927e-09	0.627862
109341632	chr1:109341632:A:T	7.98389e-84	-2.6927e-09	-1.97905
109342153	chr1:109342153:T:G	3.93212e-83	1.5653	-1.95001
109343086	chr1:109343086:C:T	9.62744e-84	-2.6927e-09	-1.79186
109343708	chr1:109343708:G:A	6.90037e-84	-2.6927e-09	-2.1249
109343749	chr1:109343749:G:A	8.20845e-83	1.8264	-1.47512
109343848	chr1:109343848:G:A	2.61638e-83	-2.6927e-09	-0.792095
109344569	chr1:109344569:T:C	1.0709e-79	8.94919	-1.42424
109346078	chr1:109346078:G:C	9.71591e-84	-2.6927e-09	-1.78271
109346287	chr1:109346287:T:C	7.93171e-84	-2.6927e-09	-1.9856
109348135	chr1:109348135:G:C	7.52876e-84	-2.6927e-09	-2.03774
109348317	chr1:109348317:T:A	9.93896e-84	-2.6927e-09	-1.76001
109348511	chr1:109348511:C:T	2.23779e-83	1.00861	-1.95701
109348781	chr1:109348781:C:T	2.70148e-83	1.04508	-1.80517
109348801	chr1:109348801:G:C	2.516e-83	1.06502	-1.89624
109348961	chr1:109348961:C:T	7.32974e-84	-2.6927e-09	-2.06453
109349217	chr1:109349217:T:C	1.76581e-82	-2.6927e-09	1.11731
109349359	chr1:109349359:T:G	6.3914e-83	-2.6927e-09	0.101066
109349582	chr1:109349582:A:G	1.94224e-83	-2.6927e-09	-1.09005
109350588	chr1:109350588:G:T	3.59846e-85	-2.83769	-2.24087
109352130	chr1:109352130:T:C	6.99927e-84	-2.6927e-09	-2.11067
109352134	chr1:109352134:G:C	8.02514e-84	-1.97389	-4.05126e-09
109352159	chr1:109352159:T:G	1.6274e-76	16.6593	-1.80814
109352884	chr1:109352884:A:C	7.54322e-84	-2.6927e-09	-2.03582
109352899	chr1:109352899:G:A	1.53345e-83	-2.6927e-09	-1.32637
109353034	chr1:109353034:C:CA	1.63666e-82	1.71577	-0.674416
109353081	chr1:109353081:T:C	6.73358e-84	-2.6927e-09	-2.14937
109353341	chr1:109353341:A:C	6.37715e-84	-2.6927e-09	-2.20375
109353382	chr1:109353382:C:T	4.48735e-84	-2.55521	-4.05126e-09
109353527	chr1:109353527:C:T	8.26853e-84	-2.6927e-09	-1.94402
109353571	chr1:109353571:G:C	9.19415e-84	-2.6927e-09	-1.8379
109354082	chr1:109354082:GATTAA:G	4.08418e-84	-2.64935	-4.05126e-09
109354184	chr1:109354184:T:C	8.13042e-83	0.341725	-4.05126e-09
109354478	chr1:109354478:T:C	3.0395e-76	17.4932	-2.01731
109354481	chr1:109354481:A:G	1.67497e-82	1.72915	-0.664662
109356924	chr1:109356924:T:C	5.49581e-83	-2.6927e-09	-0.0499019
109357863	chr1:109357863:C:T	6.4374e-84	-2.6927e-09	-2.19435
109358345	chr1:109358345:C:T	6.48072e-84	-2.6927e-09	-2.18764
109358593	chr1:109358593:T:C	9.45177e-83	1.77102	-1.2787
109358840	chr1:109358840:G:C	2.46709e-83	1.10351	-1.95436
109359584	chr1:109359584:C:T	8.00314e-84	-2.6927e-09	-1.97664
109359970	chr1:109359970:A:G	1.04834e-80	-2.6927e-09	5.20107
109360114	chr1:109360114:G:C	1.01955e-83	-2.6927e-09	-1.73453
109360929	chr1:109360929:G:A	7.76294e-84	-2.6927e-09	-2.00711
109360969	chr1:109360969:G:A	7.67886e-84	-2.6927e-09	-2.018
109361470	chr1:109361470:A:C	8.45877e-84	-2.6927e-09	-1.92127
109362078	chr1:109362078:G:A	6.94637e-84	-2.6927e-09	-2.11825
109362349	chr1:109362349:A:T	4.33829e-83	1.65149	-1.93789
109362666	chr1:109362666:G:C	7.43731e-84	-2.6927e-09	-2.04996
109363156	chr1:109363156:G:A	1.46479e-75	17.0485	-4.05126e-09
109363725	chr1:109363725:G:A	7.28508e-84	-2.6927e-09	-2.07064
109364538	chr1:109364538:TAAGTA:T	8.05523e-84	-2.6927e-09	-1.97015
109364591	chr1:109364591:A:G	8.45477e-84	-2.6927e-09	-1.92174
109364676	chr1:109364676:G:A	9.72089e-84	-2.6927e-09	-1.7822
109364868	chr1:109364868:C:T	5.48834e-84	-2.35385	-4.05126e-09
109365687	chr1:109365687:A:C	4.58547e-84	-2.53358	-4.05126e-09
109366127	chr1:109366127:G:A	2.31633e-82	1.38868	-4.05126e-09
109366225	chr1:109366225:A:G	7.87375e-84	-2.6927e-09	-1.99294
109366393	chr1:109366393:T:G	7.44028e-84	-2.6927e-09	-2.04956
109366527	chr1:109366527:C:T	4.94767e-83	1.79269	-1.94766
109366647	chr1:109366647:C:T	4.79908e-83	1.70499	-1.89045
109366837	chr1:109366837:G:A	7.63318e-84	-2.6927e-09	-2.02397
109367391	chr1:109367391:C:T	2.95109e-83	-1.17449	0.502777
109367502	chr1:109367502:T:A	9.81149e-84	-2.6927e-09	-1.77292
109367504	chr1:109367504:C:T	9.70203e-84	-2.6927e-09	-1.78414
109368673	chr1:109368673:G:A	8.10375e-83	-2.6927e-09	0.338439
109369074	chr1:109369074:CT:C	1.03029e-82	1.78195	-1.20341
109369429	chr1:109369429:A:G	1.56421e-83	0.933957	-2.24046
109369966	chr1:109369966:G:C	7.62281e-84	-2.6927e-09	-2.02533
109370027	chr1:109370027:C:T	7.43689e-83	-2.6927e-09	0.252565
109370442	chr1:109370442:T:C	3.32704e-84	-2.85439	-4.05126e-09
109370971	chr1:109370971:T:C	9.14797e-84	-2.6927e-09	-1.84294
109372187	chr1:109372187:C:T	7.44612e-83	0.253806	-4.05126e-09
109372361	chr1:109372361:A:G	1.02184e-82	1.63119	-1.06089
109372687	chr1:109372687:G:C	7.39371e-84	-2.6927e-09	-2.05584
109372741	chr1:109372741:T:C	2.3094e-84	-2.40729	-0.812192
109372968	chr1:109372968:T:C	1.2392e-76	16.6234	-2.04476
109373009	chr1:109373009:T:C	1.32726e-82	-2.6927e-09	0.831812
109373175	chr1:109373175:G:A	7.25561e-84	-2.6927e-09	-2.0747
109373714	chr1:109373714:C:G	3.89768e-84	-2.69609	-4.05126e-09
109374188	chr1:109374188:G:A	7.86836e-84	-2.6927e-09	-1.99362
109374905	chr1:109374905:G:A	7.39524e-84	-2.6927e-09	-2.05564
109374918	chr1:109374918:G:C	9.29813e-83	1.79698	-1.32106
109375000	chr1:109375000:A:T	7.60837e-84	-2.6927e-09	-2.02722
109375404	chr1:109375404:G:A	7.39524e-84	-2.6927e-09	-2.05564
109376517	chr1:109376517:G:GGATAAAGAAAATATGGTCTATA	2.3681e-76	17.2539	-2.02759
109376822	chr1:109376822:A:G	7.39524e-84	-2.6927e-09	-2.05564
109377259	chr1:109377259:T:C	7.40756e-84	-2.6927e-09	-2.05397
109377506	chr1:109377506:C:T	6.16435e-84	-2.6927e-09	-2.23769
109377617	chr1:109377617:A:G	7.23413e-84	-2.6927e-09	-2.07766
109378599	chr1:109378599:C:T	3.46133e-76	17.6248	-2.01891
109379137	chr1:109379137:C:T	6.30568e-84	-2.6927e-09	-2.21502
109379251	chr1:109379251:T:C	6.90184e-84	-2.6927e-09	-2.12468
109379361	chr1:109379361:G:A	3.53246e-76	16.8113	-1.18512
109379694	chr1:109379694:T:C	2.9584e-76	17.4785	-2.02964
109379755	chr1:109379755:G:A	1.90398e-84	-1.25677	-2.15575
109380964	chr1:109380964:C:T	3.51365e-83	1.44528	-1.94251
109381055	chr1:109381055:G:T	1.60459e-83	-2.61745	1.33643
109381828	chr1:109381828:C:A	3.57478e-84	-2.78257	-4.05126e-09
109381952	chr1:109381952:G:GTGCA	6.01165e-83	-2.6927e-09	0.0398112
109382010	chr1:109382010:T:C	7.21873e-84	-2.6927e-09	-2.07979
109382296	chr1:109382296:T:A	4.78544e-76	16.844	-0.914225
109382436	chr1:109382436:G:A	2.01847e-83	-2.6927e-09	-1.05155
109383207	chr1:109383207:G:A	5.7237e-84	-2.31186	-4.05126e-09
109383922	chr1:109383922:C:T	7.42804e-84	-2.6927e-09	-2.05121
109383977	chr1:109383977:G:T	5.64364e-85	-2.41575	-2.21278
109384074	chr1:109384074:TG:T	1.85595e-83	-1.13549	-4.05126e-09
109384206	chr1:109384206:T:C	3.6663e-83	1.4637	-1.9184
109384627	chr1:109384627:T:G	5.15933e-84	-2.41567	-4.05126e-09
109384947	chr1:109384947:G:A	7.97035e-84	-2.6927e-09	-1.98074
109385002	chr1:109385002:T:C	3.204e-83	-0.589488	-4.05126e-09
109387503	chr1:109387503:TAAATTTTGTTTAAAATTTA:T	6.75858e-84	-2.6927e-09	-2.14566
109387606	chr1:109387606:C:T	7.44667e-84	-2.6927e-09	-2.04871
109387715	chr1:109387715:G:A	5.07838e-84	-2.43148	-4.05126e-09
109387876	chr1:109387876:A:G	1.43852e-82	1.61142	-0.699105
109388136	chr1:109388136:C:T	4.9308e-83	-2.6927e-09	-0.158385
109388230	chr1:109388230:C:T	3.27919e-83	1.41218	-1.97847
109389116	chr1:109389116:T:C	7.60837e-84	-2.6927e-09	-2.02722
109389286	chr1:109389286:C:T	4.10768e-83	1.53954	-1.88057
109389326	chr1:109389326:AG:A	1.25372e-84	-2.77919	-1.05117
109389368	chr1:109389368:T:C	3.3678e-84	-2.84221	-4.05126e-09
109390828	chr1:109390828:G:A	5.6047e-84	-2.33287	-4.05126e-09
109392703	chr1:109392703:C:T	3.93713e-83	1.54094	-1.92438
109392742	chr1:109392742:A:G	1.77533e-83	-2.6927e-09	-1.1799
109392805	chr1:109392805:A:G	8.44964e-83	1.77834	-1.3981
109392883	chr1:109392883:C:T	3.97516e-83	1.5472	-1.92102
109392956	chr1:109392956:T:C	4.21912e-83	1.60276	-1.91702
109393493	chr1:109393493:G:A	6.16313e-84	-2.6927e-09	-2.23789
109393661	chr1:109393661:T:A	7.18699e-84	-2.6927e-09	-2.0842
109393717	chr1:109393717:T:C	7.64666e-84	-2.6927e-09	-2.0222
109393808	chr1:109393808:A:G	3.86092e-84	-2.70557	-4.05126e-09
109394060	chr1:109394060:G:A	9.07528e-83	1.79347	-1.34181
109394750	chr1:109394750:T:C	2.90639e-76	17.4588	-2.02768
109394831	chr1:109394831:C:T	7.2184e-84	-2.6927e-09	-2.07984
109395309	chr1:109395309:C:T	5.47162e-83	1.56681	-1.62112
109395796	chr1:109395796:A:G	7.48423e-84	-2.6927e-09	-2.04367
109395821	chr1:109395821:T:C	3.7764e-84	-2.7277	-4.05126e-09
109396785	chr1:109396785:G:A	7.39524e-84	-2.6927e-09	-2.05564
109396976	chr1:109396976:TTTC:T	2.03516e-83	-2.6927e-09	-1.04331
109397046	chr1:109397046:A:C	1.76531e-83	-2.6927e-09	-1.18556
109397453	chr1:109397453:C:T	5.46123e-83	-2.6927e-09	-0.0562144
109398511	chr1:109398511:C:T	4.10318e-83	1.54699	-1.88911
109399343	chr1:109399343:T:C	6.72437e-84	-2.6927e-09	-2.15073
109399797	chr1:109399797:A:G	7.39524e-84	-2.6927e-09	-2.05564
109400096	chr1:109400096:T:A	1.21942e-82	-2.6927e-09	0.747076
109400302	chr1:109400302:C:T	4.04597e-84	-2.65875	-4.05126e-09
109400708	chr1:109400708:T:C	6.24937e-84	-2.6927e-09	-2.22399
109401271	chr1:109401271:C:T	4.89993e-83	1.6247	-1.78937
109401553	chr1:109401553:G:A	7.06408e-84	-2.6927e-09	-2.10145
109402096	chr1:109402096:A:G	7.27951e-84	-2.6927e-09	-2.07141
109402251	chr1:109402251:G:A	7.72765e-84	-2.6927e-09	-2.01167
109402544	chr1:109402544:A:G	3.31916e-84	-2.85676	-4.05126e-09
109406088	chr1:109406088:G:A	6.25849e-84	-2.6927e-09	-2.22253
109406810	chr1:109406810:G:A	1.88198e-83	-2.6927e-09	-1.12157
109406915	chr1:109406915:G:C	4.06171e-84	-2.65487	-4.05126e-09
109407446	chr1:109407446:T:C	7.77691e-84	-2.6927e-09	-2.00531
109407819	chr1:109407819:T:A	2.93677e-76	17.449	-2.00748
109407927	chr1:109407927:C:A	7.62969e-84	-2.6927e-09	-2.02443
109407985	chr1:109407985:A:G	2.06634e-84	-1.31515	-2.01555
109408236	chr1:109408236:T:C	4.27273e-83	1.61924	-1.92088
109409346	chr1:109409346:G:A	6.73149e-84	-2.6927e-09	-2.14968
109409505	chr1:109409505:G:A	9.07618e-83	1.82287	-1.37111
109410173	chr1:109410173:T:C	1.51578e-83	-2.6927e-09	-1.33796
109410985	chr1:109410985:T:C	7.88157e-84	-2.6927e-09	-1.99195
109412035	chr1:109412035:C:T	7.41099e-84	-2.6927e-09	-2.05351
109412532	chr1:109412532:A:G	3.5397e-83	-0.489845	-4.05126e-09
109412947	chr1:109412947:T:C	3.47507e-76	17.1856	-1.57574
109413394	chr1:109413394:T:C	1.35464e-83	-2.6927e-09	-1.45035
109413542	chr1:109413542:G:A	6.15993e-84	-2.6927e-09	-2.23841
109413837	chr1:109413837:A:G	9.34103e-84	-2.6927e-09	-1.82206
109414229	chr1:109414229:A:C	3.32889e-84	-2.85383	-4.05126e-09
109415413	chr1:109415413:T:C	9.80221e-83	1.9184	-1.38968
109415532	chr1:109415532:C:T	7.60676e-84	-2.6927e-09	-2.02743
109415665	chr1:109415665:T:TA	7.39045e-84	-2.6927e-09	-2.05628
109415729	chr1:109415729:G:A	6.21631e-84	-2.6927e-09	-2.2293
109416075	chr1:109416075:G:A	3.31406e-84	-2.8583	-4.05126e-09
109416281	chr1:109416281:T:C	5.43637e-83	-2.6927e-09	-0.0607755
109416410	chr1:109416410:C:T	3.36152e-84	-2.84408	-4.05126e-09
109417062	chr1:109417062:G:A	2.93655e-84	-1.6803	-1.29894
109417311	chr1:109417311:G:C	7.08071e-84	-2.6927e-09	-2.0991
109417461	chr1:109417461:A:C	7.39524e-84	-2.6927e-09	-2.05564
109417479	chr1:109417479:C:G	7.33038e-84	-2.6927e-09	-2.06445
109417648	chr1:109417648:C:A	1.07268e-82	1.95152	-1.33267
109418054	chr1:109418054:C:A	7.4926e-84	-2.6927e-09	-2.04256
109418262	chr1:109418262:T:C	7.17973e-84	-2.6927e-09	-2.08521
109418440	chr1:109418440:A:T	6.76207e-84	-2.6927e-09	-2.14514
109418752	chr1:109418752:A:T	4.82993e-82	-2.6927e-09	2.12353
109418972	chr1:109418972:T:C	8.3631e-84	-2.6927e-09	-1.93264
109419078	chr1:109419078:G:A	1.75317e-83	0.336451	-1.52892
109419343	chr1:109419343:C:T	8.42467e-83	1.81673	-1.43945
109419532	chr1:109419532:C:T	6.77631e-84	-2.6927e-09	-2.14304
109419588	chr1:109419588:G:A	7.05369e-84	-2.6927e-09	-2.10292
109420020	chr1:109420020:G:C	3.91144e-83	1.45032	-1.84031
109420079	chr1:109420079:C:T	3.34783e-84	-2.84816	-4.05126e-09
109420696	chr1:109420696:T:C	1.30331e-84	-2.80304	-0.988522
109420884	chr1:109420884:A:G	8.07851e-84	-2.6927e-09	-1.96726
109421234	chr1:109421234:T:C	6.29268e-84	-2.6927e-09	-2.21709
109421983	chr1:109421983:T:C	3.87214e-76	17.7304	-2.01234
109422132	chr1:109422132:C:T	5.10749e-84	-2.42576	-4.05126e-09
109422521	chr1:109422521:C:T	6.74198e-84	-2.6927e-09	-2.14812
109422634	chr1:109422634:G:A	8.96342e-83	1.82772	-1.38845
109422992	chr1:109422992:G:A	9.28897e-84	-2.6927e-09	-1.82764
109423182	chr1:109423182:T:C	5.61153e-83	-2.6927e-09	-0.0290636
109423193	chr1:109423193:C:T	7.24597e-84	-2.6927e-09	-2.07603
109423364	chr1:109423364:A:G	4.56685e-83	1.72023	-1.95529
109424096	chr1:109424096:A:C	4.64104e-83	1.73024	-1.94919
109424192	chr1:109424192:A:G	3.45121e-84	-2.81775	-4.05126e-09
109424482	chr1:109424482:C:A	1.09709e-82	2.59011	-1.94875
109424541	chr1:109424541:G:T	6.6007e-84	-2.6927e-09	-2.1693
109424701	chr1:109424701:G:C	4.86993e-83	1.78249	-1.9533
109424702	chr1:109424702:C:A	1.42995e-82	2.17073	-1.26439
109424844	chr1:109424844:G:A	6.21523e-84	-2.6927e-09	-2.22947
109424964	chr1:109424964:C:T	5.68067e-84	-2.3194	-4.05126e-09
109426883	chr1:109426883:A:G	8.35401e-84	-2.6927e-09	-1.93373
109426928	chr1:109426928:C:T	7.52064e-84	-2.6927e-09	-2.03882
109427099	chr1:109427099:A:G	4.80118e-83	1.86157	-2.0466
109427241	chr1:109427241:AAAAG:A	6.15392e-84	-2.6927e-09	-2.23938
109427531	chr1:109427531:T:G	2.7474e-84	-2.36114	-0.684681
109427564	chr1:109427564:T:G	3.9641e-84	-2.67919	-4.05126e-09
109429459	chr1:109429459:A:G	7.52918e-84	-2.6927e-09	-2.03769
109429923	chr1:109429923:A:G	7.50561e-84	-2.6927e-09	-2.04082
109430734	chr1:109430734:C:G	2.53993e-80	-2.6927e-09	6.086
109430765	chr1:109430765:A:G	3.64787e-85	-2.82866	-2.23625
109431181	chr1:109431181:C:T	7.22784e-84	-2.6927e-09	-2.07853
109431211	chr1:109431211:C:T	7.38562e-84	-2.6927e-09	-2.05694
109431707	chr1:109431707:A:G	7.50718e-84	-2.6927e-09	-2.04061
109431828	chr1:109431828:A:C	2.82167e-82	2.19876	-0.612733
109431964	chr1:109431964:G:A	8.98649e-84	-2.6927e-09	-1.86075
109433337	chr1:109433337:G:A	7.38562e-84	-2.6927e-09	-2.05694
109433376	chr1:109433376:T:C	7.53449e-84	-2.6927e-09	-2.03698
109434153	chr1:109434153:C:G	3.19506e-83	1.22863	-1.82091
109434513	chr1:109434513:C:A	5.11422e-84	-2.42445	-4.05126e-09
109434535	chr1:109434535:A:G	7.64194e-84	-2.6927e-09	-2.02282
109434983	chr1:109434983:C:T	7.29794e-84	-2.6927e-09	-2.06888
109434985	chr1:109434985:C:T	4.37562e-84	-0.613905	-1.96652
109435099	chr1:109435099:C:T	7.81095e-84	-2.6927e-09	-2.00095
109435318	chr1:109435318:G:A	7.20393e-84	-2.6927e-09	-2.08185
109435412	chr1:109435412:C:T	6.99547e-83	1.81942	-1.62804
109435827	chr1:109435827:T:C	6.26368e-84	-2.6927e-09	-2.2217
109436504	chr1:109436504:G:A	6.78631e-84	-2.6927e-09	-2.14157
109436539	chr1:109436539:C:A	7.43395e-84	-2.6927e-09	-2.05041
109436580	chr1:109436580:G:A	3.23912e-83	1.44833	-2.02691
109436690	chr1:109436690:AGTGGGCCTGTG:A	6.21895e-84	-2.6927e-09	-2.22887
109436904	chr1:109436904:T:C	1.23998e-82	2.35077	-1.58698
109437270	chr1:109437270:G:T	9.07736e-84	-2.6927e-09	-1.85069
109438165	chr1:109438165:G:A	4.02088e-84	-2.66497	-4.05126e-09
109439071	chr1:109439071:C:T	7.31357e-84	-2.6927e-09	-2.06674
109440605	chr1:109440605:C:T	6.14721e-84	-2.6927e-09	-2.24047
109441246	chr1:109441246:T:C	3.38726e-84	-2.83645	-4.05126e-09
109441378	chr1:109441378:A:G	8.81425e-84	-2.6927e-09	-1.8801
109441687	chr1:109441687:C:T	7.54908e-84	-2.6927e-09	-2.03505
109441769	chr1:109441769:A:T	7.50792e-84	-2.6927e-09	-2.04051
109441869	chr1:109441869:A:G	3.7411e-84	-2.73709	-4.05126e-09
109441904	chr1:109441904:T:C	6.14526e-84	-2.6927e-09	-2.24079
109442817	chr1:109442817:A:G	1.47058e-82	2.31336	-1.379
109443256	chr1:109443256:G:A	6.3437e-84	-2.6927e-09	-2.20901
109443339	chr1:109443339:A:G	3.21649e-83	-2.6927e-09	-0.585597
109443377	chr1:109443377:C:T	7.46402e-84	-2.6927e-09	-2.04638
109444050	chr1:109444050:C:A	6.44734e-83	2.09332	-1.98354
109444102	chr1:109444102:G:A	7.34753e-84	-2.06211	-4.05126e-09
109444347	chr1:109444347:G:A	7.69805e-84	-2.6927e-09	-2.01551
109444516	chr1:109444516:G:A	5.24754e-84	-2.39871	-4.05126e-09
109444543	chr1:109444543:A:G	5.83283e-82	-2.6927e-09	2.3122
109444650	chr1:109444650:C:T	7.50718e-84	-2.6927e-09	-2.04061
109445401	chr1:109445401:G:A	6.29991e-84	-2.6927e-09	-2.21594
109446323	chr1:109446323:G:A	9.21738e-84	-2.6927e-09	-1.83538
109446599	chr1:109446599:T:C	6.8426e-84	-2.6927e-09	-2.1333
109446602	chr1:109446602:C:G	7.24117e-76	17.8908	-1.54679
109446680	chr1:109446680:C:T	7.50558e-84	-2.6927e-09	-2.04083
109447659	chr1:109447659:T:C	7.4612e-84	-2.6927e-09	-2.04676
109447669	chr1:109447669:G:A	7.12334e-84	-2.6927e-09	-2.0931
109448215	chr1:109448215:T:A	6.19402e-84	-2.6927e-09	-2.23289
109448226	chr1:109448226:G:C	7.47425e-84	-2.6927e-09	-2.04501
109448387	chr1:109448387:C:A	2.00316e-83	1.06729	-2.12645
109448456	chr1:109448456:G:A	1.73957e-83	0.760926	-1.96118
109448553	chr1:109448553:C:T	2.37893e-84	-1.95638	-1.23345
109450121	chr1:109450121:G:C	1.81511e-83	-2.6927e-09	-1.15774
109450176	chr1:109450176:G:T	1.87507e-83	-2.6927e-09	-1.12524
109450347	chr1:109450347:G:T	5.03059e-83	-2.6927e-09	-0.13835
109451731	chr1:109451731:G:A	8.84627e-84	-2.6927e-09	-1.87648
109451765	chr1:109451765:G:A	7.19714e-83	0.219796	-4.05126e-09
109451886	chr1:109451886:G:A	7.53203e-84	-2.6927e-09	-2.03731
109451964	chr1:109451964:G:A	2.57609e-84	-1.84116	-1.26904
109452167	chr1:109452167:G:A	7.41676e-84	-2.6927e-09	-2.05273
109452776	chr1:109452776:C:T	2.17536e-83	1.12132	-2.09801
109452837	chr1:109452837:T:C	3.37602e-83	1.3438	-1.881
109453010	chr1:109453010:G:C	6.16723e-84	-2.6927e-09	-2.23722
109453101	chr1:109453101:T:C	6.23044e-84	-2.6927e-09	-2.22703
109453916	chr1:109453916:T:A	8.20858e-84	-1.95129	-4.05126e-09
109454067	chr1:109454067:C:A	2.23857e-83	1.06749	-2.01554
109454112	chr1:109454112:C:A	2.2739e-83	1.08366	-2.01605
109455440	chr1:109455440:C:T	7.31968e-84	-2.6927e-09	-2.06591
109455748	chr1:109455748:A:G	8.2406e-84	-1.9474	-4.05126e-09
109455764	chr1:109455764:C:T	2.63058e-83	1.2193	-2.00598
109455935	chr1:109455935:T:C	3.4172e-84	-2.82765	-4.05126e-09
109456141	chr1:109456141:A:AT	1.07516e-83	-2.6927e-09	-1.68142
109456631	chr1:109456631:T:C	6.14791e-84	-2.6927e-09	-2.24036
109457216	chr1:109457216:A:C	2.49169e-83	1.18189	-2.02282
109457322	chr1:109457322:A:G	6.98504e-84	-2.6927e-09	-2.1127
109457774	chr1:109457774:G:A	1.5928e-83	-2.6927e-09	-1.28839
109459163	chr1:109459163:C:T	7.97739e-84	-2.6927e-09	-1.97986
109459200	chr1:109459200:T:C	4.20472e-83	-2.6927e-09	-0.31768
109459480	chr1:109459480:T:C	3.79314e-84	-2.72328	-4.05126e-09
109459666	chr1:109459666:C:T	7.42929e-84	-2.6927e-09	-2.05104
109459674	chr1:109459674:C:T	7.93256e-84	-2.6927e-09	-1.9855
109459720	chr1:109459720:CTGTT:C	7.87547e-84	-2.6927e-09	-1.99272
109460664	chr1:109460664:T:G	2.94491e-83	1.19164	-1.86545
109460953	chr1:109460953:T:C	2.80223e-83	1.17592	-1.89939
109460983	chr1:109460983:A:G	2.87939e-83	1.17277	-1.86908
109460986	chr1:109460986:A:C	7.23934e-84	-2.6927e-09	-2.07694
109461218	chr1:109461218:T:G	2.95679e-83	1.19925	-1.86903
109461225	chr1:109461225:G:A	7.4636e-84	-2.6927e-09	-2.04643
109461250	chr1:109461250:A:G	6.15171e-84	-2.6927e-09	-2.23974
109461684	chr1:109461684:T:C	5.208e-82	4.43932	-2.24042
109461784	chr1:109461784:G:A	6.91183e-84	-2.6927e-09	-2.12324
109461921	chr1:109461921:G:C	3.26905e-82	3.49074	-1.75754
109462075	chr1:109462075:T:C	7.52277e-84	-2.6927e-09	-2.03854
109462354	chr1:109462354:C:T	2.02866e-83	-2.6927e-09	-1.04651
109462368	chr1:109462368:C:T	2.64833e-83	1.18368	-1.96364
109462588	chr1:109462588:T:A	7.71911e-84	-2.6927e-09	-2.01277
109462957	chr1:109462957:A:G	6.43325e-84	-2.6927e-09	-2.19499
109462986	chr1:109462986:T:G	2.19578e-83	-0.96735	-4.05126e-09
109463260	chr1:109463260:G:A	6.89749e-84	-2.6927e-09	-2.12531
109463461	chr1:109463461:T:C	1.52066e-83	-2.6927e-09	-1.33475
109463486	chr1:109463486:C:T	1.38963e-84	-2.12105	-1.60638
109464043	chr1:109464043:C:T	1.05737e-82	1.5115	-0.907022
109464096	chr1:109464096:G:C	8.26228e-84	-1.94477	-4.05126e-09
109464331	chr1:109464331:TAGAA:T	3.02706e-83	1.22184	-1.86814
109464530	chr1:109464530:A:G	7.5735e-84	-2.6927e-09	-2.03182
109464661	chr1:109464661:C:T	1.36801e-83	-1.44053	-4.05126e-09
109465020	chr1:109465020:C:T	6.21256e-84	-2.6927e-09	-2.2299
109465030	chr1:109465030:G:A	3.60752e-85	-2.85901	-2.21702
109465208	chr1:109465208:A:T	7.26252e-84	-2.6927e-09	-2.07375
109465405	chr1:109465405:C:T	2.14286e-81	3.61343	-4.05126e-09
109465876	chr1:109465876:C:T	6.16364e-84	-2.6927e-09	-2.23781
109466029	chr1:109466029:G:A	3.07058e-83	1.27878	-1.9108
109466156	chr1:109466156:C:T	2.42872e-83	1.15152	-2.01804
109466191	chr1:109466191:T:C	3.04443e-83	1.27022	-1.9108
109466319	chr1:109466319:A:T	7.08583e-84	-2.6927e-09	-2.09838
109466484	chr1:109466484:C:G	6.85022e-80	8.62564	-1.54749
109466549	chr1:109466549:C:T	2.6752e-83	1.10889	-1.87875
109467180	chr1:109467180:G:A	1.26153e-83	0.714535	-2.2361
109467488	chr1:109467488:C:G	2.77865e-83	1.13432	-1.86624
109467664	chr1:109467664:A:G	6.82093e-84	-2.6927e-09	-2.13648
109467667	chr1:109467667:C:T	2.03456e-83	0.802763	-1.84637
109468414	chr1:109468414:C:A	7.2711e-84	-2.6927e-09	-2.07256
109468871	chr1:109468871:CTAA:C	1.14547e-83	-2.6927e-09	-1.61807
109468922	chr1:109468922:TAGAA:T	1.94903e-83	0.786479	-1.87304
109469079	chr1:109469079:G:A	2.46981e-83	1.30677	-2.15652
109469373	chr1:109469373:T:G	2.40112e-81	3.30721	0.420011
109469501	chr1:109469501:A:T	2.60635e-83	1.3921	-2.18804
109469526	chr1:109469526:A:G	1.84395e-83	0.716382	-1.85836
109469552	chr1:109469552:AAAG:A	7.058e-83	-2.6927e-09	0.200274
109469667	chr1:109469667:G:A	1.87832e-83	0.796044	-1.91955
109469671	chr1:109469671:C:T	2.31955e-83	1.2527	-2.16521
109470011	chr1:109470011:T:C	2.83521e-83	-0.711771	-4.05126e-09
109470249	chr1:109470249:A:T	2.12682e-77	15.0326	-2.21639
109470263	chr1:109470263:TA:T	2.22391e-77	15.077	-2.21615
109470490	chr1:109470490:A:G	3.73524e-85	-2.85859	-2.18265
109471008	chr1:109471008:C:T	1.4688e-83	0.870238	-2.23968
109471333	chr1:109471333:C:T	2.07718e-83	1.13355	-2.15642
109471548	chr1:109471548:G:A	1.52985e-83	0.910533	-2.23925
109471565	chr1:109471565:A:T	1.92313e-83	0.726176	-1.82611
109471711	chr1:109471711:G:A	3.71693e-84	-1.80323	-0.940346
109471909	chr1:109471909:T:C	6.17219e-84	-2.6927e-09	-2.23642
109471999	chr1:109471999:C:T	7.08645e-84	-2.6927e-09	-2.09829
109472156	chr1:109472156:G:A	2.04186e-83	0.804772	-1.8448
109472353	chr1:109472353:C:A	1.72491e-83	0.667293	-1.87601
109472561	chr1:109472561:G:A	1.88434e-83	0.655314	-1.77562
109472897	chr1:109472897:G:A	1.66472e-83	0.99528	-2.23951
109473110	chr1:109473110:C:T	2.22094e-83	0.843168	-1.79912
109473620	chr1:109473620:G:A	4.04263e-84	-2.65958	-4.05126e-09
109473817	chr1:109473817:C:T	1.11135e-83	-2.6927e-09	-1.64831
109474105	chr1:109474105:A:G	6.77812e-84	-2.6927e-09	-2.14277
109475526	chr1:109475526:C:T	5.72057e-84	-2.3124	-4.05126e-09
109476380	chr1:109476380:C:T	2.30925e-83	0.86437	-1.78134
109476793	chr1:109476793:A:T	1.04613e-83	-2.6927e-09	-1.70879
109476817	chr1:109476817:A:G	1.84554e-76	15.2418	-0.264798
109476835	chr1:109476835:T:C	7.2297e-84	-2.6927e-09	-2.07828
109476963	chr1:109476963:C:T	8.7921e-84	-2.6927e-09	-1.88262
109477267	chr1:109477267:A:G	4.46056e-77	15.6545	-2.09761
109477719	chr1:109477719:C:T	3.76252e-77	15.4879	-2.10123
109478436	chr1:109478436:T:C	1.36e-83	-2.6927e-09	-1.44641
109478931	chr1:109478931:T:C	6.92871e-84	-2.6927e-09	-2.1208
109479147	chr1:109479147:A:G	9.22346e-84	-2.6927e-09	-1.83472
109479215	chr1:109479215:T:C	2.58634e-83	1.32766	-2.1313
109479794	chr1:109479794:A:T	6.89133e-84	-2.6927e-09	-2.12621
109479982	chr1:109479982:C:T	3.34881e-84	-2.84787	-4.05126e-09
109480230	chr1:109480230:T:C	5.86144e-83	-2.6927e-09	0.0145082
109480274	chr1:109480274:A:C	4.27488e-85	-2.85173	-2.05457
109480516	chr1:109480516:T:G	5.33706e-83	-2.6927e-09	-0.079212
109480522	chr1:109480522:T:G	1.18028e-84	-1.98929	-1.90143
109480548	chr1:109480548:T:C	8.67616e-82	4.93787	-2.22859
109480582	chr1:109480582:T:TGCCCCAGA	7.73875e-84	-2.6927e-09	-2.01023
109480765	chr1:109480765:C:G	6.87588e-84	-2.6927e-09	-2.12845
109480810	chr1:109480810:G:A	4.21711e-85	-2.84927	-2.07064
109481121	chr1:109481121:A:G	4.3309e-82	-2.6927e-09	2.01447
109482502	chr1:109482502:G:C	4.12207e-83	-2.6927e-09	-0.337532
109482586	chr1:109482586:C:T	3.65369e-84	-2.76074	-4.05126e-09
109483259	chr1:109483259:A:G	8.89461e-84	0.33879	-2.20982
109483581	chr1:109483581:G:A	8.0757e-84	-2.6927e-09	-1.96761
109484269	chr1:109484269:T:G	7.64214e-84	0.181891	-2.20469
109484281	chr1:109484281:G:T	6.27156e-84	-2.6927e-09	-2.22045
109485568	chr1:109485568:T:C	1.12576e-83	-2.6927e-09	-1.63543
109486258	chr1:109486258:C:T	4.39788e-83	-2.6927e-09	-0.272766
109486764	chr1:109486764:C:T	3.00826e-81	3.95264	-4.05126e-09
109486853	chr1:109486853:C:T	1.45988e-83	0.864738	-2.24027
109487819	chr1:109487819:T:A	6.8095e-84	-2.6927e-09	-2.13815
109488273	chr1:109488273:GTC:G	4.45135e-85	-2.85141	-2.01444
109489292	chr1:109489292:A:G	4.88257e-83	-2.6927e-09	-0.168216
109489809	chr1:109489809:T:G	3.18148e-78	10.2824	0.634002
109490602	chr1:109490602:G:A	1.42673e-77	12.9741	-0.557057
109491046	chr1:109491046:C:T	4.40953e-83	-2.6927e-09	-0.27012
109491946	chr1:109491946:A:G	1.34557e-82	-2.6927e-09	0.845515
109492537	chr1:109492537:T:C	4.28374e-85	-2.82346	-2.08077
109493250	chr1:109493250:G:A	1.52073e-83	-2.6927e-09	-1.3347
109493511	chr1:109493511:TGAG:T	6.65376e-84	-2.6927e-09	-2.16129
109493840	chr1:109493840:A:G	2.26209e-83	-2.6927e-09	-0.937597
109494012	chr1:109494012:C:T	8.70626e-77	12.9117	1.31396
109494376	chr1:109494376:G:C	3.72964e-85	-2.82259	-2.22016
109495087	chr1:109495087:C:T	9.89922e-85	-1.83063	-2.23597
109495116	chr1:109495116:C:T	3.62155e-83	-2.6927e-09	-0.466986
109495216	chr1:109495216:T:G	1.20817e-81	1.5531	1.48729
109495397	chr1:109495397:G:A	3.71438e-84	-2.74426	-4.05126e-09
109496318	chr1:109496318:G:A	2.92222e-83	-2.6927e-09	-0.681543
109496469	chr1:109496469:G:C	1.46064e-83	-2.6927e-09	-1.37501
109496535	chr1:109496535:T:C	6.78563e-84	-2.6927e-09	-2.14167
109497384	chr1:109497384:T:C	1.3106e-83	-2.6927e-09	-1.4834
109497443	chr1:109497443:G:A	9.38567e-84	-2.6927e-09	-1.81729
109497688	chr1:109497688:A:G	9.02457e-83	1.4716	-1.02554
109497838	chr1:109497838:C:CA	9.3755e-83	1.48381	-0.999597
109498058	chr1:109498058:C:T	4.45616e-81	2.36587	1.9797
109498121	chr1:109498121:C:A	6.18006e-84	-2.6927e-09	-2.23514
109498415	chr1:109498415:CAG:C	1.62227e-82	0.520706	0.511818
109499003	chr1:109499003:T:G	8.19024e-84	-2.6927e-09	-1.95353
109499457	chr1:109499457:A:G	4.89913e-83	-0.0770354	-0.0877945
109499466	chr1:109499466:C:A	1.56735e-83	-2.6927e-09	-1.3045
109499822	chr1:109499822:C:T	5.03334e-85	-2.70001	-2.04296
109500224	chr1:109500224:G:T	7.03378e-84	-2.6927e-09	-2.10575
109500405	chr1:109500405:C:G	6.44053e-84	-2.6927e-09	-2.19386
109500435	chr1:109500435:A:G	1.88524e-83	-1.11983	-4.05126e-09
109500973	chr1:109500973:GC:G	1.30349e-83	-2.6927e-09	-1.48884
109501016	chr1:109501016:A:G	3.99589e-82	-2.6927e-09	1.93396
109501753	chr1:109501753:A:G	1.73332e-82	-0.821175	1.91991
109501836	chr1:109501836:A:G	1.08219e-83	-0.464753	-1.21014
109503258	chr1:109503258:A:C	8.37449e-85	-2.41551	-1.81835
109503323	chr1:109503323:A:C	6.67966e-83	-2.6927e-09	0.145179
109503561	chr1:109503561:G:A	6.70373e-84	-2.6927e-09	-2.15381
109503563	chr1:109503563:T:G	6.47569e-84	-2.6927e-09	-2.18842
109503568	chr1:109503568:T:C	6.68928e-84	-2.6927e-09	-2.15597
109503573	chr1:109503573:A:C	6.74131e-83	2.36719	-2.21282
109503644	chr1:109503644:C:T	1.82892e-83	-2.6927e-09	-1.15016
109503751	chr1:109503751:G:A	1.04172e-83	-1.12141	-0.591609
109504711	chr1:109504711:G:A	5.47703e-85	-2.48321	-2.17528
109505699	chr1:109505699:C:T	7.5476e-84	-2.6927e-09	-2.03524
109505722	chr1:109505722:G:A	3.56849e-84	-2.78433	-4.05126e-09
109506542	chr1:109506542:G:T	4.96097e-84	-2.45487	-4.05126e-09
109506581	chr1:109506581:G:C	1.67379e-84	-1.75128	-1.7901
109506835	chr1:109506835:G:A	1.86371e-78	11.3128	-0.931188
109508840	chr1:109508840:C:T	6.20577e-84	-2.6927e-09	-2.23099
109510068	chr1:109510068:G:A	4.60654e-84	-2.20619	-0.322806
109510097	chr1:109510097:A:G	1.11125e-83	-2.6927e-09	-1.6484
109510526	chr1:109510526:C:G	5.69212e-85	-2.47452	-2.14545
109510740	chr1:109510740:GTTAGCTGTTC:G	7.78403e-85	-2.13418	-2.1728
109511323	chr1:109511323:G:T	8.30883e-85	-2.55133	-1.69041
109511600	chr1:109511600:A:G	1.98056e-83	-0.774212	-0.296297
109511668	chr1:109511668:A:G	5.14119e-84	-0.618559	-1.80063
109511833	chr1:109511833:A:G	1.26686e-83	-2.6927e-09	-1.51734
109512058	chr1:109512058:C:T	8.65296e-85	-1.99693	-2.20422
109512187	chr1:109512187:G:A	7.12588e-84	-2.6927e-09	-2.09274
109512486	chr1:109512486:C:T	6.08599e-85	-2.79258	-1.76049
109512587	chr1:109512587:T:C	2.57341e-84	-1.87835	-1.23289
109512589	chr1:109512589:T:C	2.63121e-84	-1.86208	-1.22694
109512606	chr1:109512606:C:T	7.75136e-84	-2.6927e-09	-2.0086
109512676	chr1:109512676:C:A	2.80932e-84	-1.77254	-1.25099
109512988	chr1:109512988:C:T	1.75869e-83	-0.883197	-0.306122
109513033	chr1:109513033:G:A	4.84031e-84	-0.70871	-1.77078
109513120	chr1:109513120:G:C	7.24921e-84	-2.6927e-09	-2.07558
109513184	chr1:109513184:A:T	5.8808e-85	-2.85362	-1.73375
109513489	chr1:109513489:C:T	8.16627e-83	0.346124	-4.05126e-09
109513504	chr1:109513504:C:T	6.18826e-85	-2.78824	-1.74816
109514104	chr1:109514104:G:A	9.27366e-84	-2.7262	0.89691
109514370	chr1:109514370:T:A	3.71644e-85	-2.80589	-2.2404
109514937	chr1:109514937:A:G	1.6284e-82	-2.6927e-09	1.0363
109514962	chr1:109514962:G:A	1.28971e-83	-2.6927e-09	-1.49947
109515389	chr1:109515389:C:T	7.04555e-84	-2.6927e-09	-2.10408
109515720	chr1:109515720:T:C	3.57085e-85	-2.85393	-2.23232
109516262	chr1:109516262:TAA:T	6.55964e-85	-2.2943	-2.18382
109516423	chr1:109516423:AAG:A	3.52669e-85	-2.85787	-2.24083
109516668	chr1:109516668:C:T	4.09992e-84	-2.6455	-4.05126e-09
109516708	chr1:109516708:G:A	8.16132e-85	-2.62194	-1.63772
109516951	chr1:109516951:G:A	6.16988e-84	-2.6927e-09	-2.23679
109517316	chr1:109517316:A:G	3.67737e-83	-2.6927e-09	-0.451691
109518249	chr1:109518249:G:A	4.63699e-85	-2.59266	-2.23234
109518270	chr1:109518270:A:G	3.55252e-85	-2.85808	-2.23332
109518386	chr1:109518386:C:T	6.21844e-84	-2.6927e-09	-2.22895
109518857	chr1:109518857:C:T	4.85226e-84	-0.884335	-1.59269
109518869	chr1:109518869:C:G	2.86688e-84	-2.66967	-0.333575
109518989	chr1:109518989:A:T	6.17769e-84	-2.6927e-09	-2.23553
109519003	chr1:109519003:T:C	4.07299e-84	-1.40916	-1.24294
109519089	chr1:109519089:TTATC:T	1.78262e-83	-1.1758	-4.05126e-09
109519157	chr1:109519157:G:A	7.14652e-84	-0.650097	-1.43975
109519352	chr1:109519352:T:C	3.40985e-84	-2.8298	-4.05126e-09
109519418	chr1:109519418:A:T	6.42212e-84	-0.597581	-1.59914
109519443	chr1:109519443:C:T	5.83741e-84	-0.693042	-1.59914
109519577	chr1:109519577:TTTTG:T	6.2713e-84	-2.6927e-09	-2.22049
109519819	chr1:109519819:T:C	6.66457e-84	-2.6927e-09	-2.15967
109520368	chr1:109520368:A:C	6.33455e-84	-2.6927e-09	-2.21045
109520523	chr1:109520523:A:G	3.53345e-85	-2.85815	-2.23864
109520691	chr1:109520691:G:C	7.37379e-84	-0.582189	-1.47635
109520918	chr1:109520918:G:A	3.55084e-85	-2.85885	-2.23302
109521634	chr1:109521634:C:T	6.70496e-84	-2.15363	-4.05126e-09
109521861	chr1:109521861:G:A	6.49407e-84	-2.6927e-09	-2.18558
109521952	chr1:109521952:A:G	6.22232e-84	-2.6927e-09	-2.22833
109522013	chr1:109522013:T:C	7.14624e-84	-1.34958	-0.740306
109522991	chr1:109522991:T:C	6.23668e-84	-2.6927e-09	-2.22603
109523051	chr1:109523051:A:C	7.60535e-84	-2.6927e-09	-2.02762
109523084	chr1:109523084:C:G	6.42126e-84	-2.6927e-09	-2.19686
109523284	chr1:109523284:A:G	4.34672e-84	-1.50262	-1.08443
109523423	chr1:109523423:A:G	4.00837e-85	-2.85051	-2.12017
109523470	chr1:109523470:C:T	6.19509e-84	-2.6927e-09	-2.23272
109523779	chr1:109523779:TAAATTAAATCCTTAA:T	7.17559e-84	-2.6927e-09	-2.08579
109524392	chr1:109524392:G:T	7.61027e-84	-2.6927e-09	-2.02697
109524497	chr1:109524497:A:G	4.38669e-84	-1.27127	-1.30663
109524502	chr1:109524502:G:A	6.65201e-84	-1.28988	-0.871674
109524963	chr1:109524963:T:A	1.97565e-84	-2.695	-0.680577
109524990	chr1:109524990:T:A	6.50049e-83	-2.6927e-09	0.117989
109525165	chr1:109525165:T:C	3.5407e-78	11.0234	-4.05126e-09
109525167	chr1:109525167:A:T	5.25414e-85	-2.60411	-2.09593
109525608	chr1:109525608:A:G	4.57589e-85	-2.61355	-2.22471
109525669	chr1:109525669:C:T	3.34039e-84	-2.85039	-4.05126e-09
109525738	chr1:109525738:A:G	5.41759e-84	-1.18766	-1.17916
109526177	chr1:109526177:C:T	5.75795e-84	-1.22902	-1.07688
109526190	chr1:109526190:T:C	6.12944e-84	-1.25417	-0.989195
109526278	chr1:109526278:C:T	1.05329e-83	-0.430157	-1.27181
109526293	chr1:109526293:A:G	9.15748e-84	-1.18268	-0.659224
109526562	chr1:109526562:C:G	5.10628e-84	-1.34103	-1.08497
109526578	chr1:109526578:G:A	8.48735e-84	-0.456677	-1.46122
109526654	chr1:109526654:G:A	5.02035e-84	-1.30506	-1.13791
109526850	chr1:109526850:A:G	6.59624e-84	-2.6927e-09	-2.16997
109527255	chr1:109527255:C:T	7.11383e-84	-2.6927e-09	-2.09443
109527273	chr1:109527273:A:G	4.71901e-83	1.29461	-1.4969
109527291	chr1:109527291:A:G	7.05015e-84	-2.6927e-09	-2.10342
109527311	chr1:109527311:A:G	3.83478e-83	1.18195	-1.59172
109527321	chr1:109527321:C:A	3.8702e-84	-2.70317	-4.05126e-09
109527878	chr1:109527878:C:G	1.48704e-83	-2.6927e-09	-1.3571
109527932	chr1:109527932:C:T	8.41437e-84	-0.434617	-1.49191
109527966	chr1:109527966:A:G	9.1856e-84	-0.47536	-1.36347
109528599	chr1:109528599:T:C	8.16047e-84	-2.6927e-09	-1.95717
109529578	chr1:109529578:C:CA	1.09701e-83	-2.6927e-09	-1.6613
109529589	chr1:109529589:A:C	1.22264e-83	-2.6927e-09	-1.55288
109529816	chr1:109529816:A:C	1.28598e-84	-2.84861	-0.956348
109530368	chr1:109530368:A:G	7.55621e-84	-2.6927e-09	-2.0341
109530581	chr1:109530581:G:C	3.36213e-84	-2.8439	-4.05126e-09
109530696	chr1:109530696:C:T	2.5007e-84	-2.06716	-1.07274
109530885	chr1:109530885:C:T	6.19657e-84	-2.6927e-09	-2.23248
109531559	chr1:109531559:A:G	4.11991e-84	-1.40585	-1.23479
109532345	chr1:109532345:A:G	4.62861e-85	-2.58593	-2.24087
109532995	chr1:109532995:C:T	7.2214e-84	-2.6927e-09	-2.07942
109533839	chr1:109533839:G:A	6.49531e-85	-2.25604	-2.23194
109533926	chr1:109533926:A:C	6.15771e-84	-2.6927e-09	-2.23877
109534434	chr1:109534434:T:C	5.15085e-84	-2.34915	-0.0681611
109535117	chr1:109535117:C:G	2.78461e-83	-2.6927e-09	-0.72978
109535119	chr1:109535119:A:G	4.93483e-85	-2.69219	-2.07055
109535169	chr1:109535169:G:A	3.42674e-82	-2.6927e-09	1.78031
109535283	chr1:109535283:T:G	6.81451e-83	-2.6927e-09	0.165166
109535633	chr1:109535633:C:G	2.54315e-80	6.08727	-4.05126e-09
109535812	chr1:109535812:A:G	2.62402e-84	-0.942966	-2.1488
109536521	chr1:109536521:G:A	7.50005e-85	-2.18966	-2.15449
109537337	chr1:109537337:T:TG	7.68837e-84	-2.6927e-09	-2.01676
109537442	chr1:109537442:G:A	6.84899e-84	-2.6927e-09	-2.13237
109539566	chr1:109539566:G:A	6.42625e-84	-2.6927e-09	-2.19608
109540264	chr1:109540264:C:T	5.5528e-83	2.16287	-2.20245
109540627	chr1:109540627:TG:T	6.15746e-84	-2.6927e-09	-2.23881
109541786	chr1:109541786:G:A	7.52191e-84	-2.43197	0.393319
109542176	chr1:109542176:G:A	6.56545e-84	-2.6927e-09	-2.17465
109542205	chr1:109542205:C:T	4.22107e-85	-2.75669	-2.16228
109542999	chr1:109542999:C:T	1.57913e-83	-2.6927e-09	-1.29701
109543145	chr1:109543145:G:A	1.57913e-83	-2.6927e-09	-1.29701
109543829	chr1:109543829:G:A	2.30555e-84	-2.70027	-0.520886
109544600	chr1:109544600:G:C	7.23702e-84	-2.6927e-09	-2.07726
109544783	chr1:109544783:T:C	2.49989e-84	-2.67286	-0.467365
109546035	chr1:109546035:G:A	1.84957e-82	1.16365	-4.05126e-09
109546113	chr1:109546113:T:C	3.81589e-84	-2.7173	-4.05126e-09
109546407	chr1:109546407:C:T	7.67955e-84	-2.01791	-4.05126e-09
109548530	chr1:109548530:G:A	8.26441e-84	-2.6927e-09	-1.94451
109548649	chr1:109548649:C:T	8.19159e-85	-2.61022	-1.64573
109548859	chr1:109548859:A:G	8.25265e-84	-2.6927e-09	-1.94594
109549530	chr1:109549530:T:G	8.26441e-84	-2.6927e-09	-1.94451
109549975	chr1:109549975:G:A	4.52456e-83	-2.6927e-09	-0.244368
109550838	chr1:109550838:T:G	5.0825e-84	-2.43067	-4.05126e-09
109551114	chr1:109551114:A:G	6.8547e-84	-2.6927e-09	-2.13154
109552086	chr1:109552086:C:T	1.36658e-83	-2.6927e-09	-1.44158
109552152	chr1:109552152:ACT:A	2.04722e-83	-2.6927e-09	-1.03741
109552947	chr1:109552947:A:G	7.59361e-84	-2.6927e-09	-2.02917
109553120	chr1:109553120:G:A	5.38668e-84	-2.37254	-4.05126e-09
109553275	chr1:109553275:A:G	4.56422e-85	-2.79767	-2.04314
109553580	chr1:109553580:A:G	5.50759e-85	-2.84054	-1.81239
109554706	chr1:109554706:T:C	5.31923e-85	-2.84406	-1.84367
109555051	chr1:109555051:C:T	6.24988e-84	-2.6927e-09	-2.22391
109555517	chr1:109555517:C:T	6.15943e-84	-2.6927e-09	-2.23849
109555981	chr1:109555981:T:C	3.4399e-84	-2.82103	-4.05126e-09
109556044	chr1:109556044:TC:T	6.21265e-84	-2.6927e-09	-2.22989
109556060	chr1:109556060:T:TGAGACA	5.09935e-85	-2.51927	-2.21068
109556242	chr1:109556242:C:T	3.92051e-84	-2.69025	-4.05126e-09
109556263	chr1:109556263:T:A	6.31327e-84	-2.6927e-09	-2.21382
109557090	chr1:109557090:C:T	7.94668e-84	-2.6927e-09	-1.98372
109557128	chr1:109557128:G:A	6.18879e-84	-2.6927e-09	-2.23373
109557236	chr1:109557236:T:C	4.5587e-83	-2.61247	2.37562
109558291	chr1:109558291:T:C	8.9967e-84	-2.38173	0.522116
109558292	chr1:109558292:G:A	1.65522e-83	-2.6927e-09	-1.24996
109558501	chr1:109558501:T:A	1.99545e-84	-1.24069	-2.12492
109558502	chr1:109558502:C:T	1.93324e-84	-1.27201	-2.12527
109558702	chr1:109558702:TTTTGCTCCTTATTAATAA:T	5.22433e-84	-2.54264	0.139492
109559108	chr1:109559108:G:A	6.26641e-84	-2.6927e-09	-2.22127
109559547	chr1:109559547:T:C	4.08342e-84	-2.64954	-4.05126e-09
109559762	chr1:109559762:A:G	2.13966e-83	-0.99324	-4.05126e-09
109560278	chr1:109560278:G:A	6.27778e-84	-2.6927e-09	-2.21946
109561102	chr1:109561102:A:T	9.51306e-84	-2.6927e-09	-1.80381
109561567	chr1:109561567:A:C	7.06676e-84	-2.55118	0.450109
109562067	chr1:109562067:G:A	1.65897e-83	-2.6927e-09	-1.24769
109562570	chr1:109562570:A:G	5.90668e-84	-2.28039	-4.05126e-09
109562704	chr1:109562704:A:G	8.13453e-85	-2.04821	-2.21473
109562719	chr1:109562719:G:T	4.5263e-83	-2.6927e-09	-0.243983
109563410	chr1:109563410:C:T	1.74199e-83	-2.6927e-09	-1.19886
109563441	chr1:109563441:T:C	4.06545e-84	-2.65395	-4.05126e-09
109563713	chr1:109563713:A:G	6.16926e-84	-2.6927e-09	-2.23689
109563760	chr1:109563760:T:TA	6.18843e-84	-2.6927e-09	-2.23379
109564422	chr1:109564422:T:C	1.00101e-84	-2.70752	-1.34795
109565242	chr1:109565242:C:A	8.83534e-84	-2.6927e-09	-1.87771
109565384	chr1:109565384:G:A	1.58455e-81	-2.6927e-09	3.31158
109566126	chr1:109566126:G:C	3.94343e-84	-2.68442	-4.05126e-09
109566150	chr1:109566150:G:C	4.96498e-83	-2.6927e-09	-0.151479
109566417	chr1:109566417:A:G	1.29351e-82	-1.6849	2.49096
109566982	chr1:109566982:A:G	5.12382e-85	-2.83212	-1.89304
109567234	chr1:109567234:G:C	6.276e-84	-2.6927e-09	-2.21974
109567271	chr1:109567271:A:T	5.19782e-84	-2.40823	-4.05126e-09
109567333	chr1:109567333:A:G	1.6013e-84	-2.23775	-1.34791
109567902	chr1:109567902:C:T	3.96154e-84	-2.67984	-4.05126e-09
109567986	chr1:109567986:T:G	6.2182e-84	-2.6927e-09	-2.22899
109568176	chr1:109568176:T:C	7.78401e-84	-2.6927e-09	-2.0044
109569627	chr1:109569627:T:C	1.85064e-83	-2.6927e-09	-1.13835
109571182	chr1:109571182:G:GTCTT	3.31056e-84	-2.85935	-4.05126e-09
109571184	chr1:109571184:G:C	3.31076e-84	-2.85929	-4.05126e-09
109571185	chr1:109571185:T:TCC	3.3107e-84	-2.85931	-4.05126e-09
109571336	chr1:109571336:A:C	3.32197e-84	-2.85592	-4.05126e-09
109571500	chr1:109571500:G:A	4.73413e-83	-2.57577	2.37668
109571570	chr1:109571570:G:A	3.31064e-84	-2.85933	-4.05126e-09
109571607	chr1:109571607:T:G	6.09243e-84	-2.60779	0.358367
109571730	chr1:109571730:A:G	9.62936e-85	-2.7495	-1.34474
109571882	chr1:109571882:C:T	2.64954e-82	1.52308	-4.05126e-09
109571989	chr1:109571989:C:G	9.11024e-85	-2.76967	-1.37999
109572139	chr1:109572139:G:A	6.16934e-84	-2.6927e-09	-2.23688
109573600	chr1:109573600:T:C	8.78963e-84	-2.6927e-09	-1.8829
109573639	chr1:109573639:C:G	6.99205e-84	-2.6927e-09	-2.1117
109574538	chr1:109574538:G:A	4.69624e-83	-2.6927e-09	-0.207126
109574799	chr1:109574799:G:T	8.42232e-84	-2.6927e-09	-1.92559
109575450	chr1:109575450:T:C	5.79194e-84	-2.3	-4.05126e-09
109575770	chr1:109575770:T:C	3.32271e-84	-2.85569	-4.05126e-09
109575781	chr1:109575781:C:T	1.65322e-83	-2.6927e-09	-1.25116
109575782	chr1:109575782:G:A	3.66463e-84	-2.75775	-4.05126e-09
109575798	chr1:109575798:G:A	6.31574e-84	-2.6927e-09	-2.21343
109576062	chr1:109576062:A:G	4.2726e-83	-2.6927e-09	-0.301666
109576456	chr1:109576456:C:CT	6.27352e-84	-2.6927e-09	-2.22014
109576650	chr1:109576650:C:G	2.08802e-83	-2.6927e-09	-1.01767
109576863	chr1:109576863:G:A	6.48755e-85	-2.70394	-1.78523
109577110	chr1:109577110:C:T	1.87381e-83	-1.88554	0.759627
109577118	chr1:109577118:A:G	6.27717e-84	-2.6927e-09	-2.21955
109577150	chr1:109577150:G:A	9.69871e-84	-2.6927e-09	-1.78448
109577179	chr1:109577179:A:G	6.17708e-84	-2.6927e-09	-2.23563
109577339	chr1:109577339:C:T	6.62738e-84	-2.6927e-09	-2.16526
109577526	chr1:109577526:C:T	1.17085e-82	-1.94125	2.64768
109579940	chr1:109579940:T:A	6.25905e-84	-2.6927e-09	-2.22244
109580042	chr1:109580042:C:T	1.71374e-83	-2.6927e-09	-1.21521
109580179	chr1:109580179:T:C	6.14884e-84	-2.6927e-09	-2.24021
109580215	chr1:109580215:G:A	3.38072e-83	-2.4923	1.9565
109580565	chr1:109580565:C:T	8.21916e-84	-2.6927e-09	-1.95
109580712	chr1:109580712:G:A	1.60496e-84	-2.31314	-1.27023
109580891	chr1:109580891:G:T	4.10113e-85	-2.85828	-2.08951
109581110	chr1:109581110:T:C	2.56004e-83	-2.6927e-09	-0.813864
109581144	chr1:109581144:T:C	1.64612e-83	-2.6927e-09	-1.25547
109581181	chr1:109581181:G:A	7.48277e-85	-2.45837	-1.88809
109581349	chr1:109581349:A:G	1.84109e-83	-1.91951	0.775984
109581708	chr1:109581708:T:G	7.6428e-84	-2.6927e-09	-2.02271
109581820	chr1:109581820:C:T	1.50836e-83	-2.6927e-09	-1.34286
109582266	chr1:109582266:C:T	1.38299e-83	-2.13736	0.707724
109582744	chr1:109582744:C:T	1.66338e-83	-2.6927e-09	-1.24503
109582763	chr1:109582763:G:A	6.18568e-84	-2.6927e-09	-2.23424
109583105	chr1:109583105:A:G	9.76719e-84	-2.6927e-09	-1.77744
109583258	chr1:109583258:A:G	6.19752e-84	-2.6927e-09	-2.23232
109583402	chr1:109583402:A:G	6.30607e-84	-2.6927e-09	-2.21496
109583481	chr1:109583481:C:T	6.27692e-84	-2.6927e-09	-2.21959
109583510	chr1:109583510:C:T	3.9135e-83	-2.6927e-09	-0.389454
109583897	chr1:109583897:GT:G	1.05484e-82	-2.02466	2.62674
109586023	chr1:109586023:A:G	8.63493e-84	-2.6927e-09	-1.90066
109587118	chr1:109587118:C:T	1.17066e-84	-2.53461	-1.3643
109587213	chr1:109587213:T:C	7.64446e-83	-2.31148	2.59158
109587299	chr1:109587299:G:A	1.17906e-81	-2.6927e-09	3.016
109587642	chr1:109587642:G:A	1.26249e-83	-2.19596	0.675158
109587783	chr1:109587783:A:G	9.59483e-85	-1.88824	-2.2096
109588019	chr1:109588019:A:T	1.20424e-84	-2.53291	-1.33771
109588125	chr1:109588125:A:G	1.34281e-81	-2.6927e-09	3.14605
109588483	chr1:109588483:G:A	1.66564e-83	-2.38656	1.14288
109588762	chr1:109588762:G:A	9.04324e-84	-2.6927e-09	-1.85446
109588817	chr1:109588817:C:T	1.68925e-83	-1.22961	-4.05126e-09
109588899	chr1:109588899:A:G	5.19223e-83	2.13251	-2.23924
109589096	chr1:109589096:G:A	1.50939e-83	-2.6927e-09	-1.34218
109589235	chr1:109589235:A:G	3.53446e-84	-2.79391	-4.05126e-09
109589476	chr1:109589476:G:A	5.5222e-85	-2.67266	-1.97763
109590426	chr1:109590426:T:C	6.1483e-84	-2.6927e-09	-2.2403
109591519	chr1:109591519:G:A	4.26315e-83	-2.6927e-09	-0.303879
109591561	chr1:109591561:C:T	1.96374e-84	-1.24995	-2.13168
109591588	chr1:109591588:TA:T	1.26738e-83	-2.19868	0.681737
109591595	chr1:109591595:C:T	1.80661e-84	-1.3467	-2.11832
109592686	chr1:109592686:G:A	9.90787e-83	-2.25542	2.79487
109592820	chr1:109592820:G:A	6.79269e-84	-2.6927e-09	-2.14063
109593461	chr1:109593461:A:T	8.37546e-84	-2.6927e-09	-1.93117
109593700	chr1:109593700:GAT:G	8.63956e-83	-2.291	2.69347
109593836	chr1:109593836:A:G	7.72091e-85	-2.58095	-1.73417
109594056	chr1:109594056:C:T	1.2938e-83	-2.16653	0.67023
109594186	chr1:109594186:G:A	6.61266e-84	-2.6927e-09	-2.16749
109594224	chr1:109594224:T:A	1.24835e-83	-2.20754	0.675472
109594262	chr1:109594262:T:C	5.29447e-83	2.14254	-2.22977
109594316	chr1:109594316:T:TA	8.34752e-83	-1.87313	2.24121
109595129	chr1:109595129:G:A	1.24651e-83	-2.6927e-09	-1.53354
109595215	chr1:109595215:G:A	6.43605e-84	-2.6927e-09	-2.19456
109595914	chr1:109595914:T:A	6.88464e-85	-2.85716	-1.57261
109595916	chr1:109595916:C:T	3.32165e-84	-2.85601	-4.05126e-09
109597477	chr1:109597477:A:T	8.63241e-83	-2.36317	2.76481
109597735	chr1:109597735:T:C	8.20151e-84	-2.6927e-09	-1.95215
109598240	chr1:109598240:A:G	2.15452e-83	-2.6927e-09	-0.986318
109598355	chr1:109598355:C:T	7.77362e-85	-2.84881	-1.45951
109598565	chr1:109598565:C:T	9.67642e-85	-2.15182	-1.93754
109599055	chr1:109599055:C:CT	3.32593e-84	-2.85472	-4.05126e-09
109599168	chr1:109599168:A:G	6.49154e-84	-2.6927e-09	-2.18597
109599567	chr1:109599567:G:A	7.81493e-85	-2.74654	-1.55648
109600180	chr1:109600180:C:T	9.1272e-84	-2.6927e-09	-1.84521
109600183	chr1:109600183:T:C	8.50568e-84	-2.6927e-09	-1.91574
109600460	chr1:109600460:C:G	8.31341e-84	-2.6927e-09	-1.9386
109600588	chr1:109600588:T:TG	7.94326e-84	-2.6927e-09	-1.98415
109600688	chr1:109600688:CATA:C	7.80551e-84	-2.6927e-09	-2.00164
109600908	chr1:109600908:G:A	7.85929e-84	-2.6927e-09	-1.99478
109601142	chr1:109601142:A:G	1.46967e-83	-2.6927e-09	-1.36885
109601674	chr1:109601674:C:T	3.95836e-83	-2.6927e-09	-0.378058
109602003	chr1:109602003:C:T	8.24333e-85	-2.72911	-1.52055
109602179	chr1:109602179:C:T	6.1654e-84	-2.6927e-09	-2.23752
109602202	chr1:109602202:TTGTTC:T	7.48526e-84	-2.6927e-09	-2.04354
109602203	chr1:109602203:T:A	4.35504e-83	-2.6927e-09	-0.282554
109602394	chr1:109602394:G:A	7.62446e-84	-2.6927e-09	-2.02511
109602965	chr1:109602965:C:T	2.03703e-83	-2.6927e-09	-1.04239
109603009	chr1:109603009:G:C	8.80927e-83	-1.84525	2.26717
109603136	chr1:109603136:ACCTGGGGGGTCTTCTAACTACTGG:A	5.24092e-85	-2.78367	-1.91889
109604401	chr1:109604401:T:C	6.61406e-84	-2.6927e-09	-2.16727
109604476	chr1:109604476:T:G	1.26341e-84	-2.04684	-1.77582
109604632	chr1:109604632:C:T	3.49792e-84	-2.8043	-4.05126e-09
109604699	chr1:109604699:C:T	1.42142e-83	0.729625	-2.13185
109604854	chr1:109604854:A:G	8.39854e-84	-2.6927e-09	-1.92842
109604883	chr1:109604883:A:G	8.80674e-84	-2.6927e-09	-1.88096
109605210	chr1:109605210:C:T	8.31545e-84	-2.6927e-09	-1.93836
109605269	chr1:109605269:G:A	1.36456e-83	-2.6927e-09	-1.44306
109605563	chr1:109605563:A:G	1.79756e-82	-2.6927e-09	1.13512
109605708	chr1:109605708:C:T	6.15359e-84	-2.6927e-09	-2.23944
109606246	chr1:109606246:C:T	7.98179e-84	-2.6927e-09	-1.97931
109607155	chr1:109607155:A:T	8.65257e-84	-2.6927e-09	-1.89862
109607537	chr1:109607537:G:T	8.63374e-85	-2.80323	-1.40015
109609447	chr1:109609447:A:G	7.1982e-84	-2.08264	-4.05126e-09
109609519	chr1:109609519:C:T	8.90865e-84	-2.6927e-09	-1.86945
109609563	chr1:109609563:G:A	2.32095e-83	-2.6927e-09	-0.911912
109609976	chr1:109609976:TG:T	3.71906e-84	-2.743	-4.05126e-09
109610399	chr1:109610399:A:G	1.69551e-84	-1.90318	-1.62531
109610576	chr1:109610576:G:A	8.25917e-84	-2.60193	0.656778
109610767	chr1:109610767:C:T	6.38504e-84	-2.6927e-09	-2.20251
109611768	chr1:109611768:C:T	7.31925e-84	-2.62847	0.562503
109612066	chr1:109612066:T:C	1.59806e-83	0.845143	-2.13024
109612400	chr1:109612400:T:C	7.96207e-84	-2.64666	0.664877
109612515	chr1:109612515:C:T	5.32768e-83	-2.33956	2.25859
109612653	chr1:109612653:G:A	3.3495e-84	-2.84766	-4.05126e-09
109612696	chr1:109612696:T:G	6.75378e-84	-2.6927e-09	-2.14637
109612999	chr1:109612999:T:C	2.3839e-83	-2.6927e-09	-0.885148
109613571	chr1:109613571:T:C	8.54525e-84	-2.6927e-09	-1.9111
109613590	chr1:109613590:G:A	3.99747e-85	-2.75991	-2.21349
109614628	chr1:109614628:G:A	2.21472e-81	-2.6927e-09	3.64641
109614742	chr1:109614742:C:T	3.22837e-83	-2.44437	1.86246
109615218	chr1:109615218:A:G	6.27596e-84	-2.6927e-09	-2.21975
109615302	chr1:109615302:C:A	8.49355e-84	-2.6927e-09	-1.91717
109615839	chr1:109615839:C:T	6.67178e-84	-2.6927e-09	-2.15859
109615957	chr1:109615957:G:A	7.48909e-84	-2.6927e-09	-2.04303
109616709	chr1:109616709:C:T	4.27766e-83	-2.6619	2.36142
109616723	chr1:109616723:G:A	6.52209e-84	-2.6927e-09	-2.18128
109617254	chr1:109617254:G:A	1.18874e-84	-2.24978	-1.6338
109617417	chr1:109617417:T:C	4.81915e-84	-0.355587	-2.12829
109618380	chr1:109618380:C:T	2.38841e-83	-2.6927e-09	-0.883258
109618938	chr1:109618938:G:A	1.6901e-83	-2.6927e-09	-1.2291
109619156	chr1:109619156:C:G	1.01961e-83	-2.6927e-09	-1.73447
109619451	chr1:109619451:G:A	8.99668e-84	-1.85962	-4.05126e-09
109619568	chr1:109619568:C:T	2.32444e-80	5.99735	-4.05126e-09
109619696	chr1:109619696:G:C	6.49685e-84	-2.6927e-09	-2.18515
109619926	chr1:109619926:C:T	4.33997e-84	-0.384076	-2.20453
109620296	chr1:109620296:T:C	4.26777e-84	-0.378405	-2.22698
109620454	chr1:109620454:A:G	6.79333e-85	-2.30268	-2.14044
109621257	chr1:109621257:G:A	9.59839e-83	2.74149	-2.23379
109621723	chr1:109621723:T:C	6.34256e-84	-2.6927e-09	-2.20919
109622035	chr1:109622035:A:G	3.1871e-83	1.64581	-2.24059
109622341	chr1:109622341:C:T	3.48225e-83	1.73459	-2.2408
109622379	chr1:109622379:T:A	2.20132e-83	1.21123	-2.17606
109622590	chr1:109622590:T:A	2.07939e-83	1.15092	-2.17273
109623118	chr1:109623118:G:A	6.26087e-84	-2.6927e-09	-2.22215
109623283	chr1:109623283:C:G	7.81459e-84	-2.6927e-09	-2.00048
109624506	chr1:109624506:C:T	3.85906e-84	-2.70605	-4.05126e-09
109624507	chr1:109624507:C:T	3.83477e-84	-2.71236	-4.05126e-09
109624635	chr1:109624635:G:T	6.2026e-84	-2.6927e-09	-2.2315
109624887	chr1:109624887:C:T	2.13119e-83	-2.6927e-09	-0.997206
109624961	chr1:109624961:G:A	3.43081e-84	-2.82367	-4.05126e-09
109626117	chr1:109626117:G:A	9.02936e-84	-2.6927e-09	-1.85599
109626266	chr1:109626266:C:G	1.18806e-84	-2.0806	-1.80354
109626456	chr1:109626456:C:T	1.13123e-83	-2.6927e-09	-1.63058
109626568	chr1:109626568:C:T	1.30553e-82	-1.94642	2.76173
109626576	chr1:109626576:C:T	8.03564e-84	-1.97259	-4.05126e-09
109627335	chr1:109627335:A:G	1.72387e-84	-1.69859	-1.81331
109628019	chr1:109628019:C:T	7.39106e-83	0.246383	-4.05126e-09
109628106	chr1:109628106:G:A	3.32797e-84	-2.85411	-4.05126e-09
109628274	chr1:109628274:T:C	1.69762e-84	-1.79721	-1.73004
109628544	chr1:109628544:GC:G	2.1706e-83	-2.6927e-09	-0.978886
109628838	chr1:109628838:C:T	2.1326e-83	-2.6927e-09	-0.996544
109628903	chr1:109628903:C:G	1.3858e-82	-1.89013	2.76511
109628930	chr1:109628930:A:G	3.42881e-84	-2.82426	-4.05126e-09
109629083	chr1:109629083:A:C	1.94656e-84	-1.97008	-1.42032
109629554	chr1:109629554:C:T	5.27213e-83	1.16654	-1.25799
109629614	chr1:109629614:T:C	5.3528e-84	-0.304701	-2.07415
109629740	chr1:109629740:C:T	1.14272e-84	-2.59815	-1.32491
109630036	chr1:109630036:A:G	6.09023e-85	-2.55801	-1.99436
109630214	chr1:109630214:C:T	5.4833e-82	-2.6927e-09	2.25041
109631535	chr1:109631535:A:C	6.40351e-84	-2.6927e-09	-2.19963
109631583	chr1:109631583:C:T	1.68225e-82	-1.8212	2.89003
109632269	chr1:109632269:A:G	1.71814e-84	-1.60222	-1.91301
109632673	chr1:109632673:G:A	1.89764e-83	-2.6927e-09	-1.11328
109632939	chr1:109632939:C:T	1.73931e-83	-2.6927e-09	-1.2004
109633358	chr1:109633358:C:T	1.10582e-83	0.580634	-2.23393
109633683	chr1:109633683:A:C	1.67357e-83	-2.6927e-09	-1.23893
109633938	chr1:109633938:G:A	1.22797e-84	-1.97234	-1.87877
109634887	chr1:109634887:C:G	5.65266e-83	1.36323	-1.385
109635163	chr1:109635163:G:A	8.21373e-84	-1.95067	-4.05126e-09
109635247	chr1:109635247:A:G	5.09206e-85	-2.8136	-1.91778
109635558	chr1:109635558:C:T	1.02556e-82	-0.307726	0.881658
109635877	chr1:109635877:A:G	6.17994e-84	-2.6927e-09	-2.23516
109636300	chr1:109636300:G:A	3.0007e-83	0.838853	-1.4939
109636825	chr1:109636825:G:A	4.677e-84	-2.51382	-4.05126e-09
109636832	chr1:109636832:GC:G	6.14519e-84	-2.6927e-09	-2.2408
109637195	chr1:109637195:C:T	1.30048e-83	-2.6927e-09	-1.49115
109637740	chr1:109637740:AT:A	1.6801e-84	-1.39274	-2.14488
109637809	chr1:109637809:ACCTCTG:A	1.68049e-84	-1.39407	-2.14332
109638544	chr1:109638544:C:A	4.70728e-85	-2.69745	-2.1125
109638662	chr1:109638662:G:A	8.74192e-84	-2.6927e-09	-1.88834
109638683	chr1:109638683:G:A	6.14496e-84	-2.6927e-09	-2.24084
109638802	chr1:109638802:C:T	1.06828e-83	-2.6927e-09	-1.68784
109638954	chr1:109638954:G:A	6.70293e-84	-2.6927e-09	-2.15393
109639007	chr1:109639007:T:C	2.03939e-84	-2.78019	-0.563632
109639528	chr1:109639528:G:A	6.31081e-84	-2.6927e-09	-2.21421
109639544	chr1:109639544:C:G	1.11089e-83	0.554647	-2.20337
109639574	chr1:109639574:T:C	1.46841e-83	-2.6927e-09	-1.36971
109639677	chr1:109639677:G:C	6.43898e-84	-2.6927e-09	-2.1941
109640400	chr1:109640400:G:T	1.16076e-83	-2.6927e-09	-1.60481
109640482	chr1:109640482:T:C	8.66762e-84	-2.6927e-09	-1.89688
109640586	chr1:109640586:GCTTAGGCT:G	5.16692e-85	-2.80415	-1.91263
109640839	chr1:109640839:T:C	2.14749e-83	-2.6927e-09	-0.989588
109641006	chr1:109641006:T:C	1.15007e-83	-2.6927e-09	-1.61406
109641178	chr1:109641178:G:T	8.78102e-84	-2.6927e-09	-1.88388
109641618	chr1:109641618:G:A	3.32746e-84	-2.85426	-4.05126e-09
109641791	chr1:109641791:C:T	8.04028e-84	-2.6927e-09	-1.97201
109642423	chr1:109642423:G:T	6.31388e-84	-2.6927e-09	-2.21372
109642812	chr1:109642812:C:T	5.87894e-83	0.61972	-0.602232
109643092	chr1:109643092:C:A	1.36267e-83	-2.6927e-09	-1.44444
109643882	chr1:109643882:G:A	7.91311e-84	-2.6927e-09	-1.98795
109643941	chr1:109643941:C:T	1.31963e-84	-2.83792	-0.941202
109644053	chr1:109644053:T:C	9.4815e-84	-2.6927e-09	-1.80713
109644152	chr1:109644152:A:G	8.47947e-84	-2.6927e-09	-1.91882
109644277	chr1:109644277:G:T	8.79313e-84	-2.6927e-09	-1.8825
109644291	chr1:109644291:G:T	8.88057e-84	-2.6927e-09	-1.87261
109644359	chr1:109644359:T:TGGCGCCACCTCGGATCACTCCTG	1.06062e-83	-2.6927e-09	-1.69503
109644409	chr1:109644409:C:T	1.78816e-83	0.548989	-1.72169
109644456	chr1:109644456:C:T	3.35375e-84	-2.84639	-4.05126e-09
109644502	chr1:109644502:G:T	3.35773e-84	-2.84521	-4.05126e-09
109648762	chr1:109648762:T:C	4.41476e-85	-2.70531	-2.16879
109648777	chr1:109648777:G:A	8.96232e-84	-2.6927e-09	-1.86344
109648970	chr1:109648970:T:C	9.06048e-84	-2.6927e-09	-1.85255
109648984	chr1:109648984:T:C	6.25725e-84	-2.22273	-4.05126e-09
109649051	chr1:109649051:C:A	9.06514e-84	-2.6927e-09	-1.85204
109649286	chr1:109649286:A:G	6.9073e-84	-2.6927e-09	-2.12389
109649862	chr1:109649862:C:A	1.23798e-83	-2.6927e-09	-1.5404
109650109	chr1:109650109:G:A	6.4994e-84	-2.6927e-09	-2.18476
109650144	chr1:109650144:A:G	3.96047e-85	-2.79689	-2.1858
109650432	chr1:109650432:G:A	1.49994e-83	-2.26312	0.914651
109650729	chr1:109650729:G:A	9.22781e-84	-2.6927e-09	-1.83425
109650768	chr1:109650768:A:G	4.461e-85	-2.66881	-2.19488
109650872	chr1:109650872:A:G	8.638e-84	-2.6927e-09	-1.9003
109651104	chr1:109651104:G:A	1.02586e-83	-2.6927e-09	-1.72835
109651573	chr1:109651573:G:A	9.21946e-84	-2.6927e-09	-1.83516
109651633	chr1:109651633:A:G	4.05407e-85	-2.81167	-2.14766
109652373	chr1:109652373:C:T	3.85415e-85	-2.83956	-2.17035
109652492	chr1:109652492:G:C	3.85193e-85	-2.84349	-2.16699
109652530	chr1:109652530:G:A	1.02974e-84	-2.85714	-1.17003
109652543	chr1:109652543:G:A	7.25065e-84	-2.6927e-09	-2.07538
109652606	chr1:109652606:G:A	3.8141e-85	-2.84197	-2.17839
109653057	chr1:109653057:G:A	1.83774e-83	-2.35559	1.21024
109653242	chr1:109653242:A:C	3.87534e-85	-2.83965	-2.16478
109653279	chr1:109653279:T:C	4.31276e-85	-2.83348	-2.064
109653322	chr1:109653322:C:A	3.86431e-85	-2.84069	-2.16659
109653807	chr1:109653807:G:A	3.9553e-85	-2.83148	-2.15252
109653885	chr1:109653885:T:C	1.50245e-83	-2.24214	0.895351
109653977	chr1:109653977:C:T	1.45477e-83	-2.27427	0.895229
109654036	chr1:109654036:C:T	8.10535e-84	-2.6927e-09	-1.96395
109654510	chr1:109654510:T:C	8.3622e-85	-2.61414	-1.6212
109654513	chr1:109654513:T:C	3.70546e-85	-2.84017	-2.20908
109654688	chr1:109654688:C:T	7.24293e-84	-2.6927e-09	-2.07645
109654825	chr1:109654825:G:A	3.77457e-85	-2.84908	-2.18169
109655304	chr1:109655304:A:G	7.25103e-84	-2.6927e-09	-2.07533
109655305	chr1:109655305:A:C	4.76795e-85	-2.84737	-1.94977
109655543	chr1:109655543:A:G	7.44972e-84	-2.6927e-09	-2.0483
109656105	chr1:109656105:C:G	9.06983e-85	-2.49755	-1.65655
109656166	chr1:109656166:T:C	6.17391e-84	-2.6927e-09	-2.23614
109656288	chr1:109656288:G:A	3.78921e-83	-2.6927e-09	-0.42173
109656663	chr1:109656663:A:G	7.92693e-84	-2.6927e-09	-1.98621
109656902	chr1:109656902:G:C	8.3027e-84	-2.6927e-09	-1.93989
109657509	chr1:109657509:C:T	3.37257e-84	-2.8408	-4.05126e-09
109657530	chr1:109657530:A:G	6.928e-83	0.542121	-0.360437
109657738	chr1:109657738:T:C	5.69556e-85	-2.50819	-2.11118
109658504	chr1:109658504:A:G	3.86751e-83	-2.84081	2.43953
109658958	chr1:109658958:C:T	6.83448e-84	-0.242254	-1.89224
109659045	chr1:109659045:C:T	7.57634e-84	-2.6927e-09	-2.03144
109659187	chr1:109659187:G:T	4.31577e-83	-2.79549	2.50388
109659190	chr1:109659190:A:G	4.73674e-83	-2.80227	2.60373
109659871	chr1:109659871:G:A	1.04116e-83	-2.6927e-09	-1.71355
109660282	chr1:109660282:T:C	6.92206e-84	-2.6927e-09	-2.12176
109660338	chr1:109660338:TC:T	3.5143e-84	-2.79963	-4.05126e-09
109660552	chr1:109660552:C:T	8.11618e-84	-2.6927e-09	-1.96261
109660618	chr1:109660618:G:T	6.7257e-84	-2.6927e-09	-2.15054
109660632	chr1:109660632:G:A	6.15556e-84	-2.6927e-09	-2.23912
109660930	chr1:109660930:C:T	6.26661e-84	-2.6927e-09	-2.22124
109660932	chr1:109660932:G:T	1.37127e-82	-2.64936	3.51379
109661289	chr1:109661289:C:T	1.29911e-83	-2.6927e-09	-1.49221
109661403	chr1:109661403:G:C	6.14801e-84	-2.6927e-09	-2.24034
109661546	chr1:109661546:A:G	6.28369e-84	-2.6927e-09	-2.21852
109662028	chr1:109662028:T:C	6.97442e-85	-2.85162	-1.56519
109662296	chr1:109662296:G:A	8.65511e-85	-2.83361	-1.3673
109662976	chr1:109662976:G:A	2.41411e-83	-2.6927e-09	-0.872557
109663023	chr1:109663023:A:G	6.6097e-85	-2.67068	-1.79984
109663620	chr1:109663620:A:G	3.66915e-85	-2.83966	-2.21943
109664053	chr1:109664053:A:G	1.77462e-82	-2.6927e-09	1.12229
109666400	chr1:109666400:G:C	1.74422e-83	-2.6927e-09	-1.19758
109666416	chr1:109666416:A:G	1.06472e-83	-2.6927e-09	-1.69118
109666516	chr1:109666516:C:T	6.26495e-84	-2.6927e-09	-2.2215
109666691	chr1:109666691:G:T	5.7812e-83	-2.6927e-09	0.000724076
109666969	chr1:109666969:G:A	1.91843e-82	-2.6927e-09	1.2002
109667284	chr1:109667284:G:A	3.56127e-84	-2.49472	-0.291632
109667316	chr1:109667316:C:T	6.32393e-85	-2.74324	-1.77148
109667893	chr1:109667893:C:T	9.2424e-84	-1.83267	-4.05126e-09
109668049	chr1:109668049:G:T	3.65163e-85	-2.82332	-2.24056
109668158	chr1:109668158:C:G	2.44504e-83	-2.85774	1.99791
109668164	chr1:109668164:C:T	6.26595e-84	-2.6927e-09	-2.22134
109668173	chr1:109668173:G:A	4.46742e-85	-2.83551	-2.02674
109668712	chr1:109668712:C:T	1.90825e-83	-2.6927e-09	-1.1077
109669059	chr1:109669059:G:C	8.9402e-85	-2.62235	-1.54615
109669184	chr1:109669184:C:G	1.45322e-84	-2.75287	-0.929828
109669374	chr1:109669374:G:A	6.41876e-84	-2.6927e-09	-2.19725
109669671	chr1:109669671:C:A	5.77725e-85	-2.56859	-2.03654
109669912	chr1:109669912:T:C	5.99261e-85	-2.60276	-1.96577
109670378	chr1:109670378:T:A	5.24594e-85	-2.65409	-2.04751
109670400	chr1:109670400:G:A	6.19535e-84	-2.6927e-09	-2.23267
109670836	chr1:109670836:T:C	2.80124e-84	-1.36505	-1.66136
109670886	chr1:109670886:T:C	9.58773e-84	-2.6927e-09	-1.79599
109670984	chr1:109670984:C:T	8.78016e-83	-2.6927e-09	0.418607
109671182	chr1:109671182:A:G	6.19246e-84	-2.6927e-09	-2.23314
109671875	chr1:109671875:G:A	9.34972e-84	-2.6927e-09	-1.82113
109672235	chr1:109672235:G:A	7.89266e-84	-2.6927e-09	-1.99054
109672533	chr1:109672533:T:A	6.96151e-84	-2.6927e-09	-2.11608
109672556	chr1:109672556:A:G	5.30694e-85	-2.58416	-2.10588
109673321	chr1:109673321:G:T	1.34538e-81	-2.6927e-09	3.14796
109673814	chr1:109673814:G:A	4.68178e-84	-0.824007	-1.68879
109673886	chr1:109673886:G:A	2.87905e-83	-0.696426	-4.05126e-09
109674017	chr1:109674017:A:G	8.31535e-84	-2.6927e-09	-1.93837
109674325	chr1:109674325:T:C	3.31147e-84	-2.85908	-4.05126e-09
109674419	chr1:109674419:C:G	5.36075e-85	-2.55729	-2.12266
109675515	chr1:109675515:A:G	6.50853e-84	-2.6927e-09	-2.18336
109676068	chr1:109676068:C:G	1.02072e-83	-2.6927e-09	-1.73338
109676094	chr1:109676094:C:T	8.85363e-84	-2.85919	0.983543
109676129	chr1:109676129:G:T	6.21711e-84	-2.6927e-09	-2.22917
109676139	chr1:109676139:G:C	1.62314e-84	-1.46734	-2.10477
109676144	chr1:109676144:C:T	1.42476e-84	-1.61526	-2.08721
109676189	chr1:109676189:G:C	2.3471e-83	-2.6927e-09	-0.900708
109676200	chr1:109676200:G:T	4.37474e-84	-2.83114	0.250511
109676311	chr1:109676311:C:T	8.08676e-84	-2.6927e-09	-1.96624
109676391	chr1:109676391:G:A	1.72154e-83	-1.08847	-0.122202
109676406	chr1:109676406:T:C	2.73298e-84	-2.82011	-0.230971
109676407	chr1:109676407:G:A	3.15064e-84	-2.82106	-0.0878078
109676500	chr1:109676500:C:T	5.33271e-84	-0.467184	-1.91543
109676719	chr1:109676719:G:T	2.90266e-84	-2.82905	-0.161793
109676812	chr1:109676812:T:C	6.14544e-84	-2.6927e-09	-2.24076
109676934	chr1:109676934:C:T	1.33779e-83	-2.6927e-09	-1.46287
109677055	chr1:109677055:G:C	1.95473e-83	-2.6927e-09	-1.08363
109677286	chr1:109677286:G:A	1.24982e-83	-2.6927e-09	-1.53088
109677377	chr1:109677377:A:G	6.35481e-82	-2.6927e-09	2.39791
109677464	chr1:109677464:C:G	2.47077e-84	-1.03566	-2.11629
109677672	chr1:109677672:G:C	6.43124e-84	-2.6927e-09	-2.19531
109678117	chr1:109678117:T:A	6.8593e-84	-2.6927e-09	-2.13087
109678556	chr1:109678556:TTG:T	4.4584e-84	-2.75199	0.190305
109678884	chr1:109678884:A:G	6.75715e-84	-2.6927e-09	-2.14587
109678907	chr1:109678907:CTTAT:C	6.24145e-84	-2.6927e-09	-2.22526
109679192	chr1:109679192:TG:T	6.77945e-84	-2.6927e-09	-2.14258
109679400	chr1:109679400:G:A	3.43999e-84	-2.81156	-0.00943977
109679454	chr1:109679454:G:T	6.17433e-84	-2.6927e-09	-2.23607
109679475	chr1:109679475:C:T	3.10123e-84	-2.81971	-0.104962
109680184	chr1:109680184:G:A	6.23301e-84	-2.6927e-09	-2.22661
109680385	chr1:109680385:C:T	1.0463e-83	0.480229	-2.18885
109680639	chr1:109680639:C:A	6.64644e-84	-2.6927e-09	-2.16239
109682482	chr1:109682482:C:T	1.37767e-83	-2.6927e-09	-1.43349
109702556	chr1:109702556:AC:A	5.42757e-83	0.0411042	-0.1035
109702696	chr1:109702696:T:C	6.14508e-84	-2.6927e-09	-2.24082
109702842	chr1:109702842:TTGATTGTAAAACATGTG:T	1.47835e-83	-2.6927e-09	-1.36296
109702988	chr1:109702988:T:C	4.11438e-83	-2.6927e-09	-0.339399
109703087	chr1:109703087:A:T	6.3155e-84	-2.6927e-09	-2.21347
109703211	chr1:109703211:A:G	3.45815e-84	-2.81574	-4.05126e-09
109703309	chr1:109703309:G:A	6.31958e-84	-2.6927e-09	-2.21282
109703431	chr1:109703431:G:A	4.45071e-85	-2.74972	-2.11628
109703440	chr1:109703440:C:T	3.75563e-82	1.87195	-4.05126e-09
109703639	chr1:109703639:C:A	6.2835e-84	-2.6927e-09	-2.21854
109703649	chr1:109703649:G:T	5.07595e-85	-2.68062	-2.05393
109703660	chr1:109703660:A:G	1.81862e-83	-2.6927e-09	-1.15581
109703893	chr1:109703893:T:C	6.26898e-84	-2.6927e-09	-2.22086
109703923	chr1:109703923:A:G	6.74407e-84	-2.6927e-09	-2.14781
109704153	chr1:109704153:A:G	5.1675e-85	-2.69403	-2.02264
109704188	chr1:109704188:G:A	1.50737e-83	0.0792943	-1.42282
109704237	chr1:109704237:G:A	3.36363e-84	-2.84345	-4.05126e-09
109704542	chr1:109704542:C:T	1.50918e-82	0.208973	0.751292
109704557	chr1:109704557:G:T	6.33085e-84	-2.6927e-09	-2.21104
109704618	chr1:109704618:C:A	1.22908e-83	-0.001919	-1.5457
109704859	chr1:109704859:T:G	4.21583e-84	-2.61763	-4.05126e-09
109705044	chr1:109705044:C:T	1.24487e-83	-2.6927e-09	-1.53486
109705640	chr1:109705640:GC:G	1.64205e-83	-2.6927e-09	-1.25794
109705752	chr1:109705752:G:A	5.14844e-85	-2.6573	-2.06306
109705846	chr1:109705846:A:G	3.18078e-83	-0.70154	0.104779
109705872	chr1:109705872:A:G	5.00172e-85	-2.68628	-2.06299
109706290	chr1:109706290:A:G	1.60917e-84	-1.34217	-2.23859
109706554	chr1:109706554:T:C	5.13105e-84	-0.947927	-1.47323
109706723	chr1:109706723:C:A	1.22233e-81	-2.6927e-09	3.05204
109706742	chr1:109706742:T:G	5.09248e-85	-2.67391	-2.05739
109706882	chr1:109706882:G:T	1.29549e-84	-1.76205	-2.03553
109706936	chr1:109706936:G:T	3.67013e-84	-2.84838	0.0921307
109707372	chr1:109707372:C:T	1.7656e-84	-1.50383	-1.98415
109707442	chr1:109707442:T:C	1.64207e-83	-2.6927e-09	-1.25793
109707457	chr1:109707457:C:G	6.33899e-84	-2.6927e-09	-2.20975
109707546	chr1:109707546:G:A	1.14906e-83	0.00218691	-1.61713
109707641	chr1:109707641:C:T	1.22411e-83	-2.6927e-09	-1.55167
109707899	chr1:109707899:T:C	1.22138e-81	-2.6927e-09	3.05126
109707947	chr1:109707947:T:C	1.64205e-83	-2.6927e-09	-1.25794
109708153	chr1:109708153:G:A	1.69021e-83	-2.6927e-09	-1.22903
109708163	chr1:109708163:T:C	6.20223e-84	-2.6927e-09	-2.23156
109708288	chr1:109708288:G:A	1.64205e-83	-2.6927e-09	-1.25794
109708429	chr1:109708429:G:A	1.28479e-83	-2.6927e-09	-1.50329
109708610	chr1:109708610:A:C	6.18329e-84	-2.6927e-09	-2.23462
109708839	chr1:109708839:C:G	6.32472e-84	-2.6927e-09	-2.21201
109708936	chr1:109708936:A:G	8.01165e-85	-2.51636	-1.7618
109708937	chr1:109708937:A:C	8.12664e-85	-2.5	-1.76391
109708960	chr1:109708960:G:A	2.2726e-83	-2.6927e-09	-0.932965
109709124	chr1:109709124:G:A	3.32745e-84	-1.37707	-1.4772
109709352	chr1:109709352:G:T	6.14495e-84	-2.6927e-09	-2.24084
109709388	chr1:109709388:T:C	4.02917e-83	-0.420518	0.0601898
109709692	chr1:109709692:A:C	1.04446e-82	0.053416	0.538777
109709900	chr1:109709900:A:G	6.67761e-84	-2.6927e-09	-2.15771
109710435	chr1:109710435:T:C	1.11144e-83	-2.6927e-09	-1.64823
109710508	chr1:109710508:T:C	1.08856e-83	-0.732231	-0.936803
109710593	chr1:109710593:G:T	4.36991e-85	-2.71404	-2.17028
109710619	chr1:109710619:A:C	1.16435e-83	-0.0148557	-1.58687
109710758	chr1:109710758:A:G	1.03291e-83	-1.90243	0.180925
109710933	chr1:109710933:C:T	9.98235e-84	-0.0521484	-1.70351
109711080	chr1:109711080:C:T	6.90404e-84	-2.12437	-4.05126e-09
109711353	chr1:109711353:C:T	2.10222e-84	-1.07732	-2.23616
109711641	chr1:109711641:A:G	3.39576e-83	-0.24383	-0.287531
109711643	chr1:109711643:A:G	3.36256e-83	-0.0527029	-0.488481
109711871	chr1:109711871:T:C	2.50979e-83	0.322573	-1.15626
109711898	chr1:109711898:G:T	7.72348e-85	-2.6284	-1.68639
109712056	chr1:109712056:G:T	8.77684e-85	-2.85474	-1.3322
109712113	chr1:109712113:G:C	4.66748e-85	-2.83727	-1.98117
109712552	chr1:109712552:T:G	5.80014e-84	-0.196678	-2.10191
109712724	chr1:109712724:C:A	9.48104e-84	-2.6927e-09	-1.80718
109712797	chr1:109712797:A:G	6.42663e-84	-2.6927e-09	-2.19602
109712974	chr1:109712974:C:G	4.93088e-83	0.433911	-0.592282
109713453	chr1:109713453:A:G	2.18121e-84	-1.40041	-1.87619
109713742	chr1:109713742:T:A	6.15499e-84	-2.6927e-09	-2.23921
109714024	chr1:109714024:G:A	3.41193e-84	-2.8292	-4.05126e-09
109714156	chr1:109714156:A:G	6.61211e-85	-2.64959	-1.82056
109714801	chr1:109714801:T:C	1.17654e-81	-2.6927e-09	3.01386
109714906	chr1:109714906:A:T	9.11518e-84	0.0993241	-1.94586
109715213	chr1:109715213:C:T	8.62832e-85	-2.47159	-1.73242
109715214	chr1:109715214:T:C	8.63368e-85	-2.4703	-1.73309
109715325	chr1:109715325:A:C	8.33546e-85	-2.47818	-1.76036
109715742	chr1:109715742:A:G	3.44716e-84	-0.57964	-2.23928
109716394	chr1:109716394:G:T	2.36634e-84	-1.93126	-1.26386
109716740	chr1:109716740:G:A	2.46683e-84	-1.83647	-1.31707
109717049	chr1:109717049:C:T	6.1506e-84	-2.6927e-09	-2.23992
109717263	chr1:109717263:C:T	1.75183e-83	-2.6927e-09	-1.19323
109717654	chr1:109717654:G:A	6.16852e-84	-2.6927e-09	-2.23701
109717675	chr1:109717675:C:T	6.46684e-84	-2.6927e-09	-2.18978
109718120	chr1:109718120:T:C	3.78597e-84	-1.43716	-1.28801
109718208	chr1:109718208:C:T	6.3659e-84	-2.6927e-09	-2.20552
109718527	chr1:109718527:C:T	6.2971e-83	-2.6927e-09	0.086201
109718760	chr1:109718760:T:C	9.55069e-85	-2.67215	-1.4303
109718818	chr1:109718818:G:C	9.97945e-83	-2.6927e-09	0.546641
109719149	chr1:109719149:C:T	8.70941e-84	-2.6927e-09	-1.89207
109719623	chr1:109719623:C:A	8.83371e-84	-2.6927e-09	-1.8779
109720464	chr1:109720464:C:A	1.83796e-83	-0.836869	-0.308363
109720988	chr1:109720988:T:C	4.40239e-85	-2.67314	-2.20377
109722152	chr1:109722152:A:G	7.97765e-84	-2.6927e-09	-1.97983
109722476	chr1:109722476:T:C	6.15669e-84	-2.6927e-09	-2.23893
109722681	chr1:109722681:G:A	7.96881e-84	-2.6927e-09	-1.98094
109722897	chr1:109722897:T:A	7.6886e-85	-2.08065	-2.23867
109722915	chr1:109722915:G:A	3.35452e-84	-2.84616	-4.05126e-09
109723116	chr1:109723116:C:T	3.68166e-85	-2.8586	-2.1971
109723359	chr1:109723359:G:A	2.08289e-83	-2.6927e-09	-1.02013
109724107	chr1:109724107:G:A	6.89821e-84	-2.6927e-09	-2.12521
109724261	chr1:109724261:C:T	6.49723e-84	-2.6927e-09	-2.1851
109724774	chr1:109724774:C:T	6.50034e-84	-2.6927e-09	-2.18462
109726566	chr1:109726566:C:T	1.7442e-83	0.808507	-2.0061
109726664	chr1:109726664:G:A	2.62008e-84	-1.52506	-1.56821
109727471	chr1:109727471:A:C	2.74248e-83	-0.42661	-0.318413
109727543	chr1:109727543:T:C	2.62596e-83	-0.360414	-0.428028
109727978	chr1:109727978:C:G	2.52227e-84	-2.0942	-1.03711
109727987	chr1:109727987:G:A	6.25499e-84	-2.6927e-09	-2.22309
109728019	chr1:109728019:T:C	9.42818e-84	-2.6927e-09	-1.81277
109728085	chr1:109728085:T:C	2.31074e-84	-2.24541	-0.973496
109728214	chr1:109728214:A:C	7.61247e-84	-2.6927e-09	-2.02669
109728286	chr1:109728286:T:G	1.90778e-83	-0.897551	-0.210397
109728335	chr1:109728335:CTT:C	6.91451e-84	-2.6927e-09	-2.12285
109728612	chr1:109728612:G:C	3.43828e-84	-2.47989	-0.341605
109728718	chr1:109728718:C:T	4.14696e-84	-2.6341	-4.05126e-09
109728835	chr1:109728835:T:A	2.85874e-84	-2.14639	-0.859702
109729445	chr1:109729445:TCC:T	8.95455e-84	-2.6927e-09	-1.86431
109730023	chr1:109730023:C:T	1.43548e-83	-1.14935	-0.243036
109730276	chr1:109730276:T:A	6.55606e-84	-2.6927e-09	-2.17608
109730919	chr1:109730919:C:T	1.42835e-84	-2.68386	-1.0161
109730982	chr1:109730982:TACTC:T	6.47436e-83	-2.6927e-09	0.113963
109731140	chr1:109731140:G:A	6.51587e-84	-2.6927e-09	-2.18223
109731286	chr1:109731286:G:T	1.24347e-84	-1.80337	-2.0352
109731309	chr1:109731309:C:T	8.97923e-84	-2.6927e-09	-1.86156
109731825	chr1:109731825:C:T	1.05653e-84	-2.78769	-1.21379
109732104	chr1:109732104:C:T	6.32029e-84	-2.6927e-09	-2.21271
109732361	chr1:109732361:G:T	3.35418e-84	-2.84626	-4.05126e-09
109732588	chr1:109732588:G:A	2.49989e-84	-1.11893	-2.0213
109732617	chr1:109732617:C:A	7.79557e-84	-2.6927e-09	-2.00292
109733239	chr1:109733239:T:C	4.8536e-84	-2.6339	0.157152
109733641	chr1:109733641:C:T	8.02547e-84	-1.97385	-4.05126e-09
109733653	chr1:109733653:T:C	5.13524e-84	-2.42035	-4.05126e-09
109733943	chr1:109733943:G:A	1.56887e-81	-2.6927e-09	3.30164
109734150	chr1:109734150:C:G	1.42431e-81	-2.6927e-09	3.20497
109734239	chr1:109734239:T:C	5.99475e-83	0.401958	-0.364962
109734369	chr1:109734369:T:C	1.22534e-83	-2.6927e-09	-1.55067
109734781	chr1:109734781:T:C	1.81777e-84	-2.03947	-1.4194
109735327	chr1:109735327:T:C	1.3127e-83	-0.909989	-0.571816
109735511	chr1:109735511:C:T	1.46079e-83	-2.6927e-09	-1.37491
109735759	chr1:109735759:C:T	3.36597e-82	-2.6927e-09	1.76241
109736350	chr1:109736350:C:T	1.32001e-80	-0.671037	6.10254
109736405	chr1:109736405:C:T	1.44058e-84	-2.21191	-1.47952
109736448	chr1:109736448:TCTTTAAA:T	3.51831e-84	-2.79849	-4.05126e-09
109737079	chr1:109737079:C:T	1.35774e-84	-2.28536	-1.46529
109737292	chr1:109737292:C:T	1.15018e-84	-2.39508	-1.52148
109737630	chr1:109737630:ATCC:A	5.56865e-85	-2.52349	-2.11842
109738671	chr1:109738671:AAAT:A	3.31361e-84	-2.85843	-4.05126e-09
109738908	chr1:109738908:C:T	6.24257e-84	-2.6927e-09	-2.22508
109739319	chr1:109739319:G:A	1.57367e-83	-0.951848	-0.34863
109739889	chr1:109739889:A:G	6.70547e-84	-2.6927e-09	-2.15355
109740350	chr1:109740350:G:T	4.1054e-84	-1.32032	-1.32385
109740512	chr1:109740512:C:G	6.6508e-84	-2.6927e-09	-2.16174
109741163	chr1:109741163:C:T	5.65663e-84	-1.44005	-0.883599
109741227	chr1:109741227:A:G	6.28585e-84	-2.6927e-09	-2.21817
109741390	chr1:109741390:ATAGC:A	6.4329e-84	-2.6927e-09	-2.19505
109741590	chr1:109741590:C:G	5.53606e-84	-1.82974	-0.51545
109742409	chr1:109742409:T:A	4.56463e-84	-2.53814	-4.05126e-09
109742411	chr1:109742411:C:A	3.38252e-84	-2.83785	-4.05126e-09
109743030	chr1:109743030:T:C	1.65741e-83	-2.85863	1.61
109743727	chr1:109743727:G:A	8.65769e-82	-2.6927e-09	2.70715
109744821	chr1:109744821:A:G	5.67908e-85	-2.43099	-2.19128
109745260	chr1:109745260:C:T	6.14711e-84	-2.6927e-09	-2.24049
109745935	chr1:109745935:C:A	4.60342e-85	-2.70321	-2.12905
109746233	chr1:109746233:G:A	4.92292e-85	-2.6147	-2.15046
109746804	chr1:109746804:G:A	1.36152e-81	-2.6927e-09	3.15988
109747105	chr1:109747105:G:A	6.29447e-84	-2.6927e-09	-2.2168
109747232	chr1:109747232:T:G	1.70386e-83	-0.680246	-0.540747
109748237	chr1:109748237:A:G	1.11281e-81	-2.6927e-09	2.95817
109748453	chr1:109748453:G:A	6.60129e-84	-2.6927e-09	-2.16921
109748565	chr1:109748565:G:C	6.5523e-84	-2.6927e-09	-2.17666
109748639	chr1:109748639:C:T	6.88895e-84	-2.6927e-09	-2.12655
109748784	chr1:109748784:C:T	1.6041e-83	-0.170034	-1.11129
109748926	chr1:109748926:G:A	1.14221e-81	-2.6927e-09	2.98425
109749469	chr1:109749469:G:C	5.2366e-84	-0.755859	-1.64494
109749487	chr1:109749487:G:A	5.27327e-84	-2.39382	-4.05126e-09
109750234	chr1:109750234:G:C	4.37617e-83	-0.256439	-0.0212744
109750302	chr1:109750302:A:G	8.74725e-84	-2.6927e-09	-1.88773
109750688	chr1:109750688:C:T	2.10617e-83	-2.6927e-09	-1.00901
109751050	chr1:109751050:C:T	4.5319e-85	-2.61356	-2.23435
109751170	chr1:109751170:G:A	2.2743e-83	-0.596636	-0.335579
109751367	chr1:109751367:A:G	8.14773e-85	-2.206	-2.05532
109751455	chr1:109751455:CT:C	6.06634e-82	-0.143663	2.49512
109751774	chr1:109751774:G:A	8.93838e-84	-2.6927e-09	-1.86612
109751861	chr1:109751861:A:G	1.08966e-81	-2.6927e-09	2.93715
109751955	chr1:109751955:A:G	1.25363e-83	-2.80908	1.28123
109752306	chr1:109752306:G:C	6.48579e-84	-2.6927e-09	-2.18686
109753021	chr1:109753021:G:T	5.41728e-84	-2.85412	0.487238
109753268	chr1:109753268:C:G	1.32149e-83	-0.358493	-1.11664
109753395	chr1:109753395:C:T	9.48287e-82	-0.877358	3.67554
109753465	chr1:109753465:T:C	7.87832e-82	-2.6927e-09	2.61281
109753609	chr1:109753609:C:G	4.1286e-85	-2.78912	-2.152
109753667	chr1:109753667:T:C	1.93145e-83	-0.660529	-0.435087
109753716	chr1:109753716:C:T	3.58807e-82	-1.67712	3.50343
109754128	chr1:109754128:TG:T	1.19032e-81	-2.6927e-09	3.0255
109754277	chr1:109754277:C:T	9.44323e-84	-2.6927e-09	-1.81118
109754722	chr1:109754722:C:T	1.19778e-81	-2.6927e-09	3.03175
109755163	chr1:109755163:T:C	8.41552e-84	-2.6927e-09	-1.9264
109755179	chr1:109755179:C:T	6.23915e-84	-2.6927e-09	-2.22563
109755283	chr1:109755283:G:T	6.61843e-84	-2.6927e-09	-2.16661
109755289	chr1:109755289:A:T	6.62962e-84	-2.6927e-09	-2.16492
109755377	chr1:109755377:C:T	6.14568e-84	-2.6927e-09	-2.24072
109755397	chr1:109755397:GT:G	6.14603e-84	-2.6927e-09	-2.24067
109755485	chr1:109755485:A:C	6.6782e-85	-2.85695	-1.60326
109755544	chr1:109755544:G:C	1.7639e-83	-0.29218	-0.894183
109755754	chr1:109755754:G:T	4.78758e-82	-2.6927e-09	2.11472
109755831	chr1:109755831:G:A	1.21269e-81	-2.6927e-09	3.04413
109755855	chr1:109755855:C:T	4.69492e-84	-2.50999	-4.05126e-09
109756098	chr1:109756098:G:T	9.08601e-84	-2.6927e-09	-1.84974
109756128	chr1:109756128:C:T	9.38837e-84	-2.6927e-09	-1.817
109756430	chr1:109756430:T:G	5.80663e-84	-1.60518	-0.692296
109756774	chr1:109756774:A:T	6.15848e-84	-2.6927e-09	-2.23864
109757069	chr1:109757069:G:A	3.88515e-84	-1.40005	-1.29926
109757655	chr1:109757655:C:T	2.03489e-84	-2.25039	-1.09565
109757673	chr1:109757673:G:T	6.29388e-84	-2.6927e-09	-2.2169
109757819	chr1:109757819:G:A	5.93124e-85	-2.36081	-2.21801
109758112	chr1:109758112:C:T	3.11058e-83	-2.6927e-09	-0.61908
109758638	chr1:109758638:C:T	1.2207e-84	-2.194	-1.66305
109758807	chr1:109758807:AC:A	1.24146e-84	-2.17692	-1.66326
109759506	chr1:109759506:C:G	1.34704e-83	-2.6927e-09	-1.45598
109759828	chr1:109759828:C:T	4.21637e-84	-2.6175	-4.05126e-09
109759883	chr1:109759883:G:A	3.31057e-83	0.862808	-1.41958
109760185	chr1:109760185:G:A	6.15549e-84	-2.6927e-09	-2.23913
109760332	chr1:109760332:C:T	6.69848e-84	-2.6927e-09	-2.15459
109760404	chr1:109760404:C:T	6.14534e-84	-2.6927e-09	-2.24078
109760506	chr1:109760506:C:T	8.08223e-85	-2.53521	-1.73418
109760707	chr1:109760707:C:T	7.69626e-84	-2.6927e-09	-2.01574
109760726	chr1:109760726:C:G	6.19397e-84	-2.6927e-09	-2.2329
109761307	chr1:109761307:C:T	4.46317e-83	-2.6927e-09	-0.258028
109762060	chr1:109762060:G:A	4.0733e-83	-2.6927e-09	-0.349434
109762155	chr1:109762155:G:A	4.37605e-85	-2.85516	-2.02775
109762315	chr1:109762315:C:T	9.24401e-83	-2.6927e-09	0.470088
109762624	chr1:109762624:GTACT:G	5.23487e-85	-2.65282	-2.0509
109762966	chr1:109762966:G:C	1.11326e-84	-2.28401	-1.66517
109763065	chr1:109763065:T:C	8.61117e-85	-2.55359	-1.65241
109763077	chr1:109763077:G:C	3.60279e-84	-1.86625	-0.908517
109763396	chr1:109763396:G:A	1.53459e-83	-2.6927e-09	-1.32562
109763550	chr1:109763550:T:C	2.5415e-83	-2.6927e-09	-0.821134
109763589	chr1:109763589:T:C	2.70395e-84	-1.55479	-1.50696
109763762	chr1:109763762:G:T	1.41819e-84	-2.12971	-1.57738
109763794	chr1:109763794:C:T	1.55876e-84	-2.08338	-1.5292
109763811	chr1:109763811:C:T	6.6467e-84	-2.6927e-09	-2.16235
109763909	chr1:109763909:A:G	1.04723e-84	-2.43435	-1.57598
109764066	chr1:109764066:G:A	6.23376e-84	-2.6927e-09	-2.22649
109764200	chr1:109764200:A:G	1.54539e-83	-2.6927e-09	-1.31861
109764496	chr1:109764496:C:T	1.38975e-84	-2.17093	-1.55642
109764568	chr1:109764568:C:T	1.39141e-84	-2.14809	-1.57806
109764641	chr1:109764641:T:C	1.37407e-84	-2.13515	-1.60355
109764662	chr1:109764662:A:G	1.31561e-84	-2.16499	-1.61718
109764818	chr1:109764818:A:G	4.26851e-84	-0.971165	-1.63404
109765384	chr1:109765384:T:C	1.67742e-83	-2.6927e-09	-1.23663
109765907	chr1:109765907:C:T	6.27553e-84	-2.6927e-09	-2.21982
109765965	chr1:109765965:A:T	6.16744e-84	-2.6927e-09	-2.23719
109766192	chr1:109766192:G:A	1.17366e-84	-1.99269	-1.90366
109766253	chr1:109766253:G:A	5.17374e-84	-1.66833	-0.74455
109766378	chr1:109766378:G:T	3.29398e-84	-1.9841	-0.880279
109766443	chr1:109766443:C:A	2.67539e-84	-1.42868	-1.6437
109766608	chr1:109766608:G:A	2.26127e-84	-1.48308	-1.75746
109766814	chr1:109766814:A:G	4.78975e-83	-2.6927e-09	-0.18741
109766899	chr1:109766899:A:G	6.40439e-84	-2.6927e-09	-2.19949
109767062	chr1:109767062:A:G	6.17653e-84	-2.6927e-09	-2.23572
109767080	chr1:109767080:CT:C	6.31185e-84	-2.6927e-09	-2.21404
109767086	chr1:109767086:A:G	6.31286e-84	-2.6927e-09	-2.21388
109767135	chr1:109767135:T:C	6.32861e-84	-2.6927e-09	-2.21139
109767143	chr1:109767143:T:C	7.53471e-84	-2.6927e-09	-2.03695
109767295	chr1:109767295:C:T	6.22268e-84	-2.6927e-09	-2.22827
109767403	chr1:109767403:A:G	5.31454e-84	-2.16679	-0.219236
109767744	chr1:109767744:T:C	6.14511e-84	-2.6927e-09	-2.24082
109767811	chr1:109767811:G:T	7.30965e-84	-2.6927e-09	-2.06728
109767919	chr1:109767919:A:G	1.47438e-84	-1.8804	-1.78783
109768204	chr1:109768204:ACT:A	6.24874e-84	-2.6927e-09	-2.22409
109768419	chr1:109768419:C:T	1.16898e-84	-2.24215	-1.65819
109768440	chr1:109768440:A:T	6.16679e-84	-2.6927e-09	-2.23729
109768492	chr1:109768492:T:C	6.17426e-84	-2.6927e-09	-2.23608
109768579	chr1:109768579:A:G	6.15779e-84	-2.6927e-09	-2.23875
109768593	chr1:109768593:T:C	6.226e-84	-2.6927e-09	-2.22774
109768602	chr1:109768602:T:TGCC	3.64691e-84	-0.995559	-1.76703
109768637	chr1:109768637:G:A	6.17474e-84	-2.6927e-09	-2.23601
109768782	chr1:109768782:T:C	1.28271e-83	-2.6927e-09	-1.50491
109769028	chr1:109769028:G:A	1.4292e-84	-2.0135	-1.68586
109769375	chr1:109769375:G:A	6.21212e-84	-2.6927e-09	-2.22997
109769600	chr1:109769600:C:T	4.61041e-83	-2.6927e-09	-0.225572
109769643	chr1:109769643:G:A	6.54134e-84	-2.6927e-09	-2.17833
109770394	chr1:109770394:C:T	6.67635e-84	-2.6927e-09	-2.1579
109770411	chr1:109770411:A:G	5.3082e-85	-2.71644	-1.97336
109770511	chr1:109770511:A:G	1.38361e-83	-2.6927e-09	-1.42919
109771051	chr1:109771051:C:T	6.16026e-84	-2.6927e-09	-2.23835
109771909	chr1:109771909:C:T	6.1546e-84	-2.6927e-09	-2.23927
109772031	chr1:109772031:C:T	1.20428e-84	-2.33584	-1.53475
109772203	chr1:109772203:G:A	9.18418e-84	-2.6927e-09	-1.83899
109772277	chr1:109772277:C:T	1.25246e-83	-2.6927e-09	-1.52877
109772287	chr1:109772287:C:A	1.17887e-83	-2.6927e-09	-1.58933
109772410	chr1:109772410:C:G	1.14394e-83	-2.6927e-09	-1.61941
109772484	chr1:109772484:C:T	1.10508e-83	-2.6927e-09	-1.65397
109772688	chr1:109772688:A:G	6.31039e-84	-2.6927e-09	-2.21428
109773212	chr1:109773212:C:T	6.44741e-84	-2.6927e-09	-2.19279
109773553	chr1:109773553:C:G	1.63178e-83	-2.6927e-09	-1.26422
109773818	chr1:109773818:A:C	6.7759e-84	-2.6927e-09	-2.1431
109774750	chr1:109774750:C:A	6.25235e-84	-2.6927e-09	-2.22351
109774801	chr1:109774801:A:G	3.1266e-83	-2.6927e-09	-0.613942
109774997	chr1:109774997:G:A	6.15582e-84	-2.6927e-09	-2.23908
109775193	chr1:109775193:T:C	6.19564e-84	-2.6927e-09	-2.23263
109775258	chr1:109775258:T:C	6.14537e-84	-2.6927e-09	-2.24077
109775388	chr1:109775388:T:C	9.07881e-85	-2.2544	-1.89871
109775739	chr1:109775739:C:T	4.97481e-85	-2.85512	-1.89955
109775773	chr1:109775773:C:T	1.16905e-84	-1.96508	-1.9352
109775781	chr1:109775781:G:T	1.09199e-84	-2.02407	-1.9444
109775839	chr1:109775839:C:T	1.37743e-84	-2.2635	-1.47276
109775950	chr1:109775950:C:T	9.66212e-85	-1.97791	-2.11293
109776969	chr1:109776969:T:G	8.13559e-84	-2.6927e-09	-1.96022
109777079	chr1:109777079:G:C	1.25269e-84	-2.15374	-1.67744
109777094	chr1:109777094:G:T	6.1458e-84	-2.6927e-09	-2.2407
109777169	chr1:109777169:G:GGA	1.56026e-83	-2.6927e-09	-1.30903
109777216	chr1:109777216:C:T	1.45548e-84	-1.48844	-2.1927
109777253	chr1:109777253:T:C	1.57924e-84	-2.08539	-1.51414
109777626	chr1:109777626:C:T	1.73023e-84	-2.24615	-1.26207
109777714	chr1:109777714:A:G	1.03856e-84	-1.83239	-2.18625
109777823	chr1:109777823:G:A	1.45196e-83	-2.6927e-09	-1.38097
109777861	chr1:109777861:A:G	1.58904e-84	-2.66004	-0.933298
109777868	chr1:109777868:G:A	1.76216e-84	-1.41327	-2.07666
109778026	chr1:109778026:C:T	6.96789e-84	-2.6927e-09	-2.11516
109778182	chr1:109778182:G:A	1.63191e-83	-2.6927e-09	-1.26414
109778357	chr1:109778357:G:A	1.69694e-84	-2.26897	-1.25867
109778407	chr1:109778407:A:G	1.04963e-84	-2.27484	-1.73319
109778808	chr1:109778808:T:C	6.46119e-85	-2.2609	-2.23234
109778902	chr1:109778902:C:T	7.86786e-85	-2.12688	-2.16939
109778968	chr1:109778968:G:A	1.80771e-83	-2.6927e-09	-1.16183
109779454	chr1:109779454:G:A	5.98454e-85	-2.33666	-2.23322
109779635	chr1:109779635:A:G	1.52928e-83	-2.6927e-09	-1.32909
109779748	chr1:109779748:A:G	4.12643e-83	-2.6927e-09	-0.336474
109779885	chr1:109779885:T:C	2.70199e-83	-2.6927e-09	-0.7599
109779919	chr1:109779919:A:G	7.41946e-85	-2.71006	-1.6449
109780255	chr1:109780255:A:G	1.10405e-84	-1.77926	-2.17824
109780323	chr1:109780323:G:T	1.04848e-84	-2.63893	-1.3702
109780433	chr1:109780433:G:A	6.16233e-84	-2.6927e-09	-2.23802
109780513	chr1:109780513:T:C	9.55535e-84	-2.6927e-09	-1.79937
109780528	chr1:109780528:C:T	9.26679e-85	-1.93195	-2.20067
109780756	chr1:109780756:C:T	8.27548e-85	-2.03835	-2.20741
109780838	chr1:109780838:T:G	7.08542e-84	-2.6927e-09	-2.09843
109780909	chr1:109780909:C:T	1.11511e-84	-1.74486	-2.20266
109780924	chr1:109780924:C:T	3.32803e-84	-2.85409	-4.05126e-09
109781150	chr1:109781150:C:G	1.08732e-84	-1.76478	-2.20798
109781275	chr1:109781275:C:T	7.59358e-84	-2.02917	-4.05126e-09
109781427	chr1:109781427:C:T	5.55763e-84	-0.514615	-1.82669
109781601	chr1:109781601:A:G	1.20701e-84	-1.72818	-2.14014
109782060	chr1:109782060:ATG:A	2.0618e-84	-2.33069	-1.00221
109782170	chr1:109782170:C:G	9.41032e-84	-1.81467	-4.05126e-09
109782695	chr1:109782695:G:T	6.098e-84	-2.24851	-4.05126e-09
109782910	chr1:109782910:T:C	3.60634e-84	-2.17973	-0.594049
109783335	chr1:109783335:C:T	6.14703e-84	-2.6927e-09	-2.2405
109783831	chr1:109783831:C:G	3.43933e-84	-2.8212	-4.05126e-09
109783923	chr1:109783923:G:A	6.8319e-82	2.4703	-4.05126e-09
109784255	chr1:109784255:G:A	6.30325e-84	-2.6927e-09	-2.21541
109784468	chr1:109784468:T:C	6.5899e-84	-2.6927e-09	-2.17094
109784524	chr1:109784524:T:C	6.85724e-84	-2.6927e-09	-2.13117
109784665	chr1:109784665:T:C	6.17492e-84	-2.6927e-09	-2.23598
109784677	chr1:109784677:T:C	6.28953e-84	-2.6927e-09	-2.21759
109785081	chr1:109785081:A:G	8.43659e-85	-2.33642	-1.89006
109785091	chr1:109785091:T:G	8.2098e-85	-2.48008	-1.77365
109785107	chr1:109785107:T:C	8.69642e-85	-2.43612	-1.76003
109785194	chr1:109785194:AAAT:A	2.80032e-84	-0.803941	-2.2228
109785207	chr1:109785207:C:T	1.19857e-83	-2.6927e-09	-1.57276
109785209	chr1:109785209:T:C	8.09474e-85	-2.46193	-1.80592
109785300	chr1:109785300:C:T	5.60798e-85	-2.65674	-1.97813
109785494	chr1:109785494:GC:G	6.67671e-84	-2.6927e-09	-2.15785
109785584	chr1:109785584:G:A	1.3578e-83	-2.6927e-09	-1.44802
109785610	chr1:109785610:G:A	4.2071e-84	-0.406916	-2.21278
109785643	chr1:109785643:TG:T	8.27411e-85	-2.45661	-1.78931
109785787	chr1:109785787:T:C	6.42024e-84	-2.6927e-09	-2.19702
109785954	chr1:109785954:G:A	6.37253e-84	-2.6927e-09	-2.20448
109786032	chr1:109786032:G:A	1.1011e-84	-2.52442	-1.43575
109786063	chr1:109786063:C:A	6.20237e-84	-2.6927e-09	-2.23154
109786331	chr1:109786331:G:A	9.41376e-84	-2.6927e-09	-1.8143
109786381	chr1:109786381:T:C	3.60135e-85	-2.8374	-2.24035
109786592	chr1:109786592:T:C	2.40476e-84	-1.05862	-2.1204
109786906	chr1:109786906:G:A	8.20297e-84	-2.6927e-09	-1.95198
109786916	chr1:109786916:A:G	2.67813e-84	-1.01985	-2.0515
109786933	chr1:109786933:A:G	3.04914e-84	-0.90849	-2.03312
109787105	chr1:109787105:A:G	1.21207e-83	-2.6927e-09	-1.56155
109787542	chr1:109787542:C:T	2.48828e-83	-2.6927e-09	-0.842296
109787834	chr1:109787834:G:A	3.5528e-84	-1.18493	-1.6038
109787902	chr1:109787902:GA:G	4.2017e-85	-2.81361	-2.10996
109787904	chr1:109787904:A:C	4.20573e-85	-2.81265	-2.10996
109787973	chr1:109787973:C:A	4.46644e-83	-2.6927e-09	-0.257295
109787990	chr1:109787990:G:A	4.91868e-83	-2.6927e-09	-0.160847
109788062	chr1:109788062:C:T	3.84574e-85	-2.85047	-2.16162
109788101	chr1:109788101:T:C	3.68054e-83	-2.6927e-09	-0.450828
109788640	chr1:109788640:C:T	3.64604e-83	-2.6927e-09	-0.460246
109788695	chr1:109788695:C:G	7.30151e-83	-2.6927e-09	0.234194
109788703	chr1:109788703:C:T	1.23458e-83	-2.6927e-09	-1.54316
109789106	chr1:109789106:A:G	5.12313e-84	-0.246841	-2.17587
109789448	chr1:109789448:T:G	3.5338e-83	-2.6927e-09	-0.491513
109789548	chr1:109789548:T:G	6.70956e-84	-2.6927e-09	-2.15294
109789739	chr1:109789739:T:C	3.34031e-83	1.0876	-1.63542
109789789	chr1:109789789:T:C	2.16072e-83	-2.6927e-09	-0.983444
109790103	chr1:109790103:C:T	6.71418e-84	-2.6927e-09	-2.15225
109790194	chr1:109790194:G:T	4.28803e-85	-2.6839	-2.21933
109790396	chr1:109790396:G:T	3.83832e-84	-2.71144	-4.05126e-09
109791027	chr1:109791027:G:A	4.57786e-85	-2.74432	-2.09351
109791202	chr1:109791202:G:C	2.97272e-82	-2.6927e-09	1.63818
109791279	chr1:109791279:G:A	1.07942e-83	-0.299241	-1.37822
109791412	chr1:109791412:A:G	3.94582e-85	-2.8574	-2.129
109791472	chr1:109791472:G:A	1.31542e-83	-1.47973	-4.05126e-09
109791509	chr1:109791509:G:A	8.56054e-84	-2.6927e-09	-1.90931
109791653	chr1:109791653:G:T	1.60923e-84	-1.59633	-1.98439
109791792	chr1:109791792:G:A	1.08956e-83	-2.6927e-09	-1.66811
109791845	chr1:109791845:G:T	6.47422e-84	-2.6927e-09	-2.18864
109791856	chr1:109791856:ATAGTAGGTGTTCT:A	9.66601e-84	-2.6927e-09	-1.78786
109791997	chr1:109791997:T:C	6.69144e-84	-2.6927e-09	-2.15564
109792175	chr1:109792175:G:A	3.31096e-84	-2.85923	-4.05126e-09
109792189	chr1:109792189:A:ATT	8.41256e-84	-2.6927e-09	-1.92675
109792944	chr1:109792944:G:A	2.24973e-83	-2.6927e-09	-0.943079
109792969	chr1:109792969:G:A	9.25941e-84	-2.6927e-09	-1.83083
109793281	chr1:109793281:G:C	1.6602e-83	-2.6927e-09	-1.24695
109793512	chr1:109793512:A:G	1.63229e-84	-2.51133	-1.05516
109793668	chr1:109793668:G:A	6.40606e-84	-2.6927e-09	-2.19923
109793868	chr1:109793868:A:G	4.37653e-84	-2.66798	0.0877666
109794108	chr1:109794108:T:C	6.78367e-84	-2.6927e-09	-2.14195
109794125	chr1:109794125:T:TA	1.78918e-83	-2.6927e-09	-1.17213
109794132	chr1:109794132:C:CACGAAATAATAG	1.79376e-83	-2.6927e-09	-1.16957
109794344	chr1:109794344:G:A	6.79328e-85	-2.69713	-1.74599
109794392	chr1:109794392:T:C	7.73155e-84	-2.01116	-4.05126e-09
109794764	chr1:109794764:A:G	5.17095e-84	-2.26918	-0.144239
109794950	chr1:109794950:T:C	1.19582e-84	-2.3001	-1.57754
109795306	chr1:109795306:T:C	1.81576e-83	-2.6927e-09	-1.15738
109795432	chr1:109795432:T:G	6.14545e-84	-2.6927e-09	-2.24076
109795765	chr1:109795765:T:C	8.56626e-85	-2.0661	-2.14513
109795812	chr1:109795812:A:G	9.67531e-85	-1.94775	-2.14173
109796305	chr1:109796305:T:C	8.2492e-84	-1.94636	-4.05126e-09
109796362	chr1:109796362:T:C	5.6277e-84	-2.02131	-0.307457
109796662	chr1:109796662:C:T	6.18408e-84	-2.6927e-09	-2.23449
109796858	chr1:109796858:C:T	1.69345e-83	-2.6927e-09	-1.22712
109796962	chr1:109796962:G:A	1.78588e-83	-2.6927e-09	-1.17398
109797065	chr1:109797065:G:A	1.65856e-84	-1.54597	-2.00455
109797108	chr1:109797108:C:T	3.32626e-84	-2.85462	-4.05126e-09
109797206	chr1:109797206:A:G	6.5209e-84	-1.76891	-0.412551
109797357	chr1:109797357:C:G	6.83207e-84	-2.6927e-09	-2.13484
109797393	chr1:109797393:T:C	7.99976e-84	-2.6927e-09	-1.97706
109797610	chr1:109797610:T:C	6.02991e-84	-1.91616	-0.343584
109797650	chr1:109797650:C:T	3.93811e-85	-2.7666	-2.22175
109797983	chr1:109797983:C:T	1.3434e-84	-1.76375	-1.99752
109798134	chr1:109798134:A:G	2.15228e-83	-2.6927e-09	-0.987361
109798191	chr1:109798191:G:T	3.34058e-84	-2.85033	-4.05126e-09
109798343	chr1:109798343:T:C	1.76523e-83	-2.6927e-09	-1.1856
109798425	chr1:109798425:G:A	1.8979e-83	-2.6927e-09	-1.11314
109798493	chr1:109798493:C:T	1.06074e-84	-1.9523	-2.04521
109798505	chr1:109798505:TCC:T	8.99644e-84	-1.8892	0.029558
109798885	chr1:109798885:T:C	7.46619e-84	-2.6927e-09	-2.04609
109799015	chr1:109799015:C:T	1.89156e-83	-2.6927e-09	-1.11649
109799364	chr1:109799364:C:T	1.90312e-83	-2.6927e-09	-1.11039
109799518	chr1:109799518:A:G	1.89156e-83	-2.6927e-09	-1.11649
109799784	chr1:109799784:G:A	1.86214e-83	-2.6927e-09	-1.13216
109800065	chr1:109800065:A:G	1.90401e-83	-2.6927e-09	-1.10993
109800173	chr1:109800173:G:C	1.92977e-83	-2.6927e-09	-1.09649
109800355	chr1:109800355:T:C	2.05731e-83	-2.6927e-09	-1.03249
109800843	chr1:109800843:C:T	1.89156e-83	-2.6927e-09	-1.11649
109800865	chr1:109800865:T:C	1.35663e-84	-1.72104	-2.03043
109800997	chr1:109800997:G:C	1.89156e-83	-2.6927e-09	-1.11649
109801022	chr1:109801022:G:A	5.60349e-85	-2.62662	-2.00905
109801256	chr1:109801256:C:T	3.23022e-84	-1.9394	-0.944517
109801465	chr1:109801465:A:G	1.77952e-83	-2.6927e-09	-1.17754
109801497	chr1:109801497:C:T	1.82286e-83	-2.6927e-09	-1.15348
109801741	chr1:109801741:T:C	6.42339e-84	-2.6927e-09	-2.19653
109801772	chr1:109801772:T:G	9.36236e-84	-2.6927e-09	-1.81977
109801935	chr1:109801935:T:C	1.1411e-84	-2.85244	-1.07205
109801999	chr1:109801999:A:C	9.19508e-84	-2.6927e-09	-1.8378
109802002	chr1:109802002:A:G	9.04964e-84	-2.6927e-09	-1.85375
109802006	chr1:109802006:A:T	1.30915e-84	-1.78873	-1.99837
109802010	chr1:109802010:C:G	9.63705e-85	-2.2729	-1.82055
109802027	chr1:109802027:T:C	1.07385e-83	-2.6927e-09	-1.68264
109802080	chr1:109802080:G:A	9.74304e-84	-2.6927e-09	-1.77992
109802567	chr1:109802567:G:A	1.10056e-84	-2.84729	-1.11336
109802661	chr1:109802661:C:T	7.27048e-84	-1.76064	-0.312013
109802774	chr1:109802774:T:G	6.92381e-84	-1.70579	-0.415717
109802851	chr1:109802851:A:G	6.83953e-85	-2.84702	-1.58932
109803108	chr1:109803108:A:G	1.07751e-83	-2.6927e-09	-1.67923
109803312	chr1:109803312:G:T	7.13094e-84	-2.6927e-09	-2.09203
109803493	chr1:109803493:A:G	2.97918e-84	-1.75201	-1.21282
109803525	chr1:109803525:T:G	6.80971e-84	-1.95194	-0.186178
109803538	chr1:109803538:A:T	8.88006e-84	-2.6927e-09	-1.87266
109803733	chr1:109803733:A:G	2.18461e-84	-1.47603	-1.799
109803749	chr1:109803749:C:T	1.03037e-83	-2.6927e-09	-1.72397
109803917	chr1:109803917:A:T	6.30554e-85	-2.53182	-1.98581
109804139	chr1:109804139:C:T	7.04917e-84	-2.6927e-09	-2.10356
109804203	chr1:109804203:G:A	5.07046e-85	-2.77289	-1.96273
109804273	chr1:109804273:A:G	9.62886e-84	-2.6927e-09	-1.79171
109805374	chr1:109805374:T:A	4.67668e-84	-2.27155	-0.242339
109805397	chr1:109805397:A:G	4.60718e-84	-2.30315	-0.225711
109805418	chr1:109805418:T:C	2.12228e-84	-2.44811	-0.855866
109805492	chr1:109805492:A:G	7.37537e-84	-2.6927e-09	-2.05833
109805724	chr1:109805724:T:C	9.79463e-84	-2.44572	0.671081
109806035	chr1:109806035:A:T	3.53547e-85	-2.85587	-2.24034
109806149	chr1:109806149:A:C	1.39139e-83	-2.6927e-09	-1.42358
109806518	chr1:109806518:G:C	8.14547e-84	-2.6927e-09	-1.95901
109806666	chr1:109806666:A:G	4.59684e-85	-2.73919	-2.0945
109806693	chr1:109806693:G:A	4.38142e-83	-2.6927e-09	-0.276514
109806699	chr1:109806699:T:C	4.52569e-84	-2.5467	-4.05126e-09
109806822	chr1:109806822:A:G	3.47695e-83	-2.6927e-09	-0.507733
109806850	chr1:109806850:A:C	3.76543e-83	-2.6927e-09	-0.428025
109806852	chr1:109806852:T:C	3.67306e-83	-2.6927e-09	-0.452863
109807637	chr1:109807637:G:T	9.07756e-84	-2.6927e-09	-1.85067
109807708	chr1:109807708:C:T	6.4767e-84	-2.6927e-09	-2.18826
109807767	chr1:109807767:C:T	6.60354e-84	-2.6927e-09	-2.16887
109808001	chr1:109808001:C:T	6.98256e-84	-2.6927e-09	-2.11306
109808377	chr1:109808377:G:A	3.88619e-84	-2.69904	-4.05126e-09
109808451	chr1:109808451:C:A	8.49434e-84	-2.6927e-09	-1.91707
109808839	chr1:109808839:T:C	6.79456e-84	-2.6927e-09	-2.14035
109808950	chr1:109808950:A:G	9.93459e-84	-2.6927e-09	-1.76045
109809083	chr1:109809083:G:A	3.73954e-85	-2.8251	-2.215
109809090	chr1:109809090:G:A	6.15902e-84	-2.6927e-09	-2.23855
109809255	chr1:109809255:G:A	3.81115e-85	-2.84638	-2.17475
109809279	chr1:109809279:C:T	1.07186e-83	-2.6927e-09	-1.68449
109809345	chr1:109809345:T:C	9.92144e-84	-2.6927e-09	-1.76177
109809551	chr1:109809551:T:C	3.35644e-84	-2.84559	-4.05126e-09
109809757	chr1:109809757:T:A	1.04659e-83	-2.6927e-09	-1.70835
109809855	chr1:109809855:A:G	1.60666e-84	-2.85925	-0.723071
109810025	chr1:109810025:C:G	7.64499e-84	-2.6927e-09	-2.02242
109810524	chr1:109810524:T:C	1.16237e-83	-2.6927e-09	-1.60343
109811197	chr1:109811197:G:C	4.74824e-84	-2.4987	-4.05126e-09
109811241	chr1:109811241:A:T	4.40378e-85	-2.81567	-2.06093
109811385	chr1:109811385:T:C	5.33568e-85	-2.6919	-1.99274
109811528	chr1:109811528:C:CA	2.0076e-82	-2.6927e-09	1.24564
109811612	chr1:109811612:AT:A	1.13528e-84	-2.72761	-1.20198
109811624	chr1:109811624:G:A	3.73873e-84	-2.73773	-4.05126e-09
109812449	chr1:109812449:G:A	2.21372e-84	-1.23579	-2.026
109812685	chr1:109812685:A:G	5.92865e-85	-2.6569	-1.92236
109813992	chr1:109813992:T:A	8.67505e-84	-2.6927e-09	-1.89602
109814192	chr1:109814192:C:A	7.72206e-84	-2.6927e-09	-2.01239
109814412	chr1:109814412:C:T	1.08159e-83	-2.6927e-09	-1.67546
109814914	chr1:109814914:G:A	8.09432e-84	-2.6927e-09	-1.96531
109814978	chr1:109814978:T:C	5.09952e-84	-2.42733	-4.05126e-09
109815359	chr1:109815359:A:G	6.47893e-84	-2.6927e-09	-2.18792
109815546	chr1:109815546:T:G	5.6054e-85	-2.62788	-2.00745
109815723	chr1:109815723:T:C	6.16267e-84	-2.6927e-09	-2.23796
109816079	chr1:109816079:G:C	6.1568e-84	-2.6927e-09	-2.23891
109816268	chr1:109816268:C:T	3.73496e-85	-2.82624	-2.21508
109816831	chr1:109816831:T:C	9.08154e-84	-2.6927e-09	-1.85023
109817260	chr1:109817260:A:G	4.24886e-85	-2.67343	-2.23898
109817569	chr1:109817569:G:A	5.26964e-85	-2.57071	-2.12639
109817717	chr1:109817717:A:G	9.02303e-84	-2.6927e-09	-1.85669
109817800	chr1:109817800:A:G	9.00387e-84	-2.6927e-09	-1.85882
109817807	chr1:109817807:T:G	9.00387e-84	-2.6927e-09	-1.85882
109817837	chr1:109817837:A:G	9.00387e-84	-2.6927e-09	-1.85882
109817855	chr1:109817855:T:C	9.00387e-84	-2.6927e-09	-1.85882
109817904	chr1:109817904:A:T	9.0896e-84	-2.6927e-09	-1.84934
109817953	chr1:109817953:C:T	6.20886e-84	-2.6927e-09	-2.2305
109818029	chr1:109818029:A:G	9.00387e-84	-2.6927e-09	-1.85882
109818099	chr1:109818099:G:A	9.03371e-84	-2.6927e-09	-1.85551
109818293	chr1:109818293:T:G	9.00387e-84	-2.6927e-09	-1.85882
109818494	chr1:109818494:T:C	9.01608e-84	-2.6927e-09	-1.85746
109818578	chr1:109818578:ACTC:A	9.07387e-84	-2.6927e-09	-1.85107
109818828	chr1:109818828:C:T	6.14906e-84	-2.6927e-09	-2.24017
109818912	chr1:109818912:G:T	3.42961e-84	-2.82402	-4.05126e-09
109819049	chr1:109819049:C:T	6.49882e-84	-2.6927e-09	-2.18485
109819099	chr1:109819099:T:C	3.86461e-85	-2.76657	-2.24063
109819255	chr1:109819255:G:A	3.63384e-85	-2.83977	-2.229
109819399	chr1:109819399:C:G	7.77781e-85	-2.26375	-2.04403
109819551	chr1:109819551:T:A	1.2707e-84	-2.52942	-1.28749
109819734	chr1:109819734:T:C	4.1285e-85	-2.7071	-2.23404
109819849	chr1:109819849:C:T	4.10984e-85	-2.71901	-2.22667
109820083	chr1:109820083:T:TG	6.56016e-84	-2.6927e-09	-2.17546
109820219	chr1:109820219:T:A	5.32634e-85	-2.44908	-2.23731
109820865	chr1:109820865:G:A	8.24825e-84	0.0861417	-2.03261
109820893	chr1:109820893:T:C	6.33569e-84	-2.6927e-09	-2.21027
109820927	chr1:109820927:C:T	6.14635e-84	-2.6927e-09	-2.24061
109821393	chr1:109821393:G:A	1.53938e-84	-2.69707	-0.928022
109821621	chr1:109821621:C:T	8.66475e-84	-2.6927e-09	-1.89721
109821741	chr1:109821741:G:A	6.78639e-85	-2.5363	-1.90784
109821909	chr1:109821909:G:A	6.52183e-84	-2.6927e-09	-2.18132
109822087	chr1:109822087:G:A	4.13021e-85	-2.83028	-2.11045
109822246	chr1:109822246:A:G	4.77477e-85	-2.61986	-2.17585
109823345	chr1:109823345:T:A	4.75447e-85	-2.62245	-2.17752
109823422	chr1:109823422:T:C	5.57418e-85	-2.43062	-2.21029
109823534	chr1:109823534:G:A	4.30038e-84	-0.364689	-2.23308
109823592	chr1:109823592:G:C	3.60363e-84	-0.540174	-2.23436
109823643	chr1:109823643:T:C	5.22167e-84	-0.276703	-2.12695
109823688	chr1:109823688:G:A	5.29372e-84	-0.262239	-2.12771
109823697	chr1:109823697:G:A	6.21165e-84	-2.6927e-09	-2.23005
109823769	chr1:109823769:C:T	9.14883e-85	-2.05936	-2.08607
109824473	chr1:109824473:G:A	8.92131e-85	-2.72855	-1.44206
109825250	chr1:109825250:C:T	5.43719e-85	-2.53021	-2.13559
109825307	chr1:109825307:T:C	5.68012e-85	-2.54897	-2.07312
109825347	chr1:109825347:C:T	7.0638e-84	-2.6927e-09	-2.10149
109825423	chr1:109825423:T:C	9.78261e-83	-2.6927e-09	0.526719
109825439	chr1:109825439:A:G	5.70695e-85	-2.54633	-2.07104
109825449	chr1:109825449:G:A	5.43058e-85	-2.51752	-2.1495
109825592	chr1:109825592:A:G	5.61801e-85	-2.53759	-2.09548
109825731	chr1:109825731:T:G	2.4567e-84	-1.14478	-2.01288
109826151	chr1:109826151:A:C	5.57906e-85	-2.50572	-2.13432
109826653	chr1:109826653:C:T	5.89757e-85	-2.49737	-2.08715
109826681	chr1:109826681:A:G	5.62152e-85	-2.48723	-2.14523
109826725	chr1:109826725:G:A	1.69289e-83	-2.6927e-09	-1.22745
109826841	chr1:109826841:T:C	5.78297e-85	-2.46889	-2.13525
109826848	chr1:109826848:T:C	5.75934e-85	-2.46986	-2.13838
109826916	chr1:109826916:C:T	5.98491e-85	-2.46968	-2.10014
109827118	chr1:109827118:A:C	1.51448e-84	-1.78873	-1.85267
109827161	chr1:109827161:G:A	6.37277e-84	-2.6927e-09	-2.20444
109827341	chr1:109827341:G:A	3.43582e-84	-2.82222	-4.05126e-09
109827468	chr1:109827468:A:G	6.72995e-84	-2.6927e-09	-2.14991
109827624	chr1:109827624:G:A	4.52601e-85	-2.60844	-2.24078
109827756	chr1:109827756:G:A	1.22279e-84	-2.40959	-1.44575
109827926	chr1:109827926:G:T	1.27708e-84	-2.29198	-1.51991
109828376	chr1:109828376:G:A	1.30113e-84	-2.31333	-1.47991
109828530	chr1:109828530:G:C	1.24916e-84	-2.32278	-1.51123
109828534	chr1:109828534:G:C	1.24908e-84	-2.32284	-1.51123
109828698	chr1:109828698:G:A	1.19034e-84	-2.38027	-1.50197
109828872	chr1:109828872:C:T	1.42853e-84	-2.36133	-1.3385
109828952	chr1:109828952:A:G	1.16542e-84	-2.37702	-1.52637
109829007	chr1:109829007:C:G	6.47738e-84	-0.0551877	-2.13297
109829126	chr1:109829126:G:C	6.32656e-85	-2.6554	-1.8589
109829282	chr1:109829282:G:A	2.68452e-83	0.611266	-1.37765
109829563	chr1:109829563:G:A	1.38868e-84	-2.38192	-1.3462
109829576	chr1:109829576:G:A	3.13248e-83	0.548886	-1.16095
109829593	chr1:109829593:C:T	2.85448e-83	0.479588	-1.18459
109829641	chr1:109829641:C:T	6.19964e-84	-2.6927e-09	-2.23198
109829864	chr1:109829864:T:C	6.63047e-85	-2.69348	-1.7739
109830044	chr1:109830044:A:C	6.64149e-85	-2.67372	-1.792
109830086	chr1:109830086:G:A	1.04926e-83	-2.6927e-09	-1.7058
109830087	chr1:109830087:A:G	6.53224e-85	-2.66892	-1.81339
109830114	chr1:109830114:A:G	6.47404e-85	-2.68728	-1.80398
109830401	chr1:109830401:C:T	7.8616e-83	0.275576	0.0325264
109830671	chr1:109830671:AC:A	1.49739e-84	-1.72555	-1.9272
109830805	chr1:109830805:C:T	2.2994e-83	-2.6927e-09	-0.92124
109830883	chr1:109830883:G:C	1.07359e-83	-2.6927e-09	-1.68288
109830913	chr1:109830913:T:C	1.48113e-84	-2.31865	-1.34502
109831024	chr1:109831024:G:C	5.72907e-85	-2.43092	-2.18258
109831355	chr1:109831355:C:T	6.32795e-85	-2.72669	-1.78739
109831713	chr1:109831713:AC:A	5.86609e-85	-2.73118	-1.85869
109831935	chr1:109831935:A:T	6.94127e-85	-2.46484	-1.95673
109831936	chr1:109831936:T:G	6.94522e-85	-2.47274	-1.94826
109831945	chr1:109831945:A:G	5.71455e-85	-2.43717	-2.17887
109832112	chr1:109832112:C:G	6.45594e-85	-2.7092	-1.78485
109832285	chr1:109832285:C:T	6.16662e-85	-2.70753	-1.83238
109832364	chr1:109832364:C:T	5.92623e-85	-2.40662	-2.17305
109832369	chr1:109832369:C:T	6.18615e-85	-2.71744	-1.8193
109832463	chr1:109832463:G:A	6.55978e-85	-2.70747	-1.77063
109832501	chr1:109832501:A:T	7.15583e-85	-2.45358	-1.93755
109832537	chr1:109832537:C:T	6.35852e-85	-2.71325	-1.79601
109832692	chr1:109832692:T:C	6.08679e-85	-2.70455	-1.84839
109832894	chr1:109832894:T:C	1.06705e-83	-1.68899	-4.05126e-09
109832989	chr1:109832989:G:A	1.00878e-83	-2.6927e-09	-1.74514
109833003	chr1:109833003:G:T	1.62019e-83	0.769484	-2.04083
109833073	chr1:109833073:G:A	6.5988e-85	-2.69831	-1.77386
109833075	chr1:109833075:T:C	7.83491e-84	-2.6927e-09	-1.99788
109833399	chr1:109833399:T:G	3.3166e-84	-2.85753	-4.05126e-09
109833445	chr1:109833445:T:C	1.26667e-84	-2.27437	-1.54571
109833516	chr1:109833516:A:G	5.95583e-85	-2.41828	-2.15641
109833616	chr1:109833616:GGA:G	1.28874e-84	-2.25497	-1.54784
109833711	chr1:109833711:A:G	1.6506e-84	-1.63176	-1.92357
109833731	chr1:109833731:C:T	1.23058e-84	-2.25616	-1.59282
109833841	chr1:109833841:C:A	1.31637e-84	-1.92964	-1.85196
109833986	chr1:109833986:T:C	1.70783e-84	-1.8474	-1.67385
109834029	chr1:109834029:C:T	1.62723e-84	-1.67097	-1.89862
109834600	chr1:109834600:T:C	3.41345e-84	-2.82875	-4.05126e-09
109834735	chr1:109834735:A:G	1.71044e-84	-2.11958	-1.40015
109835120	chr1:109835120:C:G	6.26981e-84	-2.6927e-09	-2.22073
109835301	chr1:109835301:C:T	1.99707e-83	-2.6927e-09	-1.06221
109835515	chr1:109835515:C:T	6.57835e-84	-2.6927e-09	-2.17269
109835778	chr1:109835778:G:A	8.69837e-84	-2.6927e-09	-1.89334
109836216	chr1:109836216:C:T	1.60985e-83	-2.6927e-09	-1.27775
109836359	chr1:109836359:C:T	3.88687e-85	-2.76982	-2.23163
109836693	chr1:109836693:T:C	9.48144e-85	-2.73526	-1.37446
109836712	chr1:109836712:T:C	8.22057e-84	-2.6927e-09	-1.94983
109836929	chr1:109836929:A:G	2.04979e-83	-2.6927e-09	-1.03615
109837196	chr1:109837196:C:T	6.14549e-84	-2.6927e-09	-2.24075
109837529	chr1:109837529:T:C	2.31648e-83	-2.6927e-09	-0.913839
109837639	chr1:109837639:C:T	1.5256e-83	-2.6927e-09	-1.3315
109837665	chr1:109837665:A:G	3.80162e-84	-2.72104	-4.05126e-09
109837892	chr1:109837892:G:A	1.18159e-83	-2.6927e-09	-1.58703
109838316	chr1:109838316:G:A	2.04979e-83	-2.6927e-09	-1.03615
109838910	chr1:109838910:A:C	2.04933e-83	-2.6927e-09	-1.03638
109839069	chr1:109839069:G:A	3.559e-84	-2.78699	-4.05126e-09
109839200	chr1:109839200:A:G	7.78129e-84	-2.6927e-09	-2.00475
109839320	chr1:109839320:A:G	8.0109e-84	-2.6927e-09	-1.97567
109839648	chr1:109839648:C:T	1.91694e-83	-2.6927e-09	-1.10316
109839663	chr1:109839663:T:C	8.75162e-84	-2.6927e-09	-1.88723
109839854	chr1:109839854:C:T	6.27949e-84	-2.6927e-09	-2.21918
109839888	chr1:109839888:C:T	3.33701e-84	-0.759508	-2.09189
109840025	chr1:109840025:T:C	6.32894e-84	-2.6927e-09	-2.21134
109840224	chr1:109840224:G:A	7.72383e-85	-2.27529	-2.03946
109840283	chr1:109840283:G:A	7.68586e-84	-2.6927e-09	-2.01709
109840483	chr1:109840483:A:G	5.14433e-84	-1.97367	-0.444909
109840568	chr1:109840568:G:A	3.31872e-84	-2.85689	-4.05126e-09
109840883	chr1:109840883:A:G	6.19064e-84	-2.6927e-09	-2.23343
109841271	chr1:109841271:G:A	6.23982e-84	-2.6927e-09	-2.22552
109841293	chr1:109841293:G:A	3.42485e-83	-2.6927e-09	-0.52283
109841398	chr1:109841398:G:A	6.61261e-84	-2.6927e-09	-2.16749
109842708	chr1:109842708:A:G	6.294e-84	-2.6927e-09	-2.21688
109842775	chr1:109842775:C:T	3.4011e-84	-2.83237	-4.05126e-09
109843459	chr1:109843459:C:T	4.32065e-84	-2.59307	-4.05126e-09
109844022	chr1:109844022:C:A	8.92445e-85	-2.00427	-2.16599
109844495	chr1:109844495:C:T	7.02012e-84	-2.6927e-09	-2.10769
109844834	chr1:109844834:C:T	8.55417e-83	-2.6927e-09	0.392531
109844981	chr1:109844981:G:T	6.38966e-84	-2.6927e-09	-2.20179
109845493	chr1:109845493:C:T	2.51251e-84	-0.908071	-2.22712
109845507	chr1:109845507:C:T	1.13426e-83	-0.18515	-1.44276
109846775	chr1:109846775:T:C	6.1636e-84	-2.6927e-09	-2.23781
109847036	chr1:109847036:A:G	3.75054e-84	-2.73457	-4.05126e-09
109847163	chr1:109847163:A:G	7.42183e-84	-2.6927e-09	-2.05205
109847354	chr1:109847354:G:A	4.58703e-83	-2.6927e-09	-0.230655
109847785	chr1:109847785:C:T	2.6995e-83	-2.6927e-09	-0.76082
109848116	chr1:109848116:A:G	7.49031e-84	0.0417046	-2.08457
109848597	chr1:109848597:T:TG	1.46668e-83	0.847092	-2.21798
109848661	chr1:109848661:A:G	7.68658e-84	0.0998131	-2.11681
109848929	chr1:109848929:A:C	7.52835e-84	0.104869	-2.14266
109849067	chr1:109849067:T:C	1.05959e-83	-2.6927e-09	-1.696
109849117	chr1:109849117:A:G	1.6025e-83	-1.28232	-4.05126e-09
109849380	chr1:109849380:G:A	4.64575e-84	-2.52052	-4.05126e-09
109849520	chr1:109849520:C:T	1.03708e-83	-2.6927e-09	-1.71748
109849553	chr1:109849553:G:C	8.5369e-84	0.198304	-2.11038
109849666	chr1:109849666:C:T	1.30195e-83	0.731765	-2.22179
109849895	chr1:109849895:G:T	9.81156e-84	-2.6927e-09	-1.77291
109850540	chr1:109850540:G:A	3.38595e-84	-2.83684	-4.05126e-09
109850800	chr1:109850800:G:A	8.31478e-84	0.203474	-2.14191
109850811	chr1:109850811:A:C	8.94171e-84	0.271083	-2.13683
109850888	chr1:109850888:C:A	3.5793e-84	-2.78131	-4.05126e-09
109850941	chr1:109850941:G:A	6.1821e-84	-2.6927e-09	-2.23481
109851151	chr1:109851151:A:C	4.16033e-84	-2.63088	-4.05126e-09
109851406	chr1:109851406:T:C	6.1821e-84	-2.6927e-09	-2.23481
109851410	chr1:109851410:A:T	6.1821e-84	-2.6927e-09	-2.23481
109851532	chr1:109851532:A:G	1.63299e-83	0.950654	-2.21413
109851652	chr1:109851652:T:C	1.56668e-83	0.913238	-2.21817
109851681	chr1:109851681:A:G	1.15709e-84	-2.19756	-1.71301
109851719	chr1:109851719:G:A	9.41488e-84	0.323894	-2.13807
109852569	chr1:109852569:C:T	8.46651e-84	0.221253	-2.14161
109852574	chr1:109852574:G:C	8.42319e-84	0.184022	-2.10951
109852707	chr1:109852707:C:T	1.15346e-83	0.589592	-2.20071
109852759	chr1:109852759:G:A	1.91376e-83	-2.6927e-09	-1.10482
109853279	chr1:109853279:G:A	4.9952e-84	-0.275759	-2.17224
109853455	chr1:109853455:G:A	6.53587e-84	-2.6927e-09	-2.17917
109853629	chr1:109853629:T:C	6.33727e-84	-2.6927e-09	-2.21002
109854077	chr1:109854077:G:A	1.04477e-83	-2.6927e-09	-1.71009
109854183	chr1:109854183:A:G	1.01735e-83	-1.73669	-4.05126e-09
109854252	chr1:109854252:G:A	7.39395e-85	-2.16806	-2.19033
109854435	chr1:109854435:G:A	6.18153e-84	-2.6927e-09	-2.23491
109854452	chr1:109854452:T:C	6.3574e-84	-2.6927e-09	-2.20685
109854597	chr1:109854597:C:T	7.02711e-85	-2.21154	-2.19775
109854683	chr1:109854683:T:C	6.32859e-84	-2.6927e-09	-2.21139
109854688	chr1:109854688:A:G	1.29775e-83	0.723597	-2.21685
109854697	chr1:109854697:C:T	1.03223e-83	-2.6927e-09	-1.72217
109854847	chr1:109854847:G:C	6.15423e-84	-2.6927e-09	-2.23933
109855237	chr1:109855237:G:A	6.23672e-84	-2.6927e-09	-2.22602
109855613	chr1:109855613:A:G	7.42684e-84	0.155166	-2.20654
109855675	chr1:109855675:C:A	6.36029e-84	-2.6927e-09	-2.2064
109855720	chr1:109855720:C:A	1.06559e-83	-2.6927e-09	-1.69036
109855841	chr1:109855841:A:G	2.21342e-83	-2.6927e-09	-0.95935
109855867	chr1:109855867:A:T	9.85132e-84	0.407362	-2.17623
109856007	chr1:109856007:C:T	1.16351e-83	0.166055	-1.7685
109856247	chr1:109856247:C:T	7.60167e-85	-2.09164	-2.23905
109856352	chr1:109856352:G:A	1.04477e-83	-2.6927e-09	-1.71009
109856621	chr1:109856621:C:T	2.19922e-83	-2.6927e-09	-0.965783
109856641	chr1:109856641:G:A	5.08568e-84	-2.43004	-4.05126e-09
109856860	chr1:109856860:G:A	6.17402e-84	-2.6927e-09	-2.23612
109856907	chr1:109856907:C:T	6.17899e-84	-2.6927e-09	-2.23532
109856926	chr1:109856926:G:A	7.17939e-84	0.123401	-2.20866
109857327	chr1:109857327:C:G	6.30144e-84	-2.6927e-09	-2.21569
109857348	chr1:109857348:C:A	2.97938e-84	-2.10691	-0.857851
109857485	chr1:109857485:G:A	3.32765e-84	-0.721913	-2.13229
109857713	chr1:109857713:G:T	3.713e-84	-0.645892	-2.09874
109857834	chr1:109857834:C:G	6.31296e-84	-2.6927e-09	-2.21387
109858080	chr1:109858080:C:T	6.68429e-85	-2.26155	-2.19775
109858111	chr1:109858111:G:A	7.63607e-84	-2.6927e-09	-2.02359
109858160	chr1:109858160:C:T	8.17193e-84	-2.6927e-09	-1.95577
109858718	chr1:109858718:G:A	6.16809e-84	-2.6927e-09	-2.23708
109860233	chr1:109860233:A:G	6.43193e-84	-2.6927e-09	-2.1952
109860358	chr1:109860358:GACAA:G	2.65545e-84	-2.10515	-0.974707
109860525	chr1:109860525:C:T	6.78904e-85	-2.25054	-2.19321
109861199	chr1:109861199:C:T	9.99378e-84	-2.6927e-09	-1.75451
109861319	chr1:109861319:A:G	1.46008e-83	0.378494	-1.75389
109861610	chr1:109861610:A:G	6.45363e-84	-2.6927e-09	-2.19183
109861787	chr1:109861787:A:G	6.3857e-84	-2.6927e-09	-2.20241
109861804	chr1:109861804:A:T	6.39314e-84	-2.6927e-09	-2.20125
109862239	chr1:109862239:G:A	6.36261e-84	-2.6927e-09	-2.20603
109862294	chr1:109862294:G:A	2.53096e-83	-2.6927e-09	-0.825287
109862350	chr1:109862350:G:C	4.21119e-84	-0.490936	-2.12779
109862649	chr1:109862649:T:C	5.06748e-85	-2.79836	-1.93786
109862650	chr1:109862650:C:G	1.41779e-84	-2.10854	-1.59883
109862666	chr1:109862666:A:T	8.78019e-84	-2.6927e-09	-1.88397
109863051	chr1:109863051:T:A	1.35947e-83	-2.6927e-09	-1.44679
109863174	chr1:109863174:C:T	4.83714e-84	-0.298654	-2.18149
109863177	chr1:109863177:T:G	2.88361e-84	-2.1145	-0.882929
109863265	chr1:109863265:G:A	9.31058e-84	0.328417	-2.15374
109863283	chr1:109863283:G:A	3.38137e-84	-2.83819	-4.05126e-09
109864256	chr1:109864256:G:A	8.62772e-84	0.106208	-2.0077
109864702	chr1:109864702:A:G	6.32159e-85	-2.32002	-2.19507
109864748	chr1:109864748:T:C	7.42811e-85	-2.18528	-2.16851
109865145	chr1:109865145:G:A	1.95109e-83	-2.6927e-09	-1.0855
109865275	chr1:109865275:T:A	1.28167e-83	-2.6927e-09	-1.50572
109865619	chr1:109865619:C:T	7.35629e-84	-0.274598	-1.78632
109865796	chr1:109865796:C:T	8.84874e-85	-2.06328	-2.1155
109866014	chr1:109866014:T:C	7.98818e-84	-2.6927e-09	-1.97851
109866149	chr1:109866149:T:C	3.68363e-84	-1.8539	-0.898676
109866794	chr1:109866794:T:C	1.83926e-83	-2.6927e-09	-1.14453
109867009	chr1:109867009:C:A	6.3241e-84	-2.6927e-09	-2.2121
109867164	chr1:109867164:G:A	6.75113e-85	-2.7138	-1.73555
109867985	chr1:109867985:A:T	3.39498e-83	-0.531591	-4.05126e-09
109868153	chr1:109868153:A:G	6.47805e-85	-2.35268	-2.13796
109868419	chr1:109868419:T:C	6.25241e-84	-2.6927e-09	-2.22351
109868488	chr1:109868488:C:T	1.06827e-83	-2.6927e-09	-1.68785
109868575	chr1:109868575:C:T	6.28335e-84	-2.6927e-09	-2.21857
109868711	chr1:109868711:C:T	1.07849e-83	-1.67833	-4.05126e-09
109868778	chr1:109868778:C:T	3.64549e-84	-2.76298	-4.05126e-09
109868963	chr1:109868963:T:A	6.25914e-84	-2.6927e-09	-2.22243
109868971	chr1:109868971:G:A	2.3962e-84	-0.944609	-2.23798
109869470	chr1:109869470:T:C	2.42081e-84	-1.31178	-1.86059
109869714	chr1:109869714:T:A	4.00695e-85	-2.77076	-2.20027
109869781	chr1:109869781:T:C	3.69599e-83	-2.6927e-09	-0.446638
109869785	chr1:109869785:T:C	6.35012e-84	-2.6927e-09	-2.208
109870330	chr1:109870330:G:A	4.67041e-85	-2.85932	-1.95849
109870373	chr1:109870373:C:T	5.38832e-85	-2.85448	-1.82034
109871414	chr1:109871414:T:C	9.20918e-85	-1.92115	-2.21771
109871516	chr1:109871516:GGAA:G	6.95344e-85	-2.26965	-2.15017
109872273	chr1:109872273:C:T	3.62207e-84	-2.76943	-4.05126e-09
109872291	chr1:109872291:C:T	6.82269e-84	-2.6927e-09	-2.13622
109872755	chr1:109872755:G:A	9.2217e-84	-2.58555	0.750636
109872938	chr1:109872938:G:A	3.59509e-84	-2.7769	-4.05126e-09
109873004	chr1:109873004:G:A	1.35551e-84	-2.40613	-1.34616
109873177	chr1:109873177:A:G	8.57079e-85	-1.98123	-2.22947
109873216	chr1:109873216:T:C	1.008e-84	-2.21476	-1.83375
109873383	chr1:109873383:G:A	9.01519e-84	-2.6927e-09	-1.85756
109873406	chr1:109873406:G:T	1.24237e-84	-1.60935	-2.2301
109873884	chr1:109873884:T:A	1.77762e-84	-1.50922	-1.97198
109874245	chr1:109874245:T:C	1.60313e-84	-1.6454	-1.93911
109874428	chr1:109874428:T:C	4.28818e-84	-1.9022	-0.69841
109874965	chr1:109874965:T:C	5.19266e-83	-2.6927e-09	-0.106641
109875807	chr1:109875807:C:A	1.69544e-84	-2.07819	-1.45034
109876361	chr1:109876361:TG:T	6.26416e-84	-2.6927e-09	-2.22163
109876385	chr1:109876385:C:T	3.65524e-84	-2.76031	-4.05126e-09
109876789	chr1:109876789:C:T	6.63551e-84	-2.6927e-09	-2.16404
109876922	chr1:109876922:A:C	3.36299e-84	-2.84364	-4.05126e-09
109877600	chr1:109877600:C:A	2.96234e-84	-2.24357	-0.726918
109877704	chr1:109877704:T:C	4.34676e-83	-2.6927e-09	-0.284456
109877763	chr1:109877763:G:A	6.1448e-84	-2.6927e-09	-2.24087
109877961	chr1:109877961:T:C	3.87128e-83	-2.6927e-09	-0.400302
109878526	chr1:109878526:A:AG	9.47892e-85	-2.4052	-1.70479
109879174	chr1:109879174:GT:G	2.25818e-84	-2.44553	-0.796379
109880493	chr1:109880493:G:A	1.82212e-83	-2.6927e-09	-1.15389
109880680	chr1:109880680:G:A	1.38301e-83	-2.6927e-09	-1.42963
109880730	chr1:109880730:A:T	2.08131e-84	-2.39566	-0.927817
109880731	chr1:109880731:A:C	2.05279e-84	-2.39566	-0.941615
109880754	chr1:109880754:C:T	2.35694e-83	-2.6927e-09	-0.896521
109880978	chr1:109880978:A:G	1.87148e-84	-2.47056	-0.95918
109881054	chr1:109881054:G:A	3.58357e-85	-2.84829	-2.23441
109881554	chr1:109881554:TGTG:T	3.31058e-84	-2.85935	-4.05126e-09
109881558	chr1:109881558:A:AATT	3.31165e-84	-2.85903	-4.05126e-09
109881559	chr1:109881559:G:T	3.31174e-84	-2.859	-4.05126e-09
109881907	chr1:109881907:A:G	2.27312e-84	-2.38371	-0.851605
109881993	chr1:109881993:C:T	1.883e-83	-2.6927e-09	-1.12102
109882398	chr1:109882398:C:T	6.40976e-84	-2.6927e-09	-2.19865
109882417	chr1:109882417:A:C	6.47415e-84	-2.6927e-09	-2.18865
109882752	chr1:109882752:G:A	9.98045e-84	-2.6927e-09	-1.75584
109883037	chr1:109883037:G:A	7.19119e-84	-2.6927e-09	-2.08362
109883341	chr1:109883341:C:T	6.66342e-85	-2.85867	-1.60376
109883546	chr1:109883546:G:A	4.95713e-85	-2.8498	-1.90843
109883551	chr1:109883551:C:T	7.97812e-84	-2.6927e-09	-1.97977
109883630	chr1:109883630:G:A	4.33829e-85	-2.80258	-2.089
109883667	chr1:109883667:A:G	5.38013e-85	-2.85926	-1.81708
109883735	chr1:109883735:G:A	6.95401e-85	-2.52452	-1.89522
109884156	chr1:109884156:G:A	4.87601e-85	-2.84174	-1.933
109884309	chr1:109884309:C:T	6.55976e-84	-2.6927e-09	-2.17552
109884568	chr1:109884568:A:G	7.4394e-85	-2.6415	-1.71077
109885059	chr1:109885059:A:G	9.68891e-85	-2.85936	-1.22871
109885370	chr1:109885370:A:G	3.35419e-84	-2.84626	-4.05126e-09
109885602	chr1:109885602:A:G	9.25377e-83	-2.6927e-09	0.471144
109885614	chr1:109885614:G:A	6.65747e-84	-2.6927e-09	-2.16073
109885708	chr1:109885708:T:C	1.00735e-83	-2.6927e-09	-1.74656
109886064	chr1:109886064:A:G	5.58421e-84	-2.33653	-4.05126e-09
109886176	chr1:109886176:A:G	7.29811e-83	-2.6927e-09	0.233728
109886256	chr1:109886256:T:C	4.77077e-84	-2.85716	0.363198
109886400	chr1:109886400:C:G	2.38525e-82	-2.6927e-09	1.418
109886457	chr1:109886457:C:T	1.18741e-83	-1.58211	-4.05126e-09
109886492	chr1:109886492:A:G	9.01978e-85	-2.58621	-1.57343
109886607	chr1:109886607:C:T	2.74344e-83	-2.6927e-09	-0.744675
109886884	chr1:109886884:G:A	6.91027e-84	-2.6927e-09	-2.12346
109886895	chr1:109886895:G:A	4.285e-84	-2.60135	-4.05126e-09
109887591	chr1:109887591:G:T	8.33487e-83	-2.6927e-09	0.36656
109887757	chr1:109887757:G:A	6.91027e-84	-2.6927e-09	-2.12346
109887949	chr1:109887949:C:T	3.3379e-84	-2.85113	-4.05126e-09
109888028	chr1:109888028:G:A	1.92172e-83	-2.6927e-09	-1.10066
109888034	chr1:109888034:C:T	1.94262e-83	-2.6927e-09	-1.08985
109888398	chr1:109888398:T:A	3.63218e-85	-2.84495	-2.22428
109888416	chr1:109888416:C:G	6.21773e-84	-2.6927e-09	-2.22907
109888525	chr1:109888525:G:A	8.74667e-84	-2.6927e-09	-1.8878
109888533	chr1:109888533:C:T	5.46266e-83	-2.6927e-09	-0.0559517
109888690	chr1:109888690:T:C	5.39763e-85	-2.83652	-1.83658
109888756	chr1:109888756:C:T	4.00364e-85	-2.74628	-2.22558
109888769	chr1:109888769:A:C	5.1875e-85	-2.64471	-2.06809
109888892	chr1:109888892:A:T	5.16145e-85	-2.67193	-2.04591
109889417	chr1:109889417:G:T	1.46941e-83	-2.6927e-09	-1.36903
109889529	chr1:109889529:A:G	2.92941e-83	-2.6927e-09	-0.679088
109889561	chr1:109889561:C:T	1.06309e-83	-2.6927e-09	-1.69271
109889577	chr1:109889577:C:G	6.65369e-84	-2.6927e-09	-2.1613
109889591	chr1:109889591:T:C	5.03881e-85	-2.6921	-2.04979
109889842	chr1:109889842:C:T	2.27624e-84	-2.34871	-0.885234
109889845	chr1:109889845:G:A	6.98081e-85	-2.71128	-1.70462
109889883	chr1:109889883:T:A	5.57326e-85	-2.4322	-2.20888
109890071	chr1:109890071:T:C	6.28915e-84	-2.6927e-09	-2.21765
109890183	chr1:109890183:G:A	6.54402e-84	-2.6927e-09	-2.17792
109890831	chr1:109890831:C:T	1.33971e-83	-2.6927e-09	-1.46143
109891299	chr1:109891299:C:T	9.10396e-84	-2.6927e-09	-1.84776
109891455	chr1:109891455:A:G	1.79957e-83	-2.6927e-09	-1.16634
109891528	chr1:109891528:G:A	1.69544e-83	-2.6927e-09	-1.22594
109891679	chr1:109891679:T:G	3.85487e-83	-2.6927e-09	-0.404549
109891917	chr1:109891917:T:C	7.83898e-84	-2.6927e-09	-1.99736
109891961	chr1:109891961:G:A	9.06994e-85	-2.14978	-2.00432
109892193	chr1:109892193:C:T	4.26512e-84	-2.606	-4.05126e-09
109892270	chr1:109892270:C:T	6.32255e-84	-2.21235	-4.05126e-09
109892285	chr1:109892285:A:G	4.74538e-83	-2.6927e-09	-0.196716
109892706	chr1:109892706:G:A	1.06326e-84	-2.46593	-1.5292
109892891	chr1:109892891:T:C	1.20069e-84	-2.81351	-1.06007
109892994	chr1:109892994:G:GCGCTC	2.02961e-83	-2.6927e-09	-1.04604
109893113	chr1:109893113:A:C	6.70089e-84	-2.6927e-09	-2.15423
109893258	chr1:109893258:A:G	3.9419e-85	-2.80304	-2.18436
109893351	chr1:109893351:TGCTGTTCTGTGG:T	9.26336e-84	-2.6927e-09	-1.83041
109893400	chr1:109893400:C:T	5.40808e-84	-2.36858	-4.05126e-09
109894756	chr1:109894756:G:A	6.27935e-85	-2.80896	-1.71283
109895634	chr1:109895634:C:T	6.9208e-84	-2.6927e-09	-2.12194
109895924	chr1:109895924:T:C	3.76272e-85	-2.85884	-2.17508
109896040	chr1:109896040:T:C	3.81599e-85	-2.85936	-2.1605
109896143	chr1:109896143:A:T	3.81845e-85	-2.85774	-2.16148
109896304	chr1:109896304:C:T	6.86444e-85	-2.70411	-1.7286
109897014	chr1:109897014:C:T	6.82609e-85	-2.38423	-2.05407
109897539	chr1:109897539:T:C	6.31701e-84	-2.6927e-09	-2.21323
109897734	chr1:109897734:G:T	7.00564e-84	-2.6927e-09	-2.10976
109897784	chr1:109897784:A:G	7.05987e-84	-2.6927e-09	-2.10205
109898077	chr1:109898077:C:T	4.63385e-85	-2.83874	-1.98693
109898100	chr1:109898100:A:T	4.1663e-85	-2.85696	-2.07507
109898193	chr1:109898193:T:C	1.91513e-84	-2.85906	-0.547622
109898564	chr1:109898564:G:T	5.1669e-85	-2.58699	-2.12979
109899170	chr1:109899170:A:G	4.30601e-85	-2.85881	-2.04024
109899678	chr1:109899678:C:G	1.17821e-84	-2.85884	-1.03363
109899689	chr1:109899689:A:G	6.2651e-84	-2.6927e-09	-2.22148
109899715	chr1:109899715:T:G	3.70342e-85	-2.8092	-2.2406
109900504	chr1:109900504:T:C	3.16962e-83	-2.6927e-09	-0.600276
109901145	chr1:109901145:A:G	7.66363e-84	-2.6927e-09	-2.01999
109901608	chr1:109901608:G:C	1.409e-83	-2.6927e-09	-1.411
109901637	chr1:109901637:G:A	4.68552e-84	-2.512	-4.05126e-09
109902628	chr1:109902628:C:T	8.84261e-84	-2.6927e-09	-1.87689
109902863	chr1:109902863:T:C	6.70363e-84	-2.6927e-09	-2.15382
109902889	chr1:109902889:T:A	8.64433e-85	-2.70879	-1.49336
109903083	chr1:109903083:C:A	7.91264e-84	-2.6927e-09	-1.98801
109903575	chr1:109903575:C:T	6.93969e-84	-2.6927e-09	-2.11922
109903782	chr1:109903782:A:T	7.00793e-84	-2.6927e-09	-2.10943
109903865	chr1:109903865:T:C	7.02473e-84	-2.6927e-09	-2.10704
109904149	chr1:109904149:C:T	6.525e-84	-2.6927e-09	-2.18083
109904186	chr1:109904186:T:C	6.56437e-84	-2.6927e-09	-2.17482
109904339	chr1:109904339:T:A	6.4221e-84	-2.6927e-09	-2.19673
109904549	chr1:109904549:G:A	6.26712e-84	-2.6927e-09	-2.22116
109904586	chr1:109904586:C:T	6.7925e-84	-2.6927e-09	-2.14065
109904879	chr1:109904879:A:G	6.34939e-84	-2.6927e-09	-2.20811
109905062	chr1:109905062:C:T	3.66891e-85	-2.85489	-2.20427
109905279	chr1:109905279:C:G	4.18537e-84	-2.62488	-4.05126e-09
109905447	chr1:109905447:C:T	6.34095e-84	-2.6927e-09	-2.20944
109905872	chr1:109905872:C:T	6.68163e-84	-2.6927e-09	-2.15711
109905968	chr1:109905968:G:A	2.81194e-84	-2.24639	-0.776211
109906125	chr1:109906125:C:T	3.91423e-84	-2.69185	-4.05126e-09
109906920	chr1:109906920:TAGGAAGCTGGC:T	2.61033e-84	-2.25106	-0.845938
109907340	chr1:109907340:C:A	2.15377e-84	-2.34738	-0.941871
109907411	chr1:109907411:G:T	1.27544e-84	-2.33728	-1.4759
109907487	chr1:109907487:AAG:A	1.55539e-83	-2.6927e-09	-1.31216
109907524	chr1:109907524:G:T	6.74893e-84	-2.6927e-09	-2.14709
109907555	chr1:109907555:T:C	1.75199e-84	-2.75724	-0.738475
109907715	chr1:109907715:C:T	1.33619e-84	-2.77379	-0.992863
109907826	chr1:109907826:C:A	9.42189e-85	-2.81563	-1.30039
109908220	chr1:109908220:G:A	6.47937e-84	-2.6927e-09	-2.18785
109908258	chr1:109908258:C:A	8.42731e-85	-2.8352	-1.39238
109908496	chr1:109908496:T:C	1.52459e-84	-2.79528	-0.839462
109908568	chr1:109908568:A:G	4.03032e-85	-2.84874	-2.11647
109908583	chr1:109908583:C:A	6.87576e-85	-2.83198	-1.59907
109908698	chr1:109908698:T:A	6.57046e-85	-2.84256	-1.63391
109909068	chr1:109909068:T:C	4.72165e-85	-2.85654	-1.95036
109909380	chr1:109909380:A:G	7.49026e-84	-2.6927e-09	-2.04287
109910017	chr1:109910017:G:T	6.40885e-84	-2.6927e-09	-2.19879
109910261	chr1:109910261:C:G	6.15986e-84	-2.6927e-09	-2.23842
109910298	chr1:109910298:G:A	3.31451e-84	-2.85816	-4.05126e-09
109911185	chr1:109911185:C:G	1.01033e-84	-2.21873	-1.82747
109911527	chr1:109911527:G:A	4.97738e-84	-1.73591	-0.715657
109911783	chr1:109911783:T:G	4.21945e-84	-1.441	-1.17577
109912254	chr1:109912254:T:C	6.38982e-84	-2.6927e-09	-2.20177
109912620	chr1:109912620:C:G	6.18496e-84	-2.6927e-09	-2.23435
109912811	chr1:109912811:A:G	1.25098e-84	-2.58424	-1.24831
109912902	chr1:109912902:G:C	8.1296e-84	-2.6927e-09	-1.96096
109913248	chr1:109913248:T:C	1.02343e-84	-2.69211	-1.34121
109915107	chr1:109915107:C:T	1.53537e-84	-1.78462	-1.84308
109915150	chr1:109915150:G:A	3.68881e-85	-2.81537	-2.23839
109915612	chr1:109915612:G:A	5.67966e-85	-2.38521	-2.23696
109916317	chr1:109916317:C:G	2.37264e-84	-1.97903	-1.21344
109917108	chr1:109917108:G:A	5.9054e-85	-2.39862	-2.18457
109917523	chr1:109917523:G:A	4.63569e-83	-0.220103	-4.05126e-09
109917720	chr1:109917720:T:C	2.03024e-83	-2.6927e-09	-1.04573
109917898	chr1:109917898:C:T	5.67572e-85	-2.40802	-2.21484
109917931	chr1:109917931:T:C	4.59141e-85	-2.79606	-2.03881
109918102	chr1:109918102:A:G	1.89175e-84	-1.90178	-1.51719
109918991	chr1:109918991:CAG:C	1.06505e-84	-2.39002	-1.60344
109919126	chr1:109919126:C:T	8.20066e-85	-2.10741	-2.14743
109919299	chr1:109919299:C:T	3.76765e-85	-2.84297	-2.18964
109919602	chr1:109919602:G:A	1.69561e-84	-1.98048	-1.54795
109919760	chr1:109919760:A:G	4.56096e-85	-2.85498	-1.98655
109919866	chr1:109919866:G:A	1.34085e-84	-2.28346	-1.4797
109920112	chr1:109920112:G:C	3.14307e-84	-2.3637	-0.547574
109921555	chr1:109921555:G:T	8.44647e-84	-2.6927e-09	-1.92272
109922314	chr1:109922314:G:A	1.12763e-83	-2.6927e-09	-1.63377
109922494	chr1:109922494:G:C	6.26065e-84	-2.6927e-09	-2.22219
109922537	chr1:109922537:A:G	8.80842e-84	-2.6927e-09	-1.88077
109922919	chr1:109922919:C:T	3.40841e-84	-2.83023	-4.05126e-09
109923107	chr1:109923107:G:A	7.16936e-83	-2.6927e-09	0.215929
109923153	chr1:109923153:G:A	1.02309e-83	-2.6927e-09	-1.73106
109923497	chr1:109923497:G:A	7.31022e-84	-2.6927e-09	-2.0672
109923716	chr1:109923716:C:A	1.474e-84	-2.35735	-1.31114
109923844	chr1:109923844:T:C	4.9497e-85	-2.67787	-2.08186
109923933	chr1:109923933:G:A	4.04347e-85	-2.81111	-2.15084
109924087	chr1:109924087:T:C	6.54959e-84	-2.6927e-09	-2.17707
109924154	chr1:109924154:C:T	6.57655e-84	-2.6927e-09	-2.17296
109925123	chr1:109925123:A:G	6.54959e-84	-2.6927e-09	-2.17707
109925209	chr1:109925209:T:A	3.3421e-84	-2.84987	-4.05126e-09
109925427	chr1:109925427:G:A	9.55116e-82	2.80536	-4.05126e-09
109926732	chr1:109926732:C:G	7.62922e-84	-2.6927e-09	-2.02449
109926770	chr1:109926770:A:T	1.60019e-84	-1.6204	-1.96595
109926789	chr1:109926789:A:G	9.89391e-85	-2.66347	-1.40367
109927551	chr1:109927551:C:T	6.3453e-84	-2.6927e-09	-2.20876
109927802	chr1:109927802:G:A	5.70848e-85	-2.78124	-1.83586
109927970	chr1:109927970:G:A	7.21911e-85	-2.56736	-1.81497
109928142	chr1:109928142:G:A	8.59437e-85	-2.04371	-2.16424
109928268	chr1:109928268:G:A	1.18354e-83	-2.6927e-09	-1.58538
109928569	chr1:109928569:G:A	1.18494e-83	-2.6927e-09	-1.58419
109928644	chr1:109928644:G:A	6.15216e-84	-2.6927e-09	-2.23967
109928810	chr1:109928810:G:A	1.00212e-83	-2.6927e-09	-1.75177
109929061	chr1:109929061:G:A	6.21243e-84	-2.6927e-09	-2.22992
109929284	chr1:109929284:C:T	4.64187e-85	-2.60246	-2.22148
109929345	chr1:109929345:C:G	6.7505e-84	-2.6927e-09	-2.14686
109929763	chr1:109929763:C:T	1.84821e-83	-2.6927e-09	-1.13967
109929863	chr1:109929863:C:T	9.72799e-84	-2.6927e-09	-1.78147
109930720	chr1:109930720:G:A	6.2867e-84	-2.6927e-09	-2.21804
109931179	chr1:109931179:A:G	1.09614e-83	-2.6927e-09	-1.66209
109931206	chr1:109931206:A:C	6.25917e-84	-2.6927e-09	-2.22243
109931371	chr1:109931371:G:A	3.8931e-85	-2.75959	-2.24026
109931388	chr1:109931388:G:A	6.923e-84	-2.6927e-09	-2.12162
109931686	chr1:109931686:A:T	6.1455e-84	-2.6927e-09	-2.24075
109931820	chr1:109931820:C:G	4.45343e-85	-2.76443	-2.10095
109931896	chr1:109931896:C:T	1.0472e-84	-2.07946	-1.9309
109932073	chr1:109932073:C:A	4.11657e-85	-2.73028	-2.21376
109932930	chr1:109932930:A:G	4.09014e-85	-2.73224	-2.21824
109932955	chr1:109932955:G:A	7.16502e-84	-2.6927e-09	-2.08726
109933349	chr1:109933349:T:C	3.87601e-85	-2.83632	-2.16793
109933478	chr1:109933478:A:G	4.12792e-85	-2.72673	-2.21456
109933971	chr1:109933971:G:A	3.75424e-85	-2.80823	-2.22794
109934624	chr1:109934624:C:T	8.56156e-84	-2.6927e-09	-1.90919
109935188	chr1:109935188:A:G	9.72289e-84	-2.6927e-09	-1.78199
109935230	chr1:109935230:T:A	3.72447e-85	-2.80331	-2.24082
109935442	chr1:109935442:T:C	4.14078e-85	-2.81021	-2.12796
109935689	chr1:109935689:T:C	1.5435e-83	-2.6927e-09	-1.31984
109935897	chr1:109935897:C:T	7.33292e-85	-2.79654	-1.57015
109936169	chr1:109936169:A:C	7.27552e-84	-2.6927e-09	-2.07196
109936238	chr1:109936238:G:A	1.18233e-84	-2.61202	-1.27697
109936239	chr1:109936239:T:C	5.80441e-85	-2.51749	-2.08295
109936510	chr1:109936510:T:C	3.87478e-85	-2.83651	-2.16806
109937252	chr1:109937252:C:T	6.24139e-85	-2.75834	-1.76952
109937333	chr1:109937333:C:T	4.03442e-85	-2.83639	-2.12781
109937446	chr1:109937446:T:A	4.02266e-85	-2.8372	-2.12992
109937520	chr1:109937520:A:G	4.0148e-85	-2.83548	-2.13359
109937942	chr1:109937942:G:A	4.28077e-85	-2.66814	-2.23679
109938045	chr1:109938045:G:T	3.09573e-83	-2.6927e-09	-0.623864
109938236	chr1:109938236:C:T	4.13845e-85	-2.74844	-2.19029
109938380	chr1:109938380:T:C	1.19271e-84	-2.0569	-1.82334
109938400	chr1:109938400:G:A	3.40333e-84	-2.83172	-4.05126e-09
109939532	chr1:109939532:G:T	7.41185e-84	-2.6927e-09	-2.05339
109939639	chr1:109939639:A:G	2.29615e-83	-2.6927e-09	-0.922652
109939713	chr1:109939713:G:A	3.78679e-85	-2.83872	-2.18882
109939864	chr1:109939864:C:T	3.53698e-85	-2.85742	-2.23836
109940069	chr1:109940069:C:T	3.56285e-85	-2.84767	-2.24083
109940233	chr1:109940233:T:C	6.76632e-84	-2.6927e-09	-2.14452
109940405	chr1:109940405:G:A	3.78729e-85	-2.84776	-2.17965
109941151	chr1:109941151:G:A	4.74033e-85	-2.7358	-2.06715
109941295	chr1:109941295:G:A	6.85466e-85	-2.5484	-1.88573
109941423	chr1:109941423:G:A	8.56525e-84	-2.6927e-09	-1.90876
109941594	chr1:109941594:C:T	7.88211e-84	-2.6927e-09	-1.99188
109941644	chr1:109941644:T:C	3.68982e-85	-2.84746	-2.20602
109941787	chr1:109941787:A:G	4.72333e-85	-2.68719	-2.11936
109942755	chr1:109942755:A:G	4.2816e-85	-2.75268	-2.15206
109942804	chr1:109942804:C:T	4.34143e-85	-2.75066	-2.14019
109943027	chr1:109943027:GAGAA:G	6.57877e-83	-2.6927e-09	0.129961
109943207	chr1:109943207:G:A	4.57559e-85	-2.73659	-2.10173
109943463	chr1:109943463:C:T	2.15061e-83	-2.6927e-09	-0.988135
109943551	chr1:109943551:G:C	4.06568e-84	-2.65389	-4.05126e-09
109943867	chr1:109943867:G:A	2.24045e-83	-2.6927e-09	-0.94721
109943910	chr1:109943910:T:C	5.38943e-85	-2.51577	-2.15885
109943927	chr1:109943927:C:A	6.19349e-85	-2.8324	-1.70315
109943969	chr1:109943969:A:T	4.19935e-85	-2.77532	-2.14881
109944083	chr1:109944083:C:T	6.8922e-85	-2.5955	-1.83317
109944217	chr1:109944217:C:T	6.38746e-85	-2.61018	-1.89454
109945017	chr1:109945017:T:C	6.51219e-85	-2.8554	-1.62999
109945212	chr1:109945212:G:A	6.44943e-84	-2.6927e-09	-2.19248
109945464	chr1:109945464:G:T	1.05322e-84	-2.01253	-1.9921
109945723	chr1:109945723:G:T	8.25245e-84	-2.6927e-09	-1.94596
109945937	chr1:109945937:C:A	6.93394e-85	-2.85362	-1.56901
109946340	chr1:109946340:TA:T	8.92842e-85	-2.67069	-1.49913
109946361	chr1:109946361:AG:A	5.50951e-85	-2.85863	-1.79396
109946363	chr1:109946363:C:T	5.31433e-85	-2.85862	-1.83003
109946850	chr1:109946850:C:A	1.6447e-83	-2.75008	1.49375
109946914	chr1:109946914:C:G	9.45268e-84	-2.6927e-09	-1.81017
109947135	chr1:109947135:C:T	7.85874e-82	2.61032	-4.05126e-09
109947406	chr1:109947406:G:C	5.7559e-85	-2.37362	-2.23521
109947415	chr1:109947415:G:T	1.128e-84	-2.85619	-1.07983
109947719	chr1:109947719:C:T	4.42102e-85	-2.76762	-2.10507
109947760	chr1:109947760:G:A	4.89815e-85	-2.72839	-2.04181
109948196	chr1:109948196:T:C	5.01376e-83	-2.6927e-09	-0.141701
109948590	chr1:109948590:C:T	1.57983e-84	-2.74334	-0.855814
109948746	chr1:109948746:G:A	5.65903e-85	-2.85453	-1.77127
109950021	chr1:109950021:T:C	1.00694e-84	-2.79424	-1.25531
109950028	chr1:109950028:T:A	1.12199e-83	-2.6927e-09	-1.63878
109950884	chr1:109950884:T:G	1.20341e-84	-2.71144	-1.15987
109950890	chr1:109950890:T:C	1.19995e-84	-2.71268	-1.16151
109951323	chr1:109951323:A:G	7.14525e-85	-2.7355	-1.65711
109951334	chr1:109951334:C:T	1.16176e-84	-2.74494	-1.16159
109951499	chr1:109951499:T:C	9.18128e-84	-2.6927e-09	-1.83931
109952252	chr1:109952252:T:C	9.33081e-85	-1.94073	-2.18501
109952314	chr1:109952314:G:A	6.17911e-84	-2.6927e-09	-2.2353
109952698	chr1:109952698:G:A	3.32432e-84	-2.85521	-4.05126e-09
109952751	chr1:109952751:C:T	3.61102e-85	-2.85242	-2.22265
109953338	chr1:109953338:T:C	6.4398e-84	-2.6927e-09	-2.19398
109953465	chr1:109953465:G:A	9.26469e-85	-1.93149	-2.20136
109954105	chr1:109954105:AC:A	5.36996e-85	-2.55255	-2.12569
109954833	chr1:109954833:T:C	8.00315e-84	-2.6927e-09	-1.97664
109954842	chr1:109954842:A:G	8.51834e-84	-2.6927e-09	-1.91425
109954858	chr1:109954858:C:A	1.59437e-83	-2.6927e-09	-1.28741
109954983	chr1:109954983:G:A	6.16631e-84	-2.6927e-09	-2.23737
109955006	chr1:109955006:C:T	3.99333e-84	-2.67185	-4.05126e-09
109955046	chr1:109955046:G:T	6.16421e-84	-2.6927e-09	-2.23771
109955186	chr1:109955186:G:A	4.20935e-85	-2.68521	-2.23654
109955446	chr1:109955446:G:A	6.17785e-84	-2.6927e-09	-2.2355
109955534	chr1:109955534:A:G	8.60854e-84	-2.6927e-09	-1.90372
109955709	chr1:109955709:G:T	9.22576e-84	-2.6927e-09	-1.83447
109955925	chr1:109955925:A:C	8.20645e-84	-2.6927e-09	-1.95155
109957047	chr1:109957047:A:G	4.91866e-85	-2.67777	-2.08825
109957225	chr1:109957225:G:C	7.76086e-85	-2.29309	-2.01688
109957246	chr1:109957246:A:C	6.14824e-84	-2.6927e-09	-2.24031
109957282	chr1:109957282:AAATAT:A	7.82958e-84	-2.6927e-09	-1.99856
109957463	chr1:109957463:A:G	6.35196e-84	-2.6927e-09	-2.20771
109957553	chr1:109957553:T:C	7.68907e-85	-2.30362	-2.01564
109957639	chr1:109957639:AT:A	6.66009e-84	-2.6927e-09	-2.16034
109957820	chr1:109957820:C:T	8.31699e-84	-2.6927e-09	-1.93817
109958012	chr1:109958012:T:C	4.01772e-85	-2.81222	-2.15612
109958349	chr1:109958349:C:T	5.1262e-84	-2.42211	-4.05126e-09
109958362	chr1:109958362:C:A	8.86859e-84	-2.6927e-09	-1.87396
109958434	chr1:109958434:T:C	6.14964e-84	-2.6927e-09	-2.24008
109959057	chr1:109959057:C:T	6.46209e-84	-2.6927e-09	-2.19052
109959166	chr1:109959166:T:C	6.16159e-84	-2.6927e-09	-2.23814
109959217	chr1:109959217:A:G	6.36415e-84	-2.6927e-09	-2.20579
109959580	chr1:109959580:G:A	8.00977e-84	-2.6927e-09	-1.97581
109959722	chr1:109959722:A:G	3.23075e-83	-2.6927e-09	-0.581174
109959861	chr1:109959861:C:T	3.01102e-83	-2.6927e-09	-0.651608
109960000	chr1:109960000:T:C	1.28051e-83	-2.6927e-09	-1.50663
109960136	chr1:109960136:G:A	3.31478e-84	-2.85808	-4.05126e-09
109960250	chr1:109960250:A:G	7.39845e-84	-2.0552	-4.05126e-09
109960456	chr1:109960456:T:C	8.39601e-85	-2.48152	-1.74978
109960650	chr1:109960650:A:G	6.72353e-84	-2.6927e-09	-2.15086
109960674	chr1:109960674:T:C	5.63571e-85	-2.42354	-2.20639
109960811	chr1:109960811:G:A	5.50531e-85	-2.63471	-2.01864
109960979	chr1:109960979:T:C	6.73969e-84	-2.6927e-09	-2.14846
109961119	chr1:109961119:T:C	7.67588e-84	-2.6927e-09	-2.01839
109961283	chr1:109961283:A:G	4.81147e-85	-2.56073	-2.22732
109961738	chr1:109961738:C:T	4.63272e-85	-2.6422	-2.18372
109961824	chr1:109961824:G:T	7.51729e-84	-2.6927e-09	-2.03927
109961963	chr1:109961963:T:C	7.35269e-85	-2.1515	-2.21249
109962041	chr1:109962041:G:A	5.57095e-85	-2.74198	-1.89951
109962416	chr1:109962416:T:C	4.57683e-85	-2.69192	-2.14613
109963232	chr1:109963232:C:T	6.71938e-84	-2.15148	-4.05126e-09
109964012	chr1:109964012:T:C	6.55765e-84	-2.6927e-09	-2.17584
109964728	chr1:109964728:G:A	4.42357e-84	-2.56953	-4.05126e-09
109965412	chr1:109965412:T:C	6.50522e-84	-2.6927e-09	-2.18387
109965437	chr1:109965437:A:AT	3.50056e-84	-2.80355	-4.05126e-09
109965544	chr1:109965544:C:G	6.17018e-84	-2.6927e-09	-2.23674
109965725	chr1:109965725:A:C	6.89888e-84	-2.6927e-09	-2.12511
109966442	chr1:109966442:G:A	7.78477e-84	-2.6927e-09	-2.0043
109967860	chr1:109967860:G:A	8.74729e-84	-2.6927e-09	-1.88773
109967895	chr1:109967895:C:T	1.02666e-83	-2.6927e-09	-1.72758
109967925	chr1:109967925:A:G	5.19653e-85	-2.47423	-2.23684
109967937	chr1:109967937:C:T	6.23224e-84	-2.6927e-09	-2.22674
109968226	chr1:109968226:C:A	1.58235e-84	-1.84482	-1.75275
109968605	chr1:109968605:A:C	3.76908e-84	-2.72964	-4.05126e-09
109968639	chr1:109968639:TAA:T	9.10166e-85	-2.78959	-1.36101
109969568	chr1:109969568:T:C	6.25181e-84	-2.6927e-09	-2.2236
109969910	chr1:109969910:C:T	1.18061e-83	-2.6927e-09	-1.58786
109970180	chr1:109970180:A:G	7.11608e-85	-2.44481	-1.95189
109970280	chr1:109970280:G:A	7.7793e-84	-2.6927e-09	-2.00501
109970309	chr1:109970309:A:G	1.68992e-84	-1.6047	-1.9271
109970583	chr1:109970583:G:A	6.46307e-84	-2.6927e-09	-2.19037
109970718	chr1:109970718:C:A	6.4708e-84	-2.6927e-09	-2.18917
109970945	chr1:109970945:A:T	7.97779e-84	-2.6927e-09	-1.97981
109972271	chr1:109972271:A:G	1.46738e-84	-1.7545	-1.91849
109972474	chr1:109972474:C:T	6.7707e-84	-2.6927e-09	-2.14387
109973170	chr1:109973170:A:G	7.49397e-84	-2.6927e-09	-2.04237
109973178	chr1:109973178:A:G	7.08521e-84	-2.6927e-09	-2.09846
109973289	chr1:109973289:TC:T	7.2063e-84	-2.6927e-09	-2.08152
109973319	chr1:109973319:T:C	1.05432e-83	-2.6927e-09	-1.70099
109973908	chr1:109973908:T:C	7.56225e-84	-2.6927e-09	-2.0333
109974225	chr1:109974225:C:T	6.55589e-84	-2.6927e-09	-2.17611
109974493	chr1:109974493:T:C	4.04213e-85	-2.72142	-2.24087
109974641	chr1:109974641:C:T	8.1836e-84	-2.6927e-09	-1.95434
109974774	chr1:109974774:C:T	5.19918e-85	-2.66761	-2.04295
109974995	chr1:109974995:T:C	5.01783e-85	-2.50519	-2.24087
109975079	chr1:109975079:G:A	7.58361e-84	-2.6927e-09	-2.03048
109975110	chr1:109975110:C:T	6.21827e-84	-2.6927e-09	-2.22898
109975302	chr1:109975302:A:G	6.14724e-84	-2.6927e-09	-2.24047
109975360	chr1:109975360:G:T	6.35267e-84	-2.6927e-09	-2.2076
109975726	chr1:109975726:T:A	6.52034e-84	-2.6927e-09	-2.18155
109976368	chr1:109976368:A:G	6.61837e-84	-2.6927e-09	-2.16662
109976952	chr1:109976952:C:A	6.2162e-84	-2.6927e-09	-2.22931
109976987	chr1:109976987:C:A	3.59199e-84	-2.77777	-4.05126e-09
109977289	chr1:109977289:A:G	1.18517e-83	-2.6927e-09	-1.584
109977371	chr1:109977371:C:T	6.77265e-84	-2.6927e-09	-2.14358
109977427	chr1:109977427:C:T	1.00933e-83	-2.6927e-09	-1.7446
109977737	chr1:109977737:C:A	3.51318e-84	-2.79995	-4.05126e-09
109978018	chr1:109978018:G:A	6.5983e-84	-2.6927e-09	-2.16966
109978106	chr1:109978106:G:A	6.19077e-84	-2.6927e-09	-2.23341
109978796	chr1:109978796:C:T	6.17361e-84	-2.6927e-09	-2.23619
109978949	chr1:109978949:G:A	6.36392e-84	-2.6927e-09	-2.20583
109979015	chr1:109979015:C:T	6.36511e-84	-2.6927e-09	-2.20564
109979037	chr1:109979037:A:G	6.26757e-84	-2.6927e-09	-2.22108
109980124	chr1:109980124:C:T	1.05813e-84	-1.77188	-2.22809
109980129	chr1:109980129:C:T	6.96178e-84	-2.6927e-09	-2.11604
109980130	chr1:109980130:G:A	6.29184e-84	-2.6927e-09	-2.21722
109980289	chr1:109980289:A:T	3.39042e-84	-2.83552	-4.05126e-09
109980523	chr1:109980523:A:G	1.55347e-83	-2.6927e-09	-1.3134
109981098	chr1:109981098:C:T	6.18931e-84	-2.6927e-09	-2.23365
109981600	chr1:109981600:G:A	6.20144e-84	-2.6927e-09	-2.23169
109981666	chr1:109981666:C:T	6.41216e-84	-2.6927e-09	-2.19828
109982010	chr1:109982010:C:T	6.29184e-84	-2.6927e-09	-2.21722
109982031	chr1:109982031:T:C	6.14487e-84	-2.6927e-09	-2.24086
109982175	chr1:109982175:A:C	6.15479e-84	-2.6927e-09	-2.23924
109982445	chr1:109982445:A:T	3.98838e-84	-2.67309	-4.05126e-09
109982466	chr1:109982466:T:A	9.96265e-85	-1.86826	-2.19195
109982789	chr1:109982789:A:G	4.07442e-83	-2.6927e-09	-0.34916
109983008	chr1:109983008:A:G	3.65926e-85	-2.85418	-2.20762
109983114	chr1:109983114:A:G	5.07448e-85	-2.51669	-2.21815
109983287	chr1:109983287:G:A	6.39558e-84	-2.6927e-09	-2.20087
109984017	chr1:109984017:G:C	6.23931e-84	-2.6927e-09	-2.2256
109984850	chr1:109984850:G:A	5.19013e-85	-2.59595	-2.11635
109985233	chr1:109985233:C:T	6.22664e-84	-2.6927e-09	-2.22764
109985449	chr1:109985449:G:A	1.07879e-83	-2.6927e-09	-1.67804
109985666	chr1:109985666:A:G	7.35014e-84	-2.6927e-09	-2.06175
109985783	chr1:109985783:A:T	4.5755e-84	-2.53576	-4.05126e-09
109986295	chr1:109986295:T:C	1.23159e-83	-2.6927e-09	-1.54558
109986529	chr1:109986529:A:G	3.96334e-85	-2.85904	-2.12294
109986823	chr1:109986823:C:T	5.3236e-85	-2.44632	-2.24059
109986862	chr1:109986862:A:G	1.49578e-84	-2.78512	-0.868704
109987085	chr1:109987085:A:G	7.62089e-84	-2.6927e-09	-2.02558
109987150	chr1:109987150:A:G	6.22672e-84	-2.6927e-09	-2.22762
109987806	chr1:109987806:G:A	6.26266e-84	-2.6927e-09	-2.22187
109987864	chr1:109987864:C:G	6.2089e-84	-2.6927e-09	-2.23049
109988088	chr1:109988088:A:G	8.52092e-84	-2.6927e-09	-1.91395
109988250	chr1:109988250:C:T	3.89703e-85	-2.85852	-2.14032
109988373	chr1:109988373:G:C	1.02683e-84	-2.81666	-1.21334
109988541	chr1:109988541:T:C	4.23896e-83	-2.6927e-09	-0.309569
109988775	chr1:109988775:T:C	8.39731e-84	-2.6927e-09	-1.92856
109988853	chr1:109988853:C:T	7.86209e-84	-2.6927e-09	-1.99442
109989155	chr1:109989155:A:T	9.14157e-84	-2.6927e-09	-1.84364
109989408	chr1:109989408:G:A	8.40671e-84	-2.6927e-09	-1.92744
109989983	chr1:109989983:C:T	7.39075e-84	-2.6927e-09	-2.05624
109990348	chr1:109990348:A:G	9.09572e-84	-2.6927e-09	-1.84867
109990465	chr1:109990465:C:T	6.31462e-84	-2.6927e-09	-2.2136
109990952	chr1:109990952:G:A	6.29775e-84	-2.6927e-09	-2.21628
109991170	chr1:109991170:G:T	8.47241e-84	-2.6927e-09	-1.91966
109991251	chr1:109991251:A:G	6.38162e-84	-2.6927e-09	-2.20305
109991375	chr1:109991375:G:A	4.14096e-85	-2.7072	-2.23093
109991840	chr1:109991840:G:A	5.11604e-85	-2.56794	-2.15874
109992292	chr1:109992292:C:A	4.92185e-85	-2.79188	-1.97349
109992509	chr1:109992509:A:G	6.19539e-84	-2.6927e-09	-2.23267
109992664	chr1:109992664:A:G	9.15262e-84	-2.6927e-09	-1.84243
109992723	chr1:109992723:A:G	1.27258e-83	-2.6927e-09	-1.51284
109992783	chr1:109992783:G:C	1.12963e-83	-2.6927e-09	-1.632
109993091	chr1:109993091:T:TAA	6.19249e-84	-2.6927e-09	-2.23314
109993320	chr1:109993320:A:G	6.9437e-84	-2.6927e-09	-2.11864
109993477	chr1:109993477:G:A	9.45003e-84	-2.6927e-09	-1.81045
109993490	chr1:109993490:T:A	5.14115e-85	-2.48152	-2.24026
109993581	chr1:109993581:A:G	6.79015e-85	-2.51801	-1.92557
109994302	chr1:109994302:G:A	6.27475e-84	-2.6927e-09	-2.21994
109994613	chr1:109994613:A:G	8.13174e-84	-2.6927e-09	-1.9607
109995200	chr1:109995200:C:T	1.84092e-83	-2.6927e-09	-1.14362
109995242	chr1:109995242:C:T	5.11219e-85	-2.744	-1.98343
109995286	chr1:109995286:AG:A	1.18475e-83	-1.58436	-4.05126e-09
109995303	chr1:109995303:G:A	6.2627e-84	-2.6927e-09	-2.22186
109995530	chr1:109995530:C:T	4.51958e-84	-2.54805	-4.05126e-09
109995570	chr1:109995570:A:G	8.43808e-84	-2.6927e-09	-1.92372
109995911	chr1:109995911:C:T	8.02626e-84	-2.6927e-09	-1.97375
109995922	chr1:109995922:C:T	4.80909e-85	-2.55392	-2.23463
109995936	chr1:109995936:T:C	6.22199e-84	-2.6927e-09	-2.22838
109996319	chr1:109996319:G:A	1.07205e-83	-2.6927e-09	-1.68432
109996865	chr1:109996865:C:A	7.94886e-84	-2.6927e-09	-1.98344
109997582	chr1:109997582:A:G	6.8311e-84	-2.13499	-4.05126e-09
109997921	chr1:109997921:T:C	6.28339e-84	-2.6927e-09	-2.21856
109997995	chr1:109997995:G:A	6.14741e-84	-2.6927e-09	-2.24044
109998214	chr1:109998214:T:G	1.30937e-83	-1.48434	-4.05126e-09
109998355	chr1:109998355:T:C	4.28403e-85	-2.83622	-2.06794
109999298	chr1:109999298:A:G	6.48377e-84	-2.6927e-09	-2.18717
109999892	chr1:109999892:C:G	6.28245e-84	-2.6927e-09	-2.21871
109999931	chr1:109999931:T:A	1.35014e-83	-2.6927e-09	-1.45368
110000402	chr1:110000402:T:C	5.80639e-85	-2.40971	-2.19039
110000463	chr1:110000463:T:C	4.16926e-85	-2.71076	-2.22056
110000586	chr1:110000586:CTT:C	6.17539e-84	-2.6927e-09	-2.2359
110001149	chr1:110001149:T:C	1.20923e-83	-2.6927e-09	-1.56391
110001257	chr1:110001257:G:A	1.2867e-84	-2.82678	-0.977611
110001289	chr1:110001289:C:T	1.1731e-83	-2.6927e-09	-1.59424
110001304	chr1:110001304:A:C	6.14644e-84	-2.6927e-09	-2.2406
110001769	chr1:110001769:T:C	6.24981e-84	-2.6927e-09	-2.22392
110002785	chr1:110002785:C:T	6.14531e-84	-2.6927e-09	-2.24078
110002848	chr1:110002848:G:C	6.2627e-84	-2.6927e-09	-2.22186
110004079	chr1:110004079:G:A	6.18425e-84	-2.6927e-09	-2.23447
110004133	chr1:110004133:T:G	6.19083e-84	-2.6927e-09	-2.2334
110004152	chr1:110004152:T:G	1.26546e-83	-2.6927e-09	-1.51846
110005116	chr1:110005116:A:G	1.07644e-83	-2.6927e-09	-1.68023
110007223	chr1:110007223:G:A	7.32657e-84	-2.06497	-4.05126e-09
110007559	chr1:110007559:T:A	6.20234e-84	-2.6927e-09	-2.23155
110007596	chr1:110007596:A:G	1.20728e-83	-2.6927e-09	-1.56552
110007760	chr1:110007760:G:A	6.14573e-84	-2.6927e-09	-2.24071
110008640	chr1:110008640:A:G	6.29911e-84	-2.6927e-09	-2.21606
110008703	chr1:110008703:T:G	4.33631e-84	-2.58945	-4.05126e-09
110009320	chr1:110009320:T:C	6.3164e-84	-2.6927e-09	-2.21332
110009477	chr1:110009477:A:T	3.3834e-84	-2.83759	-4.05126e-09
110009600	chr1:110009600:T:A	2.2671e-80	5.97237	-4.05126e-09
110010187	chr1:110010187:T:C	6.27886e-84	-2.6927e-09	-2.21928
110012494	chr1:110012494:G:C	6.15688e-84	-2.6927e-09	-2.2389
110013656	chr1:110013656:G:T	4.65627e-85	-2.61383	-2.20701
110013805	chr1:110013805:T:TC	9.31874e-84	-2.6927e-09	-1.82445
110014101	chr1:110014101:G:A	6.26288e-84	-2.6927e-09	-2.22183
110014393	chr1:110014393:A:G	6.27292e-85	-2.50392	-2.0189
110014443	chr1:110014443:A:C	7.72768e-84	-2.6927e-09	-2.01166
110014567	chr1:110014567:T:C	1.22815e-83	-2.6927e-09	-1.54838
110015803	chr1:110015803:A:G	1.03367e-83	-2.6927e-09	-1.72077
110016621	chr1:110016621:G:C	6.46632e-84	-2.6927e-09	-2.18987
110018183	chr1:110018183:C:T	6.15034e-84	-2.6927e-09	-2.23997
110018504	chr1:110018504:AC:A	6.34431e-84	-2.6927e-09	-2.20891
110019438	chr1:110019438:T:A	8.73495e-84	-2.6927e-09	-1.88914
110020074	chr1:110020074:A:G	6.26237e-84	-2.6927e-09	-2.22191
110020522	chr1:110020522:T:C	6.56863e-84	-2.6927e-09	-2.17417
110020531	chr1:110020531:GC:G	1.10148e-84	-2.8483	-1.11152
110020544	chr1:110020544:T:C	3.99814e-85	-2.81622	-2.15701
110020627	chr1:110020627:C:A	6.15044e-84	-2.6927e-09	-2.23995
110020923	chr1:110020923:C:T	3.80099e-84	-2.72121	-4.05126e-09
110020986	chr1:110020986:G:A	6.27886e-84	-2.6927e-09	-2.21928
110021192	chr1:110021192:G:A	4.83694e-85	-2.76693	-2.01585
110021254	chr1:110021254:C:CA	6.51249e-84	-2.6927e-09	-2.18275
110021670	chr1:110021670:A:T	1.17596e-83	-2.6927e-09	-1.5918
110022412	chr1:110022412:T:G	7.25994e-84	-2.6927e-09	-2.0741
110022462	chr1:110022462:T:C	6.45136e-84	-2.6927e-09	-2.19218
110023340	chr1:110023340:C:T	1.12526e-83	-2.6927e-09	-1.63587
110024211	chr1:110024211:C:T	5.49153e-85	-2.43972	-2.21613
110024336	chr1:110024336:G:A	5.80403e-83	-2.6927e-09	0.00466428
110024522	chr1:110024522:G:A	7.6282e-84	-2.6927e-09	-2.02462
110025750	chr1:110025750:C:G	6.26253e-84	-2.6927e-09	-2.22189
110026792	chr1:110026792:G:A	3.98054e-85	-2.75859	-2.21906
110027438	chr1:110027438:A:G	9.18558e-84	-1.83884	-4.05126e-09
110027964	chr1:110027964:T:A	6.20467e-84	-2.6927e-09	-2.23117
110028178	chr1:110028178:A:T	1.16165e-83	-2.6927e-09	-1.60405
110028332	chr1:110028332:G:A	6.18731e-84	-2.6927e-09	-2.23397
110028658	chr1:110028658:AAGG:A	6.42753e-84	-2.6927e-09	-2.19588
110029814	chr1:110029814:T:A	6.2708e-84	-2.6927e-09	-2.22057
110030041	chr1:110030041:G:A	8.85019e-84	-2.6927e-09	-1.87603
110030177	chr1:110030177:T:C	6.26424e-84	-2.6927e-09	-2.22162
110030479	chr1:110030479:T:C	6.32864e-84	-2.6927e-09	-2.21139
110030917	chr1:110030917:T:C	6.36273e-84	-2.6927e-09	-2.20601
110031668	chr1:110031668:G:T	1.3458e-83	-2.6927e-09	-1.4569
110032027	chr1:110032027:C:T	1.11894e-83	-2.6927e-09	-1.64151
110032239	chr1:110032239:G:A	6.16496e-84	-2.6927e-09	-2.23759
110032284	chr1:110032284:A:C	7.11813e-84	-2.6927e-09	-2.09383
110032928	chr1:110032928:T:C	5.82696e-85	-2.7481	-1.84846
110032998	chr1:110032998:T:C	5.75241e-85	-2.75165	-1.85779
110033323	chr1:110033323:T:C	1.32149e-83	-1.47513	-4.05126e-09
110034626	chr1:110034626:G:A	6.16185e-84	-2.6927e-09	-2.23809
110035333	chr1:110035333:T:C	4.59308e-85	-2.59499	-2.23951
110035909	chr1:110035909:C:T	5.11615e-84	-2.42407	-4.05126e-09
110036274	chr1:110036274:C:T	6.42528e-84	-2.6927e-09	-2.19623
110036412	chr1:110036412:C:T	6.30272e-84	-2.6927e-09	-2.21549
110036585	chr1:110036585:G:A	7.61847e-84	-2.6927e-09	-2.0259
110036686	chr1:110036686:C:T	6.27091e-84	-2.6927e-09	-2.22055
110036741	chr1:110036741:C:T	1.39936e-83	-2.6927e-09	-1.41787
110037023	chr1:110037023:C:T	7.60375e-84	-2.6927e-09	-2.02783
110037026	chr1:110037026:G:A	1.45907e-83	-2.6927e-09	-1.37609
110037593	chr1:110037593:G:A	8.65551e-85	-2.76627	-1.43459
110037635	chr1:110037635:G:A	7.62665e-84	-2.6927e-09	-2.02482
110037816	chr1:110037816:C:T	6.17107e-84	-2.6927e-09	-2.2366
110038259	chr1:110038259:C:A	5.07915e-84	-2.43133	-4.05126e-09
110038307	chr1:110038307:G:GCTGCCA	1.13854e-83	-2.6927e-09	-1.62414
110039158	chr1:110039158:T:G	1.04426e-84	-2.41173	-1.60144
110039672	chr1:110039672:A:C	7.66348e-84	-2.6927e-09	-2.02001
110039851	chr1:110039851:C:T	7.02132e-84	-2.6927e-09	-2.10752
110040262	chr1:110040262:A:G	6.17613e-84	-2.6927e-09	-2.23578
110040289	chr1:110040289:C:T	1.49786e-83	-2.6927e-09	-1.34985
110040503	chr1:110040503:C:T	6.15507e-84	-2.6927e-09	-2.2392
110040818	chr1:110040818:T:C	3.33558e-84	-2.85183	-4.05126e-09
110041248	chr1:110041248:C:T	6.22903e-84	-2.6927e-09	-2.22725
110041394	chr1:110041394:T:G	7.81782e-84	-2.6927e-09	-2.00007
110041635	chr1:110041635:C:T	1.62603e-83	-1.26774	-4.05126e-09
110042391	chr1:110042391:C:G	6.3446e-84	-2.20887	-4.05126e-09
110042451	chr1:110042451:T:C	6.29874e-84	-2.6927e-09	-2.21612
110042515	chr1:110042515:A:G	5.32342e-85	-2.72649	-1.96045
110042975	chr1:110042975:C:T	5.10794e-84	-2.42568	-4.05126e-09
110043002	chr1:110043002:A:G	6.43432e-84	-2.6927e-09	-2.19483
110043461	chr1:110043461:T:C	6.42608e-84	-2.6927e-09	-2.19611
110043958	chr1:110043958:G:A	6.16455e-84	-2.6927e-09	-2.23766
110044207	chr1:110044207:T:C	6.50473e-84	-2.6927e-09	-2.18394
110044493	chr1:110044493:G:A	6.50473e-84	-2.6927e-09	-2.18394
110044495	chr1:110044495:C:T	3.99795e-85	-2.7759	-2.19738
110045302	chr1:110045302:G:A	7.05179e-85	-2.49838	-1.9074
110045334	chr1:110045334:G:A	6.43697e-85	-2.72772	-1.76928
110045687	chr1:110045687:G:A	6.28114e-84	-2.6927e-09	-2.21892
110045809	chr1:110045809:AAAGAG:A	6.46626e-84	-2.6927e-09	-2.18987
110046607	chr1:110046607:A:T	3.59838e-85	-2.83968	-2.23889
110046896	chr1:110046896:A:C	6.26336e-84	-2.6927e-09	-2.22176
110046954	chr1:110046954:G:A	3.31481e-84	-2.85807	-4.05126e-09
110046957	chr1:110046957:G:A	8.66181e-85	-2.6943	-1.50583
110047798	chr1:110047798:T:G	6.30118e-84	-2.6927e-09	-2.21574
110048034	chr1:110048034:T:C	6.29918e-84	-2.6927e-09	-2.21605
110048081	chr1:110048081:T:C	3.56085e-84	-2.78647	-4.05126e-09
110048191	chr1:110048191:A:G	4.22332e-85	-2.67845	-2.23998
110048194	chr1:110048194:C:T	8.89558e-85	-2.72967	-1.44383
110048362	chr1:110048362:A:G	6.30172e-84	-2.6927e-09	-2.21565
110049065	chr1:110049065:G:T	3.34912e-84	-2.84777	-4.05126e-09
110049082	chr1:110049082:G:C	1.10548e-83	-2.6927e-09	-1.6536
110050020	chr1:110050020:GA:G	6.44302e-84	-2.6927e-09	-2.19347
110050430	chr1:110050430:C:T	1.10548e-83	-2.6927e-09	-1.6536
110051085	chr1:110051085:G:A	6.62612e-84	-2.6927e-09	-2.16545
110051296	chr1:110051296:G:A	9.06582e-84	-2.6927e-09	-1.85196
110051897	chr1:110051897:T:C	6.25558e-84	-2.6927e-09	-2.223
110052074	chr1:110052074:C:T	6.2627e-84	-2.6927e-09	-2.22186
110052508	chr1:110052508:C:T	6.21177e-84	-2.6927e-09	-2.23003
110052717	chr1:110052717:A:G	4.95448e-85	-2.52284	-2.23593
110052780	chr1:110052780:G:A	6.52094e-84	-2.6927e-09	-2.18145
110052866	chr1:110052866:C:T	3.95192e-85	-2.83315	-2.1517
110053639	chr1:110053639:C:T	6.47045e-84	-2.6927e-09	-2.18923
110054282	chr1:110054282:A:G	1.264e-83	-2.6927e-09	-1.51961
110054529	chr1:110054529:T:C	6.35777e-84	-2.6927e-09	-2.20679
110054537	chr1:110054537:G:A	7.74856e-84	-2.6927e-09	-2.00897
110054975	chr1:110054975:T:G	5.51024e-85	-2.62252	-2.02993
110055014	chr1:110055014:T:C	1.34534e-83	-2.6927e-09	-1.45724
110055734	chr1:110055734:A:G	6.22901e-84	-2.6927e-09	-2.22726
110055735	chr1:110055735:A:C	6.4864e-85	-2.30402	-2.18533
110055830	chr1:110055830:T:C	8.49086e-85	-2.75099	-1.46907
110055955	chr1:110055955:A:C	7.90716e-85	-2.74624	-1.54505
110056392	chr1:110056392:T:C	3.44114e-84	-2.82067	-4.05126e-09
110056508	chr1:110056508:CT:C	7.76004e-84	-2.6927e-09	-2.00749
110057174	chr1:110057174:C:T	4.34243e-85	-2.67929	-2.21134
110057382	chr1:110057382:G:A	6.7684e-84	-2.6927e-09	-2.14421
110057430	chr1:110057430:G:A	1.68539e-83	-2.6927e-09	-1.23189
110059175	chr1:110059175:C:G	1.27014e-84	-2.08236	-1.73499
110059538	chr1:110059538:CCTTT:C	6.48516e-84	-2.6927e-09	-2.18696
110059560	chr1:110059560:T:G	5.04271e-85	-2.50404	-2.23707
110060250	chr1:110060250:A:G	5.01036e-85	-2.54207	-2.20548
110060257	chr1:110060257:C:T	2.48881e-83	-2.6927e-09	-0.842083
110060360	chr1:110060360:G:A	6.14591e-84	-2.6927e-09	-2.24069
110060524	chr1:110060524:T:C	6.41341e-84	-2.6927e-09	-2.19808
110060850	chr1:110060850:G:A	6.16569e-84	-2.6927e-09	-2.23747
110061017	chr1:110061017:G:C	6.6373e-84	-2.6927e-09	-2.16377
110061318	chr1:110061318:AGTG:A	6.456e-84	-2.6927e-09	-2.19146
110061818	chr1:110061818:C:T	6.36674e-84	-2.6927e-09	-2.20539
110061961	chr1:110061961:A:G	6.49463e-84	-2.6927e-09	-2.1855
110062356	chr1:110062356:A:G	6.53787e-84	-2.6927e-09	-2.17886
110062417	chr1:110062417:T:C	8.15701e-84	-2.6927e-09	-1.95759
110062465	chr1:110062465:G:C	7.61414e-84	-2.6927e-09	-2.02647
110063456	chr1:110063456:C:T	6.72647e-84	-2.6927e-09	-2.15042
110063459	chr1:110063459:C:T	1.35083e-84	-1.76163	-1.99412
110063766	chr1:110063766:G:A	6.71637e-84	-2.6927e-09	-2.15192
110063819	chr1:110063819:C:T	6.32631e-84	-2.6927e-09	-2.21176
110063916	chr1:110063916:G:A	1.52963e-83	-2.6927e-09	-1.32886
110064011	chr1:110064011:G:T	6.91442e-84	-2.6927e-09	-2.12286
110064053	chr1:110064053:G:A	9.73068e-85	-2.4919	-1.59187
110064205	chr1:110064205:C:T	6.68086e-84	-2.6927e-09	-2.15723
110064324	chr1:110064324:C:G	8.22637e-85	-2.18347	-2.06825
110064397	chr1:110064397:A:G	8.06394e-85	-2.18756	-2.08409
110065699	chr1:110065699:T:C	7.99092e-84	-2.6927e-09	-1.97817
110065797	chr1:110065797:A:G	5.10633e-85	-2.50841	-2.22017
110065949	chr1:110065949:G:C	4.18438e-85	-2.84219	-2.08551
110065955	chr1:110065955:T:G	6.37511e-84	-2.6927e-09	-2.20407
110066139	chr1:110066139:C:G	9.79796e-85	-2.22614	-1.85074
110066396	chr1:110066396:C:T	1.25385e-83	-2.6927e-09	-1.52767
110066666	chr1:110066666:T:G	6.25183e-84	-2.6927e-09	-2.2236
110067074	chr1:110067074:A:C	6.55619e-84	-2.6927e-09	-2.17606
110067720	chr1:110067720:G:A	6.21907e-84	-2.6927e-09	-2.22885
110067901	chr1:110067901:CT:C	6.53592e-84	-2.6927e-09	-2.17916
110068615	chr1:110068615:T:A	6.178e-84	-2.6927e-09	-2.23548
110068823	chr1:110068823:G:C	6.14718e-84	-2.6927e-09	-2.24048
110068905	chr1:110068905:C:T	1.46045e-83	-2.6927e-09	-1.37514
110068939	chr1:110068939:G:A	1.46579e-83	-2.6927e-09	-1.37149
110069074	chr1:110069074:A:G	1.56395e-83	-2.6927e-09	-1.30667
110069264	chr1:110069264:C:T	6.59448e-85	-2.2324	-2.24042
110069587	chr1:110069587:A:C	8.88103e-84	-2.6927e-09	-1.87256
110069744	chr1:110069744:G:A	2.05624e-83	-2.6927e-09	-1.03301
110069788	chr1:110069788:C:A	7.43698e-84	-2.6927e-09	-2.05001
110069817	chr1:110069817:G:A	8.95981e-84	-2.6927e-09	-1.86372
110070040	chr1:110070040:A:G	4.97058e-85	-2.54677	-2.20875
110070284	chr1:110070284:GGAA:G	6.32636e-84	-2.6927e-09	-2.21175
110070801	chr1:110070801:C:T	3.48618e-84	-2.80767	-4.05126e-09
110070855	chr1:110070855:C:T	7.93604e-84	-2.6927e-09	-1.98506
110070921	chr1:110070921:G:T	1.0853e-83	-1.67203	-4.05126e-09
110071025	chr1:110071025:G:A	8.14171e-85	-2.11848	-2.14358
110071052	chr1:110071052:G:A	5.66737e-85	-2.47338	-2.15096
110071076	chr1:110071076:T:C	6.70257e-84	-2.6927e-09	-2.15398
110071731	chr1:110071731:G:C	7.11226e-84	-2.6927e-09	-2.09465
110071778	chr1:110071778:G:A	6.84973e-85	-2.59769	-1.83716
110071868	chr1:110071868:AAG:A	6.15948e-84	-2.6927e-09	-2.23848
110072222	chr1:110072222:G:A	2.28135e-83	-2.6927e-09	-0.92912
110072343	chr1:110072343:A:G	6.16001e-84	-2.6927e-09	-2.23839
110073046	chr1:110073046:C:T	5.82893e-85	-2.51879	-2.07743
110073277	chr1:110073277:A:G	6.77008e-84	-2.6927e-09	-2.14396
110073302	chr1:110073302:G:C	5.79375e-85	-2.52125	-2.08102
110073397	chr1:110073397:C:T	6.2325e-84	-2.6927e-09	-2.22669
110073681	chr1:110073681:G:T	7.45446e-84	-2.6927e-09	-2.04766
110073983	chr1:110073983:C:T	4.41444e-85	-2.76826	-2.10592
110074057	chr1:110074057:C:T	9.10193e-85	-2.63152	-1.51905
110075755	chr1:110075755:C:T	6.59387e-84	-2.6927e-09	-2.17033
110076108	chr1:110076108:A:G	7.66651e-85	-2.68023	-1.64196
110076168	chr1:110076168:G:A	1.24384e-83	-2.6927e-09	-1.53568
110077050	chr1:110077050:C:A	2.15671e-83	-2.6927e-09	-0.985303
110077129	chr1:110077129:G:A	6.40559e-84	-2.6927e-09	-2.1993
110077495	chr1:110077495:C:T	8.17771e-85	-2.71823	-1.53942
110078395	chr1:110078395:A:C	7.32716e-85	-2.55649	-1.81098
110078890	chr1:110078890:G:C	6.20233e-84	-2.6927e-09	-2.23155
110078899	chr1:110078899:T:C	6.5469e-84	-2.17748	-4.05126e-09
110078969	chr1:110078969:C:T	8.95981e-84	-2.6927e-09	-1.86372
110079014	chr1:110079014:T:C	1.36084e-83	-2.6927e-09	-1.44578
110079090	chr1:110079090:A:G	1.35692e-83	-2.6927e-09	-1.44867
110079564	chr1:110079564:A:AAGG	9.04933e-85	-2.24965	-1.90672
110079778	chr1:110079778:G:A	7.37518e-84	-2.6927e-09	-2.05835
110080143	chr1:110080143:TC:T	1.73468e-84	-2.60096	-0.904684
110080149	chr1:110080149:TC:T	7.18958e-84	-2.6927e-09	-2.08384
110080475	chr1:110080475:C:T	1.14934e-84	-1.71838	-2.1989
110080653	chr1:110080653:G:A	5.17323e-83	-2.6927e-09	-0.11039
110081482	chr1:110081482:G:A	6.20501e-85	-2.51327	-2.02043
110082236	chr1:110082236:T:C	7.7739e-84	-2.6927e-09	-2.0057
110082256	chr1:110082256:ATTG:A	1.29189e-83	-2.6927e-09	-1.49778
110082314	chr1:110082314:C:T	1.29364e-83	-2.6927e-09	-1.49643
110082762	chr1:110082762:T:C	6.47727e-84	-2.6927e-09	-2.18817
110082963	chr1:110082963:C:T	6.42211e-84	-2.6927e-09	-2.19673
110083083	chr1:110083083:G:C	1.00267e-83	-2.6927e-09	-1.75122
110083645	chr1:110083645:CAG:C	4.00443e-85	-2.7437	-2.22796
110084148	chr1:110084148:G:A	1.49514e-83	-2.6927e-09	-1.35167
110084238	chr1:110084238:G:T	3.93941e-85	-2.77013	-2.21789
110084640	chr1:110084640:G:A	6.22956e-84	-2.6927e-09	-2.22717
110084975	chr1:110084975:A:C	7.28888e-84	-2.6927e-09	-2.07012
110085091	chr1:110085091:T:C	1.35113e-83	-2.6927e-09	-1.45295
110085301	chr1:110085301:T:A	3.68415e-85	-2.82174	-2.23327
110085411	chr1:110085411:A:G	3.55342e-83	-2.6927e-09	-0.485976
110085590	chr1:110085590:A:G	4.04813e-85	-2.73431	-2.2265
110085672	chr1:110085672:G:T	6.48466e-84	-2.6927e-09	-2.18703
110086006	chr1:110086006:G:T	6.18041e-84	-2.6927e-09	-2.23509
110086042	chr1:110086042:A:G	5.48662e-84	-2.35416	-4.05126e-09
110086438	chr1:110086438:T:G	6.15769e-84	-2.6927e-09	-2.23877
110086847	chr1:110086847:C:T	3.88803e-84	-2.69857	-4.05126e-09
110087275	chr1:110087275:C:T	1.8682e-84	-1.22991	-2.20158
110087583	chr1:110087583:G:A	6.34104e-84	-2.6927e-09	-2.20943
110087727	chr1:110087727:A:G	6.16285e-84	-2.6927e-09	-2.23793
110087828	chr1:110087828:C:G	6.15842e-84	-2.6927e-09	-2.23865
110088067	chr1:110088067:C:T	6.28665e-84	-2.6927e-09	-2.21804
110088554	chr1:110088554:A:C	6.22065e-84	-2.6927e-09	-2.2286
110088767	chr1:110088767:C:T	3.73172e-85	-2.80462	-2.23757
110088848	chr1:110088848:G:A	6.27601e-84	-2.6927e-09	-2.21974
110089355	chr1:110089355:A:C	4.91761e-85	-2.66946	-2.09678
110089914	chr1:110089914:A:T	5.15062e-85	-2.71432	-2.00562
110090263	chr1:110090263:AG:A	1.05903e-83	-2.6927e-09	-1.69653
110090786	chr1:110090786:T:C	1.30478e-83	-2.6927e-09	-1.48785
110091391	chr1:110091391:T:C	9.41378e-85	-2.08775	-2.02914
110091506	chr1:110091506:C:T	4.71978e-85	-2.60514	-2.20216
110092331	chr1:110092331:C:T	4.80851e-85	-2.56744	-2.22123
110094003	chr1:110094003:G:A	4.68994e-85	-2.61427	-2.19936
110094226	chr1:110094226:C:T	6.21197e-84	-2.6927e-09	-2.23
110094669	chr1:110094669:A:C	6.38127e-84	-2.6927e-09	-2.20311
110094764	chr1:110094764:C:A	6.62301e-84	-2.6927e-09	-2.16592
110094772	chr1:110094772:A:G	6.07636e-85	-2.61881	-1.93585
110094785	chr1:110094785:G:T	1.29679e-83	-1.494	-4.05126e-09
110094885	chr1:110094885:C:T	6.21927e-84	-2.6927e-09	-2.22882
110095220	chr1:110095220:G:T	1.19321e-83	-2.6927e-09	-1.57724
110095684	chr1:110095684:G:A	5.72983e-85	-2.69577	-1.9176
110095881	chr1:110095881:T:C	8.29612e-84	-2.6927e-09	-1.94069
110096237	chr1:110096237:G:A	1.15472e-84	-1.71317	-2.19944
110096297	chr1:110096297:G:A	8.9953e-84	-2.6927e-09	-1.85977
110097043	chr1:110097043:A:G	1.5519e-83	-2.6927e-09	-1.31441
110097251	chr1:110097251:C:T	8.44274e-85	-2.66772	-1.55803
110097323	chr1:110097323:A:G	6.51612e-84	-2.6927e-09	-2.18219
110097613	chr1:110097613:C:T	1.36852e-83	-2.36421	0.924051
110097811	chr1:110097811:G:A	1.57667e-84	-2.84336	-0.757794
110097858	chr1:110097858:T:A	6.51449e-84	-2.6927e-09	-2.18244
110097863	chr1:110097863:C:T	6.145e-84	-2.6927e-09	-2.24083
110098376	chr1:110098376:G:T	5.7774e-84	-2.30252	-4.05126e-09
110098575	chr1:110098575:T:C	5.92057e-85	-2.34222	-2.23841
110098790	chr1:110098790:C:G	9.1961e-85	-2.67451	-1.46577
110099059	chr1:110099059:C:T	4.32977e-83	-2.6927e-09	-0.288374
110099238	chr1:110099238:A:G	6.17517e-85	-2.31726	-2.22126
110099362	chr1:110099362:T:A	6.63081e-83	0.137839	-4.05126e-09
110100180	chr1:110100180:C:T	1.50387e-83	-2.6927e-09	-1.34584
110100603	chr1:110100603:A:G	7.76464e-85	-2.07017	-2.23931
110100764	chr1:110100764:G:C	1.17642e-84	-1.99321	-1.90078
110100913	chr1:110100913:G:A	6.97438e-85	-2.5228	-1.89401
110101041	chr1:110101041:G:A	1.22694e-84	-1.97009	-1.88187
110101489	chr1:110101489:A:G	6.83668e-84	-2.6927e-09	-2.13417
110101711	chr1:110101711:A:T	9.04165e-85	-2.85561	-1.30161
110102440	chr1:110102440:T:C	6.40131e-84	-2.6927e-09	-2.19997
110102492	chr1:110102492:C:T	5.57269e-83	-2.6927e-09	-0.03601
110102705	chr1:110102705:C:T	4.8557e-85	-2.55865	-2.22025
110103126	chr1:110103126:C:G	2.10021e-83	-2.6927e-09	-1.01185
110103293	chr1:110103293:T:A	4.4187e-83	-2.6927e-09	-0.268042
110103624	chr1:110103624:A:T	2.09164e-84	-1.88556	-1.43297
110103661	chr1:110103661:A:G	8.31438e-85	-2.10389	-2.13718
110104159	chr1:110104159:TCAAA:T	6.31039e-84	-2.6927e-09	-2.21428
110104236	chr1:110104236:A:G	2.69254e-83	-1.12774	0.36434
110104467	chr1:110104467:G:A	2.26729e-84	-1.83697	-1.40092
110104526	chr1:110104526:G:A	6.23901e-84	-2.6927e-09	-2.22565
110104639	chr1:110104639:C:T	4.20805e-84	-2.61947	-4.05126e-09
110105079	chr1:110105079:C:T	1.02069e-83	-2.6927e-09	-1.73341
110105376	chr1:110105376:C:T	1.89413e-83	-2.6927e-09	-1.11513
110105377	chr1:110105377:A:G	9.08934e-85	-2.19223	-1.95972
110105936	chr1:110105936:C:T	6.79393e-84	-2.6927e-09	-2.14044
110106347	chr1:110106347:C:T	1.66862e-83	-2.6927e-09	-1.24189
110106582	chr1:110106582:C:T	1.13034e-84	-2.34939	-1.58456
110106592	chr1:110106592:G:A	1.65076e-83	-1.25265	-4.05126e-09
110106839	chr1:110106839:A:G	9.77261e-85	-2.35713	-1.72235
110106916	chr1:110106916:G:A	2.30815e-83	-1.73167	0.814224
110106997	chr1:110106997:C:T	1.39338e-84	-2.69198	-1.03276
110107071	chr1:110107071:T:C	9.27695e-85	-2.36101	-1.77052
110107091	chr1:110107091:T:G	9.57756e-85	-2.32912	-1.77052
110107380	chr1:110107380:A:G	8.61179e-85	-2.3172	-1.88873
110107460	chr1:110107460:G:T	1.10672e-84	-2.03523	-1.91984
110107723	chr1:110107723:G:A	9.63104e-85	-1.90482	-2.18924
110108150	chr1:110108150:C:T	3.56131e-85	-2.85883	-2.2301
110108156	chr1:110108156:G:A	5.70809e-85	-2.44333	-2.17385
110108290	chr1:110108290:T:C	8.2474e-84	-2.6927e-09	-1.94657
110108343	chr1:110108343:T:C	6.2617e-84	-2.6927e-09	-2.22202
110108400	chr1:110108400:A:C	5.88279e-85	-2.62037	-1.96665
110109011	chr1:110109011:C:T	3.67988e-84	-2.75359	-4.05126e-09
110109092	chr1:110109092:T:C	6.14748e-84	-2.6927e-09	-2.24043
110109766	chr1:110109766:C:T	7.27524e-85	-2.34242	-2.03216
110110021	chr1:110110021:G:A	3.28749e-82	-2.6927e-09	1.73882
110110275	chr1:110110275:A:AT	1.12087e-84	-2.72389	-1.21848
110110346	chr1:110110346:A:C	3.72542e-85	-2.80475	-2.23912
110110449	chr1:110110449:C:A	4.32157e-82	-2.6927e-09	2.01232
110110571	chr1:110110571:G:A	3.29334e-82	-2.6927e-09	1.7406
110110669	chr1:110110669:T:G	3.62775e-85	-2.82969	-2.24076
110111148	chr1:110111148:G:A	1.11965e-83	-2.6927e-09	-1.64087
110111486	chr1:110111486:C:T	6.23909e-84	-2.6927e-09	-2.22564
110111717	chr1:110111717:C:T	5.82517e-85	-2.83842	-1.75845
110111773	chr1:110111773:AC:A	9.44325e-85	-2.4745	-1.63926
110111876	chr1:110111876:G:A	5.78412e-85	-2.83793	-1.76601
110112278	chr1:110112278:C:A	8.85153e-84	-2.6927e-09	-1.87588
110112285	chr1:110112285:C:T	6.397e-84	-2.6927e-09	-2.20064
110112325	chr1:110112325:G:C	7.54864e-84	-2.6927e-09	-2.0351
110112888	chr1:110112888:C:T	1.06157e-83	-2.6927e-09	-1.69414
110112994	chr1:110112994:G:A	1.22329e-83	-2.6927e-09	-1.55234
110113062	chr1:110113062:G:A	6.67787e-84	-2.6927e-09	-2.15767
110113097	chr1:110113097:C:T	9.27603e-83	-2.6927e-09	0.473546
110113389	chr1:110113389:G:A	1.95096e-84	-2.82232	-0.565833
110113720	chr1:110113720:CAA:C	9.0548e-84	-1.85318	-4.05126e-09
110113833	chr1:110113833:C:T	3.89585e-82	-2.6927e-09	1.90861
110114027	chr1:110114027:C:T	9.52718e-83	-2.6927e-09	0.500261
110114211	chr1:110114211:G:A	4.4281e-84	-2.77885	0.210352
110114348	chr1:110114348:T:A	3.90718e-84	-2.78693	0.0932769
110114910	chr1:110114910:G:A	3.96538e-85	-2.82076	-2.1607
110114933	chr1:110114933:C:T	9.18613e-84	-2.6927e-09	-1.83878
110115078	chr1:110115078:G:A	3.32348e-84	-2.85546	-4.05126e-09
110115166	chr1:110115166:G:T	6.46819e-85	-2.26265	-2.22951
110115327	chr1:110115327:T:C	5.33214e-84	-2.85279	0.470074
110115362	chr1:110115362:AT:A	5.72549e-84	-2.85151	0.539963
110115417	chr1:110115417:T:C	3.8906e-84	-2.84236	0.14445
110115614	chr1:110115614:C:T	3.97249e-85	-2.81711	-2.16255
110115615	chr1:110115615:G:A	8.24942e-84	-2.6927e-09	-1.94633
110115638	chr1:110115638:C:T	7.10953e-85	-2.84473	-1.5529
110115993	chr1:110115993:G:A	3.65801e-84	-2.81308	0.0535238
110116096	chr1:110116096:G:T	8.44334e-84	-2.6927e-09	-1.92309
110116185	chr1:110116185:G:T	6.86298e-84	-2.6927e-09	-2.13033
110116468	chr1:110116468:T:C	6.17853e-84	-2.79517	0.559777
110117083	chr1:110117083:T:C	1.39352e-83	-2.6927e-09	-1.42206
110117816	chr1:110117816:C:T	1.15796e-83	-2.6927e-09	-1.60723
110117891	chr1:110117891:G:A	1.17492e-83	-2.6927e-09	-1.59269
110117904	chr1:110117904:T:G	6.04615e-85	-2.72965	-1.82998
110117943	chr1:110117943:C:T	5.87727e-85	-2.34793	-2.24003
110118215	chr1:110118215:T:C	3.92826e-85	-2.75704	-2.23382
110118291	chr1:110118291:A:G	1.0386e-82	-2.6927e-09	0.586567
110118404	chr1:110118404:C:T	6.28206e-84	-2.6927e-09	-2.21878
110118719	chr1:110118719:G:T	5.97226e-85	-2.34409	-2.22784
110118765	chr1:110118765:T:C	7.43162e-84	-2.05073	-4.05126e-09
110118870	chr1:110118870:C:A	6.14896e-84	-2.6927e-09	-2.24019
110119282	chr1:110119282:G:A	2.34279e-83	-2.6927e-09	-0.902546
110119481	chr1:110119481:G:A	1.73435e-83	-2.6927e-09	-1.20326
110119494	chr1:110119494:G:C	8.4748e-84	-2.6927e-09	-1.91938
110119601	chr1:110119601:C:T	6.14477e-84	-2.6927e-09	-2.24087
110119976	chr1:110119976:C:T	7.48739e-84	-2.6927e-09	-2.04325
110120096	chr1:110120096:C:G	4.95371e-85	-2.75983	-1.99909
110120265	chr1:110120265:T:C	4.03683e-84	-2.66101	-4.05126e-09
110120336	chr1:110120336:T:C	6.75368e-84	-2.6927e-09	-2.14639
110120385	chr1:110120385:T:C	1.04072e-83	-2.6927e-09	-1.71397
110120406	chr1:110120406:T:C	4.00917e-85	-2.74627	-2.2242
110120727	chr1:110120727:CTTTT:C	6.57227e-84	-2.6927e-09	-2.17361
110120750	chr1:110120750:A:C	8.70213e-84	-2.6927e-09	-1.89291
110120890	chr1:110120890:T:C	7.06757e-84	-2.10096	-4.05126e-09
110120996	chr1:110120996:T:A	7.99448e-84	-2.6927e-09	-1.97772
110121152	chr1:110121152:C:T	7.99448e-84	-2.6927e-09	-1.97772
110121158	chr1:110121158:A:G	4.29307e-85	-2.6614	-2.24066
110121229	chr1:110121229:A:G	4.23857e-85	-2.67444	-2.2404
110121426	chr1:110121426:A:G	4.42311e-85	-2.83011	-2.0421
110121560	chr1:110121560:C:T	5.14065e-85	-2.72649	-1.99539
110121729	chr1:110121729:TG:T	4.30594e-85	-2.68527	-2.21379
110121841	chr1:110121841:T:C	4.18193e-85	-2.68904	-2.23924
110121881	chr1:110121881:G:A	5.40244e-84	-2.57134	0.201717
110122299	chr1:110122299:C:T	6.88176e-85	-2.62163	-1.80856
110122695	chr1:110122695:A:T	5.13016e-85	-2.67615	-2.04777
110123205	chr1:110123205:G:A	1.94366e-83	-2.6927e-09	-1.08932
110123788	chr1:110123788:A:G	4.51939e-85	-2.62779	-2.22289
110123841	chr1:110123841:G:T	6.46513e-84	-2.6927e-09	-2.19005
110123985	chr1:110123985:G:C	6.53536e-84	-2.6927e-09	-2.17924
110124254	chr1:110124254:A:G	6.14477e-84	-2.6927e-09	-2.24087
110124679	chr1:110124679:A:G	1.02227e-83	-2.6927e-09	-1.73186
110124795	chr1:110124795:C:A	1.13042e-83	-2.6927e-09	-1.6313
110124822	chr1:110124822:A:T	6.1459e-84	-2.6927e-09	-2.24069
110125534	chr1:110125534:G:T	6.39109e-84	-2.6927e-09	-2.20157
110125560	chr1:110125560:A:G	6.15317e-84	-2.6927e-09	-2.23951
110125730	chr1:110125730:T:A	2.66777e-84	-2.64278	-0.432448
110125862	chr1:110125862:C:T	1.13059e-83	-2.6927e-09	-1.63115
110125885	chr1:110125885:G:A	1.01343e-83	-2.6927e-09	-1.74054
110126066	chr1:110126066:C:T	6.17825e-84	-2.6927e-09	-2.23544
110126117	chr1:110126117:T:G	3.89809e-85	-2.83484	-2.16373
110126238	chr1:110126238:C:T	4.26044e-84	-2.6071	-4.05126e-09
110126578	chr1:110126578:G:A	6.14477e-84	-2.6927e-09	-2.24087
110126580	chr1:110126580:A:C	2.04293e-83	-2.6927e-09	-1.0395
110126706	chr1:110126706:C:T	6.29242e-84	-2.6927e-09	-2.21713
110126814	chr1:110126814:A:C	6.50682e-84	-2.6927e-09	-2.18362
110127208	chr1:110127208:G:A	2.09081e-84	-1.52116	-1.79776
110127400	chr1:110127400:G:A	3.68211e-85	-2.84707	-2.2085
110127590	chr1:110127590:A:G	6.15048e-84	-2.6927e-09	-2.23994
110127917	chr1:110127917:TC:T	3.84587e-85	-2.78906	-2.22299
110128197	chr1:110128197:G:A	2.0378e-83	-2.6927e-09	-1.04202
110128548	chr1:110128548:G:T	8.05233e-84	-2.6927e-09	-1.97051
110128698	chr1:110128698:T:G	4.23808e-85	-2.69497	-2.21998
110129119	chr1:110129119:T:G	1.26383e-83	-2.6927e-09	-1.51974
110129397	chr1:110129397:G:T	6.73989e-84	-2.6927e-09	-2.14843
110130544	chr1:110130544:T:TG	6.57776e-84	-2.6927e-09	-2.17278
110130797	chr1:110130797:CG:C	3.90631e-85	-2.85859	-2.13788
110131106	chr1:110131106:A:G	1.94715e-83	-2.6927e-09	-1.08752
110131224	chr1:110131224:G:A	1.38478e-83	-1.42834	-4.05126e-09
110131385	chr1:110131385:CT:C	3.89564e-83	-2.6927e-09	-0.394029
110131401	chr1:110131401:A:G	6.84061e-84	-2.6927e-09	-2.1336
110131515	chr1:110131515:T:C	1.42597e-84	-1.52379	-2.17783
110131681	chr1:110131681:G:A	4.98108e-84	-2.45083	-4.05126e-09
110131914	chr1:110131914:A:T	3.57204e-85	-2.8572	-2.22872
110131941	chr1:110131941:G:A	4.70757e-85	-2.85935	-1.95053
110131973	chr1:110131973:C:T	1.44966e-83	-2.6927e-09	-1.38256
110132559	chr1:110132559:G:A	6.14483e-84	-2.6927e-09	-2.24086
110132613	chr1:110132613:T:A	6.16363e-84	-2.6927e-09	-2.23781
110132817	chr1:110132817:T:C	6.15157e-84	-2.6927e-09	-2.23977
110132960	chr1:110132960:T:C	9.06521e-84	-2.6927e-09	-1.85203
110133036	chr1:110133036:A:G	6.32809e-84	-2.6927e-09	-2.21147
110133187	chr1:110133187:G:C	1.26049e-83	-2.6927e-09	-1.52239
110134401	chr1:110134401:C:T	7.2735e-84	-2.6927e-09	-2.07224
110134466	chr1:110134466:G:C	8.3295e-85	-2.25944	-1.97981
110135053	chr1:110135053:T:G	7.54909e-84	-2.6927e-09	-2.03505
110135070	chr1:110135070:C:T	8.01093e-84	-2.6927e-09	-1.97567
110135090	chr1:110135090:A:G	2.55333e-84	-2.35144	-0.767629
110135097	chr1:110135097:G:A	6.18968e-84	-2.6927e-09	-2.23359
110135299	chr1:110135299:A:C	1.32541e-84	-2.26569	-1.50906
110135624	chr1:110135624:C:T	1.2134e-83	-2.6927e-09	-1.56046
110135686	chr1:110135686:ACT:A	1.18412e-83	-2.6927e-09	-1.58489
110135734	chr1:110135734:A:G	1.07202e-83	-2.6927e-09	-1.68434
110136301	chr1:110136301:G:A	1.12273e-83	-2.6927e-09	-1.63812
110136307	chr1:110136307:A:G	1.56316e-84	-1.64695	-1.96282
110136351	chr1:110136351:C:T	6.4408e-84	-2.6927e-09	-2.19382
110136395	chr1:110136395:A:G	3.58706e-84	-1.66882	-1.11031
110136488	chr1:110136488:T:A	9.4262e-85	-1.97739	-2.13818
110136568	chr1:110136568:G:T	6.17225e-84	-2.6927e-09	-2.23641
110136974	chr1:110136974:T:C	3.8344e-84	-1.69759	-1.01487
110137343	chr1:110137343:C:T	7.98468e-84	-2.6927e-09	-1.97895
110137465	chr1:110137465:C:A	1.07159e-83	-2.6927e-09	-1.68475
110137492	chr1:110137492:G:A	2.13444e-84	-2.03545	-1.26282
110137666	chr1:110137666:C:T	2.29685e-83	-2.6927e-09	-0.922347
110137717	chr1:110137717:T:A	4.30572e-84	-2.0643	-0.532231
110137796	chr1:110137796:C:T	2.29685e-83	-2.6927e-09	-0.922347
110137808	chr1:110137808:G:A	9.55211e-84	-2.6927e-09	-1.79971
110138401	chr1:110138401:C:T	4.33567e-84	-2.5896	-4.05126e-09
110138920	chr1:110138920:T:G	5.33527e-84	-1.73802	-0.644118
110139661	chr1:110139661:T:A	2.94559e-84	-2.11457	-0.861593
110140111	chr1:110140111:A:T	2.5385e-84	-1.58147	-1.54343
110140276	chr1:110140276:G:A	6.65453e-84	-2.6927e-09	-2.16117
110140303	chr1:110140303:A:G	6.49637e-84	-2.6927e-09	-2.18523
110140335	chr1:110140335:G:T	2.10895e-84	-1.42596	-1.88432
110140749	chr1:110140749:T:C	7.0366e-85	-2.8541	-1.55383
110140773	chr1:110140773:G:A	2.12974e-83	-2.6927e-09	-0.99789
110141665	chr1:110141665:T:C	7.70163e-84	-1.21187	-0.803173
110141919	chr1:110141919:T:A	1.24557e-83	-2.6927e-09	-1.53429
110142019	chr1:110142019:A:G	8.41774e-84	-2.6927e-09	-1.92613
110142389	chr1:110142389:C:T	2.09949e-84	-1.50805	-1.80673
110143396	chr1:110143396:TG:T	9.83714e-84	-2.6927e-09	-1.77031
110143579	chr1:110143579:C:T	8.78297e-84	-2.6927e-09	-1.88366
110143734	chr1:110143734:A:G	3.93819e-84	-1.52007	-1.16568
110143835	chr1:110143835:C:G	7.4225e-84	-2.6927e-09	-2.05196
110144198	chr1:110144198:G:A	2.96472e-83	-2.6927e-09	-0.667107
110144315	chr1:110144315:T:C	4.16576e-84	-1.48403	-1.14554
110144327	chr1:110144327:T:C	1.01612e-82	-1.42481	1.9895
110144644	chr1:110144644:A:C	4.49725e-84	-1.59184	-0.961171
110144824	chr1:110144824:A:G	1.17766e-83	-2.6927e-09	-1.59036
110144871	chr1:110144871:T:G	2.64411e-84	-1.52564	-1.5585
110144978	chr1:110144978:ACT:A	3.37026e-84	-2.84148	-4.05126e-09
110145027	chr1:110145027:G:A	1.54443e-83	-2.6927e-09	-1.31923
110145340	chr1:110145340:C:T	3.55083e-85	-2.8511	-2.24077
110145360	chr1:110145360:C:T	6.67269e-84	-2.6927e-09	-2.15845
110146353	chr1:110146353:G:C	7.02922e-84	-2.6927e-09	-2.1064
110146389	chr1:110146389:C:A	7.46551e-84	-2.04618	-4.05126e-09
110146531	chr1:110146531:C:T	1.96501e-83	-2.6927e-09	-1.07839
110146697	chr1:110146697:T:C	9.90919e-84	-2.6927e-09	-1.76301
110146912	chr1:110146912:G:A	2.30704e-83	-2.6927e-09	-0.917923
110147370	chr1:110147370:A:G	1.51626e-83	-2.6927e-09	-1.33764
110147603	chr1:110147603:G:A	2.4472e-83	-2.6927e-09	-0.858943
110147612	chr1:110147612:CA:C	9.35458e-84	-2.6927e-09	-1.82061
110147901	chr1:110147901:T:G	2.63918e-83	-1.52117	0.737748
110147955	chr1:110147955:G:A	2.7334e-83	-1.56559	0.817244
110148144	chr1:110148144:A:G	7.9654e-84	-2.6927e-09	-1.98137
110149076	chr1:110149076:G:A	7.46109e-84	-2.6927e-09	-2.04677
110149165	chr1:110149165:A:T	1.06294e-83	-2.6927e-09	-1.69285
110149243	chr1:110149243:A:G	8.07135e-84	-2.6927e-09	-1.96815
110149304	chr1:110149304:C:T	7.46109e-84	-2.6927e-09	-2.04677
110149472	chr1:110149472:G:C	7.22456e-84	-2.6927e-09	-2.07899
110150016	chr1:110150016:C:T	2.15545e-81	-2.6927e-09	3.61928
110150243	chr1:110150243:A:C	7.86602e-84	-2.6927e-09	-1.99392
110150265	chr1:110150265:C:G	1.41104e-83	-2.6927e-09	-1.40956
110150387	chr1:110150387:C:T	7.04504e-84	-2.6927e-09	-2.10415
110150641	chr1:110150641:C:T	4.54014e-85	-2.63873	-2.20737
110150825	chr1:110150825:T:C	1.00931e-84	-2.20108	-1.84613
110151077	chr1:110151077:G:A	9.06579e-84	-2.6927e-09	-1.85196
110151088	chr1:110151088:T:C	3.22593e-81	-2.6927e-09	4.0225
110151274	chr1:110151274:A:G	2.36211e-83	-2.6927e-09	-0.894334
110151321	chr1:110151321:G:T	6.21968e-84	-2.6927e-09	-2.22875
110151532	chr1:110151532:C:T	1.62928e-82	-2.6927e-09	1.03684
110152082	chr1:110152082:G:C	6.14681e-84	-2.6927e-09	-2.24054
110152156	chr1:110152156:T:G	8.49897e-85	-1.98308	-2.23604
110152281	chr1:110152281:A:G	6.18959e-84	-2.6927e-09	-2.2336
110152392	chr1:110152392:G:A	1.27089e-83	-2.6927e-09	-1.51417
110152745	chr1:110152745:C:T	1.71264e-83	-2.6927e-09	-1.21585
110152767	chr1:110152767:A:G	8.2624e-84	-2.6927e-09	-1.94476
110153581	chr1:110153581:A:G	6.53698e-84	-2.179	-4.05126e-09
110153893	chr1:110153893:A:T	1.17542e-83	-1.59226	-4.05126e-09
110154052	chr1:110154052:T:C	7.41811e-84	-2.6927e-09	-2.05255
110154580	chr1:110154580:T:C	1.33486e-84	-1.9059	-1.86175
110154663	chr1:110154663:T:C	1.25895e-84	-1.80312	-2.02308
110154752	chr1:110154752:G:A	4.72174e-84	-2.5043	-4.05126e-09
110154901	chr1:110154901:T:C	7.84242e-84	-2.6927e-09	-1.99693
110155267	chr1:110155267:C:T	6.80104e-84	-2.6927e-09	-2.1394
110155510	chr1:110155510:T:C	1.13743e-84	-1.74754	-2.18016
110155536	chr1:110155536:A:G	2.9045e-84	-1.60759	-1.38262
110155593	chr1:110155593:G:T	1.26295e-83	-2.6927e-09	-1.52044
110155826	chr1:110155826:G:C	9.7855e-83	-2.6927e-09	0.527014
110156029	chr1:110156029:A:G	1.1561e-84	-1.79506	-2.11636
110157100	chr1:110157100:A:G	8.11855e-84	-2.6927e-09	-1.96232
110157299	chr1:110157299:G:A	3.59398e-85	-2.85572	-2.22408
110157915	chr1:110157915:G:C	3.52092e-84	-0.62619	-2.17156
110158354	chr1:110158354:C:A	9.679e-83	-2.6927e-09	0.516071
110158449	chr1:110158449:T:C	9.03922e-85	-1.93119	-2.2263
110158552	chr1:110158552:A:G	1.20866e-84	-1.76075	-2.10621
110158647	chr1:110158647:G:A	1.25364e-84	-1.74498	-2.08544
110158838	chr1:110158838:C:T	8.15038e-84	-2.6927e-09	-1.95841
110158942	chr1:110158942:A:G	1.49841e-84	-1.95685	-1.69521
110159304	chr1:110159304:A:G	1.12762e-84	-1.78833	-2.14803
110159412	chr1:110159412:A:G	8.66656e-84	-2.6927e-09	-1.897
110159653	chr1:110159653:T:G	8.70492e-83	-2.6927e-09	0.410001
110160900	chr1:110160900:C:CA	8.93568e-84	-2.6927e-09	-1.86642
110160997	chr1:110160997:G:A	2.53195e-84	-2.10977	-1.01771
110161199	chr1:110161199:T:C	7.6206e-84	-2.6927e-09	-2.02562
110162308	chr1:110162308:T:G	3.3153e-84	-2.85792	-4.05126e-09
110162665	chr1:110162665:G:A	6.9884e-84	-2.6927e-09	-2.11222
110162726	chr1:110162726:G:A	9.23243e-84	-2.6927e-09	-1.83375
110162820	chr1:110162820:A:G	8.09186e-84	-2.6927e-09	-1.96561
110163157	chr1:110163157:G:A	1.34011e-84	-2.17897	-1.58475
110163300	chr1:110163300:T:C	1.05953e-83	-2.6927e-09	-1.69607
110163428	chr1:110163428:A:G	1.12216e-83	-2.6927e-09	-1.63863
110163935	chr1:110163935:G:C	1.1894e-83	-2.6927e-09	-1.58044
110163987	chr1:110163987:A:G	7.53337e-83	-2.6927e-09	0.265455
110164429	chr1:110164429:C:A	4.33217e-84	-2.5904	-4.05126e-09
110164835	chr1:110164835:A:G	7.7755e-84	-2.6927e-09	-2.00549
110164959	chr1:110164959:G:A	4.47804e-83	-2.6927e-09	-0.254702
110165169	chr1:110165169:C:T	5.60934e-84	-2.33204	-4.05126e-09
110165226	chr1:110165226:T:C	4.40918e-84	-1.9441	-0.628689
110165593	chr1:110165593:C:T	6.88039e-84	-2.6927e-09	-2.1278
110166196	chr1:110166196:A:G	3.31113e-84	-2.85918	-4.05126e-09
110166351	chr1:110166351:G:T	3.33691e-84	-2.85143	-4.05126e-09
110166719	chr1:110166719:C:A	6.36496e-84	-2.6927e-09	-2.20566
110167097	chr1:110167097:T:C	9.28887e-85	-1.99676	-2.13348
110167098	chr1:110167098:G:A	1.52145e-84	-1.71795	-1.91886
110167112	chr1:110167112:G:A	3.7506e-85	-2.85827	-2.17887
110167272	chr1:110167272:G:A	6.23897e-84	-2.6927e-09	-2.22566
110167740	chr1:110167740:T:C	3.70878e-84	-1.83603	-0.909741
110167953	chr1:110167953:C:T	6.16434e-84	-2.6927e-09	-2.23769
110168036	chr1:110168036:C:G	1.43375e-83	-2.6927e-09	-1.39359
110168238	chr1:110168238:C:T	1.04276e-83	-2.6927e-09	-1.71202
110168543	chr1:110168543:T:C	7.18696e-84	-2.6927e-09	-2.0842
110169532	chr1:110169532:G:A	1.19118e-84	-2.1203	-1.76122
110170024	chr1:110170024:T:A	1.22077e-84	-2.21243	-1.64457
110170122	chr1:110170122:T:C	6.87811e-84	-2.6927e-09	-2.12813
110170146	chr1:110170146:C:A	6.18479e-84	-2.6927e-09	-2.23438
110170172	chr1:110170172:C:T	2.11958e-83	-2.6927e-09	-1.00267
110170352	chr1:110170352:C:T	7.95721e-84	-2.6927e-09	-1.98239
110170471	chr1:110170471:A:G	7.14609e-84	-2.6927e-09	-2.08991
110170670	chr1:110170670:G:A	5.86839e-83	0.0156934	-4.05126e-09
110170761	chr1:110170761:C:T	6.17106e-84	-2.6927e-09	-2.2366
110170913	chr1:110170913:C:T	9.99818e-85	-1.84098	-2.21567
110171469	chr1:110171469:A:G	6.22424e-84	-2.6927e-09	-2.22802
110171481	chr1:110171481:A:G	6.29413e-84	-2.6927e-09	-2.21685
110171518	chr1:110171518:G:A	6.37195e-84	-2.6927e-09	-2.20457
110171814	chr1:110171814:A:T	9.85002e-85	-1.93811	-2.13347
110171982	chr1:110171982:A:G	6.57374e-84	-2.6927e-09	-2.17339
110172806	chr1:110172806:C:T	1.45714e-83	-2.6927e-09	-1.37741
110172895	chr1:110172895:A:G	7.0244e-84	-2.6927e-09	-2.10708
110172896	chr1:110172896:A:C	7.02569e-84	-2.6927e-09	-2.1069
110172961	chr1:110172961:T:C	7.0244e-84	-2.6927e-09	-2.10708
110173146	chr1:110173146:A:C	9.29134e-85	-2.59054	-1.53943
110173203	chr1:110173203:C:G	6.87265e-84	-2.6927e-09	-2.12892
110173277	chr1:110173277:G:A	6.87265e-84	-2.6927e-09	-2.12892
110173839	chr1:110173839:T:C	6.71778e-84	-2.6927e-09	-2.15171
110174518	chr1:110174518:C:T	4.17907e-84	-2.62638	-4.05126e-09
110174715	chr1:110174715:C:T	1.01107e-83	-2.6927e-09	-1.74288
110175187	chr1:110175187:A:G	6.17227e-84	-2.6927e-09	-2.23641
110175983	chr1:110175983:C:T	1.36651e-83	-2.6927e-09	-1.44163
110176829	chr1:110176829:C:A	6.35234e-84	-2.6927e-09	-2.20765
110177378	chr1:110177378:TCA:T	6.14742e-84	-2.6927e-09	-2.24044
110177381	chr1:110177381:C:G	4.43225e-85	-2.79353	-2.07662
110177649	chr1:110177649:G:A	8.73503e-84	-2.6927e-09	-1.88913
110178449	chr1:110178449:A:G	1.54306e-84	-1.45316	-2.16955
110178962	chr1:110178962:A:G	4.81942e-84	-1.38886	-1.09496
110179773	chr1:110179773:G:A	5.38249e-84	-1.04975	-1.32357
110179833	chr1:110179833:G:A	6.68913e-84	-2.6927e-09	-2.15599
110180031	chr1:110180031:T:G	1.41173e-84	-1.49327	-2.21839
110180172	chr1:110180172:C:T	6.46236e-84	-2.6927e-09	-2.19048
110180327	chr1:110180327:A:C	2.13262e-83	-2.6927e-09	-0.996536
110180495	chr1:110180495:G:A	1.57369e-83	-1.30047	-4.05126e-09
110180941	chr1:110180941:C:T	4.09282e-83	-2.6927e-09	-0.344653
110181022	chr1:110181022:G:A	6.42976e-84	-2.6927e-09	-2.19554
110181077	chr1:110181077:G:A	4.35042e-85	-2.83419	-2.0546
110181223	chr1:110181223:G:A	1.72471e-84	-1.4086	-2.10281
110181335	chr1:110181335:G:A	6.14487e-84	-2.6927e-09	-2.24085
110181647	chr1:110181647:T:G	6.60023e-84	-2.6927e-09	-2.16937
110181792	chr1:110181792:AGT:A	1.25669e-84	-2.58698	-1.24102
110181880	chr1:110181880:T:C	1.1161e-83	-2.6927e-09	-1.64405
110181885	chr1:110181885:G:A	1.41555e-84	-1.49223	-2.21672
110182051	chr1:110182051:T:G	6.40852e-84	-2.6927e-09	-2.19884
110182280	chr1:110182280:G:A	6.14313e-84	-2.24114	-4.05126e-09
110182300	chr1:110182300:G:T	7.26297e-84	-2.6927e-09	-2.07368
110182320	chr1:110182320:C:G	3.56079e-85	-2.8568	-2.23227
110182462	chr1:110182462:C:T	4.82958e-85	-2.69545	-2.08885
110182885	chr1:110182885:G:C	1.85078e-82	-2.6927e-09	1.16431
110182943	chr1:110182943:G:A	7.57502e-84	-2.6927e-09	-2.03162
110183018	chr1:110183018:C:T	1.27205e-84	-2.21387	-1.60197
110183162	chr1:110183162:TATACAC:T	1.81565e-83	-2.6927e-09	-1.15744
110183753	chr1:110183753:G:A	1.72255e-83	-2.6927e-09	-1.21008
110183839	chr1:110183839:TTGTC:T	1.06495e-83	-2.6927e-09	-1.69096
110183985	chr1:110183985:ACT:A	4.28183e-85	-2.85452	-2.05016
110184005	chr1:110184005:C:T	3.45413e-83	-2.6927e-09	-0.514316
110184173	chr1:110184173:T:C	1.23263e-84	-1.65142	-2.1959
110184396	chr1:110184396:C:T	1.40649e-84	-1.80491	-1.91047
110184601	chr1:110184601:C:G	9.48901e-84	-2.6927e-09	-1.80634
110184879	chr1:110184879:A:T	8.59506e-84	-2.6927e-09	-1.90528
110185373	chr1:110185373:C:T	1.13423e-83	-2.6927e-09	-1.62793
110185378	chr1:110185378:C:T	5.95278e-85	-2.59673	-1.97847
110185433	chr1:110185433:G:T	1.38415e-83	-2.6927e-09	-1.4288
110185629	chr1:110185629:C:T	5.31398e-85	-2.54486	-2.14386
110185646	chr1:110185646:G:T	1.07003e-83	-2.6927e-09	-1.6862
110185925	chr1:110185925:C:T	4.55687e-83	-2.6927e-09	-0.237252
110186127	chr1:110186127:C:T	1.06819e-83	-2.6927e-09	-1.68792
110186512	chr1:110186512:T:C	4.64774e-83	-2.6927e-09	-0.217506
110186698	chr1:110186698:C:T	7.17078e-84	-2.6927e-09	-2.08646
110186782	chr1:110186782:C:T	1.02759e-84	-1.85708	-2.17217
110186899	chr1:110186899:T:G	1.44163e-83	-2.6927e-09	-1.38811
110187540	chr1:110187540:C:G	1.24855e-84	-2.19045	-1.64404
110188143	chr1:110188143:T:C	1.35649e-84	-1.83274	-1.91883
110189286	chr1:110189286:A:G	6.27356e-84	-2.6927e-09	-2.22013
110190363	chr1:110190363:C:T	3.53402e-83	-2.6927e-09	-0.49145
110190481	chr1:110190481:C:T	6.33899e-84	-2.6927e-09	-2.20975
110190492	chr1:110190492:A:C	6.41697e-84	-2.6927e-09	-2.19753
110190607	chr1:110190607:C:T	6.18033e-84	-2.6927e-09	-2.2351
110190843	chr1:110190843:G:A	2.77753e-84	-1.67811	-1.3568
110191052	chr1:110191052:C:T	5.80983e-85	-2.4729	-2.12661
110191172	chr1:110191172:A:G	9.68042e-85	-2.36577	-1.72318
110191881	chr1:110191881:T:C	7.10158e-84	-2.6927e-09	-2.09615
110192668	chr1:110192668:C:T	6.78764e-84	-2.14137	-4.05126e-09
110192765	chr1:110192765:C:G	6.31789e-84	-2.6927e-09	-2.21309
110192905	chr1:110192905:A:G	6.62319e-84	-2.6927e-09	-2.1659
110192940	chr1:110192940:C:T	6.42737e-84	-2.6927e-09	-2.19591
110193187	chr1:110193187:T:C	7.578e-85	-2.56853	-1.76528
110193790	chr1:110193790:G:C	4.87141e-85	-2.79069	-1.98499
110193893	chr1:110193893:G:A	7.02025e-84	-2.6927e-09	-2.10767
110194106	chr1:110194106:G:A	3.79587e-85	-2.82874	-2.19641
110194219	chr1:110194219:C:T	1.26841e-83	-1.51613	-4.05126e-09
110194240	chr1:110194240:A:G	5.07846e-85	-2.72551	-2.00854
110194419	chr1:110194419:C:T	6.65412e-84	-2.6927e-09	-2.16124
110194500	chr1:110194500:T:G	7.80778e-84	-2.6927e-09	-2.00135
110194530	chr1:110194530:C:T	7.26062e-84	-2.6927e-09	-2.07401
110195050	chr1:110195050:G:A	9.64669e-83	-2.6927e-09	0.512727
110195410	chr1:110195410:G:A	7.04016e-84	-2.6927e-09	-2.10484
110195674	chr1:110195674:G:A	5.62922e-85	-2.46671	-2.16438
110195835	chr1:110195835:C:A	9.56967e-84	-2.6927e-09	-1.79787
110196003	chr1:110196003:T:C	7.69825e-83	-2.6927e-09	0.287106
110196514	chr1:110196514:C:CTGTGG	3.63489e-83	-0.463308	-4.05126e-09
110196649	chr1:110196649:A:G	1.84798e-83	-1.1398	-4.05126e-09
110196679	chr1:110196679:T:C	3.54195e-85	-2.85597	-2.23841
110197025	chr1:110197025:C:T	4.31208e-85	-2.84089	-2.05674
110197242	chr1:110197242:A:G	6.07534e-85	-2.76563	-1.78919
110197360	chr1:110197360:G:A	6.80134e-84	-2.6927e-09	-2.13935
110197545	chr1:110197545:C:T	7.05566e-84	-2.6927e-09	-2.10264
110197651	chr1:110197651:G:T	6.49839e-85	-2.45866	-2.02884
110197676	chr1:110197676:C:T	6.6132e-84	-2.6927e-09	-2.1674
110197850	chr1:110197850:A:G	4.90934e-85	-2.73341	-2.03451
110197920	chr1:110197920:C:T	7.55689e-84	-2.6927e-09	-2.03401
110198066	chr1:110198066:C:T	4.86841e-85	-2.76845	-2.00784
110198309	chr1:110198309:G:A	6.49867e-85	-2.84406	-1.6434
110198464	chr1:110198464:C:T	7.53431e-85	-2.56892	-1.77067
110198563	chr1:110198563:G:A	1.45588e-83	-2.6927e-09	-1.37828
110198724	chr1:110198724:A:C	7.23524e-84	-2.6927e-09	-2.07751
110198727	chr1:110198727:G:T	1.82826e-84	-2.38613	-1.06698
110199565	chr1:110199565:C:G	8.19033e-84	-2.6927e-09	-1.95352
110199605	chr1:110199605:A:G	8.3977e-84	-2.6927e-09	-1.92851
110199637	chr1:110199637:C:T	7.0452e-84	-2.6927e-09	-2.10413
110199644	chr1:110199644:A:G	1.40347e-83	-2.6927e-09	-1.41494
110199993	chr1:110199993:A:G	7.07806e-85	-2.26546	-2.1366
110200207	chr1:110200207:A:G	9.12147e-84	-2.6927e-09	-1.84584
110200363	chr1:110200363:A:G	3.76358e-84	-2.7311	-4.05126e-09
110200370	chr1:110200370:T:G	7.36797e-85	-2.31624	-2.04568
110200756	chr1:110200756:G:A	6.51082e-84	-2.6927e-09	-2.18301
110200966	chr1:110200966:G:C	5.97535e-84	-2.26883	-4.05126e-09
110201213	chr1:110201213:G:A	5.36704e-85	-2.64934	-2.02944
110202252	chr1:110202252:G:A	5.37801e-84	-2.37415	-4.05126e-09
110202377	chr1:110202377:T:C	6.77515e-84	-2.6927e-09	-2.14321
110202393	chr1:110202393:T:G	7.56386e-84	-0.0493881	-1.9837
110202595	chr1:110202595:C:A	6.48132e-84	-2.6927e-09	-2.18755
110202870	chr1:110202870:C:T	5.40164e-85	-2.68722	-1.98513
110202904	chr1:110202904:T:G	5.32396e-85	-2.69821	-1.98863
110203638	chr1:110203638:G:A	1.09433e-84	-2.21116	-1.75517
110203745	chr1:110203745:G:A	6.27237e-84	-2.6927e-09	-2.22032
110203931	chr1:110203931:G:A	7.80093e-84	-2.6927e-09	-2.00223
110204024	chr1:110204024:G:A	7.47619e-84	-2.6927e-09	-2.04475
110204572	chr1:110204572:C:T	6.61446e-84	-2.6927e-09	-2.16721
110205019	chr1:110205019:T:C	7.8191e-84	-2.6927e-09	-1.9999
110205204	chr1:110205204:G:A	6.95544e-85	-2.44597	-1.97357
110205430	chr1:110205430:A:G	3.39705e-84	-2.83356	-4.05126e-09
110205709	chr1:110205709:A:G	2.35229e-83	-2.6927e-09	-0.8985
110206303	chr1:110206303:T:C	3.45173e-84	-2.8176	-4.05126e-09
110207246	chr1:110207246:A:G	7.30982e-84	-2.6927e-09	-2.06725
110207588	chr1:110207588:G:A	1.38548e-84	-2.46704	-1.26338
110207655	chr1:110207655:A:G	5.55709e-85	-2.73182	-1.91216
110207766	chr1:110207766:G:A	5.48601e-85	-2.49869	-2.15817
110208202	chr1:110208202:C:T	1.26665e-83	-2.6927e-09	-1.51751
110208267	chr1:110208267:C:G	1.19323e-84	-2.71689	-1.16292
110208509	chr1:110208509:C:G	9.57673e-84	-2.6927e-09	-1.79714
110208912	chr1:110208912:C:G	5.96108e-84	-1.80193	-0.469286
110208924	chr1:110208924:G:A	6.15574e-84	-2.6927e-09	-2.23909
110208952	chr1:110208952:T:C	1.32367e-83	-2.6927e-09	-1.47348
110209025	chr1:110209025:C:G	4.70319e-84	-2.50823	-4.05126e-09
110209040	chr1:110209040:G:A	4.54648e-85	-2.61921	-2.2255
110209091	chr1:110209091:C:T	8.99381e-84	-2.6927e-09	-1.85994
110209500	chr1:110209500:TA:T	7.12062e-84	-2.6927e-09	-2.09348
110209502	chr1:110209502:A:T	7.13245e-84	-2.6927e-09	-2.09182
110209517	chr1:110209517:A:G	3.34157e-84	-1.99161	-0.858421
110209629	chr1:110209629:A:C	1.21102e-83	-2.6927e-09	-1.56242
110209639	chr1:110209639:A:G	4.15895e-85	-2.75737	-2.17643
110210845	chr1:110210845:C:T	3.35161e-84	-2.84703	-4.05126e-09
110211075	chr1:110211075:C:T	2.74631e-83	-2.6927e-09	-0.743631
110211085	chr1:110211085:C:T	6.59254e-84	-2.6927e-09	-2.17053
110211143	chr1:110211143:G:C	1.09803e-84	-2.52306	-1.43989
110211186	chr1:110211186:G:A	9.01187e-85	-2.21752	-1.943
110211430	chr1:110211430:A:T	6.93589e-85	-2.75676	-1.66559
110212453	chr1:110212453:G:A	1.30732e-83	-1.48591	-4.05126e-09
110212475	chr1:110212475:C:T	6.57699e-84	-2.6927e-09	-2.1729
110212733	chr1:110212733:A:G	2.89889e-83	-2.6927e-09	-0.689561
110213475	chr1:110213475:T:C	6.92526e-84	-2.6927e-09	-2.1213
110213895	chr1:110213895:G:A	6.78993e-85	-2.69797	-1.74564
110214055	chr1:110214055:C:T	3.44952e-84	-2.81824	-4.05126e-09
110214819	chr1:110214819:A:C	7.37505e-85	-2.84812	-1.51284
110215062	chr1:110215062:G:A	7.95401e-84	-2.6927e-09	-1.9828
110215332	chr1:110215332:T:C	7.45988e-84	-2.26414	0.217203
110215753	chr1:110215753:A:G	8.88054e-85	-2.50118	-1.67401
110215790	chr1:110215790:A:C	8.01627e-84	-2.6927e-09	-1.975
110216014	chr1:110216014:A:G	9.31507e-84	-2.6927e-09	-1.82484
110216354	chr1:110216354:G:A	6.82057e-84	-2.6927e-09	-2.13653
110216425	chr1:110216425:G:A	1.287e-84	-2.71228	-1.09188
110216442	chr1:110216442:T:A	1.15075e-83	-2.76441	1.15093
110216818	chr1:110216818:A:T	4.39254e-85	-2.76486	-2.11429
110216833	chr1:110216833:G:A	5.20538e-85	-2.84266	-1.8667
110216845	chr1:110216845:T:A	7.34831e-85	-2.30074	-2.06384
110216933	chr1:110216933:T:C	8.49985e-84	-2.6927e-09	-1.91642
110217174	chr1:110217174:T:C	1.09002e-84	-2.71639	-1.25388
110217656	chr1:110217656:G:A	3.88356e-84	-2.80214	0.102422
110217822	chr1:110217822:A:G	2.37851e-84	-2.29672	-0.893276
110217891	chr1:110217891:G:A	8.45803e-84	-2.6927e-09	-1.92136
110217957	chr1:110217957:C:T	8.48117e-84	-2.6927e-09	-1.91862
110218398	chr1:110218398:T:C	6.94173e-85	-2.28076	-2.14075
110218488	chr1:110218488:C:T	1.03677e-83	-2.6927e-09	-1.71778
110218661	chr1:110218661:C:T	4.33503e-84	-1.87418	-0.715562
110219273	chr1:110219273:C:T	7.2547e-84	-2.6927e-09	-2.07482
110219815	chr1:110219815:C:T	7.3701e-84	-2.6927e-09	-2.05904
110220396	chr1:110220396:G:A	6.2433e-84	-2.6927e-09	-2.22496
110221042	chr1:110221042:C:T	6.71699e-84	-2.15183	-4.05126e-09
110221083	chr1:110221083:A:G	9.45289e-84	-2.6927e-09	-1.81015
110222770	chr1:110222770:A:G	8.59859e-85	-2.72242	-1.48504
110222776	chr1:110222776:C:T	4.10607e-84	-0.917557	-1.72645
110223029	chr1:110223029:T:C	1.75357e-83	-2.6927e-09	-1.19223
110223832	chr1:110223832:G:A	2.81599e-84	-0.985818	-2.03534
110223844	chr1:110223844:G:A	5.08138e-85	-2.81017	-1.92331
110224726	chr1:110224726:T:A	5.99612e-85	-2.7768	-1.79115
110224956	chr1:110224956:C:T	6.93141e-84	-2.6927e-09	-2.12041
110225080	chr1:110225080:T:C	3.99684e-84	-2.67097	-4.05126e-09
110225230	chr1:110225230:G:C	3.53515e-84	-2.83631	0.0425939
110225276	chr1:110225276:C:T	4.41913e-84	-2.57053	-4.05126e-09
110225439	chr1:110225439:G:A	2.93688e-84	-1.82704	-1.15208
110225744	chr1:110225744:G:A	1.5807e-83	-2.6927e-09	-1.29602
110226837	chr1:110226837:C:T	7.65726e-84	-2.6927e-09	-2.02082
110226967	chr1:110226967:C:T	7.00135e-84	-1.90743	-0.20294
110227524	chr1:110227524:A:G	1.4177e-83	-2.6927e-09	-1.40485
110227531	chr1:110227531:C:G	1.06185e-84	-2.14787	-1.84859
110227560	chr1:110227560:G:A	3.40198e-84	-1.59309	-1.23902
110227643	chr1:110227643:A:G	2.50925e-84	-1.20418	-1.93231
110227743	chr1:110227743:C:A	9.88653e-85	-1.99658	-2.07131
110227813	chr1:110227813:T:C	4.30655e-85	-2.82199	-2.07693
110228126	chr1:110228126:C:T	8.10508e-84	-2.6927e-09	-1.96398
110228241	chr1:110228241:T:C	5.04384e-84	-2.43831	-4.05126e-09
110228548	chr1:110228548:G:A	7.49634e-84	-2.6927e-09	-2.04206
110229242	chr1:110229242:C:T	6.50827e-84	-2.6927e-09	-2.1834
110229477	chr1:110229477:G:A	7.38211e-85	-2.13299	-2.22701
110229611	chr1:110229611:A:G	6.74882e-84	-2.6927e-09	-2.1471
110229878	chr1:110229878:T:C	6.86662e-84	-2.6927e-09	-2.1298
110229879	chr1:110229879:GC:G	6.86662e-84	-2.6927e-09	-2.1298
110229957	chr1:110229957:A:G	6.14934e-84	-2.6927e-09	-2.24013
110230145	chr1:110230145:C:T	6.39918e-84	-2.6927e-09	-2.2003
110230223	chr1:110230223:C:T	3.62068e-83	-2.6927e-09	-0.467227
110230286	chr1:110230286:A:T	1.08934e-83	-2.6927e-09	-1.66831
110230799	chr1:110230799:T:C	5.19571e-85	-2.59839	-2.11284
110231303	chr1:110231303:G:A	2.84043e-83	-2.6927e-09	-0.709933
110231336	chr1:110231336:G:A	7.04149e-84	-2.6927e-09	-2.10465
110231495	chr1:110231495:T:G	1.16343e-83	-2.6927e-09	-1.60251
110231616	chr1:110231616:T:C	5.37777e-84	-1.45848	-0.915721
110231825	chr1:110231825:A:G	1.07702e-83	0.431917	-2.11161
110232573	chr1:110232573:C:T	5.36402e-85	-2.63597	-2.04337
110232760	chr1:110232760:C:T	1.86465e-83	-2.6927e-09	-1.13082
110232899	chr1:110232899:C:T	6.14478e-84	-2.6927e-09	-2.24087
110233114	chr1:110233114:C:T	1.46385e-83	-2.6927e-09	-1.37282
110233233	chr1:110233233:G:A	7.95681e-84	-2.6927e-09	-1.98244
110233303	chr1:110233303:G:A	6.35284e-83	-2.6927e-09	0.0950149
110233730	chr1:110233730:C:G	6.65485e-84	-2.6927e-09	-2.16113
110233924	chr1:110233924:C:T	6.90075e-84	-2.6927e-09	-2.12484
110234421	chr1:110234421:C:T	4.75126e-84	-0.333985	-2.16408
110234483	chr1:110234483:G:A	7.28417e-83	1.66714	-1.43532
110234595	chr1:110234595:C:T	6.30802e-84	-2.6927e-09	-2.21465
110234735	chr1:110234735:T:C	7.25458e-84	-2.6927e-09	-2.07484
110234792	chr1:110234792:A:ATT	6.70615e-84	-2.6927e-09	-2.15345
110235124	chr1:110235124:C:T	3.49258e-84	-2.80583	-4.05126e-09
110235698	chr1:110235698:G:A	9.27296e-84	-2.6927e-09	-1.82937
110236123	chr1:110236123:C:G	4.79456e-84	-0.586138	-1.90285
110236462	chr1:110236462:A:G	3.87985e-85	-2.80672	-2.19654
110236628	chr1:110236628:A:G	6.63777e-84	-2.6927e-09	-2.1637
110236985	chr1:110236985:C:T	1.25667e-83	-2.6927e-09	-1.52542
110237253	chr1:110237253:A:G	6.25867e-84	-2.6927e-09	-2.2225
110237879	chr1:110237879:C:A	7.95285e-85	-2.84704	-1.43849
110237984	chr1:110237984:A:G	4.22769e-84	-0.390597	-2.22422
110238151	chr1:110238151:A:G	3.96457e-84	-0.441995	-2.23708
110238212	chr1:110238212:C:T	1.03141e-84	-2.80046	-1.22508
110238578	chr1:110238578:A:G	5.92373e-85	-2.38814	-2.19196
110238680	chr1:110238680:G:A	7.10884e-85	-2.84252	-1.5552
110238690	chr1:110238690:C:T	1.87809e-83	-2.6927e-09	-1.12363
110238847	chr1:110238847:C:T	2.54238e-83	1.08114	-1.90193
110239140	chr1:110239140:G:A	1.54012e-83	-2.6927e-09	-1.32203
110239170	chr1:110239170:G:A	4.88617e-85	-2.55102	-2.22163
110239206	chr1:110239206:C:T	6.63014e-84	-2.6927e-09	-2.16485
110239834	chr1:110239834:A:G	3.7136e-85	-2.8161	-2.23096
110239969	chr1:110239969:C:T	6.6515e-84	-2.6927e-09	-2.16163
110240038	chr1:110240038:AAGG:A	8.9453e-84	-2.6927e-09	-1.86534
110240159	chr1:110240159:A:C	4.08704e-83	1.70039	-2.04646
110240294	chr1:110240294:C:T	7.89589e-84	-2.6927e-09	-1.99013
110240685	chr1:110240685:A:G	9.08593e-84	-1.04327	-0.806473
110241050	chr1:110241050:C:T	3.60967e-84	-0.666556	-2.1063
110241114	chr1:110241114:G:A	7.61983e-84	-2.6927e-09	-2.02572
110241204	chr1:110241204:A:C	7.47718e-84	-2.6927e-09	-2.04462
110241323	chr1:110241323:T:C	2.07963e-84	-1.3874	-1.93689
110241597	chr1:110241597:G:A	3.22755e-84	-1.38752	-1.49723
110242471	chr1:110242471:G:A	7.93523e-85	-2.04859	-2.23916
110242503	chr1:110242503:G:A	7.64546e-84	-2.6927e-09	-2.02236
110242727	chr1:110242727:C:A	1.70439e-84	-1.53833	-1.98493
110243262	chr1:110243262:C:T	3.63725e-84	-1.24429	-1.52096
110243379	chr1:110243379:C:G	6.85751e-84	-2.6927e-09	-2.13113
110243384	chr1:110243384:C:T	8.95058e-84	-1.86475	-4.05126e-09
110243400	chr1:110243400:T:C	6.15116e-84	-2.6927e-09	-2.23983
110243581	chr1:110243581:A:G	2.27753e-83	-2.6927e-09	-0.930796
110243714	chr1:110243714:C:T	4.2599e-83	0.762069	-1.06671
110243745	chr1:110243745:G:A	9.50518e-84	-2.6927e-09	-1.80464
110244118	chr1:110244118:C:T	6.76972e-83	-2.6927e-09	0.158571
110244537	chr1:110244537:G:T	8.28585e-84	-1.94192	-4.05126e-09
110244775	chr1:110244775:T:C	9.25227e-84	-1.10433	-0.727272
110245271	chr1:110245271:C:T	2.78467e-84	-0.829418	-2.20292
110246077	chr1:110246077:G:A	1.00125e-83	-2.6927e-09	-1.75263
110246203	chr1:110246203:T:C	4.20181e-84	-1.02282	-1.59813
110246485	chr1:110246485:G:A	7.73685e-85	-2.68968	-1.62339
110246507	chr1:110246507:G:C	2.84712e-83	1.29849	-2.00607
110246674	chr1:110246674:T:C	2.40021e-83	1.18481	-2.06315
110247167	chr1:110247167:T:C	6.14662e-84	-2.6927e-09	-2.24057
110247323	chr1:110247323:GC:G	7.51415e-84	-2.6927e-09	-2.03968
110247515	chr1:110247515:C:T	3.19741e-84	-1.70234	-1.19179
110247595	chr1:110247595:C:A	3.71471e-85	-2.8469	-2.19986
110248144	chr1:110248144:A:C	5.24297e-84	-2.39958	-4.05126e-09
110248444	chr1:110248444:T:C	6.9734e-84	-2.6927e-09	-2.11437
110248645	chr1:110248645:A:C	8.39975e-84	-2.6927e-09	-1.92827
110249200	chr1:110249200:C:T	3.52146e-83	1.12278	-1.61779
110249862	chr1:110249862:A:G	1.05797e-83	-2.6927e-09	-1.69753
110249909	chr1:110249909:T:C	8.8378e-85	-2.5627	-1.61732
110250191	chr1:110250191:G:A	8.07072e-83	-2.6927e-09	0.334355
110250342	chr1:110250342:C:T	6.19545e-84	-2.6927e-09	-2.23266
110250668	chr1:110250668:C:T	7.98597e-84	-2.6927e-09	-1.97879
110250771	chr1:110250771:C:T	9.10843e-84	-2.6927e-09	-1.84727
110250911	chr1:110250911:A:G	2.24452e-84	-2.31093	-0.937051
110250976	chr1:110250976:C:T	1.73213e-83	-2.6927e-09	-1.20454
110250977	chr1:110250977:G:A	1.3529e-83	0.754893	-2.20653
110251121	chr1:110251121:C:T	1.10156e-83	0.540183	-2.19734
110251247	chr1:110251247:T:C	1.36652e-83	0.00637784	-1.448
110251665	chr1:110251665:GAGA:G	3.85051e-84	-2.70827	-4.05126e-09
110251816	chr1:110251816:A:G	4.36242e-84	-0.34601	-2.23744
110251992	chr1:110251992:C:T	7.58708e-84	0.208522	-2.23855
110252205	chr1:110252205:A:G	2.74253e-84	-2.14078	-0.906812
110252396	chr1:110252396:A:C	1.1729e-83	-1.6237	0.029294
110253283	chr1:110253283:G:C	1.58394e-84	-1.97304	-1.62352
110254661	chr1:110254661:G:A	2.46455e-83	-2.6927e-09	-0.851877
110255682	chr1:110255682:C:T	6.52715e-84	-2.6927e-09	-2.1805
110255959	chr1:110255959:G:T	9.32473e-84	0.407437	-2.23124
110256613	chr1:110256613:G:C	4.69373e-85	-2.59171	-2.22112
110256673	chr1:110256673:G:A	8.06655e-84	-2.6927e-09	-1.96875
110256994	chr1:110256994:G:A	8.69466e-84	-2.6927e-09	-1.89376
110257324	chr1:110257324:T:C	6.39441e-83	-2.6927e-09	0.101537
110257339	chr1:110257339:G:A	6.85146e-84	-2.6927e-09	-2.13201
110257373	chr1:110257373:T:C	5.75703e-83	-2.6927e-09	-0.00346606
110257880	chr1:110257880:G:T	7.12692e-84	-1.3219	-0.770695
110257890	chr1:110257890:A:G	7.8383e-83	-2.6927e-09	0.305134
110257971	chr1:110257971:T:C	6.60352e-84	-2.6927e-09	-2.16887
110258485	chr1:110258485:C:T	7.73744e-83	-2.6927e-09	0.292183
110258978	chr1:110258978:C:G	7.0934e-83	-2.6927e-09	0.205277
110259245	chr1:110259245:C:T	9.54725e-85	-2.81324	-1.28956
110259561	chr1:110259561:T:C	8.28567e-83	-2.6927e-09	0.36064
110259586	chr1:110259586:G:C	1.19203e-84	-2.00756	-1.87325
110259705	chr1:110259705:G:GA	2.17309e-84	-1.65953	-1.6208
110260438	chr1:110260438:C:T	1.08353e-83	-2.6927e-09	-1.67366
110260815	chr1:110260815:A:G	4.82432e-85	-2.54469	-2.2407
110261133	chr1:110261133:G:A	1.3039e-83	-1.32847	-0.160057
110261162	chr1:110261162:T:TAAC	1.2674e-83	-1.33968	-0.177247
110261221	chr1:110261221:T:C	1.26532e-84	-1.69375	-2.1274
110261313	chr1:110261313:C:T	8.15955e-84	0.191238	-2.14852
110261332	chr1:110261332:T:C	5.6709e-85	-2.53481	-2.0889
110261375	chr1:110261375:A:C	5.78957e-85	-2.50196	-2.10104
110261572	chr1:110261572:C:G	6.18333e-84	-2.6927e-09	-2.23462
110261865	chr1:110261865:C:T	6.14957e-84	-2.6927e-09	-2.24009
110262043	chr1:110262043:T:G	1.52879e-83	0.843342	-2.17276
110262360	chr1:110262360:A:G	8.86676e-83	1.27327	-0.844852
110262501	chr1:110262501:C:T	1.12265e-83	0.529768	-2.16796
110262502	chr1:110262502:G:A	1.61899e-84	-1.3799	-2.19477
110262741	chr1:110262741:T:C	6.30913e-85	-2.30104	-2.21602
110262874	chr1:110262874:G:T	2.54749e-83	-2.6927e-09	-0.818779
110263185	chr1:110263185:G:A	1.63101e-83	0.777463	-2.04215
110263498	chr1:110263498:A:G	6.18445e-84	-2.6927e-09	-2.23443
110263529	chr1:110263529:G:A	3.11915e-84	-2.8363	-0.0826129
110263681	chr1:110263681:G:T	3.43518e-83	-1.36642	0.846603
110263796	chr1:110263796:A:G	5.49268e-85	-2.50515	-2.15049
110264086	chr1:110264086:T:C	5.70853e-85	-2.48885	-2.12824
110264108	chr1:110264108:C:T	3.54103e-84	-2.85143	0.0593697
110264214	chr1:110264214:G:A	4.1681e-84	-2.85322	0.224208
110264229	chr1:110264229:A:C	1.99745e-83	0.731265	-1.79328
110264394	chr1:110264394:AT:A	4.2637e-85	-2.85747	-2.05145
110264504	chr1:110264504:G:A	3.3597e-84	-2.84462	-4.05126e-09
110264506	chr1:110264506:T:C	1.87701e-83	-1.2436	0.119395
110264604	chr1:110264604:A:G	4.84403e-83	-0.09394	-0.0822004
110264893	chr1:110264893:T:C	2.25435e-83	-1.1901	0.249069
110264956	chr1:110264956:CCTGTAATCTCAACTACTCGGAGG:C	1.67097e-83	-2.39975	1.15926
110265618	chr1:110265618:A:C	1.62261e-83	-1.28227	0.0124171
110266099	chr1:110266099:TCTG:T	7.77621e-84	-2.6927e-09	-2.0054
110266361	chr1:110266361:T:C	7.40461e-85	-2.2092	-2.14775
110266749	chr1:110266749:C:T	4.51396e-84	-2.82364	0.27434
110266925	chr1:110266925:C:G	2.88542e-83	-1.34647	0.652253
110266995	chr1:110266995:A:T	3.15324e-83	-1.30826	0.702804
110267386	chr1:110267386:A:T	1.05397e-82	-1.27415	1.87541
110267438	chr1:110267438:A:G	6.22468e-84	-2.6927e-09	-2.22795
110268073	chr1:110268073:T:TAG	1.13919e-83	-2.6927e-09	-1.62357
110268529	chr1:110268529:C:G	9.58154e-84	0.343453	-2.14009
110268735	chr1:110268735:T:A	5.64332e-85	-2.78936	-1.83923
110268758	chr1:110268758:C:T	4.28996e-85	-2.76664	-2.13614
110268796	chr1:110268796:C:T	5.94313e-85	-2.629	-1.94783
110268797	chr1:110268797:G:A	2.24201e-84	-2.31773	-0.931373
110269007	chr1:110269007:C:T	6.25779e-84	-2.6927e-09	-2.22265
110269402	chr1:110269402:C:T	1.28719e-83	-2.6927e-09	-1.50142
110269463	chr1:110269463:C:T	1.27257e-83	-2.6927e-09	-1.51285
110270207	chr1:110270207:C:T	1.55792e-81	-2.6927e-09	3.29463
110270485	chr1:110270485:G:A	1.29032e-83	-2.6927e-09	-1.499
110270486	chr1:110270486:C:A	1.29032e-83	-2.6927e-09	-1.499
110270631	chr1:110270631:GAACA:G	1.29032e-83	-2.6927e-09	-1.499
110270688	chr1:110270688:A:G	1.29032e-83	-2.6927e-09	-1.499
110270700	chr1:110270700:G:A	8.85791e-84	-1.87516	-4.05126e-09
110270817	chr1:110270817:C:T	7.51482e-84	-2.6927e-09	-2.0396
110271171	chr1:110271171:T:C	1.94408e-83	-2.6927e-09	-1.0891
110271385	chr1:110271385:A:G	3.84914e-84	-2.00637	-0.702253
110271478	chr1:110271478:A:C	2.44984e-84	-2.3881	-0.772348
110271553	chr1:110271553:T:C	3.91982e-84	-2.02755	-0.66288
110271776	chr1:110271776:A:G	4.54344e-84	-2.01308	-0.529704
110271975	chr1:110271975:T:A	8.65164e-84	-2.6927e-09	-1.89872
110272283	chr1:110272283:A:G	5.22894e-84	-1.90074	-0.50152
110272721	chr1:110272721:T:G	2.24707e-84	-2.25424	-0.992608
110272781	chr1:110272781:G:T	3.06378e-84	-2.03971	-0.897117
110273001	chr1:110273001:G:C	5.49368e-84	-1.86684	-0.486038
110273164	chr1:110273164:T:A	1.98263e-83	-2.6927e-09	-1.06946
110273335	chr1:110273335:G:T	2.29685e-84	-2.29845	-0.926482
110273412	chr1:110273412:ATC:A	8.29287e-84	-2.6927e-09	-1.94108
110273496	chr1:110273496:C:A	2.30745e-84	-2.2949	-0.925425
110273498	chr1:110273498:C:T	3.46535e-84	-2.81366	-4.05126e-09
110273530	chr1:110273530:A:G	1.89446e-84	-1.71118	-1.70636
110273589	chr1:110273589:C:T	6.14998e-84	-2.6927e-09	-2.24002
110273869	chr1:110273869:T:C	2.3548e-84	-2.29879	-0.90123
110273905	chr1:110273905:A:C	6.16041e-84	-2.6927e-09	-2.23833
110274408	chr1:110274408:A:G	2.3752e-84	-2.30188	-0.889507
110274597	chr1:110274597:A:G	2.40701e-84	-2.26546	-0.912624
110274681	chr1:110274681:C:T	2.36244e-84	-2.28693	-0.909849
110274736	chr1:110274736:A:C	7.91151e-84	-2.6927e-09	-1.98815
110274771	chr1:110274771:C:G	2.33102e-84	-2.32363	-0.88654
110275036	chr1:110275036:C:T	6.15614e-84	-2.6927e-09	-2.23902
110275174	chr1:110275174:T:C	2.52101e-84	-2.29126	-0.84055
110275368	chr1:110275368:G:A	6.50537e-84	-2.6927e-09	-2.18384
110275480	chr1:110275480:A:T	2.21516e-84	-2.24829	-1.01285
110275873	chr1:110275873:A:G	2.25002e-84	-2.27059	-0.974942
110275879	chr1:110275879:ACC:A	6.15403e-84	-2.6927e-09	-2.23936
110275884	chr1:110275884:GGAGGT:G	6.14828e-84	-2.6927e-09	-2.2403
110275950	chr1:110275950:G:A	2.98526e-83	-2.6927e-09	-0.660201
110276199	chr1:110276199:TG:T	4.17691e-81	-2.6927e-09	4.28085
110276245	chr1:110276245:A:G	1.53327e-83	0.411271	-1.73776
110276440	chr1:110276440:G:C	2.66407e-84	-2.19305	-0.883568
110276487	chr1:110276487:G:T	9.73888e-84	-2.6927e-09	-1.78035
110276626	chr1:110276626:C:T	8.05166e-85	-2.31894	-1.95424
110276760	chr1:110276760:T:C	3.87897e-81	-2.6927e-09	4.20685
110276782	chr1:110276782:C:T	1.52477e-84	-2.3988	-1.23582
110276969	chr1:110276969:C:T	1.14806e-83	0.479543	-2.09535
110277352	chr1:110277352:C:T	2.48811e-84	-2.26133	-0.883619
110277376	chr1:110277376:T:A	7.62409e-84	-2.6927e-09	-2.02516
110277673	chr1:110277673:A:G	2.36947e-84	-2.24897	-0.944839
110277711	chr1:110277711:A:G	2.27665e-84	-2.26212	-0.971651
110277796	chr1:110277796:C:T	2.26343e-84	-2.32971	-0.909877
110278001	chr1:110278001:G:T	2.24593e-84	-2.27602	-0.971333
110278096	chr1:110278096:A:G	2.23042e-84	-2.27166	-0.982625
110278191	chr1:110278191:G:A	1.86029e-84	-2.56088	-0.874863
110278544	chr1:110278544:T:C	3.63292e-84	-2.76644	-4.05126e-09
110278678	chr1:110278678:C:T	6.16029e-84	-2.6927e-09	-2.23835
110278731	chr1:110278731:G:A	1.45583e-83	0.446301	-1.82461
110278732	chr1:110278732:C:T	1.38152e-83	0.393909	-1.82461
110278778	chr1:110278778:C:T	2.78555e-84	-2.23604	-0.795984
110279097	chr1:110279097:G:C	1.32432e-83	0.656519	-2.12951
110279421	chr1:110279421:T:C	2.41822e-84	-2.25513	-0.918309
110279591	chr1:110279591:G:C	2.14743e-83	-2.6927e-09	-0.989616
110279861	chr1:110279861:C:T	2.52236e-84	-2.20582	-0.925455
110279947	chr1:110279947:T:C	6.01506e-84	-1.40381	-0.858401
110280184	chr1:110280184:G:A	7.3604e-84	-2.6927e-09	-2.06036
110280272	chr1:110280272:T:C	2.68371e-82	-2.6927e-09	1.5359
110280291	chr1:110280291:TG:T	8.49845e-84	-1.91659	-4.05126e-09
110280365	chr1:110280365:G:A	3.43826e-81	-2.6927e-09	4.08625
110280514	chr1:110280514:C:T	2.45699e-84	-2.26362	-0.893911
110280606	chr1:110280606:C:T	4.64858e-85	-2.76212	-2.06037
110280619	chr1:110280619:A:C	2.5512e-84	-2.28395	-0.835955
110280647	chr1:110280647:C:CAAATA	2.71656e-84	-2.27585	-0.781252
110281386	chr1:110281386:T:A	1.6128e-83	0.808185	-2.0841
110282479	chr1:110282479:G:C	6.15676e-84	-2.6927e-09	-2.23892
110282626	chr1:110282626:T:C	8.05422e-83	-2.6927e-09	0.332309
110282678	chr1:110282678:G:C	1.93276e-83	-2.6927e-09	-1.09494
110282725	chr1:110282725:C:T	5.01712e-85	-2.66915	-2.07705
110283144	chr1:110283144:A:G	1.93499e-83	0.969594	-2.06338
110283348	chr1:110283348:A:C	6.3617e-84	-2.6927e-09	-2.20618
110283909	chr1:110283909:T:C	1.08762e-83	-2.6927e-09	-1.6699
110283910	chr1:110283910:T:C	4.37418e-85	-2.68821	-2.19513
```
