## Supplementary material for "Characterization of shared and ancestry-specific signals driving complex traits using multi-ancestry fine-mapping": susiex_nc2.cs80.cs

```
CS_ID	SNP	BP	REF_ALLELE	ALT_ALLELE	REF_FRQ	BETA	SE	-LOG10P	CS_PIP	OVRL_PIP
1	chr1:109274968:G:T	109274968	T,T	G,G	1,1	inf,inf	inf,inf	66.8939,19.8962	1	1
2	chr1:110009600:T:A	110009600	A,NA	T,NA	1,NA	inf,NA	inf,NA	4.57055,NA	0.342679	0.342679
2	chr1:110276199:TG:T	110276199	NA,T	NA,TG	NA,1	NA,inf	NA,inf	NA,3.52674	0.0260295	0.0260295
2	chr1:110276760:T:C	110276760	NA,C	NA,T	NA,1	NA,inf	NA,inf	NA,3.4923	0.0238206	0.0238206
2	chr1:110280365:G:A	110280365	NA,A	NA,G	NA,1	NA,inf	NA,inf	NA,3.43612	0.0221809	0.0221809
2	chr1:109925427:G:A	109925427	A,NA	G,NA	1,NA	inf,NA	inf,NA	3.11201,NA	0.0119431	0.0119431
2	chr1:109156733:C:G	109156733	NA,G	NA,C	NA,1	NA,inf	NA,inf	NA,2.53933	0.0113478	0.0113478
2	chr1:110151088:T:C	110151088	NA,C	NA,T	NA,1	NA,-inf	NA,inf	NA,3.40641	0.010381	0.010381
2	chr1:110270207:C:T	110270207	NA,T	NA,C	NA,1	NA,inf	NA,inf	NA,3.06573	0.0100987	0.0100987
2	chr1:109947135:C:T	109947135	T,NA	C,NA	1,NA	inf,NA	inf,NA	3.02086,NA	0.00970789	0.00970789
2	chr1:109746804:G:A	109746804	NA,A	NA,G	NA,1	NA,-inf	NA,inf	NA,3.00236	0.00967146	0.00967146
2	chr1:110150016:C:T	110150016	NA,T	NA,C	NA,1	NA,-inf	NA,inf	NA,3.218	0.0095981	0.0095981
2	chr1:109155268:C:T	109155268	NA,T	NA,C	NA,1	NA,inf	NA,inf	NA,2.49398	0.00920181	0.00920181
2	chr1:109296637:C:G	109296637	NA,G	NA,C	NA,1	NA,-inf	NA,inf	NA,3.82212	0.00839251	0.00839251
2	chr1:109748926:G:A	109748926	NA,A	NA,G	NA,1	NA,-inf	NA,inf	NA,2.9196	0.00824674	0.00824674
2	chr1:109748237:A:G	109748237	NA,G	NA,A	NA,1	NA,-inf	NA,inf	NA,2.9073	0.00793201	0.00793201
2	chr1:109673321:G:T	109673321	NA,T	NA,G	NA,1	NA,-inf	NA,inf	NA,2.99674	0.007402	0.007402
2	chr1:109754722:C:T	109754722	NA,T	NA,C	NA,1	NA,-inf	NA,inf	NA,2.942	0.00711751	0.00711751
2	chr1:109755831:G:A	109755831	NA,A	NA,G	NA,1	NA,-inf	NA,inf	NA,2.94784	0.00710052	0.00710052
2	chr1:109754128:TG:T	109754128	NA,T	NA,TG	NA,1	NA,-inf	NA,inf	NA,2.93906	0.007024	0.007024
2	chr1:109153162:T:C	109153162	NA,C	NA,T	NA,1	NA,inf	NA,inf	NA,3.02563	0.00672706	0.00672706
2	chr1:109751861:A:G	109751861	NA,G	NA,A	NA,1	NA,-inf	NA,inf	NA,2.89738	0.0064449	0.0064449
2	chr1:109733943:G:A	109733943	NA,A	NA,G	NA,1	NA,-inf	NA,inf	NA,3.06902	0.0039957	0.0039957
2	chr1:109736350:C:T	109736350	T,T	C,C	1,1	inf,inf	inf,inf	1.43616,4.36847	0.00397897	0.00397897
2	chr1:109148059:G:A	109148059	NA,A	NA,G	NA,1	NA,inf	NA,inf	NA,2.26259	0.00388342	0.00388342
2	chr1:109677377:A:G	109677377	NA,G	NA,A	NA,1	NA,-inf	NA,inf	NA,2.6419	0.00364776	0.00364776
2	chr1:109734150:C:G	109734150	NA,G	NA,C	NA,1	NA,-inf	NA,inf	NA,3.02357	0.00346636	0.00346636
2	chr1:109743727:G:A	109743727	NA,A	NA,G	NA,1	NA,-inf	NA,inf	NA,2.78865	0.00312021	0.00312021
2	chr1:109161744:G:A	109161744	NA,A	NA,G	NA,1	NA,inf	NA,inf	NA,2.47788	0.00304282	0.00304282
2	chr1:109614628:G:A	109614628	NA,A	NA,G	NA,1	NA,inf	NA,inf	NA,3.2307	0.00303993	0.00303993
2	chr1:109149716:C:T	109149716	NA,T	NA,C	NA,1	NA,inf	NA,inf	NA,2.64837	0.00292644	0.00292644
2	chr1:109753465:T:C	109753465	NA,C	NA,T	NA,1	NA,-inf	NA,inf	NA,2.74396	0.0028992	0.0028992
2	chr1:109050011:C:G	109050011	G,G	C,C	1,1	inf,inf	inf,inf	2.45018,0.614325	0.00287222	0.00287222
2	chr1:109714801:T:C	109714801	NA,C	NA,T	NA,1	NA,-inf	NA,inf	NA,2.93357	0.0027358	0.0027358
2	chr1:109129080:G:A	109129080	NA,A	NA,G	NA,1	NA,inf	NA,inf	NA,2.2789	0.00267246	0.00267246
2	chr1:109735759:C:T	109735759	NA,T	NA,C	NA,1	NA,-inf	NA,inf	NA,2.33796	0.00245977	0.00245977
2	chr1:109058656:G:A	109058656	NA,A	NA,G	NA,1	NA,inf	NA,inf	NA,2.89241	0.0023419	0.0023419
2	chr1:109052788:T:C	109052788	NA,C	NA,T	NA,1	NA,inf	NA,inf	NA,2.00559	0.00222002	0.00222002
2	chr1:109791202:G:C	109791202	NA,C	NA,G	NA,1	NA,inf	NA,inf	NA,2.27811	0.00217369	0.00217369
2	chr1:109588125:A:G	109588125	NA,G	NA,A	NA,1	NA,-inf	NA,inf	NA,2.99584	0.00211809	0.00211809
2	chr1:109064891:T:C	109064891	NA,C	NA,T	NA,1	NA,inf	NA,inf	NA,2.84974	0.0021108	0.0021108
2	chr1:110280272:T:C	110280272	NA,C	NA,T	NA,1	NA,inf	NA,inf	NA,2.22871	0.00206589	0.00206589
2	chr1:109565384:G:A	109565384	NA,A	NA,G	NA,1	NA,inf	NA,inf	NA,3.07369	0.00204702	0.00204702
2	chr1:109138565:C:T	109138565	NA,T	NA,C	NA,1	NA,inf	NA,inf	NA,1.94749	0.00187916	0.00187916
2	chr1:109755754:G:T	109755754	NA,T	NA,G	NA,1	NA,-inf	NA,inf	NA,2.50689	0.00186326	0.00186326
2	chr1:109159131:T:C	109159131	NA,C	NA,T	NA,1	NA,inf	NA,inf	NA,2.98696	0.00172632	0.00172632
2	chr1:109666969:G:A	109666969	NA,A	NA,G	NA,1	NA,-inf	NA,inf	NA,2.06577	0.00171419	0.00171419
2	chr1:109122858:A:G	109122858	NA,G	NA,A	NA,1	NA,inf	NA,inf	NA,2.09248	0.00169926	0.00169926
2	chr1:109664053:A:G	109664053	NA,G	NA,A	NA,1	NA,-inf	NA,inf	NA,2.02775	0.00157228	0.00157228
2	chr1:109587299:G:A	109587299	NA,A	NA,G	NA,1	NA,inf	NA,inf	NA,2.93458	0.00152825	0.00152825
2	chr1:109132203:AATGGC:A	109132203	NA,A	NA,AATGGC	NA,1	NA,inf	NA,inf	NA,1.7786	0.0015186	0.0015186
2	chr1:109349217:T:C	109349217	NA,C	NA,T	NA,1	NA,-inf	NA,inf	NA,2.02531	0.00124037	0.00124037
2	chr1:109138463:C:T	109138463	T,NA	C,NA	1,NA	-inf,NA	inf,NA	2.93784,NA	0.00119792	0.00119792
2	chr1:110113833:C:T	110113833	NA,T	NA,C	NA,1	NA,inf	NA,inf	NA,2.40819	0.00112246	0.00112246
2	chr1:109113218:C:T	109113218	NA,T	NA,C	NA,1	NA,inf	NA,inf	NA,1.3173	0.00109983	0.00109983
2	chr1:110110449:C:A	110110449	NA,A	NA,C	NA,1	NA,inf	NA,inf	NA,2.4579	0.0010848	0.0010848
2	chr1:110182885:G:C	110182885	NA,C	NA,G	NA,1	NA,inf	NA,inf	NA,2.04826	0.00103614	0.00103614
2	chr1:109811528:C:CA	109811528	NA,CA	NA,C	NA,1	NA,-inf	NA,inf	NA,2.0879	0.00102257	0.00102257
2	chr1:110110571:G:A	110110571	NA,A	NA,G	NA,1	NA,inf	NA,inf	NA,2.32746	0.000994502	0.000994502
2	chr1:110110021:G:A	110110021	NA,A	NA,G	NA,1	NA,inf	NA,inf	NA,2.3266	0.000977049	0.000977049
2	chr1:109102940:A:G	109102940	G,G	A,A	1,1	-inf,inf	inf,inf	0.198992,3.01538	0.00097688	0.00097688
2	chr1:109535283:T:G	109535283	NA,G	NA,T	NA,1	NA,inf	NA,inf	NA,1.55287	0.000958127	0.000958127
2	chr1:108887438:C:T	108887438	T,NA	C,NA	1,NA	inf,NA	inf,NA	1.62675,NA	0.000953315	0.000953315
2	chr1:109103436:T:C	109103436	NA,C	NA,T	NA,1	NA,inf	NA,inf	NA,1.24789	0.00093503	0.00093503
2	chr1:109753395:C:T	109753395	T,T	C,C	1,1	inf,inf	inf,inf	1.33057,3.24433	0.000928939	0.000928939
2	chr1:109444543:A:G	109444543	NA,G	NA,A	NA,1	NA,-inf	NA,inf	NA,2.60111	0.00092782	0.00092782
2	chr1:109718818:G:C	109718818	NA,C	NA,G	NA,1	NA,-inf	NA,inf	NA,1.74411	0.000927232	0.000927232
2	chr1:109373009:T:C	109373009	NA,C	NA,T	NA,1	NA,-inf	NA,inf	NA,1.88527	0.000923398	0.000923398
2	chr1:110151532:C:T	110151532	NA,T	NA,C	NA,1	NA,-inf	NA,inf	NA,1.98596	0.000847052	0.000847052
2	chr1:109159120:C:T	109159120	NA,T	NA,C	NA,1	NA,inf	NA,inf	NA,1.36393	0.00082496	0.00082496
2	chr1:109159445:T:C	109159445	NA,C	NA,T	NA,1	NA,inf	NA,inf	NA,1.36705	0.000824551	0.000824551
2	chr1:109161186:T:C	109161186	NA,C	NA,T	NA,1	NA,inf	NA,inf	NA,1.36637	0.000823277	0.000823277
2	chr1:109418752:A:T	109418752	NA,T	NA,A	NA,1	NA,-inf	NA,inf	NA,2.5111	0.000820253	0.000820253
2	chr1:109753716:C:T	109753716	T,T	C,C	1,1	inf,inf	inf,inf	0.90477,3.16372	0.00081155	0.00081155
2	chr1:109111010:C:T	109111010	T,T	C,C	1,1	-inf,inf	inf,inf	0.229782,2.91174	0.000796957	0.000796957
2	chr1:108868647:GC:G	108868647	G,NA	GC,NA	1,NA	-inf,NA	inf,NA	2.61797,NA	0.000793629	0.000793629
2	chr1:109110504:C:T	109110504	T,T	C,C	1,1	-inf,inf	inf,inf	0.204656,2.89318	0.000785272	0.000785272
2	chr1:109886400:C:G	109886400	NA,G	NA,C	NA,1	NA,inf	NA,inf	NA,2.17164	0.000751044	0.000751044
2	chr1:109706723:C:A	109706723	NA,A	NA,C	NA,1	NA,inf	NA,inf	NA,2.95157	0.000745618	0.000745618
2	chr1:109707899:T:C	109707899	NA,C	NA,T	NA,1	NA,inf	NA,inf	NA,2.9512	0.000745602	0.000745602
2	chr1:108711256:C:T	108711256	NA,T	NA,C	NA,1	NA,inf	NA,inf	NA,1.80967	0.000715156	0.000715156
2	chr1:109481121:A:G	109481121	NA,G	NA,A	NA,1	NA,-inf	NA,inf	NA,2.45893	0.000709985	0.000709985
2	chr1:109501016:A:G	109501016	NA,G	NA,A	NA,1	NA,-inf	NA,inf	NA,2.42036	0.000708828	0.000708828
2	chr1:109730982:TACTC:T	109730982	NA,T	NA,TACTC	NA,1	NA,-inf	NA,inf	NA,1.52695	0.000705004	0.000705004
2	chr1:109703440:C:T	109703440	T,NA	C,NA	1,NA	-inf,NA	inf,NA	2.67372,NA	0.000688041	0.000688041
2	chr1:108546458:C:T	108546458	NA,T	NA,C	NA,1	NA,inf	NA,inf	NA,1.42157	0.000682919	0.000682919
2	chr1:109119134:C:T	109119134	T,T	C,C	1,1	-inf,inf	inf,inf	0.203532,2.8212	0.000682516	0.000682516
2	chr1:109039574:T:A	109039574	NA,A	NA,T	NA,1	NA,inf	NA,inf	NA,1.37055	0.00067799	0.00067799
2	chr1:108634940:A:T	108634940	NA,T	NA,A	NA,1	NA,inf	NA,inf	NA,1.79777	0.000674772	0.000674772
2	chr1:110195050:G:A	110195050	NA,A	NA,G	NA,1	NA,-inf	NA,inf	NA,1.72723	0.000649674	0.000649674
2	chr1:108886134:A:G	108886134	G,NA	A,NA	1,NA	inf,NA	inf,NA	1.48828,NA	0.000648451	0.000648451
2	chr1:108671660:C:T	108671660	NA,T	NA,C	NA,1	NA,inf	NA,inf	NA,1.77293	0.000647155	0.000647155
2	chr1:109084264:C:T	109084264	NA,T	NA,C	NA,1	NA,inf	NA,inf	NA,1.43197	0.000644146	0.000644146
2	chr1:109110691:T:A	109110691	A,A	T,T	1,1	-inf,inf	inf,inf	0.138368,2.77556	0.000641836	0.000641836
2	chr1:108968551:A:G	108968551	G,NA	A,NA	1,NA	inf,NA	inf,NA	1.57743,NA	0.000632362	0.000632362
2	chr1:109616709:C:T	109616709	T,T	C,C	1,1	inf,inf	inf,inf	0.275603,2.62454	0.000625879	0.000625879
2	chr1:109107764:T:C	109107764	C,C	T,T	1,1	-inf,inf	inf,inf	0.129661,2.75187	0.000621201	0.000621201
2	chr1:109535169:G:A	109535169	NA,A	NA,G	NA,1	NA,-inf	NA,inf	NA,2.34656	0.000614705	0.000614705
2	chr1:109037589:T:C	109037589	C,NA	T,NA	1,NA	-inf,NA	inf,NA	1.72118,NA	0.000606846	0.000606846
2	chr1:108949798:AT:A	108949798	NA,A	NA,AT	NA,1	NA,inf	NA,inf	NA,1.83508	0.000606329	0.000606329
2	chr1:108874566:G:A	108874566	A,NA	G,NA	1,NA	inf,NA	inf,NA	1.46106,NA	0.000602074	0.000602074
2	chr1:109114079:C:T	109114079	NA,T	NA,C	NA,1	NA,inf	NA,inf	NA,1.37765	0.000601375	0.000601375
2	chr1:109115262:A:G	109115262	NA,G	NA,A	NA,1	NA,-inf	NA,inf	NA,2.30672	0.000598411	0.000598411
2	chr1:109844834:C:T	109844834	NA,T	NA,C	NA,1	NA,inf	NA,inf	NA,1.66721	0.000588538	0.000588538
2	chr1:110158354:C:A	110158354	NA,A	NA,C	NA,1	NA,-inf	NA,inf	NA,1.72889	0.000588104	0.000588104
2	chr1:110155826:G:C	110155826	NA,C	NA,G	NA,1	NA,-inf	NA,inf	NA,1.73434	0.000580416	0.000580416
2	chr1:109290848:G:A	109290848	NA,A	NA,G	NA,1	NA,inf	NA,inf	NA,1.49095	0.000576384	0.000576384
2	chr1:108992682:G:A	108992682	NA,A	NA,G	NA,1	NA,inf	NA,inf	NA,1.28083	0.000546393	0.000546393
2	chr1:110159653:T:G	110159653	NA,G	NA,T	NA,1	NA,-inf	NA,inf	NA,1.67596	0.000543917	0.000543917
2	chr1:109097150:T:C	109097150	NA,C	NA,T	NA,1	NA,inf	NA,inf	NA,1.33882	0.000532176	0.000532176
2	chr1:110196003:T:C	110196003	NA,C	NA,T	NA,1	NA,-inf	NA,inf	NA,1.61433	0.000512585	0.000512585
2	chr1:109063296:G:A	109063296	NA,A	NA,G	NA,1	NA,inf	NA,inf	NA,2.10732	0.000507002	0.000507002
2	chr1:110282626:T:C	110282626	NA,C	NA,T	NA,1	NA,inf	NA,inf	NA,1.63704	0.000493818	0.000493818
2	chr1:109923107:G:A	109923107	NA,A	NA,G	NA,1	NA,-inf	NA,inf	NA,1.5785	0.000492864	0.000492864
2	chr1:108705298:C:T	108705298	NA,T	NA,C	NA,1	NA,inf	NA,inf	NA,1.6569	0.000490964	0.000490964
2	chr1:108704577:A:G	108704577	NA,G	NA,A	NA,1	NA,inf	NA,inf	NA,1.6521	0.000486404	0.000486404
2	chr1:109788695:C:G	109788695	NA,G	NA,C	NA,1	NA,-inf	NA,inf	NA,1.5877	0.00048395	0.00048395
2	chr1:109019338:A:G	109019338	G,G	A,A	1,1	-inf,inf	inf,inf	1.98547,0.774902	0.000483867	0.000483867
2	chr1:109825423:T:C	109825423	NA,C	NA,T	NA,1	NA,-inf	NA,inf	NA,1.7342	0.000482373	0.000482373
2	chr1:108692180:A:G	108692180	G,NA	A,NA	1,NA	-inf,NA	inf,NA	2.63834,NA	0.00047793	0.00047793
2	chr1:109060678:G:A	109060678	NA,A	NA,G	NA,1	NA,inf	NA,inf	NA,2.08582	0.000477513	0.000477513
2	chr1:110099362:T:A	110099362	A,NA	T,NA	1,NA	inf,NA	inf,NA	1.84002,NA	0.000476567	0.000476567
2	chr1:108807387:A:T	108807387	NA,T	NA,A	NA,1	NA,-inf	NA,inf	NA,1.73761	0.000474846	0.000474846
2	chr1:109060748:G:A	109060748	NA,A	NA,G	NA,1	NA,inf	NA,inf	NA,2.07356	0.000474508	0.000474508
2	chr1:109503323:A:C	109503323	NA,C	NA,A	NA,1	NA,inf	NA,inf	NA,1.54276	0.000464558	0.000464558
2	chr1:109335755:C:G	109335755	NA,G	NA,C	NA,1	NA,-inf	NA,inf	NA,1.46463	0.00046245	0.00046245
2	chr1:108856333:T:C	108856333	NA,C	NA,T	NA,1	NA,inf	NA,inf	NA,1.76314	0.000461295	0.000461295
2	chr1:109270421:C:T	109270421	NA,T	NA,C	NA,1	NA,inf	NA,inf	NA,0.949597	0.000460595	0.000460595
2	chr1:109320666:G:A	109320666	NA,A	NA,G	NA,1	NA,-inf	NA,inf	NA,1.453	0.000456152	0.000456152
2	chr1:109014345:G:A	109014345	A,A	G,G	1,1	-inf,inf	inf,inf	1.96901,0.764617	0.000454902	0.000454902
2	chr1:109423182:T:C	109423182	NA,C	NA,T	NA,1	NA,inf	NA,inf	NA,1.45421	0.000452714	0.000452714
2	chr1:110163987:A:G	110163987	NA,G	NA,A	NA,1	NA,-inf	NA,inf	NA,1.60344	0.000450886	0.000450886
2	chr1:109514937:A:G	109514937	NA,G	NA,A	NA,1	NA,inf	NA,inf	NA,1.9857	0.000449558	0.000449558
2	chr1:110259561:T:C	110259561	NA,C	NA,T	NA,1	NA,-inf	NA,inf	NA,1.65124	0.000437715	0.000437715
2	chr1:108970652:A:G	108970652	G,G	A,A	1,1	-inf,inf	inf,inf	2.13035,0.766272	0.000437017	0.000437017
2	chr1:109071251:G:C	109071251	NA,C	NA,G	NA,1	NA,inf	NA,inf	NA,2.03383	0.000436987	0.000436987
2	chr1:109005029:C:T	109005029	T,T	C,C	1,1	-inf,inf	inf,inf	1.94854,0.762807	0.000434368	0.000434368
2	chr1:108625253:G:A	108625253	NA,A	NA,G	NA,1	NA,inf	NA,inf	NA,1.56676	0.00043242	0.00043242
2	chr1:109012195:A:G	109012195	G,G	A,A	1,1	-inf,inf	inf,inf	1.94895,0.757856	0.000431651	0.000431651
2	chr1:110250191:G:A	110250191	NA,A	NA,G	NA,1	NA,-inf	NA,inf	NA,1.63806	0.000430561	0.000430561
2	chr1:109033209:A:G	109033209	G,G	A,A	1,1	-inf,inf	inf,inf	2.03424,0.678448	0.000428999	0.000428999
2	chr1:109943027:GAGAA:G	109943027	NA,G	NA,GAGAA	NA,1	NA,-inf	NA,inf	NA,1.53505	0.000421383	0.000421383
2	chr1:108630207:G:A	108630207	NA,A	NA,G	NA,1	NA,inf	NA,inf	NA,1.56878	0.000420062	0.000420062
2	chr1:109317346:C:T	109317346	NA,T	NA,C	NA,1	NA,-inf	NA,inf	NA,1.40632	0.00041889	0.00041889
2	chr1:110258485:C:T	110258485	NA,T	NA,C	NA,1	NA,-inf	NA,inf	NA,1.61689	0.000417499	0.000417499
2	chr1:109059134:A:T	109059134	NA,T	NA,A	NA,1	NA,inf	NA,inf	NA,2.00612	0.000416746	0.000416746
2	chr1:109605563:A:G	109605563	NA,G	NA,A	NA,1	NA,-inf	NA,inf	NA,2.03402	0.000412612	0.000412612
2	chr1:110257890:A:G	110257890	NA,G	NA,A	NA,1	NA,-inf	NA,inf	NA,1.62339	0.000411742	0.000411742
2	chr1:110144327:T:C	110144327	C,C	T,T	1,1	-inf,-inf	inf,inf	1.04272,2.44697	0.000409725	0.000409725
2	chr1:109489292:A:G	109489292	NA,G	NA,A	NA,1	NA,inf	NA,inf	NA,1.3829	0.000404216	0.000404216
2	chr1:109630214:C:T	109630214	NA,T	NA,C	NA,1	NA,inf	NA,inf	NA,2.57166	0.000394454	0.000394454
2	chr1:108640759:T:A	108640759	A,NA	T,NA	1,NA	inf,NA	inf,NA	1.66423,NA	0.000393394	0.000393394
2	chr1:109245441:C:T	109245441	T,NA	C,NA	1,NA	inf,NA	inf,NA	0.884152,NA	0.000392157	0.000392157
2	chr1:109006544:C:A	109006544	A,A	C,C	1,1	-inf,inf	inf,inf	1.97492,0.722849	0.000391516	0.000391516
2	chr1:110257373:T:C	110257373	NA,C	NA,T	NA,1	NA,inf	NA,inf	NA,1.46727	0.000391477	0.000391477
2	chr1:109766814:A:G	109766814	NA,G	NA,A	NA,1	NA,-inf	NA,inf	NA,1.37302	0.000391253	0.000391253
2	chr1:109659190:A:G	109659190	G,G	A,A	1,1	-inf,-inf	inf,inf	0.133307,2.73965	0.000389485	0.000389485
2	chr1:108836204:G:C	108836204	NA,C	NA,G	NA,1	NA,inf	NA,inf	NA,1.62563	0.000388476	0.000388476
2	chr1:109388136:C:T	109388136	NA,T	NA,C	NA,1	NA,-inf	NA,inf	NA,1.38795	0.000387982	0.000387982
2	chr1:109037619:C:T	109037619	T,T	C,C	1,1	-inf,inf	inf,inf	2.00974,0.623638	0.000386671	0.000386671
2	chr1:110170670:G:A	110170670	A,NA	G,NA	1,NA	-inf,NA	inf,NA	1.77987,NA	0.000386014	0.000386014
2	chr1:109030295:T:C	109030295	C,C	T,T	1,1	-inf,inf	inf,inf	2.01153,0.648465	0.000384903	0.000384903
2	chr1:109030361:G:A	109030361	A,A	G,G	1,1	-inf,inf	inf,inf	2.00626,0.649076	0.000381152	0.000381152
2	chr1:110258978:C:G	110258978	NA,G	NA,C	NA,1	NA,-inf	NA,inf	NA,1.57312	0.000378956	0.000378956
2	chr1:109275506:C:T	109275506	T,NA	C,NA	1,NA	inf,NA	inf,NA	6.51341,NA	0.000377918	0.000377918
2	chr1:109491946:A:G	109491946	NA,G	NA,A	NA,1	NA,-inf	NA,inf	NA,1.89202	0.000371039	0.000371039
2	chr1:108994352:A:G	108994352	G,G	A,A	1,1	-inf,inf	inf,inf	2.01487,0.601764	0.00037081	0.00037081
2	chr1:108567886:T:A	108567886	A,NA	T,NA	1,NA	inf,NA	inf,NA	1.6443,NA	0.000369912	0.000369912
2	chr1:109491046:C:T	109491046	NA,T	NA,C	NA,1	NA,inf	NA,inf	NA,1.3303	0.000367015	0.000367015
2	chr1:108991622:C:T	108991622	T,NA	C,NA	1,NA	-inf,NA	inf,NA	0.227471,NA	0.000366543	0.000366543
2	chr1:108974961:T:C	108974961	C,C	T,T	1,1	-inf,inf	inf,inf	2.05858,0.589873	0.000364935	0.000364935
2	chr1:109037379:T:C	109037379	C,C	T,T	1,1	-inf,inf	inf,inf	1.93431,0.685094	0.000359081	0.000359081
2	chr1:108904502:C:G	108904502	NA,G	NA,C	NA,1	NA,-inf	NA,inf	NA,1.08154	0.000358859	0.000358859
2	chr1:109003199:C:T	109003199	T,T	C,C	1,1	-inf,inf	inf,inf	2.02116,0.588807	0.000357549	0.000357549
2	chr1:108678603:A:C	108678603	NA,C	NA,A	NA,1	NA,inf	NA,inf	NA,1.43274	0.000355905	0.000355905
2	chr1:109459200:T:C	109459200	NA,C	NA,T	NA,1	NA,inf	NA,inf	NA,1.30563	0.000355152	0.000355152
2	chr1:108982196:C:T	108982196	T,T	C,C	1,1	-inf,inf	inf,inf	2.02461,0.614227	0.000353037	0.000353037
2	chr1:108968364:G:A	108968364	A,A	G,G	1,1	-inf,inf	inf,inf	2.03438,0.594866	0.000352318	0.000352318
2	chr1:108972981:C:T	108972981	T,T	C,C	1,1	-inf,inf	inf,inf	2.05204,0.571627	0.000350037	0.000350037
2	chr1:108863263:T:G	108863263	NA,G	NA,T	NA,1	NA,inf	NA,inf	NA,1.90043	0.000349698	0.000349698
2	chr1:109659187:G:T	109659187	T,T	G,G	1,1	-inf,-inf	inf,inf	0.142031,2.69227	0.000348131	0.000348131
2	chr1:109762315:C:T	109762315	NA,T	NA,C	NA,1	NA,-inf	NA,inf	NA,1.70597	0.000347962	0.000347962
2	chr1:109266007:C:T	109266007	NA,T	NA,C	NA,1	NA,-inf	NA,inf	NA,2.05584	0.000347518	0.000347518
2	chr1:109885602:A:G	109885602	NA,G	NA,A	NA,1	NA,inf	NA,inf	NA,1.7065	0.00034736	0.00034736
2	chr1:109095917:A:G	109095917	NA,G	NA,A	NA,1	NA,inf	NA,inf	NA,1.36999	0.000346342	0.000346342
2	chr1:109320399:T:A	109320399	A,NA	T,NA	1,NA	inf,NA	inf,NA	0.919298,NA	0.000345845	0.000345845
2	chr1:108986392:G:C	108986392	C,C	G,G	1,1	-inf,inf	inf,inf	2.03305,0.584783	0.000345124	0.000345124
2	chr1:109004981:G:A	109004981	A,A	G,G	1,1	inf,-inf	inf,inf	2.05146,0.364437	0.000344789	0.000344789
2	chr1:109255571:C:T	109255571	NA,T	NA,C	NA,1	NA,inf	NA,inf	NA,0.845028	0.000343936	0.000343936
2	chr1:109024748:A:G	109024748	G,G	A,A	1,1	-inf,inf	inf,inf	1.97931,0.608214	0.000341673	0.000341673
2	chr1:109670984:C:T	109670984	NA,T	NA,C	NA,1	NA,-inf	NA,inf	NA,1.68026	0.000341041	0.000341041
2	chr1:108968941:G:A	108968941	A,A	G,G	1,1	-inf,inf	inf,inf	2.03812,0.589283	0.00034085	0.00034085
2	chr1:109019209:A:C	109019209	C,C	A,A	1,1	-inf,inf	inf,inf	1.9971,0.592943	0.000339545	0.000339545
2	chr1:108937525:T:C	108937525	NA,C	NA,T	NA,1	NA,inf	NA,inf	NA,1.51421	0.000339489	0.000339489
2	chr1:110233303:G:A	110233303	NA,A	NA,G	NA,1	NA,-inf	NA,inf	NA,1.51734	0.000339246	0.000339246
2	chr1:110257324:T:C	110257324	NA,C	NA,T	NA,1	NA,-inf	NA,inf	NA,1.52065	0.000338041	0.000338041
2	chr1:109238682:A:T	109238682	NA,T	NA,A	NA,1	NA,-inf	NA,inf	NA,1.95412	0.000337484	0.000337484
2	chr1:110244118:C:T	110244118	NA,T	NA,C	NA,1	NA,-inf	NA,inf	NA,1.54953	0.000336778	0.000336778
2	chr1:110080653:G:A	110080653	NA,A	NA,G	NA,1	NA,inf	NA,inf	NA,1.4126	0.000336714	0.000336714
2	chr1:109000915:G:T	109000915	T,T	G,G	1,1	inf,-inf	inf,inf	2.09655,0.300081	0.000336182	0.000336182
2	chr1:109339051:G:T	109339051	NA,T	NA,G	NA,1	NA,-inf	NA,inf	NA,1.83686	0.000335195	0.000335195
2	chr1:108973682:A:G	108973682	G,G	A,A	1,1	-inf,inf	inf,inf	2.00713,0.603361	0.000334217	0.000334217
2	chr1:109948196:T:C	109948196	NA,C	NA,T	NA,1	NA,-inf	NA,inf	NA,1.39653	0.000333374	0.000333374
2	chr1:109517316:A:G	109517316	NA,G	NA,A	NA,1	NA,inf	NA,inf	NA,1.2357	0.000333179	0.000333179
2	chr1:109026510:G:A	109026510	A,A	G,G	1,1	-inf,inf	inf,inf	1.99661,0.576012	0.000331396	0.000331396
2	chr1:108975477:C:T	108975477	T,T	C,C	1,1	-inf,inf	inf,inf	2.01101,0.590513	0.000329968	0.000329968
2	chr1:109938045:G:T	109938045	NA,T	NA,G	NA,1	NA,inf	NA,inf	NA,1.14479	0.000329594	0.000329594
2	chr1:108974216:G:A	108974216	A,A	G,G	1,1	-inf,inf	inf,inf	2.04506,0.54859	0.000329039	0.000329039
2	chr1:110118291:A:G	110118291	NA,G	NA,A	NA,1	NA,inf	NA,inf	NA,1.76396	0.000328098	0.000328098
2	chr1:109127225:T:C	109127225	NA,C	NA,T	NA,1	NA,-inf	NA,inf	NA,0.723018	0.000321936	0.000321936
2	chr1:109025591:G:A	109025591	A,A	G,G	1,1	-inf,inf	inf,inf	1.94857,0.615904	0.000321218	0.000321218
2	chr1:109887591:G:T	109887591	NA,T	NA,G	NA,1	NA,inf	NA,inf	NA,1.65421	0.0003194	0.0003194
2	chr1:108962158:G:A	108962158	A,NA	G,NA	1,NA	-inf,NA	inf,NA	0.209824,NA	0.000317166	0.000317166
2	chr1:109038240:C:T	109038240	T,T	C,C	1,1	-inf,inf	inf,inf	1.99948,0.381172	0.00031672	0.00031672
2	chr1:108979933:T:C	108979933	C,C	T,T	1,1	-inf,inf	inf,inf	1.99841,0.588546	0.000316695	0.000316695
2	chr1:108973960:A:G	108973960	G,G	A,A	1,1	-inf,inf	inf,inf	1.99976,0.578921	0.000312855	0.000312855
2	chr1:109877961:T:C	109877961	NA,C	NA,T	NA,1	NA,inf	NA,inf	NA,1.2626	0.000312239	0.000312239
2	chr1:109677055:G:C	109677055	NA,C	NA,G	NA,1	NA,-inf	NA,inf	NA,0.894358	0.000310981	0.000310981
2	chr1:109171211:C:T	109171211	T,NA	C,NA	1,NA	inf,NA	inf,NA	0.530226,NA	0.000306586	0.000306586
2	chr1:108955616:G:A	108955616	A,NA	G,NA	1,NA	inf,NA	inf,NA	1.55933,NA	0.00030504	0.00030504
2	chr1:108500065:G:A	108500065	NA,A	NA,G	NA,1	NA,-inf	NA,inf	NA,1.32798	0.000304573	0.000304573
2	chr1:108935910:G:A	108935910	NA,A	NA,G	NA,1	NA,inf	NA,inf	NA,1.45478	0.000303777	0.000303777
2	chr1:109789448:T:G	109789448	NA,G	NA,T	NA,1	NA,-inf	NA,inf	NA,1.21478	0.00030298	0.00030298
2	chr1:109201804:G:A	109201804	NA,A	NA,G	NA,1	NA,-inf	NA,inf	NA,1.18404	0.000302393	0.000302393
2	chr1:108978695:A:G	108978695	G,G	A,A	1,1	-inf,inf	inf,inf	1.97387,0.591409	0.000301583	0.000301583
2	chr1:109034716:A:G	109034716	G,G	A,A	1,1	-inf,inf	inf,inf	1.89109,0.641433	0.000299307	0.000299307
2	chr1:109658504:A:G	109658504	G,G	A,A	1,1	-inf,-inf	inf,inf	0.0719126,2.6617	0.000299051	0.000299051
2	chr1:109702988:T:C	109702988	NA,C	NA,T	NA,1	NA,-inf	NA,inf	NA,1.29434	0.000298559	0.000298559
2	chr1:108998376:A:G	108998376	G,G	A,A	1,1	-inf,inf	inf,inf	1.94971,0.582433	0.000297806	0.000297806
2	chr1:110164959:G:A	110164959	NA,A	NA,G	NA,1	NA,-inf	NA,inf	NA,1.33828	0.000297632	0.000297632
2	chr1:109917523:G:A	109917523	A,NA	G,NA	1,NA	-inf,NA	inf,NA	1.66299,NA	0.000296608	0.000296608
2	chr1:109227114:C:T	109227114	NA,T	NA,C	NA,1	NA,-inf	NA,inf	NA,2.20795	0.000294615	0.000294615
2	chr1:109459480:T:C	109459480	C,NA	T,NA	1,NA	-inf,NA	inf,NA	0.220219,NA	0.000293377	0.000293377
2	chr1:109298449:G:A	109298449	NA,A	NA,G	NA,1	NA,-inf	NA,inf	NA,2.10026	0.000292712	0.000292712
2	chr1:109886176:A:G	109886176	NA,G	NA,A	NA,1	NA,inf	NA,inf	NA,1.58747	0.000292176	0.000292176
2	chr1:110024336:G:A	110024336	NA,A	NA,G	NA,1	NA,inf	NA,inf	NA,1.47141	0.000292093	0.000292093
2	chr1:109806693:G:A	109806693	NA,A	NA,G	NA,1	NA,inf	NA,inf	NA,1.32699	0.000290587	0.000290587
2	chr1:109787990:G:A	109787990	NA,A	NA,G	NA,1	NA,inf	NA,inf	NA,1.38669	0.000290501	0.000290501
2	chr1:109400096:T:A	109400096	NA,A	NA,T	NA,1	NA,-inf	NA,inf	NA,1.84347	0.000290345	0.000290345
2	chr1:109311554:C:T	109311554	NA,T	NA,C	NA,1	NA,-inf	NA,inf	NA,1.84347	0.000290345	0.000290345
2	chr1:108896894:G:A	108896894	NA,A	NA,G	NA,1	NA,inf	NA,inf	NA,1.49975	0.000289984	0.000289984
2	chr1:109761307:C:T	109761307	NA,T	NA,C	NA,1	NA,-inf	NA,inf	NA,1.33656	0.000283624	0.000283624
2	chr1:109021325:T:C	109021325	C,C	T,T	1,1	-inf,inf	inf,inf	1.93547,0.571957	0.000280385	0.000280385
2	chr1:109026259:T:C	109026259	C,C	T,T	1,1	-inf,inf	inf,inf	1.89984,0.603437	0.0002801	0.0002801
2	chr1:108486473:G:A	108486473	NA,A	NA,G	NA,1	NA,-inf	NA,inf	NA,1.27648	0.000278962	0.000278962
2	chr1:110114027:C:T	110114027	NA,T	NA,C	NA,1	NA,inf	NA,inf	NA,1.72102	0.000278582	0.000278582
2	chr1:108524571:G:T	108524571	NA,T	NA,G	NA,1	NA,-inf	NA,inf	NA,1.28241	0.000278401	0.000278401
2	chr1:108513797:T:C	108513797	NA,C	NA,T	NA,1	NA,-inf	NA,inf	NA,1.27971	0.000276872	0.000276872
2	chr1:108952765:A:C	108952765	NA,C	NA,A	NA,1	NA,inf	NA,inf	NA,1.35458	0.000276512	0.000276512
2	chr1:109888533:C:T	109888533	NA,T	NA,C	NA,1	NA,inf	NA,inf	NA,1.44047	0.00027547	0.00027547
2	chr1:109368673:G:A	109368673	NA,A	NA,G	NA,1	NA,-inf	NA,inf	NA,1.64011	0.000274212	0.000274212
2	chr1:109049875:T:A	109049875	NA,A	NA,T	NA,1	NA,inf	NA,inf	NA,1.58904	0.000272976	0.000272976
2	chr1:109558292:G:A	109558292	NA,A	NA,G	NA,1	NA,inf	NA,inf	NA,0.799964	0.000271741	0.000271741
2	chr1:108477585:C:A	108477585	NA,A	NA,C	NA,1	NA,-inf	NA,inf	NA,1.33508	0.000271409	0.000271409
2	chr1:109788101:T:C	109788101	NA,C	NA,T	NA,1	NA,-inf	NA,inf	NA,1.23615	0.000270559	0.000270559
2	chr1:108557871:C:CA	108557871	NA,CA	NA,C	NA,1	NA,inf	NA,inf	NA,1.35272	0.000270189	0.000270189
2	chr1:108522695:T:C	108522695	NA,C	NA,T	NA,1	NA,-inf	NA,inf	NA,1.2696	0.000269793	0.000269793
2	chr1:108825430:T:C	108825430	NA,C	NA,T	NA,1	NA,-inf	NA,inf	NA,2.0027	0.000268974	0.000268974
2	chr1:110113097:C:T	110113097	NA,T	NA,C	NA,1	NA,inf	NA,inf	NA,1.7077	0.00026798	0.00026798
2	chr1:108931104:A:C	108931104	NA,C	NA,A	NA,1	NA,inf	NA,inf	NA,1.39097	0.000267332	0.000267332
2	chr1:108831672:C:A	108831672	NA,A	NA,C	NA,1	NA,inf	NA,inf	NA,1.39759	0.000266576	0.000266576
2	chr1:109787973:C:A	109787973	NA,A	NA,C	NA,1	NA,inf	NA,inf	NA,1.33694	0.000264547	0.000264547
2	chr1:108657089:C:T	108657089	NA,T	NA,C	NA,1	NA,-inf	NA,inf	NA,0.874811	0.000262774	0.000262774
2	chr1:109341052:T:C	109341052	NA,C	NA,T	NA,1	NA,-inf	NA,inf	NA,1.78446	0.000261818	0.000261818
2	chr1:108554008:A:G	108554008	NA,G	NA,A	NA,1	NA,inf	NA,inf	NA,1.32995	0.000257337	0.000257337
2	chr1:109988541:T:C	109988541	NA,C	NA,T	NA,1	NA,inf	NA,inf	NA,1.30985	0.00025663	0.00025663
2	chr1:109370027:C:T	109370027	NA,T	NA,C	NA,1	NA,-inf	NA,inf	NA,1.59696	0.000252445	0.000252445
2	chr1:108652439:A:G	108652439	NA,G	NA,A	NA,1	NA,-inf	NA,inf	NA,0.85674	0.000252148	0.000252148
2	chr1:108653371:C:T	108653371	NA,T	NA,C	NA,1	NA,-inf	NA,inf	NA,0.85674	0.000252148	0.000252148
2	chr1:108652027:A:T	108652027	NA,T	NA,A	NA,1	NA,-inf	NA,inf	NA,0.855589	0.000251394	0.000251394
2	chr1:108975531:G:GA	108975531	GA,NA	G,NA	1,NA	-inf,NA	inf,NA	0.0733384,NA	0.000250604	0.000250604
2	chr1:110184005:C:T	110184005	NA,T	NA,C	NA,1	NA,-inf	NA,inf	NA,1.20278	0.000249503	0.000249503
2	chr1:109182202:C:T	109182202	T,NA	C,NA	1,NA	inf,NA	inf,NA	0.0931814,NA	0.000246972	0.000246972
2	chr1:109891679:T:G	109891679	NA,G	NA,T	NA,1	NA,inf	NA,inf	NA,1.26038	0.000246906	0.000246906
2	chr1:109597477:A:T	109597477	T,T	A,A	1,1	inf,inf	inf,inf	0.495303,2.81594	0.000246319	0.000246319
2	chr1:109718527:C:T	109718527	NA,T	NA,C	NA,1	NA,-inf	NA,inf	NA,1.51287	0.000245973	0.000245973
2	chr1:109847354:G:A	109847354	NA,A	NA,G	NA,1	NA,-inf	NA,inf	NA,1.35071	0.000243021	0.000243021
2	chr1:110185925:C:T	110185925	NA,T	NA,C	NA,1	NA,-inf	NA,inf	NA,1.3473	0.000242743	0.000242743
2	chr1:109276011:C:T	109276011	NA,T	NA,C	NA,1	NA,inf	NA,inf	NA,0.370477	0.000241455	0.000241455
2	chr1:108963796:C:G	108963796	G,G	C,C	1,1	-inf,inf	inf,inf	1.9342,0.441121	0.00024131	0.00024131
2	chr1:109469552:AAAG:A	109469552	NA,A	NA,AAAG	NA,1	NA,-inf	NA,inf	NA,1.5706	0.000239981	0.000239981
2	chr1:109035669:C:T	109035669	T,T	C,C	1,1	-inf,inf	inf,inf	1.92939,0.374007	0.000238239	0.000238239
2	chr1:108821334:C:A	108821334	NA,A	NA,C	NA,1	NA,inf	NA,inf	NA,1.44012	0.000237635	0.000237635
2	chr1:109086421:G:T	109086421	T,NA	G,NA	1,NA	-inf,NA	inf,NA	1.07254,NA	0.000235284	0.000235284
2	chr1:108917513:G:A	108917513	NA,A	NA,G	NA,1	NA,inf	NA,inf	NA,1.36254	0.000235029	0.000235029
2	chr1:109710508:T:C	109710508	C,C	T,T	1,1	-inf,-inf	inf,inf	1.40497,0.975786	0.000234713	0.000234713
2	chr1:109939639:A:G	109939639	NA,G	NA,A	NA,1	NA,inf	NA,inf	NA,0.983553	0.000234574	0.000234574
2	chr1:108544857:T:C	108544857	NA,C	NA,T	NA,1	NA,inf	NA,inf	NA,0.982635	0.000234379	0.000234379
2	chr1:108536565:T:C	108536565	NA,C	NA,T	NA,1	NA,inf	NA,inf	NA,0.980413	0.000233238	0.000233238
2	chr1:108552030:C:T	108552030	NA,T	NA,C	NA,1	NA,inf	NA,inf	NA,0.984254	0.000232446	0.000232446
2	chr1:109676934:C:T	109676934	NA,T	NA,C	NA,1	NA,inf	NA,inf	NA,0.674716	0.000232335	0.000232335
2	chr1:109107015:A:G	109107015	NA,G	NA,A	NA,1	NA,inf	NA,inf	NA,1.09399	0.000231101	0.000231101
2	chr1:108551975:A:G	108551975	NA,G	NA,A	NA,1	NA,inf	NA,inf	NA,0.98064	0.00023092	0.00023092
2	chr1:108738369:C:T	108738369	NA,T	NA,C	NA,1	NA,inf	NA,inf	NA,1.34457	0.000230817	0.000230817
2	chr1:110196649:A:G	110196649	G,NA	A,NA	1,NA	-inf,NA	inf,NA	1.19418,NA	0.000230392	0.000230392
2	chr1:110102492:C:T	110102492	NA,T	NA,C	NA,1	NA,inf	NA,inf	NA,1.45066	0.000229316	0.000229316
2	chr1:108534788:T:C	108534788	NA,C	NA,T	NA,1	NA,inf	NA,inf	NA,0.969564	0.000229092	0.000229092
2	chr1:109666691:G:T	109666691	NA,T	NA,G	NA,1	NA,-inf	NA,inf	NA,1.4694	0.00022616	0.00022616
2	chr1:109349359:T:G	109349359	NA,G	NA,T	NA,1	NA,-inf	NA,inf	NA,1.52041	0.000221743	0.000221743
2	chr1:109788640:C:T	109788640	NA,T	NA,C	NA,1	NA,-inf	NA,inf	NA,1.23121	0.000220466	0.000220466
2	chr1:110267386:A:T	110267386	T,T	A,A	1,1	inf,-inf	inf,inf	1.12328,2.39226	0.00021992	0.00021992
2	chr1:110196514:C:CTGTGG	110196514	CTGTGG,NA	C,NA	1,NA	-inf,NA	inf,NA	1.54126,NA	0.000219724	0.000219724
2	chr1:109313132:C:T	109313132	NA,T	NA,C	NA,1	NA,inf	NA,inf	NA,4.54159	0.00021912	0.00021912
2	chr1:109146372:A:G	109146372	NA,G	NA,A	NA,1	NA,-inf	NA,inf	NA,1.22328	0.000218576	0.000218576
2	chr1:109068785:T:C	109068785	NA,C	NA,T	NA,1	NA,inf	NA,inf	NA,1.77123	0.000218289	0.000218289
2	chr1:109159680:A:G	109159680	NA,G	NA,A	NA,1	NA,inf	NA,inf	NA,1.34835	0.000216638	0.000216638
2	chr1:110186512:T:C	110186512	NA,C	NA,T	NA,1	NA,inf	NA,inf	NA,1.3575	0.000216258	0.000216258
2	chr1:109480230:T:C	109480230	NA,C	NA,T	NA,1	NA,-inf	NA,inf	NA,1.47643	0.000215557	0.000215557
2	chr1:108476625:A:C	108476625	NA,C	NA,A	NA,1	NA,inf	NA,inf	NA,1.33255	0.00021527	0.00021527
2	chr1:110180941:C:T	110180941	NA,T	NA,C	NA,1	NA,inf	NA,inf	NA,1.29161	0.000215235	0.000215235
2	chr1:110131385:CT:C	110131385	NA,C	NA,CT	NA,1	NA,inf	NA,inf	NA,1.26587	0.00021479	0.00021479
2	chr1:108535421:A:T	108535421	NA,T	NA,A	NA,1	NA,inf	NA,inf	NA,0.938334	0.000214777	0.000214777
2	chr1:108964631:T:C	108964631	C,C	T,T	1,1	-inf,inf	inf,inf	1.88798,0.436224	0.000214737	0.000214737
2	chr1:109042968:C:T	109042968	NA,T	NA,C	NA,1	NA,inf	NA,inf	NA,1.31529	0.000213209	0.000213209
2	chr1:108535356:G:A	108535356	NA,A	NA,G	NA,1	NA,inf	NA,inf	NA,0.934866	0.000213121	0.000213121
2	chr1:110190363:C:T	110190363	NA,T	NA,C	NA,1	NA,-inf	NA,inf	NA,1.21482	0.000211376	0.000211376
2	chr1:108492745:T:C	108492745	NA,C	NA,T	NA,1	NA,inf	NA,inf	NA,1.22617	0.000210489	0.000210489
2	chr1:109535117:C:G	109535117	NA,G	NA,C	NA,1	NA,inf	NA,inf	NA,1.08819	0.000210123	0.000210123
2	chr1:109677286:G:A	109677286	NA,A	NA,G	NA,1	NA,inf	NA,inf	NA,0.633338	0.000210089	0.000210089
2	chr1:109892285:A:G	109892285	NA,G	NA,A	NA,1	NA,-inf	NA,inf	NA,1.36822	0.000209537	0.000209537
2	chr1:109656288:G:A	109656288	NA,A	NA,G	NA,1	NA,-inf	NA,inf	NA,1.25139	0.000209349	0.000209349
2	chr1:109381952:G:GTGCA	109381952	NA,GTGCA	NA,G	NA,1	NA,-inf	NA,inf	NA,1.4893	0.000209329	0.000209329
2	chr1:108972895:G:A	108972895	A,A	G,G	1,1	-inf,inf	inf,inf	1.78906,0.601512	0.000208691	0.000208691
2	chr1:109874965:T:C	109874965	NA,C	NA,T	NA,1	NA,inf	NA,inf	NA,1.41452	0.00020685	0.00020685
2	chr1:108654643:G:A	108654643	NA,A	NA,G	NA,1	NA,inf	NA,inf	NA,1.24809	0.000206461	0.000206461
2	chr1:108549401:G:A	108549401	NA,A	NA,G	NA,1	NA,inf	NA,inf	NA,0.917563	0.000206134	0.000206134
2	chr1:110144198:G:A	110144198	NA,A	NA,G	NA,1	NA,-inf	NA,inf	NA,1.12175	0.000205464	0.000205464
2	chr1:109982789:A:G	109982789	NA,G	NA,A	NA,1	NA,inf	NA,inf	NA,1.28926	0.000204763	0.000204763
2	chr1:109495116:C:T	109495116	NA,T	NA,C	NA,1	NA,-inf	NA,inf	NA,1.22767	0.000204305	0.000204305
2	chr1:108829804:C:T	108829804	NA,T	NA,C	NA,1	NA,-inf	NA,inf	NA,1.218	0.000203621	0.000203621
2	chr1:108917576:A:T	108917576	T,NA	A,NA	1,NA	-inf,NA	inf,NA	1.93135,NA	0.000203526	0.000203526
2	chr1:108546244:C:G	108546244	NA,G	NA,C	NA,1	NA,inf	NA,inf	NA,0.910875	0.000202562	0.000202562
2	chr1:108517483:C:G	108517483	NA,G	NA,C	NA,1	NA,inf	NA,inf	NA,1.00199	0.000202015	0.000202015
2	chr1:110262360:A:G	110262360	G,G	A,A	1,1	inf,-inf	inf,inf	2.38937,1.02602	0.000201774	0.000201774
2	chr1:108945681:C:A	108945681	NA,A	NA,C	NA,1	NA,inf	NA,inf	NA,1.24661	0.000201506	0.000201506
2	chr1:108551081:C:CATAG	108551081	NA,CATAG	NA,C	NA,1	NA,inf	NA,inf	NA,0.900777	0.000201491	0.000201491
2	chr1:108543640:C:A	108543640	NA,A	NA,C	NA,1	NA,inf	NA,inf	NA,0.900292	0.00020101	0.00020101
2	chr1:109769600:C:T	109769600	NA,T	NA,C	NA,1	NA,-inf	NA,inf	NA,1.35333	0.00020099	0.00020099
2	chr1:108544706:A:T	108544706	NA,T	NA,A	NA,1	NA,inf	NA,inf	NA,0.898487	0.000200254	0.000200254
2	chr1:109480516:T:G	109480516	NA,G	NA,T	NA,1	NA,-inf	NA,inf	NA,1.42857	0.000199814	0.000199814
2	chr1:108545585:G:A	108545585	NA,A	NA,G	NA,1	NA,inf	NA,inf	NA,0.897103	0.000199585	0.000199585
2	chr1:108547567:T:C	108547567	NA,C	NA,T	NA,1	NA,inf	NA,inf	NA,0.897103	0.000199585	0.000199585
2	chr1:109900504:T:C	109900504	NA,C	NA,T	NA,1	NA,-inf	NA,inf	NA,1.15732	0.000199055	0.000199055
2	chr1:108537816:T:C	108537816	NA,C	NA,T	NA,1	NA,inf	NA,inf	NA,0.89571	0.000198919	0.000198919
2	chr1:108547274:A:G	108547274	NA,G	NA,A	NA,1	NA,inf	NA,inf	NA,0.895451	0.000198898	0.000198898
2	chr1:108546671:C:T	108546671	NA,T	NA,C	NA,1	NA,inf	NA,inf	NA,0.892832	0.000197905	0.000197905
2	chr1:108549261:A:C	108549261	NA,C	NA,A	NA,1	NA,inf	NA,inf	NA,0.892471	0.000197427	0.000197427
2	chr1:109552152:ACT:A	109552152	NA,A	NA,ACT	NA,1	NA,inf	NA,inf	NA,0.920169	0.000196252	0.000196252
2	chr1:110230223:C:T	110230223	NA,T	NA,C	NA,1	NA,-inf	NA,inf	NA,1.22755	0.000195944	0.000195944
2	chr1:110104236:A:G	110104236	G,G	A,A	1,1	inf,-inf	inf,inf	1.20051,1.6531	0.000194918	0.000194918
2	chr1:108645131:C:T	108645131	NA,T	NA,C	NA,1	NA,inf	NA,inf	NA,1.21584	0.000194812	0.000194812
2	chr1:108549535:A:G	108549535	NA,G	NA,A	NA,1	NA,inf	NA,inf	NA,0.882479	0.000194368	0.000194368
2	chr1:109397453:C:T	109397453	NA,T	NA,C	NA,1	NA,-inf	NA,inf	NA,1.44034	0.00019415	0.00019415
2	chr1:108551599:G:A	108551599	NA,A	NA,G	NA,1	NA,inf	NA,inf	NA,0.888956	0.000194132	0.000194132
2	chr1:109602965:C:T	109602965	NA,T	NA,C	NA,1	NA,inf	NA,inf	NA,0.917391	0.000194099	0.000194099
2	chr1:108535925:T:C	108535925	NA,C	NA,T	NA,1	NA,inf	NA,inf	NA,0.890169	0.000193477	0.000193477
2	chr1:109867985:A:T	109867985	T,NA	A,NA	1,NA	-inf,NA	inf,NA	1.50683,NA	0.000193166	0.000193166
2	chr1:109356924:T:C	109356924	NA,C	NA,T	NA,1	NA,-inf	NA,inf	NA,1.44357	0.00019284	0.00019284
2	chr1:110211075:C:T	110211075	NA,T	NA,C	NA,1	NA,-inf	NA,inf	NA,1.08074	0.000191825	0.000191825
2	chr1:108550928:T:C	108550928	NA,C	NA,T	NA,1	NA,inf	NA,inf	NA,0.881137	0.000190618	0.000190618
2	chr1:110262874:G:T	110262874	NA,T	NA,G	NA,1	NA,-inf	NA,inf	NA,1.04018	0.000189615	0.000189615
2	chr1:109877704:T:C	109877704	NA,C	NA,T	NA,1	NA,inf	NA,inf	NA,1.32287	0.000189133	0.000189133
2	chr1:109159448:A:G	109159448	NA,G	NA,A	NA,1	NA,inf	NA,inf	NA,0.749315	0.000188689	0.000188689
2	chr1:109284723:T:A	109284723	A,NA	T,NA	1,NA	-inf,NA	inf,NA	0.276856,NA	0.000188225	0.000188225
2	chr1:109430734:C:G	109430734	NA,G	NA,C	NA,1	NA,inf	NA,inf	NA,4.36087	0.000187718	0.000187718
2	chr1:109959722:A:G	109959722	NA,G	NA,A	NA,1	NA,-inf	NA,inf	NA,1.16745	0.000187703	0.000187703
2	chr1:108803777:C:T	108803777	NA,T	NA,C	NA,1	NA,inf	NA,inf	NA,1.16758	0.000187658	0.000187658
2	chr1:108552334:T:C	108552334	NA,C	NA,T	NA,1	NA,inf	NA,inf	NA,0.867155	0.000187521	0.000187521
2	chr1:109880754:C:T	109880754	NA,T	NA,C	NA,1	NA,-inf	NA,inf	NA,0.997861	0.000186613	0.000186613
2	chr1:108821512:G:C	108821512	NA,C	NA,G	NA,1	NA,inf	NA,inf	NA,1.47283	0.000185477	0.000185477
2	chr1:109624887:C:T	109624887	NA,T	NA,C	NA,1	NA,inf	NA,inf	NA,0.94248	0.000184896	0.000184896
2	chr1:110119282:G:A	110119282	NA,A	NA,G	NA,1	NA,-inf	NA,inf	NA,0.994566	0.000184577	0.000184577
2	chr1:109635558:C:T	109635558	T,T	C,C	1,1	-inf,-inf	inf,inf	1.61928,1.90981	0.000184497	0.000184497
2	chr1:110085411:A:G	110085411	NA,G	NA,A	NA,1	NA,inf	NA,inf	NA,1.21769	0.000182932	0.000182932
2	chr1:110212733:A:G	110212733	NA,G	NA,A	NA,1	NA,-inf	NA,inf	NA,1.10975	0.000182891	0.000182891
2	chr1:109806850:A:C	109806850	NA,C	NA,A	NA,1	NA,-inf	NA,inf	NA,1.2481	0.000182653	0.000182653
2	chr1:110099059:C:T	110099059	NA,T	NA,C	NA,1	NA,inf	NA,inf	NA,1.32084	0.000181373	0.000181373
2	chr1:108771221:G:A	108771221	A,NA	G,NA	1,NA	inf,NA	inf,NA	1.30298,NA	0.000180997	0.000180997
2	chr1:108925878:G:A	108925878	NA,A	NA,G	NA,1	NA,inf	NA,inf	NA,1.19758	0.000180788	0.000180788
2	chr1:108653029:T:TC	108653029	NA,TC	NA,T	NA,1	NA,-inf	NA,inf	NA,0.718573	0.000180551	0.000180551
2	chr1:109750688:C:T	109750688	NA,T	NA,C	NA,1	NA,inf	NA,inf	NA,0.935939	0.000180461	0.000180461
2	chr1:108514263:T:C	108514263	NA,C	NA,T	NA,1	NA,-inf	NA,inf	NA,1.05167	0.000180353	0.000180353
2	chr1:109152113:A:G	109152113	G,NA	A,NA	1,NA	inf,NA	inf,NA	0.0562423,NA	0.000178529	0.000178529
2	chr1:109806852:T:C	109806852	NA,C	NA,T	NA,1	NA,-inf	NA,inf	NA,1.23508	0.00017841	0.00017841
2	chr1:109416281:T:C	109416281	NA,C	NA,T	NA,1	NA,-inf	NA,inf	NA,1.43801	0.000177843	0.000177843
2	chr1:108490717:A:G	108490717	NA,G	NA,A	NA,1	NA,inf	NA,inf	NA,1.12373	0.000175775	0.000175775
2	chr1:109569627:T:C	109569627	NA,C	NA,T	NA,1	NA,inf	NA,inf	NA,0.863581	0.000175546	0.000175546
2	chr1:109959861:C:T	109959861	NA,T	NA,C	NA,1	NA,-inf	NA,inf	NA,1.13002	0.000175418	0.000175418
2	chr1:109667893:C:T	109667893	T,NA	C,NA	1,NA	inf,NA	inf,NA	0.81731,NA	0.000174774	0.000174774
2	chr1:109185224:T:A	109185224	NA,A	NA,T	NA,1	NA,-inf	NA,inf	NA,1.37839	0.000174412	0.000174412
2	chr1:109486258:C:T	109486258	NA,T	NA,C	NA,1	NA,-inf	NA,inf	NA,1.32893	0.000174321	0.000174321
2	chr1:108741227:T:C	108741227	NA,C	NA,T	NA,1	NA,-inf	NA,inf	NA,0.689676	0.000172	0.000172
2	chr1:109034469:T:C	109034469	NA,C	NA,T	NA,1	NA,inf	NA,inf	NA,1.27996	0.000171993	0.000171993
2	chr1:109830401:C:T	109830401	T,T	C,C	1,1	-inf,-inf	inf,inf	1.90756,1.4856	0.000170749	0.000170749
2	chr1:110275950:G:A	110275950	NA,A	NA,G	NA,1	NA,-inf	NA,inf	NA,1.12543	0.000170229	0.000170229
2	chr1:109806822:A:G	109806822	NA,G	NA,A	NA,1	NA,-inf	NA,inf	NA,1.20624	0.000169949	0.000169949
2	chr1:108841071:G:A	108841071	NA,A	NA,G	NA,1	NA,-inf	NA,inf	NA,1.24267	0.000169543	0.000169543
2	chr1:108972924:C:T	108972924	T,T	C,C	1,1	-inf,inf	inf,inf	1.77331,0.506374	0.000169356	0.000169356
2	chr1:108519858:G:T	108519858	NA,T	NA,G	NA,1	NA,-inf	NA,inf	NA,1.074	0.000169335	0.000169335
2	chr1:108856851:G:T	108856851	T,NA	G,NA	1,NA	-inf,NA	inf,NA	2.10458,NA	0.000167398	0.000167398
2	chr1:108753472:A:G	108753472	NA,G	NA,A	NA,1	NA,inf	NA,inf	NA,1.23059	0.000166776	0.000166776
2	chr1:109294929:A:G	109294929	NA,G	NA,A	NA,1	NA,inf	NA,inf	NA,2.96625	0.000165012	0.000165012
2	chr1:109632939:C:T	109632939	NA,T	NA,C	NA,1	NA,inf	NA,inf	NA,0.828361	0.00016478	0.00016478
2	chr1:109293837:G:A	109293837	NA,A	NA,G	NA,1	NA,inf	NA,inf	NA,0.562522	0.000164335	0.000164335
2	chr1:108932122:A:T	108932122	NA,T	NA,A	NA,1	NA,inf	NA,inf	NA,1.16439	0.000164016	0.000164016
2	chr1:108934223:C:T	108934223	NA,T	NA,C	NA,1	NA,inf	NA,inf	NA,1.15361	0.000163919	0.000163919
2	chr1:109316362:C:T	109316362	NA,T	NA,C	NA,1	NA,inf	NA,inf	NA,4.51589	0.000163594	0.000163594
2	chr1:108541074:A:G	108541074	NA,G	NA,A	NA,1	NA,inf	NA,inf	NA,0.864148	0.000163043	0.000163043
2	chr1:109179682:G:A	109179682	NA,A	NA,G	NA,1	NA,inf	NA,inf	NA,0.370552	0.000162893	0.000162893
2	chr1:110254661:G:A	110254661	NA,A	NA,G	NA,1	NA,-inf	NA,inf	NA,1.02221	0.000162604	0.000162604
2	chr1:108645138:C:A	108645138	NA,A	NA,C	NA,1	NA,-inf	NA,inf	NA,0.76792	0.000162602	0.000162602
2	chr1:110147955:G:A	110147955	A,A	G,G	1,1	-inf,-inf	inf,inf	0.966276,1.87809	0.000162537	0.000162537
2	chr1:109869781:T:C	109869781	NA,C	NA,T	NA,1	NA,inf	NA,inf	NA,1.23835	0.000162216	0.000162216
2	chr1:109580042:C:T	109580042	NA,T	NA,C	NA,1	NA,inf	NA,inf	NA,0.819902	0.000161698	0.000161698
2	chr1:108935998:C:A	108935998	NA,A	NA,C	NA,1	NA,-inf	NA,inf	NA,1.52181	0.000161417	0.000161417
2	chr1:109774801:A:G	109774801	NA,G	NA,A	NA,1	NA,-inf	NA,inf	NA,1.15006	0.000161128	0.000161128
2	chr1:109798134:A:G	109798134	NA,G	NA,A	NA,1	NA,-inf	NA,inf	NA,0.947926	0.000160948	0.000160948
2	chr1:108963871:C:T	108963871	NA,T	NA,C	NA,1	NA,inf	NA,inf	NA,1.24148	0.000160423	0.000160423
2	chr1:108844964:G:T	108844964	NA,T	NA,G	NA,1	NA,-inf	NA,inf	NA,1.23081	0.000160064	0.000160064
2	chr1:108644199:G:T	108644199	NA,T	NA,G	NA,1	NA,-inf	NA,inf	NA,0.770494	0.000159728	0.000159728
2	chr1:109038396:G:A	109038396	NA,A	NA,G	NA,1	NA,inf	NA,inf	NA,1.32883	0.00015917	0.00015917
2	chr1:108842549:G:A	108842549	NA,A	NA,G	NA,1	NA,-inf	NA,inf	NA,1.33089	0.000158771	0.000158771
2	chr1:110147901:T:G	110147901	G,G	T,T	1,1	-inf,-inf	inf,inf	0.990531,1.83886	0.000158765	0.000158765
2	chr1:108594242:C:T	108594242	NA,T	NA,C	NA,1	NA,inf	NA,inf	NA,0.826546	0.000158426	0.000158426
2	chr1:109787542:C:T	109787542	NA,T	NA,C	NA,1	NA,-inf	NA,inf	NA,1.02741	0.000157718	0.000157718
2	chr1:109482502:G:C	109482502	NA,C	NA,G	NA,1	NA,-inf	NA,inf	NA,1.29532	0.000157646	0.000157646
2	chr1:109496318:G:A	109496318	NA,A	NA,G	NA,1	NA,inf	NA,inf	NA,1.11403	0.000157456	0.000157456
2	chr1:108981588:T:C	108981588	C,C	T,T	1,1	-inf,inf	inf,inf	2.05476,0.179827	0.000156231	0.000156231
2	chr1:109267561:C:T	109267561	T,T	C,C	1,1	-inf,inf	inf,inf	2.8666,1.50297	0.000156116	0.000156116
2	chr1:108647646:C:A	108647646	NA,A	NA,C	NA,1	NA,-inf	NA,inf	NA,0.753284	0.000155404	0.000155404
2	chr1:108850118:T:C	108850118	NA,C	NA,T	NA,1	NA,-inf	NA,inf	NA,1.19862	0.0001553	0.0001553
2	chr1:110077050:C:A	110077050	NA,A	NA,C	NA,1	NA,-inf	NA,inf	NA,0.949064	0.000155231	0.000155231
2	chr1:109575781:C:T	109575781	NA,T	NA,C	NA,1	NA,inf	NA,inf	NA,0.799271	0.000155061	0.000155061
2	chr1:108594876:A:C	108594876	NA,C	NA,A	NA,1	NA,inf	NA,inf	NA,0.810372	0.000154996	0.000154996
2	chr1:109567271:A:T	109567271	T,NA	A,NA	1,NA	-inf,NA	inf,NA	0.465111,NA	0.000154905	0.000154905
2	chr1:109847785:C:T	109847785	NA,T	NA,C	NA,1	NA,inf	NA,inf	NA,1.07149	0.000154734	0.000154734
2	chr1:109800355:T:C	109800355	NA,C	NA,T	NA,1	NA,-inf	NA,inf	NA,0.922904	0.000154435	0.000154435
2	chr1:110279591:G:C	110279591	NA,C	NA,G	NA,1	NA,-inf	NA,inf	NA,0.946679	0.000154376	0.000154376
2	chr1:109581144:T:C	109581144	NA,C	NA,T	NA,1	NA,inf	NA,inf	NA,0.79679	0.000154359	0.000154359
2	chr1:110128197:G:A	110128197	NA,A	NA,G	NA,1	NA,-inf	NA,inf	NA,0.917601	0.000154055	0.000154055
2	chr1:108520551:C:T	108520551	NA,T	NA,C	NA,1	NA,inf	NA,inf	NA,0.986892	0.000153915	0.000153915
2	chr1:108931679:T:C	108931679	NA,C	NA,T	NA,1	NA,-inf	NA,inf	NA,1.48618	0.000153798	0.000153798
2	chr1:110231303:G:A	110231303	NA,A	NA,G	NA,1	NA,-inf	NA,inf	NA,1.09884	0.000153118	0.000153118
2	chr1:110103293:T:A	110103293	NA,A	NA,T	NA,1	NA,inf	NA,inf	NA,1.33138	0.000153001	0.000153001
2	chr1:109682482:C:T	109682482	NA,T	NA,C	NA,1	NA,inf	NA,inf	NA,0.692354	0.000152547	0.000152547
2	chr1:109354184:T:C	109354184	C,NA	T,NA	1,NA	-inf,NA	inf,NA	1.9399,NA	0.00015218	0.00015218
2	chr1:109282292:A:G	109282292	NA,G	NA,A	NA,1	NA,-inf	NA,inf	NA,1.61066	0.00015194	0.00015194
2	chr1:110170172:C:T	110170172	NA,T	NA,C	NA,1	NA,-inf	NA,inf	NA,0.939454	0.00015148	0.00015148
2	chr1:110205709:A:G	110205709	NA,G	NA,A	NA,1	NA,-inf	NA,inf	NA,0.996779	0.000151292	0.000151292
2	chr1:108648676:T:C	108648676	NA,C	NA,T	NA,1	NA,inf	NA,inf	NA,0.929504	0.000151172	0.000151172
2	chr1:108538894:C:A	108538894	NA,A	NA,C	NA,1	NA,inf	NA,inf	NA,0.771796	0.000151023	0.000151023
2	chr1:110131106:A:G	110131106	NA,G	NA,A	NA,1	NA,inf	NA,inf	NA,0.892181	0.000150609	0.000150609
2	chr1:108543077:T:G	108543077	NA,G	NA,T	NA,1	NA,inf	NA,inf	NA,0.770594	0.000150439	0.000150439
2	chr1:108541525:C:T	108541525	NA,T	NA,C	NA,1	NA,inf	NA,inf	NA,0.769889	0.000150274	0.000150274
2	chr1:108537983:G:T	108537983	NA,T	NA,G	NA,1	NA,inf	NA,inf	NA,0.769889	0.000150274	0.000150274
2	chr1:108561580:CT:C	108561580	NA,C	NA,CT	NA,1	NA,inf	NA,inf	NA,1.10118	0.000150213	0.000150213
2	chr1:109763550:T:C	109763550	NA,C	NA,T	NA,1	NA,-inf	NA,inf	NA,1.0389	0.000150033	0.000150033
2	chr1:108538460:C:T	108538460	NA,T	NA,C	NA,1	NA,inf	NA,inf	NA,0.765117	0.000148634	0.000148634
2	chr1:109917720:T:C	109917720	NA,C	NA,T	NA,1	NA,-inf	NA,inf	NA,0.915532	0.000147897	0.000147897
2	chr1:108994657:GGACAAAGATGGGTTTTA:G	108994657	NA,G	NA,GGACAAAGATGGGTTTTA	NA,1	NA,-inf	NA,inf	NA,1.28039	0.000147726	0.000147726
2	chr1:108573641:G:A	108573641	NA,A	NA,G	NA,1	NA,inf	NA,inf	NA,1.07013	0.0001469	0.0001469
2	chr1:109889529:A:G	109889529	NA,G	NA,A	NA,1	NA,inf	NA,inf	NA,1.11535	0.00014677	0.00014677
2	chr1:108548406:A:C	108548406	NA,C	NA,A	NA,1	NA,inf	NA,inf	NA,0.757621	0.000146589	0.000146589
2	chr1:109455748:A:G	109455748	G,NA	A,NA	1,NA	inf,NA	inf,NA	0.751294,NA	0.000146534	0.000146534
2	chr1:108806202:A:G	108806202	G,NA	A,NA	1,NA	inf,NA	inf,NA	1.16445,NA	0.000146076	0.000146076
2	chr1:110234483:G:A	110234483	A,A	G,G	1,1	inf,-inf	inf,inf	2.57677,0.691261	0.000145914	0.000145914
2	chr1:109581110:T:C	109581110	NA,C	NA,T	NA,1	NA,-inf	NA,inf	NA,1.04284	0.000145762	0.000145762
2	chr1:110194219:C:T	110194219	T,NA	C,NA	1,NA	-inf,NA	inf,NA	0.993275,NA	0.000145361	0.000145361
2	chr1:109337026:C:T	109337026	NA,T	NA,C	NA,1	NA,inf	NA,inf	NA,4.34516	0.00014503	0.00014503
2	chr1:109881993:C:T	109881993	NA,T	NA,C	NA,1	NA,-inf	NA,inf	NA,0.873358	0.00014474	0.00014474
2	chr1:109164724:G:A	109164724	NA,A	NA,G	NA,1	NA,inf	NA,inf	NA,0.330036	0.00014454	0.00014454
2	chr1:109318751:C:T	109318751	NA,T	NA,C	NA,1	NA,inf	NA,inf	NA,2.56562	0.000144211	0.000144211
2	chr1:108551768:A:G	108551768	NA,G	NA,A	NA,1	NA,inf	NA,inf	NA,0.749072	0.000144132	0.000144132
2	chr1:109845507:C:T	109845507	T,T	C,C	1,1	inf,inf	inf,inf	1.68039,0.686805	0.000143688	0.000143688
2	chr1:110273164:T:A	110273164	NA,A	NA,T	NA,1	NA,-inf	NA,inf	NA,0.902288	0.000143211	0.000143211
2	chr1:109880493:G:A	109880493	NA,A	NA,G	NA,1	NA,-inf	NA,inf	NA,0.854796	0.000143154	0.000143154
2	chr1:109552086:C:T	109552086	NA,T	NA,C	NA,1	NA,inf	NA,inf	NA,0.687512	0.000142967	0.000142967
2	chr1:109120513:C:T	109120513	NA,T	NA,C	NA,1	NA,inf	NA,inf	NA,0.862161	0.000142928	0.000142928
2	chr1:108846128:C:T	108846128	NA,T	NA,C	NA,1	NA,-inf	NA,inf	NA,1.22813	0.000142876	0.000142876
2	chr1:109251833:A:G	109251833	NA,G	NA,A	NA,1	NA,-inf	NA,inf	NA,0.433422	0.000142551	0.000142551
2	chr1:109018217:G:A	109018217	NA,A	NA,G	NA,1	NA,inf	NA,inf	NA,0.998832	0.000142392	0.000142392
2	chr1:109451765:G:A	109451765	A,NA	G,NA	1,NA	-inf,NA	inf,NA	1.88025,NA	0.000141935	0.000141935
2	chr1:109758112:C:T	109758112	NA,T	NA,C	NA,1	NA,-inf	NA,inf	NA,1.14733	0.000141267	0.000141267
2	chr1:109138291:A:G	109138291	NA,G	NA,A	NA,1	NA,-inf	NA,inf	NA,0.98528	0.000141229	0.000141229
2	chr1:109800173:G:C	109800173	NA,C	NA,G	NA,1	NA,-inf	NA,inf	NA,0.887152	0.000141204	0.000141204
2	chr1:110072222:G:A	110072222	NA,A	NA,G	NA,1	NA,inf	NA,inf	NA,0.980005	0.000141174	0.000141174
2	chr1:109128894:C:T	109128894	NA,T	NA,C	NA,1	NA,inf	NA,inf	NA,1.39698	0.000141084	0.000141084
2	chr1:109800065:A:G	109800065	NA,G	NA,A	NA,1	NA,-inf	NA,inf	NA,0.879602	0.000141011	0.000141011
2	chr1:110126580:A:C	110126580	NA,C	NA,A	NA,1	NA,-inf	NA,inf	NA,0.919001	0.000140927	0.000140927
2	chr1:109064303:C:T	109064303	T,NA	C,NA	1,NA	-inf,NA	inf,NA	0.0548802,NA	0.000140899	0.000140899
2	chr1:108998119:AATGTACATAT:A	108998119	NA,A	NA,AATGTACATAT	NA,1	NA,inf	NA,inf	NA,0.525766	0.000140785	0.000140785
2	chr1:108977360:G:T	108977360	T,T	G,G	1,1	-inf,inf	inf,inf	2.00507,0.185327	0.000140734	0.000140734
2	chr1:109861319:A:G	109861319	G,G	A,A	1,1	-inf,inf	inf,inf	1.95784,0.490952	0.00014055	0.00014055
2	chr1:108913216:C:T	108913216	NA,T	NA,C	NA,1	NA,inf	NA,inf	NA,1.00569	0.00014041	0.00014041
2	chr1:108536300:A:G	108536300	NA,G	NA,A	NA,1	NA,inf	NA,inf	NA,0.735462	0.00014025	0.00014025
2	chr1:109493840:A:G	109493840	NA,G	NA,A	NA,1	NA,inf	NA,inf	NA,0.97535	0.000140172	0.000140172
2	chr1:109886607:C:T	109886607	NA,T	NA,C	NA,1	NA,inf	NA,inf	NA,1.08018	0.000140158	0.000140158
2	chr1:109799364:C:T	109799364	NA,T	NA,C	NA,1	NA,-inf	NA,inf	NA,0.87934	0.000139685	0.000139685
2	chr1:108709003:G:A	108709003	NA,A	NA,G	NA,1	NA,inf	NA,inf	NA,0.846968	0.000139608	0.000139608
2	chr1:108762718:T:C	108762718	NA,C	NA,T	NA,1	NA,-inf	NA,inf	NA,0.982674	0.000139363	0.000139363
2	chr1:109166643:C:T	109166643	NA,T	NA,C	NA,1	NA,-inf	NA,inf	NA,1.59823	0.000139355	0.000139355
2	chr1:109798425:G:A	109798425	NA,A	NA,G	NA,1	NA,-inf	NA,inf	NA,0.877793	0.0001391	0.0001391
2	chr1:109162572:A:G	109162572	NA,G	NA,A	NA,1	NA,inf	NA,inf	NA,0.46721	0.000139075	0.000139075
2	chr1:109799518:A:G	109799518	NA,G	NA,A	NA,1	NA,-inf	NA,inf	NA,0.875911	0.000138996	0.000138996
2	chr1:109800997:G:C	109800997	NA,C	NA,G	NA,1	NA,-inf	NA,inf	NA,0.875911	0.000138996	0.000138996
2	chr1:109799015:C:T	109799015	NA,T	NA,C	NA,1	NA,-inf	NA,inf	NA,0.875911	0.000138996	0.000138996
2	chr1:109800843:C:T	109800843	NA,T	NA,C	NA,1	NA,-inf	NA,inf	NA,0.875911	0.000138996	0.000138996
2	chr1:109543145:G:A	109543145	NA,A	NA,G	NA,1	NA,inf	NA,inf	NA,0.772759	0.000138802	0.000138802
2	chr1:109542999:C:T	109542999	NA,T	NA,C	NA,1	NA,inf	NA,inf	NA,0.772759	0.000138802	0.000138802
2	chr1:109336556:C:T	109336556	T,NA	C,NA	1,NA	inf,NA	inf,NA	0.752911,NA	0.000138523	0.000138523
2	chr1:110271171:T:C	110271171	NA,C	NA,T	NA,1	NA,-inf	NA,inf	NA,0.891297	0.000138444	0.000138444
2	chr1:109566417:A:G	109566417	G,G	A,A	1,1	inf,inf	inf,inf	0.90044,2.68613	0.000137864	0.000137864
2	chr1:108981423:A:G	108981423	NA,G	NA,A	NA,1	NA,-inf	NA,inf	NA,1.24165	0.00013781	0.00013781
2	chr1:110282678:G:C	110282678	NA,C	NA,G	NA,1	NA,-inf	NA,inf	NA,0.888022	0.000137627	0.000137627
2	chr1:109612515:C:T	109612515	T,T	C,C	1,1	inf,inf	inf,inf	0.510861,2.57556	0.000137553	0.000137553
2	chr1:109779748:A:G	109779748	NA,G	NA,A	NA,1	NA,inf	NA,inf	NA,1.29587	0.000137287	0.000137287
2	chr1:109359970:A:G	109359970	NA,G	NA,A	NA,1	NA,inf	NA,inf	NA,3.95327	0.000136957	0.000136957
2	chr1:109799784:G:A	109799784	NA,A	NA,G	NA,1	NA,-inf	NA,inf	NA,0.867078	0.00013674	0.00013674
2	chr1:109367504:C:T	109367504	NA,T	NA,C	NA,1	NA,inf	NA,inf	NA,0.470583	0.000136621	0.000136621
2	chr1:109601142:A:G	109601142	NA,G	NA,A	NA,1	NA,inf	NA,inf	NA,0.730737	0.000135609	0.000135609
2	chr1:110119481:G:A	110119481	NA,A	NA,G	NA,1	NA,-inf	NA,inf	NA,0.826732	0.00013556	0.00013556
2	chr1:108943000:CTCAGGT:C	108943000	NA,C	NA,CTCAGGT	NA,1	NA,inf	NA,inf	NA,1.3238	0.000135436	0.000135436
2	chr1:108668462:A:C	108668462	NA,C	NA,A	NA,1	NA,-inf	NA,inf	NA,0.926749	0.000135213	0.000135213
2	chr1:109762060:G:A	109762060	NA,A	NA,G	NA,1	NA,-inf	NA,inf	NA,1.28912	0.000135105	0.000135105
2	chr1:109789739:T:C	109789739	C,C	T,T	1,1	-inf,inf	inf,inf	2.30055,0.568068	0.000135065	0.000135065
2	chr1:109338449:T:A	109338449	NA,A	NA,T	NA,1	NA,-inf	NA,inf	NA,0.54898	0.000135056	0.000135056
2	chr1:109232938:G:T	109232938	T,NA	G,NA	1,NA	inf,NA	inf,NA	0.449955,NA	0.000134735	0.000134735
2	chr1:108842735:A:G	108842735	NA,G	NA,A	NA,1	NA,-inf	NA,inf	NA,0.736343	0.000134489	0.000134489
2	chr1:109830805:C:T	109830805	NA,T	NA,C	NA,1	NA,-inf	NA,inf	NA,0.984327	0.000134347	0.000134347
2	chr1:109113234:A:G	109113234	NA,G	NA,A	NA,1	NA,-inf	NA,inf	NA,1.00823	0.000134284	0.000134284
2	chr1:108760832:A:C	108760832	NA,C	NA,A	NA,1	NA,inf	NA,inf	NA,0.735263	0.000134171	0.000134171
2	chr1:109779885:T:C	109779885	NA,C	NA,T	NA,1	NA,-inf	NA,inf	NA,1.07199	0.000133853	0.000133853
2	chr1:109010730:C:G	109010730	G,G	C,C	1,1	-inf,inf	inf,inf	1.96402,0.236303	0.000133643	0.000133643
2	chr1:109163333:T:G	109163333	NA,G	NA,T	NA,1	NA,inf	NA,inf	NA,0.447338	0.000133596	0.000133596
2	chr1:109157253:A:G	109157253	NA,G	NA,A	NA,1	NA,inf	NA,inf	NA,0.996756	0.000133494	0.000133494
2	chr1:110238690:C:T	110238690	NA,T	NA,C	NA,1	NA,inf	NA,inf	NA,0.871885	0.000133182	0.000133182
2	chr1:108979393:G:A	108979393	A,A	G,G	1,1	-inf,inf	inf,inf	1.99263,0.201754	0.000132965	0.000132965
2	chr1:108997438:A:G	108997438	G,G	A,A	1,1	-inf,inf	inf,inf	1.96533,0.232483	0.000132914	0.000132914
2	chr1:109270090:C:G	109270090	NA,G	NA,C	NA,1	NA,-inf	NA,inf	NA,1.4389	0.00013283	0.00013283
2	chr1:109116152:C:T	109116152	NA,T	NA,C	NA,1	NA,-inf	NA,inf	NA,1.00186	0.000132739	0.000132739
2	chr1:109801497:C:T	109801497	NA,T	NA,C	NA,1	NA,-inf	NA,inf	NA,0.855027	0.00013273	0.00013273
2	chr1:109105566:T:C	109105566	NA,C	NA,T	NA,1	NA,-inf	NA,inf	NA,1.00112	0.000132301	0.000132301
2	chr1:109792944:G:A	109792944	NA,A	NA,G	NA,1	NA,-inf	NA,inf	NA,0.972338	0.000132126	0.000132126
2	chr1:109207404:C:T	109207404	NA,T	NA,C	NA,1	NA,-inf	NA,inf	NA,0.273851	0.000131764	0.000131764
2	chr1:109660932:G:T	109660932	T,T	G,G	1,1	-inf,-inf	inf,inf	0.286202,3.16858	0.000131305	0.000131305
2	chr1:110069744:G:A	110069744	NA,A	NA,G	NA,1	NA,inf	NA,inf	NA,0.922615	0.000131098	0.000131098
2	chr1:109795306:T:C	109795306	NA,C	NA,T	NA,1	NA,-inf	NA,inf	NA,0.852817	0.000131083	0.000131083
2	chr1:109003044:C:T	109003044	NA,T	NA,C	NA,1	NA,-inf	NA,inf	NA,0.463526	0.000131021	0.000131021
2	chr1:109468871:CTAA:C	109468871	NA,C	NA,CTAA	NA,1	NA,-inf	NA,inf	NA,0.579058	0.000131003	0.000131003
2	chr1:108695254:A:T	108695254	NA,T	NA,A	NA,1	NA,inf	NA,inf	NA,0.937289	0.000130963	0.000130963
2	chr1:109796962:G:A	109796962	NA,A	NA,G	NA,1	NA,-inf	NA,inf	NA,0.843404	0.000130839	0.000130839
2	chr1:108980880:C:T	108980880	T,T	C,C	1,1	-inf,inf	inf,inf	1.98021,0.169764	0.000130457	0.000130457
2	chr1:108773041:G:A	108773041	NA,A	NA,G	NA,1	NA,inf	NA,inf	NA,0.722834	0.00013033	0.00013033
2	chr1:109286673:C:T	109286673	T,NA	C,NA	1,NA	-inf,NA	inf,NA	2.25308,NA	0.000129985	0.000129985
2	chr1:109801465:A:G	109801465	NA,G	NA,A	NA,1	NA,-inf	NA,inf	NA,0.841378	0.000129904	0.000129904
2	chr1:109042479:G:A	109042479	NA,A	NA,G	NA,1	NA,inf	NA,inf	NA,0.734932	0.000129826	0.000129826
2	chr1:109798343:T:C	109798343	NA,C	NA,T	NA,1	NA,-inf	NA,inf	NA,0.836793	0.000129536	0.000129536
2	chr1:110137666:C:T	110137666	NA,T	NA,C	NA,1	NA,-inf	NA,inf	NA,0.98372	0.00012953	0.00012953
2	chr1:110137796:C:T	110137796	NA,T	NA,C	NA,1	NA,-inf	NA,inf	NA,0.98372	0.00012953	0.00012953
2	chr1:109434513:C:A	109434513	A,NA	C,NA	1,NA	inf,NA	inf,NA	0.454069,NA	0.000129499	0.000129499
2	chr1:109888028:G:A	109888028	NA,A	NA,G	NA,1	NA,inf	NA,inf	NA,0.884806	0.00012945	0.00012945
2	chr1:108606941:G:A	108606941	NA,A	NA,G	NA,1	NA,-inf	NA,inf	NA,0.921431	0.000129418	0.000129418
2	chr1:109636825:G:A	109636825	A,NA	G,NA	1,NA	inf,NA	inf,NA	0.391173,NA	0.00012933	0.00012933
2	chr1:109794132:C:CACGAAATAATAG	109794132	NA,CACGAAATAATAG	NA,C	NA,1	NA,-inf	NA,inf	NA,0.845905	0.000129104	0.000129104
2	chr1:110250976:C:T	110250976	NA,T	NA,C	NA,1	NA,-inf	NA,inf	NA,0.826	0.000129043	0.000129043
2	chr1:109155578:A:T	109155578	NA,T	NA,A	NA,1	NA,inf	NA,inf	NA,0.980518	0.000128885	0.000128885
2	chr1:110060257:C:T	110060257	NA,T	NA,C	NA,1	NA,inf	NA,inf	NA,1.02753	0.000128798	0.000128798
2	chr1:109794125:T:TA	109794125	NA,TA	NA,T	NA,1	NA,-inf	NA,inf	NA,0.844451	0.000128702	0.000128702
2	chr1:108842859:C:A	108842859	NA,A	NA,C	NA,1	NA,-inf	NA,inf	NA,1.16487	0.00012866	0.00012866
2	chr1:109892994:G:GCGCTC	109892994	NA,GCGCTC	NA,G	NA,1	NA,inf	NA,inf	NA,0.915358	0.000128588	0.000128588
2	chr1:109136573:G:A	109136573	NA,A	NA,G	NA,1	NA,-inf	NA,inf	NA,1.46478	0.000127755	0.000127755
2	chr1:110106916:G:A	110106916	A,A	G,G	1,1	inf,-inf	inf,inf	0.874338,1.8766	0.000127399	0.000127399
2	chr1:108575165:A:G	108575165	NA,G	NA,A	NA,1	NA,inf	NA,inf	NA,0.713757	0.000126972	0.000126972
2	chr1:109594316:T:TA	109594316	TA,TA	T,T	1,1	inf,inf	inf,inf	0.794189,2.56727	0.000126612	0.000126612
2	chr1:109107059:T:C	109107059	NA,C	NA,T	NA,1	NA,-inf	NA,inf	NA,0.972598	0.000126596	0.000126596
2	chr1:109901608:G:C	109901608	NA,C	NA,G	NA,1	NA,inf	NA,inf	NA,0.705773	0.000126354	0.000126354
2	chr1:109008630:C:T	109008630	T,T	C,C	1,1	-inf,inf	inf,inf	1.92972,0.270478	0.000126272	0.000126272
2	chr1:109473817:C:T	109473817	NA,T	NA,C	NA,1	NA,-inf	NA,inf	NA,0.559857	0.000126047	0.000126047
2	chr1:109765384:T:C	109765384	NA,C	NA,T	NA,1	NA,-inf	NA,inf	NA,0.807625	0.000125989	0.000125989
2	chr1:109605269:G:A	109605269	NA,A	NA,G	NA,1	NA,inf	NA,inf	NA,0.686624	0.000125124	0.000125124
2	chr1:108979557:G:C	108979557	NA,C	NA,G	NA,1	NA,-inf	NA,inf	NA,1.17608	0.000124828	0.000124828
2	chr1:109856007:C:T	109856007	T,T	C,C	1,1	-inf,inf	inf,inf	1.85388,0.481149	0.000124708	0.000124708
2	chr1:108972856:A:G	108972856	NA,G	NA,A	NA,1	NA,inf	NA,inf	NA,0.472714	0.000124661	0.000124661
2	chr1:110152745:C:T	110152745	NA,T	NA,C	NA,1	NA,inf	NA,inf	NA,0.819532	0.000124488	0.000124488
2	chr1:110103126:C:G	110103126	NA,G	NA,C	NA,1	NA,-inf	NA,inf	NA,0.934366	0.000124393	0.000124393
2	chr1:109011940:T:C	109011940	C,C	T,T	1,1	-inf,inf	inf,inf	1.9395,0.232231	0.00012409	0.00012409
2	chr1:108567166:A:T	108567166	NA,T	NA,A	NA,1	NA,inf	NA,inf	NA,0.704339	0.000124055	0.000124055
2	chr1:108708296:C:A	108708296	NA,A	NA,C	NA,1	NA,-inf	NA,inf	NA,0.70711	0.000124023	0.000124023
2	chr1:109324032:C:T	109324032	T,NA	C,NA	1,NA	inf,NA	inf,NA	0.439137,NA	0.000123701	0.000123701
2	chr1:108528520:T:C	108528520	NA,C	NA,T	NA,1	NA,inf	NA,inf	NA,0.947058	0.000123545	0.000123545
2	chr1:109796858:C:T	109796858	NA,T	NA,C	NA,1	NA,-inf	NA,inf	NA,0.813081	0.000123506	0.000123506
2	chr1:108697321:C:T	108697321	NA,T	NA,C	NA,1	NA,inf	NA,inf	NA,0.848394	0.000123497	0.000123497
2	chr1:109841293:G:A	109841293	NA,A	NA,G	NA,1	NA,inf	NA,inf	NA,1.19829	0.000123348	0.000123348
2	chr1:109450347:G:T	109450347	NA,T	NA,G	NA,1	NA,inf	NA,inf	NA,1.39825	0.000123317	0.000123317
2	chr1:108802418:T:A	108802418	NA,A	NA,T	NA,1	NA,-inf	NA,inf	NA,0.913678	0.000123013	0.000123013
2	chr1:109576650:C:G	109576650	NA,G	NA,C	NA,1	NA,-inf	NA,inf	NA,0.931138	0.000122886	0.000122886
2	chr1:108741850:C:T	108741850	NA,T	NA,C	NA,1	NA,-inf	NA,inf	NA,0.892566	0.000122877	0.000122877
2	chr1:108895960:A:G	108895960	G,NA	A,NA	1,NA	-inf,NA	inf,NA	0.199929,NA	0.000122607	0.000122607
2	chr1:109668712:C:T	109668712	NA,T	NA,C	NA,1	NA,inf	NA,inf	NA,0.880852	0.000122151	0.000122151
2	chr1:108864174:A:G	108864174	G,NA	A,NA	1,NA	-inf,NA	inf,NA	0.228849,NA	0.000121942	0.000121942
2	chr1:108696203:A:G	108696203	NA,G	NA,A	NA,1	NA,-inf	NA,inf	NA,0.621222	0.00012191	0.00012191
2	chr1:109733239:T:C	109733239	C,C	T,T	1,1	inf,inf	inf,inf	0.298999,1.54881	0.000121771	0.000121771
2	chr1:108996293:C:A	108996293	A,A	C,C	1,1	-inf,inf	inf,inf	1.93948,0.181368	0.00012172	0.00012172
2	chr1:109943463:C:T	109943463	NA,T	NA,C	NA,1	NA,inf	NA,inf	NA,0.947498	0.000120824	0.000120824
2	chr1:108688996:C:T	108688996	NA,T	NA,C	NA,1	NA,-inf	NA,inf	NA,1.04424	0.000120557	0.000120557
2	chr1:108999788:T:C	108999788	C,C	T,T	1,1	-inf,inf	inf,inf	1.86699,0.313437	0.000120429	0.000120429
2	chr1:108570208:T:A	108570208	NA,A	NA,T	NA,1	NA,inf	NA,inf	NA,0.687624	0.000120217	0.000120217
2	chr1:110232760:C:T	110232760	NA,T	NA,C	NA,1	NA,-inf	NA,inf	NA,0.867835	0.000120032	0.000120032
2	chr1:108568956:G:A	108568956	NA,A	NA,G	NA,1	NA,inf	NA,inf	NA,0.686943	0.000120027	0.000120027
2	chr1:109995200:C:T	109995200	NA,T	NA,C	NA,1	NA,inf	NA,inf	NA,0.860604	0.000119995	0.000119995
2	chr1:108993479:AAAAT:A	108993479	NA,A	NA,AAAAT	NA,1	NA,inf	NA,inf	NA,0.633321	0.000119785	0.000119785
2	chr1:109039501:G:A	109039501	A,A	G,G	1,1	-inf,inf	inf,inf	1.92944,0.208796	0.000119768	0.000119768
2	chr1:109047327:C:A	109047327	A,NA	C,NA	1,NA	inf,NA	inf,NA	1.15905,NA	0.000119382	0.000119382
2	chr1:109087648:G:A	109087648	NA,A	NA,G	NA,1	NA,inf	NA,inf	NA,0.75478	0.000119373	0.000119373
2	chr1:108994611:AC:A	108994611	A,A	AC,AC	1,1	-inf,inf	inf,inf	1.91599,0.229564	0.000118715	0.000118715
2	chr1:109150982:C:T	109150982	T,NA	C,NA	1,NA	-inf,NA	inf,NA	1.87988,NA	0.000118699	0.000118699
2	chr1:109889417:G:T	109889417	NA,T	NA,G	NA,1	NA,-inf	NA,inf	NA,0.730634	0.000118006	0.000118006
2	chr1:109888034:C:T	109888034	NA,T	NA,C	NA,1	NA,inf	NA,inf	NA,0.890874	0.000117662	0.000117662
2	chr1:110123205:G:A	110123205	NA,A	NA,G	NA,1	NA,inf	NA,inf	NA,0.891174	0.000117646	0.000117646
2	chr1:108529070:A:C	108529070	NA,C	NA,A	NA,1	NA,inf	NA,inf	NA,0.906632	0.000117231	0.000117231
2	chr1:108564405:G:A	108564405	NA,A	NA,G	NA,1	NA,-inf	NA,inf	NA,1.01694	0.00011723	0.00011723
2	chr1:110212453:G:A	110212453	A,NA	G,NA	1,NA	inf,NA	inf,NA	1.00969,NA	0.000117129	0.000117129
2	chr1:110041635:C:T	110041635	T,NA	C,NA	1,NA	inf,NA	inf,NA	1.12668,NA	0.000116864	0.000116864
2	chr1:108658778:A:G	108658778	NA,G	NA,A	NA,1	NA,-inf	NA,inf	NA,0.851239	0.000116601	0.000116601
2	chr1:109007426:G:T	109007426	NA,T	NA,G	NA,1	NA,inf	NA,inf	NA,0.846146	0.000115938	0.000115938
2	chr1:110244537:G:T	110244537	T,NA	G,NA	1,NA	-inf,NA	inf,NA	0.754478,NA	0.000115734	0.000115734
2	chr1:109666400:G:C	109666400	NA,C	NA,G	NA,1	NA,-inf	NA,inf	NA,0.829971	0.000115569	0.000115569
2	chr1:108652377:A:G	108652377	NA,G	NA,A	NA,1	NA,inf	NA,inf	NA,1.08402	0.000115104	0.000115104
2	chr1:109030536:T:C	109030536	C,C	T,T	1,1	-inf,inf	inf,inf	0.453108,1.23683	0.000115103	0.000115103
2	chr1:110180327:A:C	110180327	NA,C	NA,A	NA,1	NA,-inf	NA,inf	NA,0.942851	0.000114901	0.000114901
2	chr1:109789789:T:C	109789789	NA,C	NA,T	NA,1	NA,-inf	NA,inf	NA,0.950091	0.000114785	0.000114785
2	chr1:110243581:A:G	110243581	NA,G	NA,A	NA,1	NA,inf	NA,inf	NA,0.979085	0.000114668	0.000114668
2	chr1:109100679:G:A	109100679	NA,A	NA,G	NA,1	NA,-inf	NA,inf	NA,0.567042	0.000114624	0.000114624
2	chr1:110223029:T:C	110223029	NA,C	NA,T	NA,1	NA,-inf	NA,inf	NA,0.833019	0.000114517	0.000114517
2	chr1:109946850:C:A	109946850	A,A	C,C	1,1	-inf,-inf	inf,inf	0.193495,2.20833	0.000114341	0.000114341
2	chr1:108531014:A:AG	108531014	NA,AG	NA,A	NA,1	NA,inf	NA,inf	NA,0.905958	0.000113974	0.000113974
2	chr1:108731602:T:C	108731602	NA,C	NA,T	NA,1	NA,-inf	NA,inf	NA,0.862044	0.00011395	0.00011395
2	chr1:108999185:C:G	108999185	NA,G	NA,C	NA,1	NA,inf	NA,inf	NA,0.83201	0.000113269	0.000113269
2	chr1:109036697:G:A	109036697	A,A	G,G	1,1	inf,inf	inf,inf	0.809182,1.77643	0.000113246	0.000113246
2	chr1:109331170:C:G	109331170	NA,G	NA,C	NA,1	NA,-inf	NA,inf	NA,1.36208	0.000113167	0.000113167
2	chr1:108866547:C:T	108866547	T,NA	C,NA	1,NA	-inf,NA	inf,NA	0.187402,NA	0.000113113	0.000113113
2	chr1:109469373:T:G	109469373	G,G	T,T	1,1	inf,inf	inf,inf	3.34566,1.68096	0.000112836	0.000112836
2	chr1:109309110:G:C	109309110	NA,C	NA,G	NA,1	NA,-inf	NA,inf	NA,0.471213	0.000112636	0.000112636
2	chr1:109980523:A:G	109980523	NA,G	NA,A	NA,1	NA,inf	NA,inf	NA,0.763232	0.000112612	0.000112612
2	chr1:109640839:T:C	109640839	NA,C	NA,T	NA,1	NA,-inf	NA,inf	NA,0.946695	0.000112603	0.000112603
2	chr1:108701754:A:T	108701754	NA,T	NA,A	NA,1	NA,-inf	NA,inf	NA,0.582379	0.000112416	0.000112416
2	chr1:108572684:C:T	108572684	NA,T	NA,C	NA,1	NA,inf	NA,inf	NA,0.642911	0.000112348	0.000112348
2	chr1:109343848:G:A	109343848	NA,A	NA,G	NA,1	NA,-inf	NA,inf	NA,1.05462	0.000112337	0.000112337
2	chr1:108891607:A:C	108891607	C,NA	A,NA	1,NA	-inf,NA	inf,NA	0.170885,NA	0.000112221	0.000112221
2	chr1:109785584:G:A	109785584	NA,A	NA,G	NA,1	NA,-inf	NA,inf	NA,0.683647	0.000112213	0.000112213
2	chr1:110147603:G:A	110147603	NA,A	NA,G	NA,1	NA,inf	NA,inf	NA,1.01836	0.000112015	0.000112015
2	chr1:108532611:A:T	108532611	T,NA	A,NA	1,NA	-inf,NA	inf,NA	0.347718,NA	0.000111991	0.000111991
2	chr1:109016184:T:C	109016184	NA,C	NA,T	NA,1	NA,inf	NA,inf	NA,0.826624	0.000111977	0.000111977
2	chr1:108584313:G:C	108584313	NA,C	NA,G	NA,1	NA,inf	NA,inf	NA,0.647131	0.000111611	0.000111611
2	chr1:108563244:A:G	108563244	NA,G	NA,A	NA,1	NA,inf	NA,inf	NA,0.653245	0.000111597	0.000111597
2	chr1:109231537:G:C	109231537	NA,C	NA,G	NA,1	NA,inf	NA,inf	NA,0.289477	0.000111558	0.000111558
```
