## Supplementary material for "Characterization of shared and ancestry-specific signals driving complex traits using multi-ancestry fine-mapping": susiex_nc2.cs80.snp

```
BP	SNP	PIP(CS1)	LogBF(CS1,Pop1)	LogBF(CS1,Pop2)	PIP(CS2)	LogBF(CS2,Pop1)	LogBF(CS2,Pop2)
108475648	chr1:108475648:CT:C	4.47154e-85	-2.85167	-2.23183	2.51357e-06	-2.85557	-2.16802
108475651	chr1:108475651:T:C	4.51419e-85	-2.85176	-2.22225	2.58111e-06	-2.85551	-2.14157
108475799	chr1:108475799:C:T	4.54321e-85	-2.85288	-2.21472	2.62324e-06	-2.85414	-2.12674
108475855	chr1:108475855:A:T	7.82828e-84	-2.6927e-09	-2.22091	4.19075e-05	-2.6927e-09	-2.20983
108475978	chr1:108475978:C:T	5.16548e-84	-1.03936	-1.59729	3.08178e-05	-1.12272	-1.39448
108476092	chr1:108476092:A:C	7.44999e-85	-2.7162	-1.85683	3.43816e-06	-2.8451	-1.86526
108476540	chr1:108476540:G:A	7.51249e-85	-2.65309	-1.91158	2.97472e-06	-2.84364	-2.0115
108476591	chr1:108476591:C:T	7.69627e-84	-2.6927e-09	-2.23792	4.24802e-05	-2.6927e-09	-2.19625
108476625	chr1:108476625:A:C	5.45489e-83	-2.6927e-09	-0.279555	0.00021527	-2.6927e-09	-0.573401
108477269	chr1:108477269:C:T	7.79293e-84	-2.6927e-09	-2.22544	4.18844e-05	-2.6927e-09	-2.21038
108477419	chr1:108477419:A:G	5.31466e-84	-2.60818	-4.05126e-09	2.40885e-05	-2.76356	-4.05126e-09
108477438	chr1:108477438:A:T	1.46401e-83	-1.59489	-4.05126e-09	2.4331e-05	-2.75354	-4.05126e-09
108477554	chr1:108477554:A:G	7.53465e-85	-2.72347	-1.83826	3.81338e-06	-2.8484	-1.75838
108477585	chr1:108477585:C:A	5.49359e-83	-2.6927e-09	-0.272485	0.000271409	-2.6927e-09	-0.341667
108477722	chr1:108477722:T:A	4.50456e-84	-2.77356	-4.05126e-09	2.33743e-05	-2.79366	-4.05126e-09
108477850	chr1:108477850:C:A	7.79163e-84	-2.6927e-09	-2.2256	4.18732e-05	-2.6927e-09	-2.21065
108478074	chr1:108478074:A:G	7.7738e-85	-2.72973	-1.80075	3.97027e-06	-2.8502	-1.71626
108478092	chr1:108478092:C:T	7.49621e-85	-2.69138	-1.87546	3.24886e-06	-2.85432	-1.91267
108478109	chr1:108478109:T:C	8.69877e-85	-2.32855	-2.0895	3.28628e-06	-2.64578	-2.10975
108479212	chr1:108479212:A:G	4.19342e-84	-2.84514	-4.05126e-09	2.91792e-05	-2.57183	-4.05126e-09
108479745	chr1:108479745:A:G	1.08614e-83	-2.6927e-09	-1.89344	5.97289e-05	-2.6927e-09	-1.85548
108480265	chr1:108480265:A:C	7.87099e-84	-2.6927e-09	-2.21547	4.24038e-05	-2.6927e-09	-2.19806
108480284	chr1:108480284:A:G	7.52329e-85	-2.68478	-1.87845	3.24426e-06	-2.85339	-1.91501
108480335	chr1:108480335:T:C	7.75603e-85	-2.73007	-1.80269	3.96098e-06	-2.85041	-1.71839
108480386	chr1:108480386:T:C	6.39492e-84	-2.42315	-4.05126e-09	3.9946e-05	-2.25776	-4.05126e-09
108480533	chr1:108480533:C:T	8.10244e-85	-2.67297	-1.81611	3.16408e-06	-2.77665	-2.01678
108480550	chr1:108480550:C:T	7.62819e-85	-2.5318	-2.01759	2.76992e-06	-2.82223	-2.10424
108480833	chr1:108480833:T:C	7.50167e-85	-2.32673	-2.23938	2.88982e-06	-2.64527	-2.23882
108480878	chr1:108480878:G:T	9.29835e-84	-2.6927e-09	-2.04882	5.71873e-05	-2.6927e-09	-1.89896
108481121	chr1:108481121:G:C	7.9335e-84	-2.6927e-09	-2.20756	4.10561e-05	-2.6927e-09	-2.23035
108481194	chr1:108481194:A:T	5.21446e-85	-2.77375	-2.15606	2.57486e-06	-2.85667	-2.14283
108481309	chr1:108481309:AG:A	7.70529e-84	-2.6927e-09	-2.23675	4.24787e-05	-2.6927e-09	-2.19629
108481845	chr1:108481845:G:A	7.79408e-84	-2.6927e-09	-2.22529	4.18912e-05	-2.6927e-09	-2.21022
108482290	chr1:108482290:G:A	6.68029e-85	-2.45205	-2.23002	2.50056e-06	-2.79229	-2.23649
108483719	chr1:108483719:T:C	7.78778e-84	-2.6927e-09	-2.2261	4.18491e-05	-2.6927e-09	-2.21122
108483902	chr1:108483902:A:C	1.01517e-84	-2.57904	-1.68456	4.50038e-06	-2.83513	-1.606
108484228	chr1:108484228:A:C	1.06276e-83	-2.6927e-09	-1.9152	5.57472e-05	-2.6927e-09	-1.92446
108484285	chr1:108484285:C:T	5.84575e-85	-2.60459	-2.21094	2.58231e-06	-2.84221	-2.15439
108484576	chr1:108484576:A:C	7.03563e-85	-2.73112	-1.89913	3.93912e-06	-2.85726	-1.71707
108484626	chr1:108484626:C:G	7.27786e-85	-2.71597	-1.88043	3.22152e-06	-2.85717	-1.91827
108484727	chr1:108484727:C:A	7.65385e-85	-2.67853	-1.8675	3.33489e-06	-2.85118	-1.88968
108484933	chr1:108484933:A:G	7.49219e-85	-2.65862	-1.90876	3.22344e-06	-2.84691	-1.92793
108485019	chr1:108485019:G:A	2.22657e-83	-2.6927e-09	-1.17561	0.000106183	-2.6927e-09	-1.28013
108485678	chr1:108485678:T:G	7.91079e-85	-2.67327	-1.83974	3.42952e-06	-2.85013	-1.86274
108485680	chr1:108485680:A:T	7.80564e-85	-2.6731	-1.85329	3.38651e-06	-2.8501	-1.87539
108486055	chr1:108486055:T:C	7.73025e-85	-2.67405	-1.86205	3.35077e-06	-2.85032	-1.88579
108486167	chr1:108486167:T:C	7.88664e-85	-2.65972	-1.85635	3.38129e-06	-2.84718	-1.87986
108486213	chr1:108486213:C:G	8.53538e-84	-2.6927e-09	-2.13443	4.57036e-05	-2.6927e-09	-2.12312
108486473	chr1:108486473:G:A	4.90147e-83	-2.6927e-09	-0.386532	0.000278962	-2.6927e-09	-0.314217
108486542	chr1:108486542:C:T	2.76889e-84	-2.73419	-0.526014	1.31367e-05	-2.74101	-0.628869
108486573	chr1:108486573:C:T	4.46904e-85	-2.84782	-2.23624	2.47738e-06	-2.85749	-2.1806
108486777	chr1:108486777:T:C	7.26516e-85	-2.73184	-1.8663	3.70838e-06	-2.85098	-1.78372
108486825	chr1:108486825:G:A	4.58696e-85	-2.85706	-2.20096	2.3492e-06	-2.85419	-2.23702
108486871	chr1:108486871:T:C	7.69016e-84	-2.6927e-09	-2.23871	4.09166e-05	-2.6927e-09	-2.23376
108487231	chr1:108487231:C:A	9.14971e-84	-2.6927e-09	-2.06493	5.16116e-05	-2.6927e-09	-2.00155
108487240	chr1:108487240:C:T	7.75846e-85	-2.68372	-1.84874	3.41408e-06	-2.85162	-1.86577
108487331	chr1:108487331:G:A	8.24911e-85	-2.50101	-1.97013	2.93191e-06	-2.8107	-2.05894
108487406	chr1:108487406:G:C	7.62098e-85	-2.6723	-1.87804	3.31366e-06	-2.85007	-1.89717
108487577	chr1:108487577:G:A	7.69216e-84	-2.6927e-09	-2.23845	4.23604e-05	-2.6927e-09	-2.19908
108487580	chr1:108487580:A:G	7.92029e-85	-2.6802	-1.83161	3.45871e-06	-2.85153	-1.85286
108487857	chr1:108487857:G:A	7.29721e-85	-2.57017	-2.02357	2.90229e-06	-2.83383	-2.04596
108487924	chr1:108487924:A:T	7.72699e-84	-2.6927e-09	-2.23393	4.10133e-05	-2.6927e-09	-2.2314
108488085	chr1:108488085:C:G	7.82557e-85	-2.69811	-1.82573	3.4172e-06	-2.85531	-1.86117
108490717	chr1:108490717:A:G	3.65644e-83	-2.6927e-09	-0.679578	0.000175775	-2.6927e-09	-0.776089
108491041	chr1:108491041:GAAC:G	7.90247e-85	-2.68506	-1.829	3.46691e-06	-2.85255	-1.84947
108491164	chr1:108491164:G:A	7.5142e-85	-2.71597	-1.84847	3.38736e-06	-2.85686	-1.86838
108491223	chr1:108491223:G:C	9.27506e-85	-2.51953	-1.83438	4.60467e-06	-2.65083	-1.76739
108491421	chr1:108491421:A:G	8.13612e-85	-2.66722	-1.8177	3.46318e-06	-2.85014	-1.85297
108491479	chr1:108491479:C:G	1.14306e-83	-2.6927e-09	-1.84236	6.30185e-05	-2.6927e-09	-1.80186
108491520	chr1:108491520:T:A	7.68628e-84	-2.6927e-09	-2.23922	4.07843e-05	-2.6927e-09	-2.237
108492353	chr1:108492353:G:A	1.04887e-83	-2.6927e-09	-1.92835	5.77684e-05	-2.6927e-09	-1.88885
108492745	chr1:108492745:T:C	4.43036e-83	-2.6927e-09	-0.487588	0.000210489	-2.6927e-09	-0.595861
108492843	chr1:108492843:T:C	1.25453e-83	-2.6927e-09	-1.74931	6.04537e-05	-2.6927e-09	-1.84341
108492895	chr1:108492895:TCCAGCATATAAACAGAA:T	7.55895e-85	-2.69081	-1.8677	3.28489e-06	-2.85426	-1.9017
108492920	chr1:108492920:CA:C	7.5265e-85	-2.68655	-1.87626	3.26061e-06	-2.85352	-1.90986
108493024	chr1:108493024:C:A	7.57671e-85	-2.71161	-1.84455	3.83455e-06	-2.84578	-1.75546
108493228	chr1:108493228:A:T	7.69016e-84	-2.6927e-09	-2.23871	4.09166e-05	-2.6927e-09	-2.23376
108493590	chr1:108493590:A:G	9.58837e-84	-2.6927e-09	-2.0181	5.05941e-05	-2.6927e-09	-2.02146
108493646	chr1:108493646:A:G	4.49455e-85	-2.84075	-2.23762	2.46384e-06	-2.85787	-2.1857
108493656	chr1:108493656:T:C	7.68519e-84	-2.6927e-09	-2.23936	4.17758e-05	-2.6927e-09	-2.21298
108493746	chr1:108493746:G:A	9.18933e-84	-2.6927e-09	-2.06061	5.80061e-05	-2.6927e-09	-1.88474
108494100	chr1:108494100:A:T	4.19375e-84	-2.84506	-4.05126e-09	2.91115e-05	-2.57416	-4.05126e-09
108494225	chr1:108494225:C:T	9.20838e-85	-2.55349	-1.80763	3.15671e-06	-2.82717	-1.96859
108494226	chr1:108494226:A:G	1.3103e-84	-2.48457	-1.52383	4.03665e-06	-2.80456	-1.74532
108494321	chr1:108494321:A:T	4.51172e-85	-2.84834	-2.22622	2.55909e-06	-2.8574	-2.14824
108494822	chr1:108494822:C:G	6.72162e-85	-2.61122	-2.06469	2.91767e-06	-2.73336	-2.14115
108494891	chr1:108494891:G:A	8.91656e-84	-2.6927e-09	-2.09074	5.00746e-05	-2.6927e-09	-2.03178
108495236	chr1:108495236:A:T	8.24388e-84	-2.6927e-09	-2.16918	4.50859e-05	-2.6927e-09	-2.13672
108495269	chr1:108495269:T:C	8.12222e-85	-2.67042	-1.81621	3.51772e-06	-2.84949	-1.83799
108495289	chr1:108495289:G:A	4.47918e-85	-2.8444	-2.2374	2.46668e-06	-2.85796	-2.18446
108496011	chr1:108496011:A:G	1.01829e-83	-2.6927e-09	-1.95794	6.66032e-05	-2.6927e-09	-1.74654
108496804	chr1:108496804:C:T	6.04738e-85	-2.60283	-2.17879	2.67346e-06	-2.84001	-2.12191
108497042	chr1:108497042:C:T	8.07281e-85	-2.68349	-1.80925	3.2553e-06	-2.85217	-1.91283
108497172	chr1:108497172:G:A	7.89495e-84	-2.6927e-09	-2.21243	4.43516e-05	-2.6927e-09	-2.15314
108497345	chr1:108497345:G:A	7.69449e-85	-2.53922	-2.00151	2.80452e-06	-2.82504	-2.08902
108497570	chr1:108497570:G:C	2.18401e-83	-1.19491	-4.05126e-09	6.19552e-05	-1.81888	-4.05126e-09
108498016	chr1:108498016:A:G	7.17901e-85	-2.68415	-1.92592	3.55107e-06	-2.8367	-1.84134
108498111	chr1:108498111:T:C	7.43798e-85	-2.54763	-2.02701	2.73968e-06	-2.8278	-2.10966
108498122	chr1:108498122:T:C	7.69221e-84	-2.6927e-09	-2.23845	4.21596e-05	-2.6927e-09	-2.20383
108498236	chr1:108498236:A:T	7.83346e-85	-2.64237	-1.88047	3.3353e-06	-2.84312	-1.89761
108498495	chr1:108498495:G:A	8.9429e-84	-2.6927e-09	-2.08779	4.71144e-05	-2.6927e-09	-2.09271
108499162	chr1:108499162:C:A	8.04445e-85	-2.64575	-1.8505	3.43328e-06	-2.84395	-1.86783
108499326	chr1:108499326:A:G	7.69878e-84	-2.6927e-09	-2.23759	4.2351e-05	-2.6927e-09	-2.1993
108499440	chr1:108499440:C:T	7.88287e-85	-2.65965	-1.85689	3.39824e-06	-2.84747	-1.87457
108499625	chr1:108499625:T:C	6.77969e-84	-2.36472	-4.05126e-09	2.29492e-05	-2.81201	-4.05126e-09
108499649	chr1:108499649:A:G	7.4779e-85	-2.71663	-1.85265	3.79342e-06	-2.84722	-1.7648
108499820	chr1:108499820:C:T	7.73101e-84	-2.6927e-09	-2.23341	4.32591e-05	-2.6927e-09	-2.17809
108500001	chr1:108500001:T:C	7.74931e-85	-2.68726	-1.84638	3.87765e-06	-2.83834	-1.75172
108500016	chr1:108500016:C:CA	7.86499e-84	-2.6927e-09	-2.21623	4.56997e-05	-2.6927e-09	-2.1232
108500065	chr1:108500065:G:A	5.40806e-83	-2.6927e-09	-0.288178	0.000304573	-2.6927e-09	-0.226383
108500144	chr1:108500144:T:C	1.08947e-83	-2.6927e-09	-1.89037	5.98809e-05	-2.6927e-09	-1.85293
108500953	chr1:108500953:C:T	7.83451e-84	-2.6927e-09	-2.22011	4.25723e-05	-2.6927e-09	-2.19409
108501183	chr1:108501183:T:A	1.13734e-83	-2.6927e-09	-1.84737	6.03639e-05	-2.6927e-09	-1.8449
108501184	chr1:108501184:A:T	1.13734e-83	-2.6927e-09	-1.84737	6.03639e-05	-2.6927e-09	-1.8449
108501188	chr1:108501188:C:CA	7.68995e-84	-2.6927e-09	-2.23874	4.19547e-05	-2.6927e-09	-2.2087
108501246	chr1:108501246:G:A	4.47766e-85	-2.84905	-2.23309	2.48799e-06	-2.80516	-2.22865
108501602	chr1:108501602:A:G	8.40842e-85	-2.65435	-1.79766	4.10899e-06	-2.82478	-1.70734
108501623	chr1:108501623:T:G	6.00318e-84	-2.48636	-4.05126e-09	2.57079e-05	-2.6985	-4.05126e-09
108501944	chr1:108501944:G:C	7.70088e-84	-2.6927e-09	-2.23732	4.22374e-05	-2.6927e-09	-2.20199
108502099	chr1:108502099:A:G	8.18356e-85	-2.5345	-1.94461	2.92517e-06	-2.82414	-2.0478
108502460	chr1:108502460:A:G	8.8607e-84	-2.6927e-09	-2.09703	4.65589e-05	-2.6927e-09	-2.10458
108502928	chr1:108502928:T:G	1.42314e-83	-2.6927e-09	-1.62321	6.13876e-05	-2.6927e-09	-1.82808
108503085	chr1:108503085:G:T	8.07084e-85	-2.521	-1.97198	2.89395e-06	-2.81953	-2.06314
108503091	chr1:108503091:C:T	1.16082e-83	-2.6927e-09	-1.82694	6.3472e-05	-2.6927e-09	-1.79469
108503119	chr1:108503119:C:T	9.15528e-84	-2.6927e-09	-2.06432	5.15031e-05	-2.6927e-09	-2.00365
108503227	chr1:108503227:T:C	4.43354e-85	-2.85637	-2.23567	2.55443e-06	-2.82901	-2.17845
108503814	chr1:108503814:C:T	2.33808e-83	-1.12674	-4.05126e-09	7.20646e-05	-1.66773	-4.05126e-09
108503898	chr1:108503898:C:T	1.27617e-83	-2.6927e-09	-1.7322	8.70787e-05	-2.6927e-09	-1.47848
108503923	chr1:108503923:T:A	9.22768e-85	-2.6887	-1.67033	3.63973e-06	-2.78682	-1.86657
108504210	chr1:108504210:A:G	7.83335e-85	-2.65646	-1.86639	3.83165e-06	-2.82637	-1.77563
108504332	chr1:108504332:TC:T	9.16638e-84	-2.6927e-09	-2.06311	5.15713e-05	-2.6927e-09	-2.00233
108504336	chr1:108504336:C:A	9.15023e-84	-2.6927e-09	-2.06487	5.14659e-05	-2.6927e-09	-2.00437
108504677	chr1:108504677:C:T	4.44886e-85	-2.85549	-2.2331	2.58595e-06	-2.826	-2.1692
108504915	chr1:108504915:T:C	8.11379e-85	-2.66722	-1.82046	3.9895e-06	-2.83005	-1.73158
108505215	chr1:108505215:C:G	1.06182e-83	-2.6927e-09	-1.91608	5.6319e-05	-2.6927e-09	-1.91426
108505545	chr1:108505545:C:T	8.11279e-84	-2.6927e-09	-2.18521	4.17957e-05	-2.6927e-09	-2.2125
108506693	chr1:108506693:T:C	7.92387e-84	-2.6927e-09	-2.20877	4.28631e-05	-2.6927e-09	-2.18728
108507029	chr1:108507029:C:T	1.67058e-83	-2.6927e-09	-1.4629	0.000101219	-2.6927e-09	-1.328
108507120	chr1:108507120:G:A	9.67218e-85	-2.56442	-1.74757	4.24315e-06	-2.83167	-1.66832
108507767	chr1:108507767:G:A	8.11574e-84	-2.6927e-09	-2.18485	4.77065e-05	-2.6927e-09	-2.08023
108507844	chr1:108507844:A:G	8.40883e-85	-2.67195	-1.78001	3.35545e-06	-2.85131	-1.8834
108508131	chr1:108508131:G:C	8.82832e-84	-2.6927e-09	-2.10069	4.93159e-05	-2.6927e-09	-2.04705
108508285	chr1:108508285:C:A	8.11574e-84	-2.6927e-09	-2.18485	4.77065e-05	-2.6927e-09	-2.08023
108508418	chr1:108508418:T:C	1.12168e-83	-2.6927e-09	-1.86124	7.56827e-05	-2.6927e-09	-1.61874
108508685	chr1:108508685:T:G	1.47927e-83	-2.6927e-09	-1.58452	6.3415e-05	-2.6927e-09	-1.79559
108508730	chr1:108508730:T:C	8.09041e-85	-2.68656	-1.804	3.28079e-06	-2.8539	-1.90331
108509022	chr1:108509022:A:G	8.18964e-85	-2.68038	-1.79799	3.29849e-06	-2.85288	-1.89895
108509359	chr1:108509359:A:G	6.08862e-85	-2.54274	-2.23208	2.55031e-06	-2.82639	-2.18269
108509602	chr1:108509602:G:A	7.03289e-85	-2.72543	-1.90521	3.90746e-06	-2.85753	-1.72487
108509733	chr1:108509733:T:C	8.48823e-85	-2.68069	-1.76187	3.40627e-06	-2.85298	-1.86669
108510222	chr1:108510222:C:T	8.38879e-85	-2.66733	-1.78701	3.33687e-06	-2.85049	-1.88977
108510283	chr1:108510283:T:C	7.98309e-84	-2.6927e-09	-2.20133	4.15895e-05	-2.6927e-09	-2.21745
108510514	chr1:108510514:T:C	4.43872e-85	-2.85535	-2.23552	2.5647e-06	-2.82553	-2.17792
108510779	chr1:108510779:T:C	7.75029e-85	-2.66132	-1.87219	3.80122e-06	-2.82788	-1.78209
108510780	chr1:108510780:G:A	2.08951e-83	-2.6927e-09	-1.23914	9.89424e-05	-2.6927e-09	-1.35075
108510884	chr1:108510884:T:A	8.69655e-85	-2.67446	-1.74385	3.45951e-06	-2.85188	-1.85229
108511354	chr1:108511354:T:TC	7.3531e-85	-2.66779	-1.91833	3.5961e-06	-2.83059	-1.83485
108511439	chr1:108511439:T:C	4.43778e-85	-2.85545	-2.23564	2.56253e-06	-2.82584	-2.17846
108511650	chr1:108511650:G:C	1.10741e-83	-2.6927e-09	-1.87404	5.87507e-05	-2.6927e-09	-1.87199
108511669	chr1:108511669:G:A	7.79756e-85	-2.71252	-1.81491	3.23493e-06	-2.85696	-1.91433
108511688	chr1:108511688:A:G	7.89342e-85	-2.69599	-1.81922	3.22893e-06	-2.85505	-1.91809
108511922	chr1:108511922:A:G	7.92533e-84	-2.6927e-09	-2.20859	4.28682e-05	-2.6927e-09	-2.18716
108512260	chr1:108512260:G:A	5.80201e-85	-2.58641	-2.23663	2.48901e-06	-2.83723	-2.19618
108512966	chr1:108512966:C:T	1.42314e-83	-2.6927e-09	-1.62321	6.13876e-05	-2.6927e-09	-1.82808
108513403	chr1:108513403:C:G	6.63082e-85	-2.77473	-1.91478	3.89742e-06	-2.84873	-1.73624
108513523	chr1:108513523:T:C	7.72182e-84	-2.6927e-09	-2.2346	4.0709e-05	-2.6927e-09	-2.23884
108513687	chr1:108513687:A:G	8.16406e-85	-2.73916	-1.74233	3.44385e-06	-2.85795	-1.85075
108513797	chr1:108513797:T:C	4.93135e-83	-2.6927e-09	-0.380456	0.000276872	-2.6927e-09	-0.321739
108513848	chr1:108513848:C:T	8.19917e-85	-2.71111	-1.7661	3.37424e-06	-2.85694	-1.87219
108514263	chr1:108514263:T:C	3.21462e-83	-2.6927e-09	-0.80836	0.000180353	-2.6927e-09	-0.750374
108514863	chr1:108514863:A:G	8.07909e-85	-2.70172	-1.79024	3.30329e-06	-2.85607	-1.8943
108515086	chr1:108515086:T:C	1.31016e-83	-2.6927e-09	-1.70592	6.35186e-05	-2.6927e-09	-1.79396
108515166	chr1:108515166:G:A	8.09852e-85	-2.71206	-1.7775	3.33527e-06	-2.85707	-1.88367
108515185	chr1:108515185:T:C	7.84715e-84	-2.6927e-09	-2.2185	4.53644e-05	-2.6927e-09	-2.13056
108515209	chr1:108515209:T:C	8.2504e-85	-2.69336	-1.77762	3.34635e-06	-2.85502	-1.8824
108515769	chr1:108515769:C:T	7.27283e-85	-2.60615	-1.99095	2.77951e-06	-2.8448	-2.07822
108515874	chr1:108515874:C:T	9.09938e-84	-2.6927e-09	-2.07045	4.5988e-05	-2.6927e-09	-2.11691
108515880	chr1:108515880:T:C	4.48838e-85	-2.84927	-2.23047	2.44591e-06	-2.81207	-2.2388
108515952	chr1:108515952:A:C	7.56501e-85	-2.7571	-1.8006	3.27182e-06	-2.8574	-1.90255
108515968	chr1:108515968:A:G	8.00867e-85	-2.7087	-1.79201	3.29715e-06	-2.85677	-1.89546
108516749	chr1:108516749:C:T	8.44577e-84	-2.6927e-09	-2.14499	4.9214e-05	-2.6927e-09	-2.04911
108517283	chr1:108517283:G:T	8.8643e-84	-2.6927e-09	-2.09662	4.65106e-05	-2.6927e-09	-2.10561
108517429	chr1:108517429:C:T	4.48538e-85	-2.84956	-2.23085	2.44441e-06	-2.81278	-2.2387
108517483	chr1:108517483:C:G	2.88973e-83	-2.6927e-09	-0.914905	0.000202015	-2.6927e-09	-0.636951
108517617	chr1:108517617:A:G	8.80991e-85	-2.63708	-1.76828	3.19332e-06	-2.85042	-1.93381
108517738	chr1:108517738:A:G	8.22888e-85	-2.67921	-1.79437	3.95062e-06	-2.8375	-1.73392
108517844	chr1:108517844:G:A	5.67703e-84	-2.54223	-4.05126e-09	2.75876e-05	-2.62793	-4.05126e-09
108517927	chr1:108517927:A:G	1.34828e-83	-2.6927e-09	-1.67724	6.53054e-05	-2.6927e-09	-1.76622
108518261	chr1:108518261:A:G	8.36574e-85	-2.71441	-1.74269	3.45284e-06	-2.85723	-1.84886
108518324	chr1:108518324:T:C	8.36982e-85	-2.67873	-1.77787	4.00792e-06	-2.8371	-1.71992
108518327	chr1:108518327:T:G	4.46979e-85	-2.84965	-2.23424	2.4475e-06	-2.81302	-2.2372
108518358	chr1:108518358:C:T	8.5211e-85	-2.70361	-1.73508	3.47926e-06	-2.85633	-1.84215
108518641	chr1:108518641:T:C	8.40695e-85	-2.70484	-1.74734	3.4415e-06	-2.8564	-1.85299
108518702	chr1:108518702:A:T	6.8237e-85	-2.42335	-2.23749	2.74981e-06	-2.70754	-2.22622
108519384	chr1:108519384:T:C	7.81274e-85	-2.68599	-1.83949	3.43126e-06	-2.83987	-1.87249
108519528	chr1:108519528:A:G	4.16704e-84	-2.85145	-4.05126e-09	2.19354e-05	-2.85719	-4.05126e-09
108519661	chr1:108519661:A:G	1.19488e-83	-2.6927e-09	-1.79803	6.32733e-05	-2.6927e-09	-1.79783
108519706	chr1:108519706:G:A	1.08193e-83	-2.6927e-09	-1.89733	5.72424e-05	-2.6927e-09	-1.898
108519858	chr1:108519858:G:T	3.35529e-83	-2.6927e-09	-0.765531	0.000169335	-2.6927e-09	-0.813411
108520341	chr1:108520341:C:T	5.40623e-84	-2.5911	-4.05126e-09	2.91111e-05	-2.57417	-4.05126e-09
108520455	chr1:108520455:G:C	7.93368e-84	-2.6927e-09	-2.20754	4.629e-05	-2.6927e-09	-2.11037
108520551	chr1:108520551:C:T	2.8491e-83	-2.6927e-09	-0.929064	0.000153915	-2.6927e-09	-0.908895
108520636	chr1:108520636:T:C	6.95814e-85	-2.404	-2.23732	2.78246e-06	-2.69615	-2.2258
108520779	chr1:108520779:C:T	6.97626e-85	-2.40143	-2.2373	2.78713e-06	-2.69438	-2.2259
108521404	chr1:108521404:A:G	4.49984e-85	-2.8481	-2.22909	2.45622e-06	-2.80763	-2.23904
108522031	chr1:108522031:T:C	8.40915e-85	-2.70673	-1.74519	3.45225e-06	-2.85659	-1.84968
108522427	chr1:108522427:G:A	8.37597e-85	-2.70783	-1.74804	3.43845e-06	-2.85666	-1.85361
108522499	chr1:108522499:G:A	5.6293e-84	-2.55067	-4.05126e-09	3.20063e-05	-2.47936	-4.05126e-09
108522524	chr1:108522524:T:C	7.6485e-85	-2.7	-1.84672	3.3974e-06	-2.84389	-1.87839
108522605	chr1:108522605:C:T	5.6531e-84	-2.54645	-4.05126e-09	4.72964e-05	-2.08886	-4.05126e-09
108522649	chr1:108522649:T:A	3.28453e-84	-1.86616	-1.22327	3.76896e-05	-1.2599	-1.05601
108522657	chr1:108522657:C:T	8.2843e-85	-2.71742	-1.74946	3.42821e-06	-2.85743	-1.85583
108522662	chr1:108522662:T:G	6.0154e-84	-2.48433	-4.05126e-09	3.25365e-05	-2.46293	-4.05126e-09
108522667	chr1:108522667:A:C	9.40267e-84	-2.6927e-09	-2.03766	5.78655e-05	-2.6927e-09	-1.88717
108522672	chr1:108522672:G:T	1.58306e-83	-2.6927e-09	-1.51671	6.70312e-05	-2.6927e-09	-1.74013
108522695	chr1:108522695:T:C	4.83612e-83	-2.6927e-09	-0.399955	0.000269793	-2.6927e-09	-0.347636
108524149	chr1:108524149:C:T	7.93467e-84	-2.6927e-09	-2.20741	4.07015e-05	-2.6927e-09	-2.23903
108524264	chr1:108524264:T:C	7.81118e-84	-2.6927e-09	-2.2231	4.07463e-05	-2.6927e-09	-2.23793
108524399	chr1:108524399:T:C	7.84686e-84	-2.6927e-09	-2.21854	4.07075e-05	-2.6927e-09	-2.23888
108524571	chr1:108524571:G:T	4.95681e-83	-2.6927e-09	-0.375305	0.000278401	-2.6927e-09	-0.316231
108524579	chr1:108524579:C:T	1.09397e-83	-2.6927e-09	-1.88626	5.77216e-05	-2.6927e-09	-1.88966
108524872	chr1:108524872:G:A	4.41883e-85	-2.85598	-2.23939	2.43569e-06	-2.83032	-2.22474
108524992	chr1:108524992:G:A	7.99991e-84	-2.6927e-09	-2.19922	4.07269e-05	-2.6927e-09	-2.2384
108525170	chr1:108525170:A:G	4.54992e-85	-2.84804	-2.21809	2.45731e-06	-2.80747	-2.23876
108525346	chr1:108525346:A:T	1.08916e-83	-2.6927e-09	-1.89066	5.76421e-05	-2.6927e-09	-1.89104
108525731	chr1:108525731:G:A	4.72752e-85	-2.84022	-2.18761	2.50351e-06	-2.78904	-2.23856
108526417	chr1:108526417:A:T	9.03403e-84	-2.6927e-09	-2.07765	4.29853e-05	-2.6927e-09	-2.18444
108527234	chr1:108527234:C:T	1.56624e-84	-2.41481	-1.41516	5.98705e-06	-2.75475	-1.40094
108527410	chr1:108527410:G:A	1.35632e-84	-1.80308	-2.1708	4.49145e-06	-2.25336	-2.18975
108527567	chr1:108527567:A:C	4.83652e-85	-2.79245	-2.21259	2.62727e-06	-2.75922	-2.22013
108527869	chr1:108527869:T:C	7.92503e-84	-2.6927e-09	-2.20863	4.19502e-05	-2.6927e-09	-2.20881
108527873	chr1:108527873:C:T	7.19724e-85	-2.46489	-2.14265	2.47224e-06	-2.82919	-2.21098
108528052	chr1:108528052:T:C	8.21243e-84	-2.6927e-09	-2.173	4.3212e-05	-2.6927e-09	-2.17917
108528095	chr1:108528095:A:G	7.52463e-85	-2.64678	-1.91628	3.73898e-06	-2.74802	-1.87846
108528238	chr1:108528238:A:G	9.71725e-84	-2.6927e-09	-2.00475	4.8636e-05	-2.6927e-09	-2.06093
108528431	chr1:108528431:G:A	1.21773e-84	-2.32989	-1.75178	3.25057e-06	-2.78155	-1.98491
108528520	chr1:108528520:T:C	2.68222e-83	-2.6927e-09	-0.989422	0.000123545	-2.6927e-09	-1.12869
108528709	chr1:108528709:A:G	6.68971e-85	-2.55393	-2.12674	2.96022e-06	-2.83365	-2.02638
108528908	chr1:108528908:A:G	5.20344e-84	-2.62933	-4.05126e-09	4.54026e-05	-2.12972	-4.05126e-09
108529004	chr1:108529004:T:C	9.41255e-84	-2.6927e-09	-2.03661	4.74627e-05	-2.6927e-09	-2.08535
108529067	chr1:108529067:T:C	8.30881e-84	-2.6927e-09	-2.16134	4.37795e-05	-2.6927e-09	-2.16613
108529070	chr1:108529070:A:C	2.49388e-83	-2.6927e-09	-1.06223	0.000117231	-2.6927e-09	-1.18115
108529116	chr1:108529116:G:A	9.41565e-84	-2.6927e-09	-2.03628	4.74908e-05	-2.6927e-09	-2.08476
108529190	chr1:108529190:CATA:C	2.1624e-84	-2.22431	-1.28312	7.28024e-06	-2.65391	-1.30622
108529213	chr1:108529213:T:G	7.59957e-85	-2.54705	-2.00609	2.86008e-06	-2.82756	-2.06688
108529268	chr1:108529268:G:A	4.14021e-84	-2.85791	-4.05126e-09	2.19728e-05	-2.85549	-4.05126e-09
108529284	chr1:108529284:G:T	1.76688e-83	-2.6927e-09	-1.40686	6.31517e-05	-2.6927e-09	-1.79975
108529335	chr1:108529335:G:A	9.45352e-84	-2.6927e-09	-2.03227	4.78788e-05	-2.6927e-09	-2.07662
108529564	chr1:108529564:G:A	8.45722e-84	-2.6927e-09	-2.14363	4.34111e-05	-2.6927e-09	-2.17458
108529732	chr1:108529732:A:T	8.94837e-85	-2.38407	-2.00569	2.73996e-06	-2.80597	-2.13138
108529755	chr1:108529755:G:A	1.15193e-83	-2.6927e-09	-1.83463	4.70481e-05	-2.6927e-09	-2.09412
108530141	chr1:108530141:C:T	7.06183e-85	-2.63358	-1.99295	3.45256e-06	-2.74289	-1.96329
108530282	chr1:108530282:CA:C	1.30286e-83	-2.6927e-09	-1.71151	6.73072e-05	-2.6927e-09	-1.73603
108530305	chr1:108530305:T:A	7.43076e-85	-2.58758	-1.98803	2.87523e-06	-2.83915	-2.05001
108530482	chr1:108530482:C:T	7.25461e-85	-2.60484	-1.99476	3.51204e-06	-2.72294	-1.96615
108530544	chr1:108530544:T:C	7.35622e-85	-2.57775	-2.00794	2.83396e-06	-2.83638	-2.06723
108530799	chr1:108530799:T:G	7.81232e-84	-2.6927e-09	-2.22295	4.11316e-05	-2.6927e-09	-2.22852
108530901	chr1:108530901:A:G	8.57181e-84	-2.6927e-09	-2.13017	4.68422e-05	-2.6927e-09	-2.09851
108530991	chr1:108530991:C:T	8.64017e-85	-2.41733	-2.00749	2.71033e-06	-2.81574	-2.13248
108531014	chr1:108531014:A:AG	2.49074e-83	-2.6927e-09	-1.06349	0.000113974	-2.6927e-09	-1.20932
108531175	chr1:108531175:A:AT	6.58853e-85	-2.62638	-2.06953	3.19826e-06	-2.7341	-2.04859
108531353	chr1:108531353:G:A	4.17819e-84	-2.84878	-4.05126e-09	2.20985e-05	-2.84978	-4.05126e-09
108531626	chr1:108531626:G:A	1.93988e-83	-2.6927e-09	-1.31344	8.86722e-05	-2.6927e-09	-1.46035
108531696	chr1:108531696:A:G	9.39561e-84	-2.6927e-09	-2.03841	5.15901e-05	-2.6927e-09	-2.00196
108531728	chr1:108531728:A:G	6.57478e-85	-2.76844	-1.92956	3.26231e-06	-2.82215	-1.94071
108532056	chr1:108532056:G:C	6.21812e-85	-2.72357	-2.0302	3.08039e-06	-2.79668	-2.02355
108532183	chr1:108532183:A:G	8.10971e-85	-2.29668	-2.19149	2.75024e-06	-2.73373	-2.19987
108532420	chr1:108532420:A:G	1.00418e-83	-2.6927e-09	-1.9719	5.52372e-05	-2.6927e-09	-1.93366
108532569	chr1:108532569:C:T	5.02348e-85	-2.73443	-2.23269	2.46835e-06	-2.80335	-2.23839
108532611	chr1:108532611:A:T	5.41029e-84	-2.59035	-4.05126e-09	0.000111991	-1.22687	-4.05126e-09
108532939	chr1:108532939:A:G	6.7223e-85	-2.74152	-1.93429	3.31458e-06	-2.82015	-1.92681
108533661	chr1:108533661:A:G	7.6862e-84	-2.6927e-09	-2.23923	4.07441e-05	-2.6927e-09	-2.23798
108533841	chr1:108533841:A:G	8.20698e-84	-2.6927e-09	-2.17367	4.08833e-05	-2.6927e-09	-2.23457
108534084	chr1:108534084:A:G	5.4613e-85	-2.71381	-2.16974	2.66772e-06	-2.84638	-2.11769
108534401	chr1:108534401:G:T	3.86897e-84	-2.74798	-0.177688	1.29377e-05	-2.76664	-0.6185
108534788	chr1:108534788:T:C	2.66716e-83	-2.6927e-09	-0.995053	0.000229092	-2.6927e-09	-0.51117
108535216	chr1:108535216:G:A	8.03655e-84	-2.6927e-09	-2.19465	4.47433e-05	-2.6927e-09	-2.14435
108535356	chr1:108535356:G:A	2.50809e-83	-2.6927e-09	-1.05655	0.000213121	-2.6927e-09	-0.583432
108535421	chr1:108535421:A:T	2.52321e-83	-2.6927e-09	-1.05054	0.000214777	-2.6927e-09	-0.575692
108535493	chr1:108535493:TTA:T	1.52357e-83	-2.6927e-09	-1.55501	0.000102725	-2.6927e-09	-1.31323
108535567	chr1:108535567:C:T	7.8691e-84	-2.6927e-09	-2.21571	4.11499e-05	-2.6927e-09	-2.22807
108535853	chr1:108535853:G:T	9.86034e-85	-2.77342	-1.51929	3.6534e-06	-2.81703	-1.8326
108535925	chr1:108535925:T:C	2.31881e-83	-2.6927e-09	-1.13501	0.000193477	-2.6927e-09	-0.680133
108535988	chr1:108535988:T:C	5.87005e-84	-2.50879	-4.05126e-09	2.46756e-05	-2.73948	-4.05126e-09
108536014	chr1:108536014:A:G	6.85226e-85	-2.50621	-2.15045	2.49115e-06	-2.85239	-2.18016
108536062	chr1:108536062:A:G	1.06578e-84	-2.81093	-1.40401	3.71083e-06	-2.83855	-1.79548
108536137	chr1:108536137:G:A	1.00234e-83	-2.6927e-09	-1.97373	5.15482e-05	-2.6927e-09	-2.00278
108536193	chr1:108536193:C:T	4.21001e-84	-2.84119	-4.05126e-09	2.27798e-05	-2.81942	-4.05126e-09
108536300	chr1:108536300:A:G	1.79231e-83	-2.6927e-09	-1.39257	0.00014025	-2.6927e-09	-1.00187
108536354	chr1:108536354:C:T	4.91348e-85	-2.76965	-2.21961	3.18073e-06	-2.55024	-2.23794
108536411	chr1:108536411:A:G	7.58901e-85	-2.78506	-1.76947	2.9535e-06	-2.82418	-2.03812
108536462	chr1:108536462:C:T	4.84484e-85	-2.77877	-2.22455	3.12431e-06	-2.56724	-2.23884
108536565	chr1:108536565:T:C	2.72281e-83	-2.6927e-09	-0.974402	0.000233238	-2.6927e-09	-0.493234
108536686	chr1:108536686:C:T	1.00261e-83	-2.6927e-09	-1.97346	5.67616e-05	-2.6927e-09	-1.90643
108537472	chr1:108537472:G:A	9.2694e-84	-2.6927e-09	-2.05193	5.22968e-05	-2.6927e-09	-1.98836
108537591	chr1:108537591:T:C	6.67504e-85	-2.81217	-1.87069	2.70818e-06	-2.8327	-2.11631
108537816	chr1:108537816:T:C	2.34223e-83	-2.6927e-09	-1.12496	0.000198919	-2.6927e-09	-0.652393
108537952	chr1:108537952:C:T	7.7201e-84	-2.6927e-09	-2.23483	4.06914e-05	-2.6927e-09	-2.23928
108537983	chr1:108537983:G:T	1.89831e-83	-2.6927e-09	-1.3351	0.000150274	-2.6927e-09	-0.932834
108538321	chr1:108538321:G:A	1.58359e-83	-2.6927e-09	-1.51637	0.000107863	-2.6927e-09	-1.26443
108538346	chr1:108538346:T:G	1.31821e-84	-2.21226	-1.79012	4.00119e-06	-2.63832	-1.92038
108538460	chr1:108538460:C:T	1.88317e-83	-2.6927e-09	-1.34311	0.000148634	-2.6927e-09	-0.943807
108538672	chr1:108538672:T:G	9.27222e-84	-2.6927e-09	-2.05163	5.22991e-05	-2.6927e-09	-1.98831
108538894	chr1:108538894:C:A	1.90448e-83	-2.6927e-09	-1.33186	0.000151023	-2.6927e-09	-0.927861
108539396	chr1:108539396:T:C	9.26547e-84	-2.6927e-09	-2.05236	5.2259e-05	-2.6927e-09	-1.98908
108539645	chr1:108539645:C:T	9.6577e-84	-2.6927e-09	-2.0109	4.96863e-05	-2.6927e-09	-2.03956
108539824	chr1:108539824:G:A	4.99918e-85	-2.82663	-2.14533	3.88515e-06	-2.5907	-1.99743
108539998	chr1:108539998:T:C	7.82921e-85	-2.80914	-1.71424	2.97437e-06	-2.83875	-2.01651
108540138	chr1:108540138:T:C	7.6864e-85	-2.82166	-1.72012	2.93609e-06	-2.84671	-2.0215
108540522	chr1:108540522:T:G	4.49973e-85	-2.85702	-2.2202	2.36353e-06	-2.85755	-2.22759
108540655	chr1:108540655:A:G	7.52168e-85	-2.83209	-1.73136	2.89909e-06	-2.85213	-2.02876
108540918	chr1:108540918:C:T	4.43931e-85	-2.852	-2.23874	2.49063e-06	-2.85788	-2.17488
108541074	chr1:108541074:A:G	2.25229e-83	-2.6927e-09	-1.16412	0.000163043	-2.6927e-09	-0.851276
108541346	chr1:108541346:C:T	7.72748e-84	-2.6927e-09	-2.23387	4.22952e-05	-2.6927e-09	-2.20062
108541525	chr1:108541525:C:T	1.89831e-83	-2.6927e-09	-1.3351	0.000150274	-2.6927e-09	-0.932834
108541551	chr1:108541551:T:C	7.75518e-84	-2.6927e-09	-2.23029	4.19675e-05	-2.6927e-09	-2.2084
108541629	chr1:108541629:G:C	8.65909e-84	-2.6927e-09	-2.12004	4.1035e-05	-2.6927e-09	-2.23087
108541640	chr1:108541640:A:G	7.71445e-85	-2.83145	-1.70669	2.9506e-06	-2.85177	-2.01151
108541780	chr1:108541780:A:G	5.14986e-85	-2.81688	-2.12539	4.11858e-06	-2.56327	-1.96652
108541926	chr1:108541926:T:C	9.27281e-84	-2.6927e-09	-2.05157	5.23068e-05	-2.6927e-09	-1.98817
108542452	chr1:108542452:T:C	5.1249e-84	-2.64454	-4.05126e-09	2.512e-05	-2.72163	-4.05126e-09
108542594	chr1:108542594:C:A	4.55301e-85	-2.85795	-2.2075	2.42754e-06	-2.84842	-2.20999
108542727	chr1:108542727:C:T	4.55137e-85	-2.85798	-2.20783	2.42957e-06	-2.84772	-2.20986
108542835	chr1:108542835:C:A	4.65701e-85	-2.85003	-2.19283	2.87541e-06	-2.85649	-2.03261
108543077	chr1:108543077:T:G	1.90054e-83	-2.6927e-09	-1.33393	0.000150439	-2.6927e-09	-0.931733
108543300	chr1:108543300:A:G	9.27832e-84	-2.6927e-09	-2.05097	5.23467e-05	-2.6927e-09	-1.9874
108543640	chr1:108543640:C:A	2.36114e-83	-2.6927e-09	-1.11692	0.00020101	-2.6927e-09	-0.641939
108543898	chr1:108543898:C:A	1.98583e-84	-2.82363	-0.76899	7.31856e-06	-2.75359	-1.20129
108543905	chr1:108543905:A:G	7.71579e-84	-2.6927e-09	-2.23538	4.24819e-05	-2.6927e-09	-2.19621
108544441	chr1:108544441:C:A	4.27352e-84	-2.82621	-4.05126e-09	3.1081e-05	-2.5087	-4.05126e-09
108544512	chr1:108544512:T:C	9.2711e-84	-2.6927e-09	-2.05175	5.22956e-05	-2.6927e-09	-1.98838
108544706	chr1:108544706:A:T	2.35364e-83	-2.6927e-09	-1.1201	0.000200254	-2.6927e-09	-0.645706
108544857	chr1:108544857:T:C	2.73305e-83	-2.6927e-09	-0.970648	0.000234379	-2.6927e-09	-0.488355
108545142	chr1:108545142:A:C	9.27222e-84	-2.6927e-09	-2.05163	5.22991e-05	-2.6927e-09	-1.98831
108545522	chr1:108545522:C:A	9.25892e-84	-2.6927e-09	-2.05307	5.22162e-05	-2.6927e-09	-1.9899
108545585	chr1:108545585:G:A	2.34796e-83	-2.6927e-09	-1.12252	0.000199585	-2.6927e-09	-0.649053
108545613	chr1:108545613:A:G	9.27222e-84	-2.6927e-09	-2.05163	5.22991e-05	-2.6927e-09	-1.98831
108545891	chr1:108545891:C:T	7.74855e-84	-2.6927e-09	-2.23115	4.20374e-05	-2.6927e-09	-2.20673
108545895	chr1:108545895:G:A	8.47e-84	-2.6927e-09	-2.14212	4.12602e-05	-2.6927e-09	-2.22539
108546244	chr1:108546244:C:G	2.40485e-83	-2.6927e-09	-1.09858	0.000202562	-2.6927e-09	-0.634245
108546458	chr1:108546458:C:T	6.05903e-83	-2.6927e-09	-0.174518	0.000682919	-2.6927e-09	0.581083
108546671	chr1:108546671:C:T	2.33049e-83	-2.6927e-09	-1.12999	0.000197905	-2.6927e-09	-0.657505
108546691	chr1:108546691:C:T	9.1426e-84	-2.6927e-09	-2.06571	5.14485e-05	-2.6927e-09	-2.00471
108546811	chr1:108546811:T:G	8.08993e-84	-2.6927e-09	-2.18803	4.51657e-05	-2.6927e-09	-2.13495
108546847	chr1:108546847:A:T	6.24996e-85	-2.65804	-2.09062	2.60446e-06	-2.85715	-2.13092
108547013	chr1:108547013:G:A	9.24662e-84	-2.0544	-4.05126e-09	5.2691e-05	-1.98085	-4.05126e-09
108547274	chr1:108547274:A:G	2.34119e-83	-2.6927e-09	-1.12541	0.000198898	-2.6927e-09	-0.652501
108547370	chr1:108547370:C:T	6.98916e-85	-2.81381	-1.82307	2.71799e-06	-2.84065	-2.10475
108547465	chr1:108547465:A:G	1.21072e-83	-2.6927e-09	-1.78485	6.6254e-05	-2.6927e-09	-1.7518
108547567	chr1:108547567:T:C	2.34796e-83	-2.6927e-09	-1.12252	0.000199585	-2.6927e-09	-0.649053
108547603	chr1:108547603:G:A	8.58941e-84	-2.6927e-09	-2.12812	4.09563e-05	-2.6927e-09	-2.23279
108547682	chr1:108547682:C:T	9.27222e-84	-2.6927e-09	-2.05163	5.22991e-05	-2.6927e-09	-1.98831
108547921	chr1:108547921:A:G	7.7201e-84	-2.6927e-09	-2.23483	4.06914e-05	-2.6927e-09	-2.23928
108548406	chr1:108548406:A:C	1.85954e-83	-2.6927e-09	-1.35574	0.000146589	-2.6927e-09	-0.957663
108548667	chr1:108548667:A:G	1.0814e-83	-1.89781	-4.05126e-09	2.40352e-05	-2.76577	-4.05126e-09
108548930	chr1:108548930:C:T	1.60809e-84	-2.49413	-1.30947	1.26604e-05	-2.52867	-0.878146
108548999	chr1:108548999:G:A	9.30192e-84	-2.6927e-09	-2.04843	4.60123e-05	-2.6927e-09	-2.11638
108549261	chr1:108549261:A:C	2.32908e-83	-2.6927e-09	-1.1306	0.000197427	-2.6927e-09	-0.659921
108549401	chr1:108549401:G:A	2.4331e-83	-2.6927e-09	-1.0869	0.000206134	-2.6927e-09	-0.616769
108549535	chr1:108549535:A:G	2.28934e-83	-2.6927e-09	-1.1478	0.000194368	-2.6927e-09	-0.675539
108549877	chr1:108549877:A:G	5.17927e-85	-2.81875	-2.11783	2.42031e-06	-2.83839	-2.22301
108550765	chr1:108550765:A:AT	5.505e-85	-2.82492	-2.05066	2.47059e-06	-2.84885	-2.19199
108550928	chr1:108550928:T:C	2.28304e-83	-2.6927e-09	-1.15056	0.000190618	-2.6927e-09	-0.695022
108551054	chr1:108551054:G:A	5.07839e-85	-2.71689	-2.23935	2.36267e-06	-2.84651	-2.23899
108551081	chr1:108551081:C:CATAG	2.36312e-83	-2.6927e-09	-1.11609	0.000201491	-2.6927e-09	-0.639546
108551499	chr1:108551499:A:G	4.25035e-84	-2.83165	-4.05126e-09	2.60602e-05	-2.68488	-4.05126e-09
108551599	chr1:108551599:G:A	2.31424e-83	-2.6927e-09	-1.13699	0.000194132	-2.6927e-09	-0.676752
108551768	chr1:108551768:A:G	1.83309e-83	-2.6927e-09	-1.37007	0.000144132	-2.6927e-09	-0.974566
108551975	chr1:108551975:A:G	2.72272e-83	-2.6927e-09	-0.974436	0.00023092	-2.6927e-09	-0.503221
108552030	chr1:108552030:C:T	2.74037e-83	-2.6927e-09	-0.967974	0.000232446	-2.6927e-09	-0.496635
108552135	chr1:108552135:C:T	5.12288e-85	-2.83423	-2.11329	2.40178e-06	-2.84978	-2.2193
108552334	chr1:108552334:T:C	2.22865e-83	-2.6927e-09	-1.17467	0.000187521	-2.6927e-09	-0.711404
108553412	chr1:108553412:G:A	4.68647e-85	-2.80221	-2.23435	2.46516e-06	-2.83119	-2.21185
108553585	chr1:108553585:T:C	7.93627e-84	-2.6927e-09	-2.20721	4.12965e-05	-2.6927e-09	-2.22451
108553710	chr1:108553710:C:T	1.27629e-84	-2.51499	-1.5197	4.4504e-06	-2.80872	-1.64358
108554008	chr1:108554008:A:G	5.52272e-83	-2.6927e-09	-0.267197	0.000257337	-2.6927e-09	-0.394906
108554069	chr1:108554069:T:C	9.96336e-84	-2.6927e-09	-1.97974	6.74346e-05	-2.6927e-09	-1.73413
108554114	chr1:108554114:A:G	9.24081e-84	-2.6927e-09	-2.05502	4.56921e-05	-2.6927e-09	-2.12337
108554284	chr1:108554284:C:T	8.14602e-84	-2.6927e-09	-2.18112	4.29868e-05	-2.6927e-09	-2.1844
108554609	chr1:108554609:C:T	4.78229e-85	-2.77796	-2.23836	2.44608e-06	-2.82695	-2.22385
108554770	chr1:108554770:G:A	4.17885e-84	-2.84862	-4.05126e-09	2.21703e-05	-2.84654	-4.05126e-09
108554817	chr1:108554817:G:A	8.03043e-84	-2.6927e-09	-2.19542	4.46969e-05	-2.6927e-09	-2.14539
108554901	chr1:108554901:C:T	8.36695e-84	-2.6927e-09	-2.15436	4.22767e-05	-2.6927e-09	-2.20106
108554973	chr1:108554973:C:T	4.65978e-85	-2.8296	-2.21267	2.51978e-06	-2.84886	-2.17226
108555165	chr1:108555165:C:T	4.69864e-85	-2.82301	-2.21096	2.53743e-06	-2.84456	-2.16958
108555185	chr1:108555185:G:A	4.7116e-85	-2.81805	-2.21316	2.53652e-06	-2.84145	-2.17305
108555189	chr1:108555189:A:G	4.67661e-85	-2.82313	-2.21553	2.5197e-06	-2.84468	-2.17647
108556133	chr1:108556133:T:C	1.09412e-83	-2.6927e-09	-1.88612	6.2984e-05	-2.6927e-09	-1.80241
108556179	chr1:108556179:A:G	4.68785e-85	-2.82582	-2.21044	2.53066e-06	-2.84702	-2.16979
108556774	chr1:108556774:C:A	8.5651e-84	-2.6927e-09	-2.13096	4.83542e-05	-2.6927e-09	-2.06674
108557000	chr1:108557000:A:G	4.73904e-85	-2.81962	-2.20578	2.56222e-06	-2.84315	-2.16127
108557090	chr1:108557090:T:G	1.12165e-83	-2.6927e-09	-1.86127	5.78322e-05	-2.6927e-09	-1.88775
108557177	chr1:108557177:C:T	4.73119e-85	-2.8222	-2.20486	2.55907e-06	-2.84475	-2.1609
108557267	chr1:108557267:C:G	4.72983e-85	-2.82292	-2.20442	2.55862e-06	-2.84521	-2.16061
108557468	chr1:108557468:C:T	4.75649e-85	-2.82259	-2.19914	2.57966e-06	-2.84486	-2.15277
108557473	chr1:108557473:A:G	4.73741e-85	-2.82205	-2.2037	2.56351e-06	-2.84456	-2.15935
108557871	chr1:108557871:C:CA	5.76626e-83	-2.6927e-09	-0.224043	0.000270189	-2.6927e-09	-0.346169
108558011	chr1:108558011:T:C	5.03992e-85	-2.84927	-2.11457	2.74851e-06	-2.79464	-2.13959
108558098	chr1:108558098:C:T	7.19382e-84	-2.30543	-4.05126e-09	3.17924e-05	-2.48607	-4.05126e-09
108558423	chr1:108558423:G:A	9.59096e-84	-2.6927e-09	-2.01783	5.04966e-05	-2.6927e-09	-2.02339
108558531	chr1:108558531:A:C	1.36509e-83	-2.6927e-09	-1.66485	8.6219e-05	-2.6927e-09	-1.4884
108558812	chr1:108558812:T:A	1.25857e-84	-2.17359	-1.87509	5.27124e-06	-2.38315	-1.89987
108558892	chr1:108558892:T:C	6.63676e-85	-2.85609	-1.83252	4.59256e-06	-2.85642	-1.56444
108559229	chr1:108559229:C:T	6.31294e-85	-2.85766	-1.88098	4.37284e-06	-2.85388	-1.616
108559244	chr1:108559244:T:C	8.68009e-84	-2.6927e-09	-2.11762	4.98575e-05	-2.6927e-09	-2.03612
108559280	chr1:108559280:T:C	6.37791e-85	-2.85798	-1.87042	4.43852e-06	-2.8513	-1.60367
108559534	chr1:108559534:T:C	1.17986e-83	-1.81067	-4.05126e-09	3.91632e-05	-2.27756	-4.05126e-09
108560385	chr1:108560385:G:GGCGCCCGGCTGT	8.11025e-84	-2.6927e-09	-2.18552	4.14427e-05	-2.6927e-09	-2.22098
108560585	chr1:108560585:G:T	5.45914e-85	-2.78453	-2.09942	2.44532e-06	-2.82107	-2.23005
108560967	chr1:108560967:C:T	8.55096e-84	-2.6927e-09	-2.13261	4.13743e-05	-2.6927e-09	-2.22263
108561580	chr1:108561580:CT:C	3.63564e-83	-2.6927e-09	-0.685283	0.000150213	-2.6927e-09	-0.933238
108561853	chr1:108561853:T:C	5.56827e-84	-2.56157	-4.05126e-09	2.32565e-05	-2.79871	-4.05126e-09
108562120	chr1:108562120:C:T	6.07559e-84	-2.47437	-4.05126e-09	2.52063e-05	-2.7182	-4.05126e-09
108563222	chr1:108563222:G:A	5.42496e-85	-2.65163	-2.2386	2.5761e-06	-2.76013	-2.23889
108563244	chr1:108563244:A:G	1.58057e-83	-2.6927e-09	-1.51828	0.000111597	-2.6927e-09	-1.2304
108563354	chr1:108563354:T:G	1.56878e-83	-2.6927e-09	-1.52577	0.000111101	-2.6927e-09	-1.23486
108563909	chr1:108563909:A:G	5.52304e-85	-2.76222	-2.11009	3.05935e-06	-2.83179	-1.9953
108563961	chr1:108563961:G:A	1.56878e-83	-2.6927e-09	-1.52577	0.000111101	-2.6927e-09	-1.23486
108563968	chr1:108563968:T:C	8.15498e-84	-2.6927e-09	-2.18002	4.20467e-05	-2.6927e-09	-2.20651
108564212	chr1:108564212:C:T	1.49186e-83	-2.6927e-09	-1.57604	0.000105024	-2.6927e-09	-1.2911
108564405	chr1:108564405:G:A	3.05583e-83	-2.6927e-09	-0.859015	0.00011723	-2.6927e-09	-1.18115
108564848	chr1:108564848:G:C	5.13714e-85	-2.75408	-2.19066	2.78843e-06	-2.83023	-2.08959
108564914	chr1:108564914:C:T	5.04867e-85	-2.76802	-2.19409	2.75167e-06	-2.83714	-2.09594
108565338	chr1:108565338:T:G	8.13006e-84	-2.6927e-09	-2.18308	4.16175e-05	-2.6927e-09	-2.21677
108565546	chr1:108565546:A:G	8.53144e-84	-2.6927e-09	-2.1349	4.54915e-05	-2.6927e-09	-2.12777
108565773	chr1:108565773:G:A	4.85112e-85	-2.82803	-2.17399	2.76616e-06	-2.75378	-2.17405
108566143	chr1:108566143:T:TA	1.52572e-83	-2.6927e-09	-1.5536	0.000107472	-2.6927e-09	-1.26807
108566144	chr1:108566144:G:A	7.70315e-84	-2.6927e-09	-2.23702	4.14769e-05	-2.6927e-09	-2.22016
108566145	chr1:108566145:G:A	1.52693e-83	-2.6927e-09	-1.55281	0.000107572	-2.6927e-09	-1.26713
108566558	chr1:108566558:G:T	9.51298e-84	-2.6927e-09	-2.026	5.37189e-05	-2.6927e-09	-1.96153
108566580	chr1:108566580:T:C	1.09839e-83	-2.6927e-09	-1.88222	7.22478e-05	-2.6927e-09	-1.66519
108567166	chr1:108567166:A:T	1.71858e-83	-2.6927e-09	-1.43457	0.000124055	-2.6927e-09	-1.12457
108567276	chr1:108567276:G:A	1.52498e-83	-2.6927e-09	-1.55408	0.000107382	-2.6927e-09	-1.2689
108567374	chr1:108567374:C:G	1.52498e-83	-2.6927e-09	-1.55408	0.000107382	-2.6927e-09	-1.2689
108567376	chr1:108567376:A:G	7.68564e-84	-2.6927e-09	-2.2393	4.35362e-05	-2.6927e-09	-2.1717
108567470	chr1:108567470:G:A	1.21939e-83	-2.6927e-09	-1.77771	6.81111e-05	-2.6927e-09	-1.72415
108567886	chr1:108567886:T:A	5.61507e-83	-0.250615	-4.05126e-09	0.000369912	-0.0320283	-4.05126e-09
108567941	chr1:108567941:A:G	5.26246e-85	-2.74976	-2.17088	2.46321e-06	-2.81994	-2.22388
108568294	chr1:108568294:A:G	4.20522e-84	-2.84233	-4.05126e-09	2.91661e-05	-2.57228	-4.05126e-09
108568611	chr1:108568611:C:T	8.29088e-84	-2.6927e-09	-2.1635	4.09221e-05	-2.6927e-09	-2.23362
108568956	chr1:108568956:G:A	1.66968e-83	-2.6927e-09	-1.46344	0.000120027	-2.6927e-09	-1.15758
108569670	chr1:108569670:C:T	7.73309e-84	-2.6927e-09	-2.23314	4.07315e-05	-2.6927e-09	-2.23829
108569675	chr1:108569675:C:A	8.98712e-84	-2.6927e-09	-2.08286	4.44836e-05	-2.6927e-09	-2.15017
108570038	chr1:108570038:A:G	8.39094e-84	-2.6927e-09	-2.1515	4.26557e-05	-2.6927e-09	-2.19213
108570113	chr1:108570113:A:C	8.54665e-84	-2.6927e-09	-2.13311	4.07419e-05	-2.6927e-09	-2.23804
108570208	chr1:108570208:T:A	1.67153e-83	-2.6927e-09	-1.46233	0.000120217	-2.6927e-09	-1.15599
108570469	chr1:108570469:T:G	8.88497e-84	-2.6927e-09	-2.09429	4.14375e-05	-2.6927e-09	-2.22111
108570562	chr1:108570562:A:G	4.8674e-85	-2.76088	-2.2378	2.46604e-06	-2.8232	-2.21948
108571058	chr1:108571058:C:T	7.7791e-84	-2.6927e-09	-2.22721	4.16111e-05	-2.6927e-09	-2.21692
108571155	chr1:108571155:C:G	3.24881e-83	-0.797778	-4.05126e-09	2.86936e-05	-2.58862	-4.05126e-09
108571810	chr1:108571810:A:G	1.53964e-83	-2.6927e-09	-1.54452	0.000109476	-2.6927e-09	-1.24959
108571854	chr1:108571854:A:G	4.87708e-85	-2.7585	-2.23819	2.47346e-06	-2.8217	-2.21797
108571867	chr1:108571867:G:A	4.86892e-85	-2.76068	-2.23768	2.46535e-06	-2.82307	-2.21989
108571981	chr1:108571981:A:C	1.17083e-83	-2.6927e-09	-1.81835	5.5994e-05	-2.6927e-09	-1.92005
108572111	chr1:108572111:C:T	1.54236e-83	-2.6927e-09	-1.54276	0.000109678	-2.6927e-09	-1.24775
108572216	chr1:108572216:T:A	8.59862e-84	-2.6927e-09	-2.12705	4.56543e-05	-2.6927e-09	-2.12419
108572684	chr1:108572684:C:T	1.55558e-83	-2.6927e-09	-1.53422	0.000112348	-2.6927e-09	-1.22369
108573094	chr1:108573094:C:T	7.76068e-84	-2.6927e-09	-2.22958	4.07328e-05	-2.6927e-09	-2.23826
108573445	chr1:108573445:A:G	1.52206e-83	-2.6927e-09	-1.556	0.000107164	-2.6927e-09	-1.27093
108573447	chr1:108573447:A:G	5.5283e-85	-2.72623	-2.14513	2.48407e-06	-2.80302	-2.23238
108573561	chr1:108573561:C:T	1.54236e-83	-2.6927e-09	-1.54276	0.000109678	-2.6927e-09	-1.24775
108573641	chr1:108573641:G:A	3.43374e-83	-2.6927e-09	-0.742417	0.0001469	-2.6927e-09	-0.955539
108573726	chr1:108573726:A:G	7.45587e-85	-2.33304	-2.2392	3.55032e-06	-2.4394	-2.23885
108574352	chr1:108574352:G:A	3.3409e-83	-0.769828	-4.05126e-09	8.70737e-05	-1.47854	-4.05126e-09
108574964	chr1:108574964:G:A	4.87404e-85	-2.75863	-2.23869	2.47931e-06	-2.82179	-2.21553
108575165	chr1:108575165:A:G	1.74522e-83	-2.6927e-09	-1.41919	0.000126972	-2.6927e-09	-1.10132
108575334	chr1:108575334:C:T	9.08632e-84	-2.6927e-09	-2.07188	5.11904e-05	-2.6927e-09	-2.00974
108575836	chr1:108575836:A:G	8.27462e-84	-2.6927e-09	-2.16546	4.26282e-05	-2.6927e-09	-2.19278
108575848	chr1:108575848:G:A	1.54318e-83	-2.6927e-09	-1.54222	0.000109724	-2.6927e-09	-1.24732
108575893	chr1:108575893:A:G	1.54236e-83	-2.6927e-09	-1.54276	0.000109678	-2.6927e-09	-1.24775
108575932	chr1:108575932:A:C	1.45324e-83	-2.6927e-09	-1.60228	0.000101555	-2.6927e-09	-1.32469
108578964	chr1:108578964:G:A	9.16825e-84	-2.6927e-09	-2.06291	4.55528e-05	-2.6927e-09	-2.12642
108579343	chr1:108579343:A:T	5.82934e-85	-2.70614	-2.1122	2.54037e-06	-2.79112	-2.22187
108579526	chr1:108579526:A:G	4.68761e-84	-2.73373	-4.05126e-09	2.24642e-05	-2.83337	-4.05126e-09
108579585	chr1:108579585:C:T	1.47721e-83	-2.6927e-09	-1.58591	0.000103563	-2.6927e-09	-1.30511
108579586	chr1:108579586:G:A	5.26767e-85	-2.72339	-2.19625	2.47579e-06	-2.80226	-2.23647
108579946	chr1:108579946:G:T	1.24296e-83	-1.75857	-4.05126e-09	5.4625e-05	-1.9448	-4.05126e-09
108580369	chr1:108580369:AACCCT:A	5.16012e-85	-2.77981	-2.16047	2.43762e-06	-2.83661	-2.21766
108580424	chr1:108580424:C:G	1.54236e-83	-2.6927e-09	-1.54276	0.000109678	-2.6927e-09	-1.24775
108580596	chr1:108580596:G:A	6.03573e-85	-2.67	-2.11354	2.72367e-06	-2.76027	-2.18304
108580681	chr1:108580681:AAATTCCCTT:A	5.96892e-85	-2.6884	-2.10627	2.70603e-06	-2.77228	-2.17753
108581021	chr1:108581021:G:A	6.03015e-85	-2.62719	-2.15727	3.82477e-06	-2.47244	-2.13136
108581148	chr1:108581148:T:C	1.41564e-83	-2.6927e-09	-1.62849	9.86041e-05	-2.6927e-09	-1.35418
108581545	chr1:108581545:CAG:C	5.43869e-85	-2.77866	-2.10904	3.03151e-06	-2.84054	-1.99569
108581962	chr1:108581962:C:G	4.81232e-85	-2.77181	-2.23825	2.45293e-06	-2.83028	-2.21772
108582004	chr1:108582004:C:T	5.84479e-85	-2.73238	-2.08331	2.51137e-06	-2.80651	-2.21796
108582955	chr1:108582955:T:C	9.92757e-84	-2.6927e-09	-1.98334	4.35896e-05	-2.6927e-09	-2.17047
108583261	chr1:108583261:G:T	9.27122e-84	-2.6927e-09	-2.05174	4.67856e-05	-2.6927e-09	-2.09972
108583290	chr1:108583290:G:T	1.13072e-83	-2.6927e-09	-1.85321	5.42877e-05	-2.6927e-09	-1.951
108583531	chr1:108583531:A:G	4.77739e-85	-2.77814	-2.23921	2.46061e-06	-2.83335	-2.21153
108583602	chr1:108583602:C:T	5.3479e-85	-2.76312	-2.14141	2.48559e-06	-2.82735	-2.20744
108583777	chr1:108583777:G:A	4.75728e-85	-2.85792	-2.16365	3.07114e-06	-2.74542	-2.07783
108583853	chr1:108583853:G:T	9.27125e-84	-2.6927e-09	-2.05173	5.53354e-05	-2.6927e-09	-1.93188
108583863	chr1:108583863:G:A	8.3607e-84	-2.6927e-09	-2.15511	4.57251e-05	-2.6927e-09	-2.12265
108584228	chr1:108584228:AACATGATTAT:A	1.13037e-83	-2.6927e-09	-1.85352	5.43103e-05	-2.6927e-09	-1.95058
108584313	chr1:108584313:G:C	1.56479e-83	-2.6927e-09	-1.52831	0.000111611	-2.6927e-09	-1.23027
108584506	chr1:108584506:T:G	8.38951e-84	-2.6927e-09	-2.15167	4.26521e-05	-2.6927e-09	-2.19222
108584531	chr1:108584531:A:G	1.21083e-83	-2.6927e-09	-1.78476	6.93283e-05	-2.6927e-09	-1.70644
108584561	chr1:108584561:T:C	7.68578e-84	-2.6927e-09	-2.23928	4.39754e-05	-2.6927e-09	-2.16166
108584910	chr1:108584910:G:A	4.16374e-84	-2.85224	-4.05126e-09	2.27791e-05	-2.81945	-4.05126e-09
108585023	chr1:108585023:T:C	4.77497e-85	-2.77976	-2.23809	2.44133e-06	-2.83457	-2.21818
108585024	chr1:108585024:G:A	7.7328e-84	-2.6927e-09	-2.23318	4.22218e-05	-2.6927e-09	-2.20236
108585381	chr1:108585381:G:A	1.54236e-83	-2.6927e-09	-1.54276	0.000109678	-2.6927e-09	-1.24775
108585908	chr1:108585908:T:A	1.08023e-84	-2.75962	-1.44186	5.77248e-06	-2.51367	-1.67852
108585944	chr1:108585944:T:C	4.71916e-85	-2.79094	-2.23866	2.4331e-06	-2.84046	-2.21567
108586168	chr1:108586168:C:G	4.76969e-85	-2.85531	-2.16365	3.17036e-06	-2.71362	-2.07783
108586282	chr1:108586282:A:G	4.69189e-85	-2.79607	-2.23934	2.44447e-06	-2.8426	-2.20886
108586847	chr1:108586847:C:T	7.76068e-84	-2.6927e-09	-2.22958	4.07328e-05	-2.6927e-09	-2.23826
108587501	chr1:108587501:T:A	1.21101e-83	-2.6927e-09	-1.78461	6.93473e-05	-2.6927e-09	-1.70616
108587539	chr1:108587539:T:C	1.41571e-83	-2.6927e-09	-1.62844	9.86339e-05	-2.6927e-09	-1.35388
108587975	chr1:108587975:G:A	4.74539e-85	-2.7857	-2.23836	2.43611e-06	-2.83744	-2.21744
108588401	chr1:108588401:A:C	9.69979e-85	-2.5164	-1.79273	3.47617e-06	-2.77206	-1.9273
108588635	chr1:108588635:T:C	7.69648e-84	-2.6927e-09	-2.23789	4.29961e-05	-2.6927e-09	-2.18418
108588947	chr1:108588947:A:G	8.16073e-84	-2.6927e-09	-2.17932	4.15031e-05	-2.6927e-09	-2.21953
108588976	chr1:108588976:T:A	5.99912e-85	-2.68503	-2.10459	2.69211e-06	-2.77386	-2.18111
108589417	chr1:108589417:T:C	4.77459e-85	-2.77942	-2.23851	2.44598e-06	-2.8341	-2.21675
108589585	chr1:108589585:G:A	7.97473e-84	-2.6927e-09	-2.20238	4.08505e-05	-2.6927e-09	-2.23537
108590043	chr1:108590043:G:A	7.8748e-84	-2.6927e-09	-2.21499	4.22324e-05	-2.6927e-09	-2.20211
108590713	chr1:108590713:G:A	7.69466e-84	-2.6927e-09	-2.23813	4.07182e-05	-2.6927e-09	-2.23862
108590714	chr1:108590714:GCAAA:G	7.686e-84	-2.6927e-09	-2.23925	4.34922e-05	-2.6927e-09	-2.17271
108591069	chr1:108591069:T:C	5.99345e-85	-2.67534	-2.11523	2.69023e-06	-2.76845	-2.18722
108591217	chr1:108591217:A:G	9.87364e-85	-2.09271	-2.19866	2.68954e-06	-2.71682	-2.2391
108591402	chr1:108591402:A:C	7.686e-84	-2.6927e-09	-2.23925	4.34922e-05	-2.6927e-09	-2.17271
108592945	chr1:108592945:T:C	5.85159e-85	-2.6897	-2.12482	2.65014e-06	-2.77773	-2.19295
108593134	chr1:108593134:A:G	7.89808e-84	-2.6927e-09	-2.21203	4.11999e-05	-2.6927e-09	-2.22686
108593247	chr1:108593247:G:T	1.19056e-84	-1.89222	-2.21201	3.0016e-06	-2.61166	-2.23449
108593414	chr1:108593414:T:C	5.86151e-85	-2.68234	-2.13049	2.65032e-06	-2.77239	-2.19822
108593564	chr1:108593564:G:C	1.09331e-83	-1.88686	-4.05126e-09	5.05371e-05	-2.02259	-4.05126e-09
108593987	chr1:108593987:T:C	5.86803e-85	-2.6934	-2.11832	2.65186e-06	-2.78079	-2.18924
108594242	chr1:108594242:C:T	2.11284e-83	-2.6927e-09	-1.22803	0.000158426	-2.6927e-09	-0.880004
108594343	chr1:108594343:G:A	1.3622e-83	-2.6927e-09	-1.66697	8.76711e-05	-2.6927e-09	-1.4717
108594876	chr1:108594876:A:C	2.05566e-83	-2.6927e-09	-1.25547	0.000154996	-2.6927e-09	-0.901892
108595224	chr1:108595224:A:G	7.73423e-84	-2.6927e-09	-2.233	4.21687e-05	-2.6927e-09	-2.20361
108595891	chr1:108595891:GTTTCT:G	7.91313e-84	-2.6927e-09	-2.21013	4.09068e-05	-2.6927e-09	-2.234
108596045	chr1:108596045:C:T	4.97363e-85	-2.76922	-2.20787	2.5734e-06	-2.8441	-2.15597
108596300	chr1:108596300:T:C	8.01211e-84	-2.6927e-09	-2.1977	4.47801e-05	-2.6927e-09	-2.14353
108596429	chr1:108596429:T:C	7.78613e-84	-2.6927e-09	-2.22631	4.17031e-05	-2.6927e-09	-2.21472
108596473	chr1:108596473:G:A	4.86417e-85	-2.78461	-2.21473	2.52666e-06	-2.84904	-2.16935
108596717	chr1:108596717:G:A	1.57268e-83	-2.6927e-09	-1.52329	9.51373e-05	-2.6927e-09	-1.38997
108597296	chr1:108597296:T:C	6.32717e-84	-2.4338	-4.05126e-09	2.21871e-05	-2.84578	-4.05126e-09
108597523	chr1:108597523:A:G	1.35713e-83	-2.6927e-09	-1.6707	7.4954e-05	-2.6927e-09	-1.62842
108597660	chr1:108597660:GTC:G	7.91306e-84	-2.6927e-09	-2.21014	4.09068e-05	-2.6927e-09	-2.234
108598047	chr1:108598047:C:A	7.91766e-84	-2.6927e-09	-2.20956	4.08987e-05	-2.6927e-09	-2.23419
108598472	chr1:108598472:G:A	5.32771e-84	-2.60573	-4.05126e-09	2.39323e-05	-2.77006	-4.05126e-09
108599336	chr1:108599336:T:C	1.16917e-83	-2.6927e-09	-1.81978	5.29997e-05	-2.6927e-09	-1.97501
108599552	chr1:108599552:CT:C	7.71046e-84	-2.6927e-09	-2.23607	4.13936e-05	-2.6927e-09	-2.22217
108599886	chr1:108599886:A:G	8.95558e-84	-2.6927e-09	-2.08638	4.88571e-05	-2.6927e-09	-2.05639
108600316	chr1:108600316:C:G	7.81693e-84	-2.6927e-09	-2.22236	4.14084e-05	-2.6927e-09	-2.22181
108600471	chr1:108600471:C:T	6.60183e-85	-2.48044	-2.21345	3.10438e-06	-2.58775	-2.22473
108600750	chr1:108600750:T:C	7.84738e-84	-2.6927e-09	-2.21847	4.10692e-05	-2.6927e-09	-2.23003
108600835	chr1:108600835:A:G	4.94418e-85	-2.77355	-2.20948	2.56151e-06	-2.84511	-2.15958
108601245	chr1:108601245:A:G	4.8851e-85	-2.77972	-2.21533	2.53154e-06	-2.84732	-2.16915
108601475	chr1:108601475:A:C	7.85822e-84	-2.6927e-09	-2.21709	4.12211e-05	-2.6927e-09	-2.22634
108601678	chr1:108601678:A:C	7.78613e-84	-2.6927e-09	-2.22631	4.17031e-05	-2.6927e-09	-2.21472
108601732	chr1:108601732:C:T	7.68966e-84	-2.6927e-09	-2.23878	4.08343e-05	-2.6927e-09	-2.23577
108602748	chr1:108602748:C:T	4.38387e-84	-2.80072	-4.05126e-09	2.19465e-05	-2.85669	-4.05126e-09
108603332	chr1:108603332:T:C	5.25982e-85	-2.79697	-2.12417	2.37208e-06	-2.85167	-2.22985
108603459	chr1:108603459:C:CTG	1.16917e-83	-2.6927e-09	-1.81978	5.29997e-05	-2.6927e-09	-1.97501
108603600	chr1:108603600:C:T	5.85024e-85	-2.64129	-2.17346	3.64589e-06	-2.50386	-2.14783
108604218	chr1:108604218:C:G	8.70886e-84	-2.6927e-09	-2.11431	4.11928e-05	-2.6927e-09	-2.22703
108604460	chr1:108604460:A:G	9.83232e-84	-2.6927e-09	-1.99298	4.98615e-05	-2.6927e-09	-2.03604
108605099	chr1:108605099:T:C	1.10736e-83	-2.6927e-09	-1.87409	5.32495e-05	-2.6927e-09	-1.9703
108606941	chr1:108606941:G:A	2.54535e-83	-2.6927e-09	-1.0418	0.000129418	-2.6927e-09	-1.08224
108606943	chr1:108606943:G:A	1.19588e-83	-2.6927e-09	-1.79718	6.18282e-05	-2.6927e-09	-1.82093
108607560	chr1:108607560:A:C	7.73167e-84	-2.6927e-09	-2.23333	4.21437e-05	-2.6927e-09	-2.20421
108607803	chr1:108607803:T:C	4.80787e-85	-2.79975	-2.21124	2.53185e-06	-2.85412	-2.16222
108607818	chr1:108607818:G:A	7.73342e-84	-2.6927e-09	-2.2331	4.21226e-05	-2.6927e-09	-2.20471
108608098	chr1:108608098:C:T	6.90973e-85	-2.74597	-1.90234	3.49937e-06	-2.84094	-1.85177
108609339	chr1:108609339:A:G	8.9736e-84	-2.6927e-09	-2.08437	4.87453e-05	-2.6927e-09	-2.05868
108609439	chr1:108609439:A:G	7.687e-84	-2.6927e-09	-2.23912	4.07428e-05	-2.6927e-09	-2.23801
108609501	chr1:108609501:A:G	7.55574e-84	-2.25635	-4.05126e-09	4.96306e-05	-2.04068	-4.05126e-09
108610409	chr1:108610409:C:G	8.03753e-84	-2.6927e-09	-2.19453	4.31639e-05	-2.6927e-09	-2.18029
108610850	chr1:108610850:C:T	8.29896e-84	-2.6927e-09	-2.16252	4.2105e-05	-2.6927e-09	-2.20513
108611149	chr1:108611149:C:T	4.96702e-85	-2.76765	-2.21077	2.56272e-06	-2.8432	-2.16102
108611196	chr1:108611196:G:T	7.73342e-84	-2.6927e-09	-2.2331	4.21226e-05	-2.6927e-09	-2.20471
108612045	chr1:108612045:T:C	8.29896e-84	-2.6927e-09	-2.16252	4.2105e-05	-2.6927e-09	-2.20513
108612255	chr1:108612255:T:C	1.61676e-83	-2.6927e-09	-1.49565	7.13401e-05	-2.6927e-09	-1.67783
108612352	chr1:108612352:G:A	4.98418e-85	-2.77281	-2.20216	2.59976e-06	-2.84546	-2.14441
108612515	chr1:108612515:C:T	7.9726e-84	-2.6927e-09	-2.20264	4.24598e-05	-2.6927e-09	-2.19673
108612522	chr1:108612522:G:A	1.12046e-83	-2.6927e-09	-1.86233	5.85015e-05	-2.6927e-09	-1.87624
108612638	chr1:108612638:G:A	5.48312e-85	-2.85794	-2.02162	3.41483e-06	-2.71669	-2.00047
108612775	chr1:108612775:A:G	8.80508e-84	-2.6927e-09	-2.10332	4.32992e-05	-2.6927e-09	-2.17716
108613308	chr1:108613308:A:T	7.72345e-84	-2.6927e-09	-2.23439	4.19344e-05	-2.6927e-09	-2.20919
108613662	chr1:108613662:C:T	7.81108e-84	-2.6927e-09	-2.22311	4.1884e-05	-2.6927e-09	-2.21039
108614132	chr1:108614132:A:T	8.59459e-84	-2.6927e-09	-2.12752	5.07368e-05	-2.6927e-09	-2.01864
108615535	chr1:108615535:G:A	4.95169e-85	-2.77071	-2.2108	2.55878e-06	-2.84446	-2.1613
108615544	chr1:108615544:G:GC	4.94511e-85	-2.76762	-2.21522	2.54485e-06	-2.84321	-2.16801
108615629	chr1:108615629:G:A	7.78613e-84	-2.6927e-09	-2.22631	4.17031e-05	-2.6927e-09	-2.21472
108615676	chr1:108615676:G:T	8.08124e-84	-2.6927e-09	-2.18911	4.80264e-05	-2.6927e-09	-2.07354
108615891	chr1:108615891:C:T	4.77431e-85	-2.78423	-2.23376	2.35825e-06	-2.84903	-2.23835
108616377	chr1:108616377:T:C	8.70886e-84	-2.6927e-09	-2.11431	4.11928e-05	-2.6927e-09	-2.22703
108616655	chr1:108616655:G:A	8.98469e-84	-2.6927e-09	-2.08313	4.88103e-05	-2.6927e-09	-2.05735
108616663	chr1:108616663:C:T	5.25505e-85	-2.85797	-2.06408	3.28241e-06	-2.71078	-2.04593
108617090	chr1:108617090:GT:G	4.14395e-84	-2.857	-4.05126e-09	2.19484e-05	-2.8566	-4.05126e-09
108617300	chr1:108617300:G:A	1.08061e-83	-1.89854	-4.05126e-09	3.62757e-05	-2.35414	-4.05126e-09
108617835	chr1:108617835:T:C	1.05141e-83	-2.6927e-09	-1.92593	5.15392e-05	-2.6927e-09	-2.00295
108618117	chr1:108618117:A:G	8.29896e-84	-2.6927e-09	-2.16252	4.2105e-05	-2.6927e-09	-2.20513
108618147	chr1:108618147:A:G	1.07004e-83	-2.6927e-09	-1.90837	5.58525e-05	-2.6927e-09	-1.92258
108618300	chr1:108618300:A:G	4.87529e-84	-2.69447	-4.05126e-09	2.7309e-05	-2.63808	-4.05126e-09
108618424	chr1:108618424:A:G	4.92329e-85	-2.75704	-2.23022	2.37031e-06	-2.84556	-2.23671
108619124	chr1:108619124:T:C	1.05766e-84	-2.04554	-2.17706	2.8034e-06	-2.6766	-2.23786
108619523	chr1:108619523:C:T	1.08218e-83	-2.6927e-09	-1.89709	5.60361e-05	-2.6927e-09	-1.9193
108619713	chr1:108619713:CCT:C	8.01937e-84	-2.6927e-09	-2.19679	4.27888e-05	-2.6927e-09	-2.18902
108620337	chr1:108620337:AATTATATACC:A	5.8765e-85	-2.78817	-2.02211	2.44009e-06	-2.8477	-2.20556
108620603	chr1:108620603:G:A	9.79074e-84	-2.6927e-09	-1.99722	4.83384e-05	-2.6927e-09	-2.06707
108620632	chr1:108620632:A:G	7.87369e-84	-2.6927e-09	-2.21513	4.09657e-05	-2.6927e-09	-2.23256
108620677	chr1:108620677:A:T	4.95962e-85	-2.76668	-2.21323	2.55282e-06	-2.84296	-2.16513
108621106	chr1:108621106:G:A	8.58493e-84	-2.6927e-09	-2.12864	4.55827e-05	-2.6927e-09	-2.12576
108621255	chr1:108621255:G:A	5.42999e-85	-2.79489	-2.09441	2.38944e-06	-2.8499	-2.22433
108621384	chr1:108621384:A:G	5.19213e-85	-2.79206	-2.14203	2.4469e-06	-2.8522	-2.19827
108622219	chr1:108622219:C:T	8.03956e-84	-2.6927e-09	-2.19428	4.31783e-05	-2.6927e-09	-2.17995
108622235	chr1:108622235:G:A	9.08158e-84	-2.6927e-09	-2.0724	4.96685e-05	-2.6927e-09	-2.03992
108622529	chr1:108622529:C:T	5.19291e-85	-2.77514	-2.1588	2.44631e-06	-2.84721	-2.2035
108622630	chr1:108622630:T:C	8.069e-84	-2.6927e-09	-2.19062	4.08064e-05	-2.6927e-09	-2.23645
108622972	chr1:108622972:T:C	1.11427e-83	-2.6927e-09	-1.86787	5.81115e-05	-2.6927e-09	-1.88293
108623165	chr1:108623165:G:A	1.1187e-83	-2.6927e-09	-1.8639	5.83376e-05	-2.6927e-09	-1.87905
108623169	chr1:108623169:C:T	1.10585e-83	-2.6927e-09	-1.87546	5.9182e-05	-2.6927e-09	-1.86468
108623695	chr1:108623695:G:T	5.10042e-85	-2.81667	-2.13525	2.40483e-06	-2.85689	-2.21092
108623702	chr1:108623702:C:T	7.94178e-84	-2.6927e-09	-2.20652	4.10881e-05	-2.6927e-09	-2.22957
108623765	chr1:108623765:G:A	5.20444e-85	-2.77405	-2.15768	2.45042e-06	-2.84629	-2.20275
108623891	chr1:108623891:C:T	1.43631e-83	-2.6927e-09	-1.61399	7.02444e-05	-2.6927e-09	-1.69331
108623896	chr1:108623896:T:A	7.90642e-84	-2.6927e-09	-2.21098	4.14095e-05	-2.6927e-09	-2.22178
108623897	chr1:108623897:C:T	7.90642e-84	-2.6927e-09	-2.21098	4.14095e-05	-2.6927e-09	-2.22178
108625193	chr1:108625193:G:A	4.99472e-85	-2.7671	-2.20576	2.58482e-06	-2.84343	-2.15221
108625253	chr1:108625253:G:A	8.33469e-83	-2.6927e-09	0.144359	0.00043242	-2.6927e-09	0.124104
108625317	chr1:108625317:G:A	8.58493e-84	-2.6927e-09	-2.12864	4.55827e-05	-2.6927e-09	-2.12576
108625528	chr1:108625528:A:G	9.09377e-84	-2.6927e-09	-2.07106	4.19378e-05	-2.6927e-09	-2.2091
108626195	chr1:108626195:T:C	8.64134e-85	-2.21408	-2.2106	3.93185e-06	-2.4058	-2.17038
108626440	chr1:108626440:C:T	4.16965e-84	-2.85082	-4.05126e-09	2.20773e-05	-2.85074	-4.05126e-09
108627179	chr1:108627179:A:G	5.9807e-85	-2.61858	-2.17412	3.73575e-06	-2.47768	-2.14967
108627857	chr1:108627857:T:C	5.47107e-85	-2.74367	-2.13809	2.55731e-06	-2.81871	-2.18762
108628120	chr1:108628120:T:C	8.09498e-84	-2.6927e-09	-2.18741	4.06932e-05	-2.6927e-09	-2.23923
108628598	chr1:108628598:T:G	6.46743e-85	-2.84789	-1.86657	3.48022e-06	-2.80832	-1.88988
108629001	chr1:108629001:C:T	7.00615e-85	-2.75753	-1.87692	3.55906e-06	-2.84545	-1.83035
108629349	chr1:108629349:C:G	4.82236e-85	-2.82046	-2.18751	2.36869e-06	-2.85779	-2.22516
108629442	chr1:108629442:A:G	9.14798e-84	-2.6927e-09	-2.06512	4.55363e-05	-2.6927e-09	-2.12678
108629971	chr1:108629971:C:T	7.70498e-84	-2.6927e-09	-2.23679	4.1094e-05	-2.6927e-09	-2.22943
108630207	chr1:108630207:G:A	8.35764e-83	-2.6927e-09	0.147109	0.000420062	-2.6927e-09	0.0951109
108630446	chr1:108630446:GA:G	5.77665e-85	-2.80744	-2.01997	2.40463e-06	-2.85595	-2.21195
108630465	chr1:108630465:AC:A	7.00236e-85	-2.75794	-1.87705	3.5587e-06	-2.84542	-1.83048
108630541	chr1:108630541:G:A	4.90824e-85	-2.81777	-2.17255	2.38122e-06	-2.85751	-2.22017
108631040	chr1:108631040:G:A	8.9561e-84	-2.6927e-09	-2.08632	4.43205e-05	-2.6927e-09	-2.15384
108631527	chr1:108631527:G:T	7.69934e-84	-2.6927e-09	-2.23752	4.12355e-05	-2.6927e-09	-2.22599
108631640	chr1:108631640:T:C	1.13723e-83	-2.6927e-09	-1.84747	6.25653e-05	-2.6927e-09	-1.80908
108631972	chr1:108631972:G:A	7.10481e-85	-2.75407	-1.8664	3.62207e-06	-2.84422	-1.81403
108632055	chr1:108632055:G:A	4.93212e-85	-2.75056	-2.23491	2.47819e-06	-2.83359	-2.20418
108632337	chr1:108632337:A:G	9.27823e-84	-2.6927e-09	-2.05098	4.64791e-05	-2.6927e-09	-2.10629
108632774	chr1:108632774:A:AG	4.78095e-85	-2.84339	-2.1732	2.40226e-06	-2.85424	-2.21464
108633419	chr1:108633419:C:T	7.6954e-84	-2.6927e-09	-2.23803	4.09988e-05	-2.6927e-09	-2.23175
108633614	chr1:108633614:T:G	7.695e-84	-2.6927e-09	-2.23808	4.0993e-05	-2.6927e-09	-2.23189
108633963	chr1:108633963:G:T	4.14127e-84	-2.85765	-4.05126e-09	2.23631e-05	-2.83788	-4.05126e-09
108634754	chr1:108634754:T:C	5.06957e-85	-2.79057	-2.16741	2.42512e-06	-2.85015	-2.20927
108634848	chr1:108634848:G:A	1.02315e-83	-2.6927e-09	-1.95318	4.41213e-05	-2.6927e-09	-2.15835
108634940	chr1:108634940:A:T	1.3153e-82	-2.6927e-09	0.600579	0.000674772	-2.6927e-09	0.569083
108635180	chr1:108635180:G:A	3.13078e-83	-0.834785	-4.05126e-09	3.79751e-05	-2.30836	-4.05126e-09
108635361	chr1:108635361:GT:G	4.81955e-84	-2.70597	-4.05126e-09	2.27601e-05	-2.82029	-4.05126e-09
108636093	chr1:108636093:T:C	7.71033e-84	-2.6927e-09	-2.23609	4.07903e-05	-2.6927e-09	-2.23685
108636790	chr1:108636790:TG:T	5.02015e-85	-2.75011	-2.21767	2.55298e-06	-2.83381	-2.17422
108636984	chr1:108636984:A:G	7.73972e-84	-2.6927e-09	-2.23229	4.1413e-05	-2.6927e-09	-2.2217
108637096	chr1:108637096:G:A	1.85724e-83	-2.6927e-09	-1.35698	9.36445e-05	-2.6927e-09	-1.40579
108637416	chr1:108637416:A:T	5.06125e-85	-2.74958	-2.21005	2.58931e-06	-2.83273	-2.16117
108638687	chr1:108638687:C:CAT	7.6851e-84	-2.6927e-09	-2.23937	4.0756e-05	-2.6927e-09	-2.23769
108638857	chr1:108638857:A:G	7.71631e-84	-2.6927e-09	-2.23532	4.18224e-05	-2.6927e-09	-2.21186
108639712	chr1:108639712:G:A	8.0375e-84	-2.6927e-09	-2.19453	4.13744e-05	-2.6927e-09	-2.22263
108639806	chr1:108639806:C:T	8.27969e-84	-2.6927e-09	-2.16485	4.19598e-05	-2.6927e-09	-2.20858
108640025	chr1:108640025:G:GT	8.0427e-84	-2.6927e-09	-2.19389	4.13919e-05	-2.6927e-09	-2.22221
108640759	chr1:108640759:T:A	5.8478e-83	-0.210003	-4.05126e-09	0.000393394	0.0295181	-4.05126e-09
108640892	chr1:108640892:C:T	9.22473e-84	-2.6927e-09	-2.05677	4.90125e-05	-2.6927e-09	-2.05322
108641128	chr1:108641128:T:C	1.01655e-83	-1.95965	-4.05126e-09	6.56206e-05	-1.7614	-4.05126e-09
108641145	chr1:108641145:G:A	1.93346e-83	-2.6927e-09	-1.31676	8.87836e-05	-2.6927e-09	-1.45909
108641802	chr1:108641802:A:G	8.01221e-84	-2.6927e-09	-2.19769	4.06971e-05	-2.6927e-09	-2.23914
108641969	chr1:108641969:A:G	9.01346e-84	-2.6927e-09	-2.07993	4.67176e-05	-2.6927e-09	-2.10117
108642055	chr1:108642055:A:G	7.74292e-84	-2.6927e-09	-2.23187	4.14358e-05	-2.6927e-09	-2.22115
108642127	chr1:108642127:C:A	4.85843e-85	-2.78487	-2.21565	2.37062e-06	-2.84518	-2.23696
108642246	chr1:108642246:T:C	8.1696e-84	-2.6927e-09	-2.17823	4.16722e-05	-2.6927e-09	-2.21546
108642501	chr1:108642501:C:T	1.35569e-83	-2.6927e-09	-1.67176	7.87491e-05	-2.6927e-09	-1.57903
108642634	chr1:108642634:TGACTAAA:T	5.1276e-85	-2.85368	-2.09292	3.33173e-06	-2.67481	-2.067
108642817	chr1:108642817:G:A	5.35864e-85	-2.79016	-2.11236	2.40187e-06	-2.83692	-2.23212
108643215	chr1:108643215:C:T	7.68696e-84	-2.6927e-09	-2.23913	4.12057e-05	-2.6927e-09	-2.22672
108643237	chr1:108643237:T:C	4.5817e-85	-2.8338	-2.22537	2.54151e-06	-2.85781	-2.15473
108643795	chr1:108643795:T:C	9.22598e-84	-2.6927e-09	-2.05663	5.10816e-05	-2.6927e-09	-2.01187
108643797	chr1:108643797:C:T	9.20832e-84	-2.6927e-09	-2.05855	5.09654e-05	-2.6927e-09	-2.01415
108644074	chr1:108644074:A:G	1.35457e-83	-2.6927e-09	-1.67258	7.86593e-05	-2.6927e-09	-1.58017
108644199	chr1:108644199:G:T	1.93409e-83	-2.6927e-09	-1.31643	0.000159728	-2.6927e-09	-0.871817
108644945	chr1:108644945:TATA:T	9.15933e-84	-2.6927e-09	-2.06388	4.47357e-05	-2.6927e-09	-2.14452
108644973	chr1:108644973:T:G	1.85971e-84	-2.73342	-0.92481	7.2891e-06	-2.76567	-1.19324
108645046	chr1:108645046:A:G	9.94443e-84	-2.6927e-09	-1.98164	4.96596e-05	-2.6927e-09	-2.0401
108645131	chr1:108645131:C:T	4.16138e-83	-2.6927e-09	-0.55022	0.000194812	-2.6927e-09	-0.673255
108645138	chr1:108645138:C:A	1.93068e-83	-2.6927e-09	-1.31819	0.000162602	-2.6927e-09	-0.853985
108645191	chr1:108645191:G:A	9.56181e-84	-2.6927e-09	-2.02088	4.86835e-05	-2.6927e-09	-2.05995
108645205	chr1:108645205:G:A	9.94443e-84	-2.6927e-09	-1.98164	4.96596e-05	-2.6927e-09	-2.0401
108645300	chr1:108645300:G:A	9.71563e-84	-2.00492	-4.05126e-09	3.21811e-05	-2.47391	-4.05126e-09
108645310	chr1:108645310:G:A	8.14209e-84	-2.6927e-09	-2.18161	4.88111e-05	-2.6927e-09	-2.05733
108645655	chr1:108645655:C:CT	1.35569e-83	-2.6927e-09	-1.67176	7.87491e-05	-2.6927e-09	-1.57903
108645760	chr1:108645760:G:A	4.65483e-85	-2.81171	-2.23162	2.49949e-06	-2.8522	-2.177
108645923	chr1:108645923:A:G	7.69517e-84	-2.6927e-09	-2.23806	4.06958e-05	-2.6927e-09	-2.23917
108646011	chr1:108646011:A:G	1.05616e-83	-2.6927e-09	-1.92143	5.2494e-05	-2.6927e-09	-1.98459
108646292	chr1:108646292:C:T	1.02315e-83	-2.6927e-09	-1.95318	4.41213e-05	-2.6927e-09	-2.15835
108646680	chr1:108646680:CCT:C	1.12969e-83	-0.594833	-1.25929	9.20431e-06	-2.51455	-1.21107
108646871	chr1:108646871:C:G	4.65176e-85	-2.80552	-2.23847	2.43571e-06	-2.84845	-2.2066
108647576	chr1:108647576:C:G	3.09068e-83	-0.847676	-4.05126e-09	2.83387e-05	-2.60106	-4.05126e-09
108647646	chr1:108647646:C:A	1.8801e-83	-2.6927e-09	-1.34474	0.000155404	-2.6927e-09	-0.899266
108647753	chr1:108647753:C:T	6.78224e-85	-2.44237	-2.22456	3.20389e-06	-2.54718	-2.23375
108648224	chr1:108648224:C:G	4.62207e-84	-2.74781	-4.05126e-09	2.25256e-05	-2.83064	-4.05126e-09
108648676	chr1:108648676:T:C	2.60041e-83	-2.6927e-09	-1.0204	0.000151172	-2.6927e-09	-0.926875
108649246	chr1:108649246:A:G	7.73527e-84	-2.6927e-09	-2.23286	4.25808e-05	-2.6927e-09	-2.19389
108649592	chr1:108649592:G:A	8.74435e-84	-2.6927e-09	-2.11025	4.1304e-05	-2.6927e-09	-2.22433
108649891	chr1:108649891:C:A	1.29767e-83	-2.6927e-09	-1.71549	6.35374e-05	-2.6927e-09	-1.79366
108650537	chr1:108650537:T:C	1.29128e-83	-2.6927e-09	-1.72043	7.50545e-05	-2.6927e-09	-1.62708
108650765	chr1:108650765:T:C	1.29298e-83	-2.6927e-09	-1.71912	7.5161e-05	-2.6927e-09	-1.62566
108650799	chr1:108650799:A:T	1.30614e-83	-2.6927e-09	-1.70899	7.5347e-05	-2.6927e-09	-1.62319
108651164	chr1:108651164:C:T	1.18876e-83	-2.6927e-09	-1.80316	8.69927e-05	-2.6927e-09	-1.47947
108651391	chr1:108651391:T:C	5.06995e-85	-2.85787	-2.10004	3.17096e-06	-2.73213	-2.05913
108651902	chr1:108651902:C:G	7.73643e-84	-2.6927e-09	-2.23271	4.4555e-05	-2.6927e-09	-2.14857
108652012	chr1:108652012:C:G	7.73806e-84	-2.6927e-09	-2.2325	4.07068e-05	-2.6927e-09	-2.2389
108652027	chr1:108652027:A:T	2.24051e-83	-2.6927e-09	-1.16936	0.000251394	-2.6927e-09	-0.418273
108652082	chr1:108652082:T:C	4.19684e-84	-2.84432	-4.05126e-09	6.16628e-05	-1.82361	-4.05126e-09
108652183	chr1:108652183:T:C	1.23175e-83	-2.6927e-09	-1.76764	5.86411e-05	-2.6927e-09	-1.87386
108652273	chr1:108652273:A:G	4.71712e-85	-2.80759	-2.22245	2.69782e-06	-2.85159	-2.10125
108652377	chr1:108652377:A:G	3.45896e-83	-2.6927e-09	-0.735101	0.000115104	-2.6927e-09	-1.19945
108652439	chr1:108652439:A:G	2.24501e-83	-2.6927e-09	-1.16736	0.000252148	-2.6927e-09	-0.415276
108652711	chr1:108652711:G:A	4.70435e-84	-2.73016	-4.05126e-09	2.19288e-05	-2.85749	-4.05126e-09
108652867	chr1:108652867:C:T	9.52696e-84	-2.6927e-09	-2.02453	6.24757e-05	-2.6927e-09	-1.81052
108653029	chr1:108653029:T:TC	1.76828e-83	-2.6927e-09	-1.40606	0.000180551	-2.6927e-09	-0.74928
108653171	chr1:108653171:G:A	8.33174e-84	-2.6927e-09	-2.15858	4.1854e-05	-2.6927e-09	-2.21111
108653371	chr1:108653371:C:T	2.24501e-83	-2.6927e-09	-1.16736	0.000252148	-2.6927e-09	-0.415276
108653715	chr1:108653715:T:C	9.98735e-84	-2.6927e-09	-1.97733	6.69743e-05	-2.6927e-09	-1.74098
108654280	chr1:108654280:A:G	1.04867e-83	-2.6927e-09	-1.92855	4.46273e-05	-2.6927e-09	-2.14695
108654294	chr1:108654294:G:A	6.80833e-85	-2.46595	-2.19715	4.17966e-06	-2.29396	-2.2211
108654643	chr1:108654643:G:A	4.42e-83	-2.6927e-09	-0.489927	0.000206461	-2.6927e-09	-0.61518
108655525	chr1:108655525:A:C	7.87979e-84	-2.6927e-09	-2.21435	4.31766e-05	-2.6927e-09	-2.17999
108655940	chr1:108655940:C:G	8.54683e-84	-2.6927e-09	-2.13309	5.17744e-05	-2.6927e-09	-1.9984
108655960	chr1:108655960:C:G	4.68822e-84	-2.7336	-4.05126e-09	2.19356e-05	-2.85718	-4.05126e-09
108656374	chr1:108656374:C:T	1.41449e-83	-2.6927e-09	-1.6293	9.14902e-05	-2.6927e-09	-1.42906
108656508	chr1:108656508:C:T	7.57894e-85	-2.3554	-2.20047	4.9394e-06	-2.16224	-2.18581
108656992	chr1:108656992:C:T	8.06001e-84	-2.6927e-09	-2.19174	4.13634e-05	-2.6927e-09	-2.2229
108657089	chr1:108657089:C:T	2.31732e-83	-2.6927e-09	-1.13566	0.000262774	-2.6927e-09	-0.373999
108657320	chr1:108657320:T:C	7.82506e-84	-2.6927e-09	-2.22132	4.31954e-05	-2.6927e-09	-2.17956
108657326	chr1:108657326:C:T	1.09388e-83	-2.6927e-09	-1.88634	5.36456e-05	-2.6927e-09	-1.96289
108657962	chr1:108657962:AC:A	1.93959e-83	-2.6927e-09	-1.31359	9.97036e-05	-2.6927e-09	-1.34309
108658120	chr1:108658120:T:C	1.06401e-84	-2.09235	-2.12426	6.04054e-06	-2.00856	-2.13824
108658246	chr1:108658246:C:A	8.50522e-84	-2.6927e-09	-2.13797	5.15065e-05	-2.6927e-09	-2.00358
108658369	chr1:108658369:G:A	5.03815e-85	-2.85766	-2.10654	3.12286e-06	-2.73587	-2.07067
108658778	chr1:108658778:A:G	2.24951e-83	-2.6927e-09	-1.16536	0.000116601	-2.6927e-09	-1.18653
108659299	chr1:108659299:C:T	1.29276e-83	-2.6927e-09	-1.71929	7.51386e-05	-2.6927e-09	-1.62596
108659661	chr1:108659661:C:A	4.50176e-84	-2.77418	-4.05126e-09	2.33453e-05	-2.7949	-4.05126e-09
108660068	chr1:108660068:T:C	4.33343e-84	-2.81229	-4.05126e-09	3.53823e-05	-2.37908	-4.05126e-09
108660269	chr1:108660269:G:A	9.03867e-84	-2.6927e-09	-2.07714	4.58226e-05	-2.6927e-09	-2.12051
108660409	chr1:108660409:C:CT	7.77106e-84	-2.6927e-09	-2.22825	4.31127e-05	-2.6927e-09	-2.18147
108660610	chr1:108660610:C:A	5.38392e-84	-2.59524	-4.05126e-09	2.19549e-05	-2.8563	-4.05126e-09
108660643	chr1:108660643:G:C	9.1457e-84	-2.6927e-09	-2.06537	4.19955e-05	-2.6927e-09	-2.20773
108660795	chr1:108660795:G:C	8.79879e-84	-2.10404	-4.05126e-09	3.98214e-05	-2.26089	-4.05126e-09
108660938	chr1:108660938:A:G	1.19502e-83	-2.6927e-09	-1.79791	8.75866e-05	-2.6927e-09	-1.47266
108661398	chr1:108661398:G:C	8.19535e-84	-2.6927e-09	-2.17509	5.06658e-05	-2.6927e-09	-2.02004
108661448	chr1:108661448:C:T	8.1798e-84	-2.6927e-09	-2.17699	4.87113e-05	-2.6927e-09	-2.05938
108661828	chr1:108661828:C:T	2.14695e-83	-2.6927e-09	-1.21202	9.93444e-05	-2.6927e-09	-1.3467
108662004	chr1:108662004:T:C	5.49318e-85	-2.64327	-2.23446	2.91176e-06	-2.70296	-2.17357
108662335	chr1:108662335:G:A	1.07564e-83	-2.6927e-09	-1.90315	4.68006e-05	-2.6927e-09	-2.0994
108662471	chr1:108662471:G:A	4.23354e-84	-2.83562	-4.05126e-09	2.28097e-05	-2.81811	-4.05126e-09
108662682	chr1:108662682:A:G	1.09804e-83	-2.6927e-09	-1.88254	4.74324e-05	-2.6927e-09	-2.08599
108663140	chr1:108663140:C:T	8.03261e-84	-2.6927e-09	-2.19514	4.37577e-05	-2.6927e-09	-2.16662
108663306	chr1:108663306:G:T	8.15709e-85	-2.27742	-2.20493	5.32691e-06	-2.0505	-2.22202
108663443	chr1:108663443:C:CT	8.67318e-84	-2.6927e-09	-2.11842	5.01537e-05	-2.6927e-09	-2.0302
108663818	chr1:108663818:G:A	1.44181e-83	-2.6927e-09	-1.61017	7.91659e-05	-2.6927e-09	-1.57375
108664308	chr1:108664308:G:A	9.69143e-84	-2.6927e-09	-2.00741	5.33053e-05	-2.6927e-09	-1.96926
108664861	chr1:108664861:G:A	9.94024e-84	-2.6927e-09	-1.98206	5.48855e-05	-2.6927e-09	-1.94004
108664874	chr1:108664874:A:T	5.7225e-85	-2.85791	-1.97892	3.60067e-06	-2.73851	-1.92566
108665023	chr1:108665023:C:T	5.66349e-85	-2.68076	-2.16643	3.22555e-06	-2.76995	-2.00424
108665711	chr1:108665711:T:C	7.16063e-84	-2.31005	-4.05126e-09	2.63213e-05	-2.67492	-4.05126e-09
108665907	chr1:108665907:T:TA	6.02176e-85	-2.65858	-2.12728	2.66568e-06	-2.72653	-2.2383
108666373	chr1:108666373:T:C	5.82452e-85	-2.65575	-2.16341	3.31624e-06	-2.74969	-1.99677
108666389	chr1:108666389:A:G	5.5917e-85	-2.67384	-2.18612	2.96985e-06	-2.77886	-2.07792
108666440	chr1:108666440:AAG:A	4.40583e-84	-2.79572	-4.05126e-09	2.26931e-05	-2.82323	-4.05126e-09
108666567	chr1:108666567:C:T	1.00117e-83	-2.6927e-09	-1.9749	6.71839e-05	-2.6927e-09	-1.73786
108666814	chr1:108666814:C:T	7.6849e-84	-2.6927e-09	-2.2394	4.28638e-05	-2.6927e-09	-2.18727
108666957	chr1:108666957:A:G	8.08595e-84	-2.6927e-09	-2.18852	4.41298e-05	-2.6927e-09	-2.15816
108667373	chr1:108667373:T:C	7.77991e-84	-2.6927e-09	-2.22711	4.19545e-05	-2.6927e-09	-2.20871
108667507	chr1:108667507:G:A	8.0863e-84	-2.6927e-09	-2.18848	4.41301e-05	-2.6927e-09	-2.15815
108667775	chr1:108667775:T:C	6.18926e-84	-2.45584	-4.05126e-09	2.20602e-05	-2.85152	-4.05126e-09
108668173	chr1:108668173:T:C	5.75888e-85	-2.66348	-2.16702	3.24136e-06	-2.75079	-2.01851
108668356	chr1:108668356:T:C	4.32831e-84	-2.81348	-4.05126e-09	2.24073e-05	-2.83591	-4.05126e-09
108668462	chr1:108668462:A:C	2.56787e-83	-2.6927e-09	-1.03299	0.000135213	-2.6927e-09	-1.03844
108668670	chr1:108668670:G:A	6.02767e-85	-2.6754	-2.10947	2.64846e-06	-2.73476	-2.23655
108669035	chr1:108669035:G:A	1.08611e-84	-2.56604	-1.63001	4.27686e-06	-2.67776	-1.81431
108669159	chr1:108669159:G:A	8.1287e-84	-2.6927e-09	-2.18325	4.45492e-05	-2.6927e-09	-2.1487
108669183	chr1:108669183:G:A	1.24949e-83	-1.75333	-4.05126e-09	7.81492e-05	-1.58667	-4.05126e-09
108669314	chr1:108669314:G:A	1.19194e-84	-2.61543	-1.48764	4.2536e-06	-2.703	-1.79452
108669566	chr1:108669566:G:A	7.70683e-84	-2.6927e-09	-2.23655	4.07034e-05	-2.6927e-09	-2.23898
108669774	chr1:108669774:C:T	9.7843e-84	-2.6927e-09	-1.99787	5.416e-05	-2.6927e-09	-1.95335
108670775	chr1:108670775:T:C	1.3532e-83	-1.6736	-4.05126e-09	4.20229e-05	-2.20708	-4.05126e-09
108671085	chr1:108671085:G:C	7.8299e-84	-2.6927e-09	-2.2207	4.64293e-05	-2.6927e-09	-2.10736
108671234	chr1:108671234:C:T	7.89177e-84	-2.6927e-09	-2.21283	4.28468e-05	-2.6927e-09	-2.18766
108671400	chr1:108671400:C:T	7.68525e-84	-2.6927e-09	-2.23935	4.31696e-05	-2.6927e-09	-2.18016
108671660	chr1:108671660:C:T	1.24218e-82	-2.6927e-09	0.543381	0.000647155	-2.6927e-09	0.527293
108671776	chr1:108671776:A:AC	5.89556e-85	-2.85658	-1.95045	3.83633e-06	-2.71228	-1.88849
108671842	chr1:108671842:C:A	2.09717e-83	-2.6927e-09	-1.23548	9.43094e-05	-2.6927e-09	-1.39871
108672552	chr1:108672552:A:G	7.69951e-84	-2.6927e-09	-2.2375	4.40249e-05	-2.6927e-09	-2.16054
108672682	chr1:108672682:A:G	1.16343e-83	-2.6927e-09	-1.82469	9.26245e-05	-2.6927e-09	-1.41674
108673335	chr1:108673335:A:G	7.90284e-84	-2.6927e-09	-2.21143	4.23184e-05	-2.6927e-09	-2.20007
108673558	chr1:108673558:T:G	1.05931e-83	-2.6927e-09	-1.91845	4.35544e-05	-2.6927e-09	-2.17128
108673647	chr1:108673647:A:G	7.68545e-84	-2.6927e-09	-2.23932	4.31995e-05	-2.6927e-09	-2.17946
108673702	chr1:108673702:C:G	7.68545e-84	-2.6927e-09	-2.23932	4.31995e-05	-2.6927e-09	-2.17946
108673719	chr1:108673719:ATAT:A	7.68545e-84	-2.6927e-09	-2.23932	4.31995e-05	-2.6927e-09	-2.17946
108673868	chr1:108673868:AATAGATATT:A	2.11094e-83	-2.6927e-09	-1.22894	9.48777e-05	-2.6927e-09	-1.3927
108673904	chr1:108673904:A:G	1.05782e-83	-2.6927e-09	-1.91986	4.41625e-05	-2.6927e-09	-2.15742
108675016	chr1:108675016:T:C	7.68687e-84	-2.6927e-09	-2.23914	4.34747e-05	-2.6927e-09	-2.17311
108675459	chr1:108675459:C:G	7.68493e-84	-2.6927e-09	-2.23939	4.31005e-05	-2.6927e-09	-2.18176
108675560	chr1:108675560:C:T	7.80253e-84	-2.6927e-09	-2.22421	4.07032e-05	-2.6927e-09	-2.23898
108676384	chr1:108676384:A:T	8.06812e-84	-2.6927e-09	-2.19073	5.83151e-05	-2.6927e-09	-1.87943
108676492	chr1:108676492:T:G	7.69366e-84	-2.6927e-09	-2.23826	4.23872e-05	-2.6927e-09	-2.19845
108676721	chr1:108676721:A:AT	1.04168e-83	-2.6927e-09	-1.93524	7.09767e-05	-2.6927e-09	-1.68294
108676818	chr1:108676818:G:A	7.69938e-84	-2.6927e-09	-2.23751	4.06978e-05	-2.6927e-09	-2.23912
108676989	chr1:108676989:C:T	7.69117e-84	-2.6927e-09	-2.23858	4.25092e-05	-2.6927e-09	-2.19557
108677016	chr1:108677016:T:C	7.68536e-84	-2.6927e-09	-2.23934	4.3183e-05	-2.6927e-09	-2.17985
108677595	chr1:108677595:C:T	7.77071e-84	-2.6927e-09	-2.22829	4.10868e-05	-2.6927e-09	-2.22961
108677841	chr1:108677841:C:T	9.97815e-84	-2.6927e-09	-1.97826	6.68962e-05	-2.6927e-09	-1.74215
108677870	chr1:108677870:CTG:C	1.05782e-83	-2.6927e-09	-1.91986	4.41625e-05	-2.6927e-09	-2.15742
108678449	chr1:108678449:G:A	1.08561e-83	-2.6927e-09	-1.89392	6.0412e-05	-2.6927e-09	-1.8441
108678603	chr1:108678603:A:C	6.36828e-83	-2.6927e-09	-0.124739	0.000355905	-2.6927e-09	-0.0706279
108678631	chr1:108678631:C:T	1.05459e-84	-2.1162	-2.1093	8.38865e-06	-1.79739	-2.02102
108678990	chr1:108678990:A:G	9.77797e-85	-2.06912	-2.23199	2.82883e-06	-2.75176	-2.15367
108679061	chr1:108679061:A:G	7.68546e-84	-2.6927e-09	-2.23932	4.31975e-05	-2.6927e-09	-2.17951
108679891	chr1:108679891:A:G	7.68545e-84	-2.6927e-09	-2.23932	4.31995e-05	-2.6927e-09	-2.17946
108680178	chr1:108680178:G:A	7.68517e-84	-2.6927e-09	-2.23936	4.31549e-05	-2.6927e-09	-2.1805
108680218	chr1:108680218:G:C	6.25512e-84	-2.44525	-4.05126e-09	2.92995e-05	-2.56772	-4.05126e-09
108680738	chr1:108680738:A:G	1.05388e-83	-2.6927e-09	-1.92359	4.33601e-05	-2.6927e-09	-2.17575
108680870	chr1:108680870:A:T	7.00984e-85	-2.80359	-1.83033	3.52312e-06	-2.78625	-1.8997
108680949	chr1:108680949:A:AT	7.69682e-84	-2.6927e-09	-2.23785	4.20464e-05	-2.6927e-09	-2.20652
108681232	chr1:108681232:T:C	7.69537e-84	-2.6927e-09	-2.23803	4.20967e-05	-2.6927e-09	-2.20532
108681282	chr1:108681282:G:A	1.12326e-83	-1.85983	-4.05126e-09	5.46094e-05	-1.94509	-4.05126e-09
108681638	chr1:108681638:A:G	7.69572e-84	-2.6927e-09	-2.23799	4.20765e-05	-2.6927e-09	-2.2058
108681942	chr1:108681942:A:C	8.77527e-84	-2.6927e-09	-2.10672	4.91159e-05	-2.6927e-09	-2.05111
108682052	chr1:108682052:C:A	9.14125e-84	-2.6927e-09	-2.06586	4.66161e-05	-2.6927e-09	-2.10335
108682388	chr1:108682388:T:C	1.10642e-83	-2.6927e-09	-1.87494	7.65476e-05	-2.6927e-09	-1.60738
108682443	chr1:108682443:C:T	8.02619e-84	-2.6927e-09	-2.19594	4.40303e-05	-2.6927e-09	-2.16042
108682846	chr1:108682846:T:C	7.69476e-84	-2.6927e-09	-2.23811	4.22839e-05	-2.6927e-09	-2.20089
108682872	chr1:108682872:A:C	7.69776e-84	-2.6927e-09	-2.23772	4.22081e-05	-2.6927e-09	-2.20268
108683198	chr1:108683198:C:T	7.6937e-84	-2.6927e-09	-2.23825	4.23123e-05	-2.6927e-09	-2.20021
108683298	chr1:108683298:T:C	1.25213e-83	-2.6927e-09	-1.75122	4.73552e-05	-2.6927e-09	-2.08762
108683356	chr1:108683356:A:G	7.68776e-84	-2.6927e-09	-2.23902	4.25546e-05	-2.6927e-09	-2.19451
108683560	chr1:108683560:T:C	7.7271e-84	-2.6927e-09	-2.23392	4.17004e-05	-2.6927e-09	-2.21478
108683665	chr1:108683665:C:T	9.73352e-84	-2.6927e-09	-2.00308	6.48883e-05	-2.6927e-09	-1.77262
108683748	chr1:108683748:C:T	1.14887e-83	-1.83729	-4.05126e-09	5.59327e-05	-1.92114	-4.05126e-09
108683755	chr1:108683755:A:G	7.69827e-84	-2.6927e-09	-2.23766	4.21934e-05	-2.6927e-09	-2.20303
108684456	chr1:108684456:A:G	7.68627e-84	-2.6927e-09	-2.23922	4.35509e-05	-2.6927e-09	-2.17136
108684520	chr1:108684520:G:A	7.69459e-84	-2.6927e-09	-2.23814	4.22865e-05	-2.6927e-09	-2.20082
108686293	chr1:108686293:C:T	7.69662e-84	-2.6927e-09	-2.23787	4.22308e-05	-2.6927e-09	-2.20214
108686542	chr1:108686542:G:A	7.68515e-84	-2.6927e-09	-2.23936	4.14833e-05	-2.6927e-09	-2.22
108686652	chr1:108686652:A:G	7.7565e-84	-2.6927e-09	-2.23012	4.10192e-05	-2.6927e-09	-2.23125
108686772	chr1:108686772:A:G	1.48921e-83	-2.6927e-09	-1.57782	8.02511e-05	-2.6927e-09	-1.56013
108687191	chr1:108687191:G:A	7.68571e-84	-2.6927e-09	-2.23929	4.34835e-05	-2.6927e-09	-2.17291
108687827	chr1:108687827:C:T	7.68986e-84	-2.6927e-09	-2.23875	4.2459e-05	-2.6927e-09	-2.19675
108688056	chr1:108688056:G:A	9.45282e-84	-2.6927e-09	-2.03234	6.70453e-05	-2.6927e-09	-1.73992
108688851	chr1:108688851:T:C	8.2493e-84	-2.6927e-09	-2.16852	4.7204e-05	-2.6927e-09	-2.09081
108688996	chr1:108688996:C:T	3.21601e-83	-2.6927e-09	-0.807926	0.000120557	-2.6927e-09	-1.15317
108689062	chr1:108689062:AAC:A	8.97035e-84	-2.6927e-09	-2.08473	6.12707e-05	-2.6927e-09	-1.82999
108689387	chr1:108689387:C:T	1.11237e-83	-2.6927e-09	-1.86958	9.2885e-05	-2.6927e-09	-1.41393
108690742	chr1:108690742:A:G	1.1052e-83	-2.6927e-09	-1.87604	9.47545e-05	-2.6927e-09	-1.394
108690835	chr1:108690835:G:A	1.81525e-83	-2.6927e-09	-1.37984	8.36291e-05	-2.6927e-09	-1.5189
108691192	chr1:108691192:TA:T	7.7486e-84	-2.6927e-09	-2.23114	4.12741e-05	-2.6927e-09	-2.22506
108691491	chr1:108691491:T:A	7.87524e-84	-2.6927e-09	-2.21493	4.25319e-05	-2.6927e-09	-2.19504
108692180	chr1:108692180:A:G	5.67397e-82	2.06241	-4.05126e-09	0.00047793	0.224171	-4.05126e-09
108692223	chr1:108692223:C:G	1.07546e-83	-2.6927e-09	-1.90332	9.08327e-05	-2.6927e-09	-1.43627
108694804	chr1:108694804:G:A	1.59063e-83	-2.6927e-09	-1.51194	6.68596e-05	-2.6927e-09	-1.7427
108695147	chr1:108695147:A:C	7.92564e-84	-2.6927e-09	-2.20855	4.09583e-05	-2.6927e-09	-2.23274
108695254	chr1:108695254:A:T	2.46392e-83	-2.6927e-09	-1.07432	0.000130963	-2.6927e-09	-1.07037
108696203	chr1:108696203:A:G	1.51582e-83	-2.6927e-09	-1.56011	0.00012191	-2.6927e-09	-1.14201
108696826	chr1:108696826:G:A	1.10434e-83	-2.6927e-09	-1.87682	7.77283e-05	-2.6927e-09	-1.59207
108697259	chr1:108697259:A:G	8.001e-84	-2.6927e-09	-2.19909	4.08274e-05	-2.6927e-09	-2.23594
108697321	chr1:108697321:C:T	2.23713e-83	-2.6927e-09	-1.17087	0.000123497	-2.6927e-09	-1.12908
108697441	chr1:108697441:A:G	1.01095e-83	-1.5247	-0.440479	1.58469e-05	-2.70524	-0.477073
108697633	chr1:108697633:C:T	7.05673e-84	-2.32467	-4.05126e-09	3.22883e-05	-2.47059	-4.05126e-09
108699047	chr1:108699047:G:A	6.90663e-85	-2.40938	-2.23937	2.53766e-06	-2.81132	-2.20273
108699294	chr1:108699294:G:A	9.56052e-84	-2.6927e-09	-2.02101	6.49844e-05	-2.6927e-09	-1.77115
108699770	chr1:108699770:A:G	4.18465e-84	-2.84723	-4.05126e-09	2.20023e-05	-2.85414	-4.05126e-09
108700050	chr1:108700050:A:G	8.6987e-84	-2.6927e-09	-2.11548	4.10643e-05	-2.6927e-09	-2.23015
108700397	chr1:108700397:T:G	8.75269e-84	-2.6927e-09	-2.10929	5.69297e-05	-2.6927e-09	-1.90348
108701570	chr1:108701570:T:C	8.03673e-84	-2.6927e-09	-2.19463	4.26587e-05	-2.6927e-09	-2.19206
108701754	chr1:108701754:A:T	1.42524e-83	-2.6927e-09	-1.62172	0.000112416	-2.6927e-09	-1.22309
108701910	chr1:108701910:A:G	7.73497e-84	-2.6927e-09	-2.2329	4.12826e-05	-2.6927e-09	-2.22485
108702236	chr1:108702236:C:T	1.24112e-83	-2.6927e-09	-1.76005	6.54221e-05	-2.6927e-09	-1.76443
108702420	chr1:108702420:G:T	7.93878e-84	-2.20689	-4.05126e-09	3.00964e-05	-2.54089	-4.05126e-09
108702729	chr1:108702729:A:G	1.32172e-83	-2.6927e-09	-1.69714	7.12896e-05	-2.6927e-09	-1.67854
108702800	chr1:108702800:A:G	8.38803e-84	-2.6927e-09	-2.15185	4.23073e-05	-2.6927e-09	-2.20033
108703032	chr1:108703032:T:G	8.35465e-84	-2.6927e-09	-2.15583	4.55874e-05	-2.6927e-09	-2.12566
108703081	chr1:108703081:C:G	8.85936e-84	-2.6927e-09	-2.09718	4.09229e-05	-2.6927e-09	-2.2336
108703248	chr1:108703248:T:C	9.35595e-85	-2.30174	-2.04348	5.66607e-06	-2.26116	-1.94963
108703267	chr1:108703267:T:A	8.37183e-84	-2.6927e-09	-2.15378	4.24252e-05	-2.6927e-09	-2.19755
108703606	chr1:108703606:G:A	7.85148e-85	-2.51063	-2.0099	3.41916e-06	-2.83847	-1.87743
108704533	chr1:108704533:A:G	4.14045e-84	-2.85785	-4.05126e-09	2.29151e-05	-2.8135	-4.05126e-09
108704577	chr1:108704577:A:G	9.53889e-83	-2.6927e-09	0.279309	0.000486404	-2.6927e-09	0.241747
108704632	chr1:108704632:C:G	4.30116e-84	-2.81977	-4.05126e-09	2.34346e-05	-2.79108	-4.05126e-09
108704681	chr1:108704681:T:G	8.0141e-84	-2.6927e-09	-2.19745	4.07173e-05	-2.6927e-09	-2.23864
108704953	chr1:108704953:A:C	9.69917e-84	-2.6927e-09	-2.00661	5.31806e-05	-2.6927e-09	-1.9716
108705117	chr1:108705117:G:A	4.38058e-84	-2.80147	-4.05126e-09	2.19323e-05	-2.85733	-4.05126e-09
108705298	chr1:108705298:C:T	9.62822e-83	-2.6927e-09	0.28863	0.000490964	-2.6927e-09	0.251077
108705299	chr1:108705299:G:A	1.48937e-83	-2.6927e-09	-1.57771	9.43935e-05	-2.6927e-09	-1.39782
108706327	chr1:108706327:C:T	7.9131e-84	-2.6927e-09	-2.21013	4.20338e-05	-2.6927e-09	-2.20682
108707330	chr1:108707330:C:G	1.2614e-83	-1.74385	-4.05126e-09	6.50581e-05	-1.77001	-4.05126e-09
108707739	chr1:108707739:G:A	8.61601e-84	-2.6927e-09	-2.12503	5.45818e-05	-2.6927e-09	-1.94559
108708212	chr1:108708212:A:G	8.98183e-84	-2.6927e-09	-2.08345	4.11441e-05	-2.6927e-09	-2.22821
108708296	chr1:108708296:C:A	1.73903e-83	-2.6927e-09	-1.42274	0.000124023	-2.6927e-09	-1.12483
108708428	chr1:108708428:C:A	9.33988e-84	-2.6927e-09	-2.04436	6.2177e-05	-2.6927e-09	-1.81531
108709003	chr1:108709003:G:A	2.24828e-83	-2.6927e-09	-1.1659	0.000139608	-2.6927e-09	-1.00645
108709194	chr1:108709194:T:C	8.63696e-84	-2.6927e-09	-2.1226	4.67754e-05	-2.6927e-09	-2.09994
108709504	chr1:108709504:A:T	9.60885e-84	-2.6927e-09	-2.01597	5.26895e-05	-2.6927e-09	-1.98088
108709758	chr1:108709758:T:C	8.96622e-84	-2.6927e-09	-2.08519	4.873e-05	-2.6927e-09	-2.059
108710227	chr1:108710227:T:A	1.21681e-83	-2.6927e-09	-1.77983	6.72179e-05	-2.6927e-09	-1.73735
108710766	chr1:108710766:G:A	1.02192e-83	-2.6927e-09	-1.95438	6.81063e-05	-2.6927e-09	-1.72422
108710819	chr1:108710819:T:C	1.03719e-83	-2.6927e-09	-1.93955	6.95137e-05	-2.6927e-09	-1.70377
108711211	chr1:108711211:G:C	1.20678e-83	-2.6927e-09	-1.78811	8.3036e-05	-2.6927e-09	-1.52602
108711256	chr1:108711256:C:T	1.34699e-82	-2.6927e-09	0.624387	0.000715156	-2.6927e-09	0.627208
108711470	chr1:108711470:T:C	9.74381e-85	-2.10626	-2.19834	7.93058e-06	-1.6869	-2.18766
108711598	chr1:108711598:G:T	7.70593e-84	-2.6927e-09	-2.23666	4.18318e-05	-2.6927e-09	-2.21164
108711671	chr1:108711671:T:A	8.5656e-84	-2.6927e-09	-2.1309	5.49741e-05	-2.6927e-09	-1.93843
108711923	chr1:108711923:T:C	1.25135e-83	-2.6927e-09	-1.75184	8.0923e-05	-2.6927e-09	-1.55179
108712044	chr1:108712044:A:T	4.32546e-84	-2.6926	-0.121537	4.10486e-05	-2.79429	0.563751
108712050	chr1:108712050:T:C	2.63534e-84	-2.75477	-0.55487	1.72208e-05	-2.83221	-0.266966
108712891	chr1:108712891:G:T	3.10661e-84	-1.50949	-1.63563	7.97638e-06	-2.30018	-1.56862
108713122	chr1:108713122:T:TA	8.05074e-84	-2.6927e-09	-2.19289	4.36198e-05	-2.6927e-09	-2.16978
108713603	chr1:108713603:C:G	8.15127e-84	-2.6927e-09	-2.18048	5.03249e-05	-2.6927e-09	-2.02679
108713886	chr1:108713886:T:C	8.10556e-84	-2.6927e-09	-2.1861	4.07456e-05	-2.6927e-09	-2.23794
108714547	chr1:108714547:A:T	1.35002e-84	-1.79822	-2.18031	2.56029e-06	-2.8279	-2.17727
108714845	chr1:108714845:G:A	1.33276e-84	-1.85553	-2.13587	2.65759e-06	-2.83751	-2.13036
108715125	chr1:108715125:T:C	9.59778e-85	-2.53272	-1.78699	3.54543e-06	-2.85784	-1.8218
108715528	chr1:108715528:C:T	6.71467e-85	-2.54151	-2.13543	2.85609e-06	-2.7689	-2.12694
108715571	chr1:108715571:A:G	7.77873e-84	-2.6927e-09	-2.22726	4.2689e-05	-2.6927e-09	-2.19135
108715655	chr1:108715655:G:A	1.42986e-84	-1.70344	-2.21763	2.54088e-06	-2.79714	-2.21564
108716111	chr1:108716111:C:T	1.57916e-83	-2.6927e-09	-1.51917	7.33924e-05	-2.6927e-09	-1.64947
108716127	chr1:108716127:G:A	4.27776e-84	-2.82522	-4.05126e-09	2.21591e-05	-2.84704	-4.05126e-09
108716136	chr1:108716136:T:G	7.7364e-85	-2.47915	-2.05615	2.76099e-06	-2.85368	-2.07603
108716296	chr1:108716296:C:A	7.3727e-85	-2.49701	-2.08645	2.62442e-06	-2.83086	-2.14957
108716508	chr1:108716508:T:C	8.00872e-84	-2.6927e-09	-2.19812	4.08408e-05	-2.6927e-09	-2.23561
108717559	chr1:108717559:A:G	8.70917e-85	-2.22792	-2.18895	2.71656e-06	-2.81694	-2.12898
108717855	chr1:108717855:G:C	1.65145e-83	-1.47442	-4.05126e-09	7.32816e-05	-1.65098	-4.05126e-09
108718247	chr1:108718247:C:A	1.14599e-83	-2.6927e-09	-1.8398	5.39821e-05	-2.6927e-09	-1.95664
108718699	chr1:108718699:T:TA	6.04513e-85	-2.62297	-2.15901	3.13934e-06	-2.85648	-1.9448
108718887	chr1:108718887:A:G	4.60191e-85	-2.82475	-2.23002	2.76243e-06	-2.69458	-2.2346
108719096	chr1:108719096:T:C	7.75835e-84	-2.6927e-09	-2.22988	4.27622e-05	-2.6927e-09	-2.18964
108719228	chr1:108719228:G:A	2.15023e-84	-1.64415	-1.86893	4.88069e-06	-2.58081	-1.77919
108719340	chr1:108719340:T:C	1.02522e-83	-2.6927e-09	-1.95116	5.14706e-05	-2.6927e-09	-2.00428
108719349	chr1:108719349:A:G	8.9245e-85	-2.34898	-2.04345	2.85612e-06	-2.82974	-2.06609
108719636	chr1:108719636:A:T	4.38055e-84	-2.80148	-4.05126e-09	2.7101e-05	-2.64572	-4.05126e-09
108719864	chr1:108719864:C:T	7.84695e-84	-2.6927e-09	-2.21853	4.25385e-05	-2.6927e-09	-2.19488
108721105	chr1:108721105:A:G	1.21298e-84	-2.33576	-1.74981	9.34762e-06	-2.32533	-1.38484
108721356	chr1:108721356:C:T	4.80404e-84	-2.7092	-4.05126e-09	2.2549e-05	-2.8296	-4.05126e-09
108721396	chr1:108721396:G:C	7.73912e-84	-2.6927e-09	-2.23237	4.18816e-05	-2.6927e-09	-2.21045
108721447	chr1:108721447:C:T	6.91804e-85	-2.42422	-2.22289	2.41553e-06	-2.82595	-2.23742
108721949	chr1:108721949:C:T	1.73194e-83	-2.6927e-09	-1.42683	7.28598e-05	-2.6927e-09	-1.65676
108722623	chr1:108722623:G:T	7.92465e-84	-2.6927e-09	-2.20867	4.08964e-05	-2.6927e-09	-2.23425
108722941	chr1:108722941:C:T	6.38519e-85	-2.50579	-2.22146	2.48019e-06	-2.79841	-2.23854
108723020	chr1:108723020:C:T	6.41893e-85	-2.49586	-2.22613	2.47371e-06	-2.80226	-2.23731
108723222	chr1:108723222:G:T	1.55204e-84	-1.94516	-1.89392	4.28529e-06	-2.71398	-1.77613
108723565	chr1:108723565:A:G	6.02045e-85	-2.57747	-2.20861	2.85604e-06	-2.85528	-2.04057
108723901	chr1:108723901:A:G	1.64051e-84	-1.54664	-2.23701	2.60061e-06	-2.76147	-2.22808
108724417	chr1:108724417:A:G	9.40626e-85	-2.15013	-2.18974	2.95407e-06	-2.85012	-2.01199
108724482	chr1:108724482:G:A	6.47173e-85	-2.53521	-2.17858	2.44059e-06	-2.84084	-2.21221
108725819	chr1:108725819:G:A	4.41263e-84	-1.85314	-0.941042	1.11075e-05	-2.8019	-0.735776
108725951	chr1:108725951:T:C	1.99244e-84	-2.84842	-0.740872	1.2658e-05	-2.83857	-0.56843
108725993	chr1:108725993:A:G	7.68877e-84	-2.6927e-09	-2.23889	4.08032e-05	-2.6927e-09	-2.23653
108726329	chr1:108726329:C:T	8.21651e-84	-2.6927e-09	-2.17251	4.09966e-05	-2.6927e-09	-2.2318
108726330	chr1:108726330:G:A	8.03108e-84	-2.6927e-09	-2.19533	4.21301e-05	-2.6927e-09	-2.20453
108726965	chr1:108726965:G:A	1.15685e-83	-2.6927e-09	-1.83037	5.93551e-05	-2.6927e-09	-1.86175
108727044	chr1:108727044:G:A	1.23227e-83	-2.6927e-09	-1.76721	6.30839e-05	-2.6927e-09	-1.80083
108727148	chr1:108727148:A:C	8.22109e-84	-2.6927e-09	-2.17195	4.49003e-05	-2.6927e-09	-2.14085
108727301	chr1:108727301:G:A	5.77361e-85	-2.8428	-1.98514	3.83126e-06	-2.85603	-1.74607
108727525	chr1:108727525:C:T	8.6037e-84	-2.6927e-09	-2.12646	4.74979e-05	-2.6927e-09	-2.08461
108727780	chr1:108727780:G:A	5.8911e-85	-2.82838	-1.97942	3.73341e-06	-2.85798	-1.76999
108727866	chr1:108727866:T:C	1.42618e-83	-2.6927e-09	-1.62107	7.3614e-05	-2.6927e-09	-1.64646
108727941	chr1:108727941:T:C	9.4994e-85	-2.20236	-2.12765	4.33998e-06	-2.29317	-2.18426
108728277	chr1:108728277:G:A	8.98323e-84	-2.6927e-09	-2.08329	4.39744e-05	-2.6927e-09	-2.16168
108728415	chr1:108728415:T:C	1.6083e-83	0.440424	-1.94131	2.86218e-05	-0.529216	-2.06191
108728576	chr1:108728576:G:A	4.8566e-84	-2.69831	-4.05126e-09	3.90476e-05	-2.28051	-4.05126e-09
108728726	chr1:108728726:G:A	9.36303e-84	-2.04188	-4.05126e-09	2.1921e-05	-2.85785	-4.05126e-09
108728951	chr1:108728951:T:C	1.40799e-83	-2.6927e-09	-1.6339	7.22911e-05	-2.6927e-09	-1.66459
108729010	chr1:108729010:T:C	7.70114e-84	-2.6927e-09	-2.23728	4.06873e-05	-2.6927e-09	-2.23938
108729052	chr1:108729052:T:A	1.57311e-83	0.687271	-2.21028	2.9546e-05	-0.321866	-2.23748
108729063	chr1:108729063:T:C	6.00239e-84	-2.4865	-4.05126e-09	2.73916e-05	-2.63506	-4.05126e-09
108729287	chr1:108729287:C:T	5.9916e-84	-2.48829	-4.05126e-09	5.48575e-05	-1.94055	-4.05126e-09
108729418	chr1:108729418:G:A	7.72995e-84	-2.6927e-09	-2.23355	4.12096e-05	-2.6927e-09	-2.22662
108729481	chr1:108729481:G:A	9.75091e-84	-2.6927e-09	-2.00129	5.52754e-05	-2.6927e-09	-1.93297
108729924	chr1:108729924:AG:A	1.1397e-83	-2.6927e-09	-1.8453	4.4133e-05	-2.6927e-09	-2.15808
108730404	chr1:108730404:G:T	1.7325e-84	-1.4916	-2.23749	7.85511e-06	-1.6463	-2.23783
108730988	chr1:108730988:G:A	8.93282e-85	-2.21993	-2.17158	7.43663e-06	-1.77424	-2.16463
108731111	chr1:108731111:C:T	4.71006e-84	-2.72895	-4.05126e-09	2.22234e-05	-2.84415	-4.05126e-09
108731503	chr1:108731503:G:A	4.14459e-84	-2.85685	-4.05126e-09	2.48e-05	-2.73445	-4.05126e-09
108731602	chr1:108731602:T:C	2.31065e-83	-2.6927e-09	-1.13854	0.00011395	-2.6927e-09	-1.20953
108731771	chr1:108731771:A:C	8.74261e-84	-2.6927e-09	-2.11044	4.21438e-05	-2.6927e-09	-2.20421
108732090	chr1:108732090:T:A	1.75529e-83	-2.6927e-09	-1.41343	8.90761e-05	-2.6927e-09	-1.4558
108732134	chr1:108732134:C:T	1.49338e-83	-2.6927e-09	-1.57503	8.71147e-05	-2.6927e-09	-1.47807
108732228	chr1:108732228:G:A	9.75603e-85	-2.10261	-2.20074	8.31094e-06	-1.63529	-2.19243
108732322	chr1:108732322:A:C	5.31109e-85	-2.69814	-2.2133	2.71709e-06	-2.71174	-2.234
108732573	chr1:108732573:C:T	4.27755e-84	-2.82527	-4.05126e-09	2.20196e-05	-2.85336	-4.05126e-09
108732800	chr1:108732800:C:T	8.04832e-84	-2.6927e-09	-2.19319	4.07623e-05	-2.6927e-09	-2.23753
108733242	chr1:108733242:G:A	4.95209e-84	-2.67884	-4.05126e-09	4.54416e-05	-2.12887	-4.05126e-09
108733446	chr1:108733446:C:T	7.69074e-84	-2.6927e-09	-2.23864	4.06865e-05	-2.6927e-09	-2.2394
108734345	chr1:108734345:G:A	8.57611e-84	-2.6927e-09	-2.12967	4.82679e-05	-2.6927e-09	-2.06853
108734648	chr1:108734648:A:G	1.61353e-84	-1.60921	-2.19102	3.68189e-06	-2.4064	-2.23547
108734800	chr1:108734800:C:A	1.2392e-83	-2.6927e-09	-1.7616	6.51821e-05	-2.6927e-09	-1.76811
108735269	chr1:108735269:C:T	1.44831e-83	-2.6927e-09	-1.60567	7.63807e-05	-2.6927e-09	-1.60956
108735600	chr1:108735600:A:G	1.97112e-83	-2.6927e-09	-1.29747	9.39361e-05	-2.6927e-09	-1.40268
108735719	chr1:108735719:A:G	3.80291e-84	-0.742814	-2.20007	1.74967e-05	-0.924036	-2.15924
108735740	chr1:108735740:T:C	1.37657e-84	-2.13695	-1.82211	3.46655e-06	-2.82117	-1.88096
108736054	chr1:108736054:C:T	1.34202e-83	-2.6927e-09	-1.68189	7.05546e-05	-2.6927e-09	-1.68891
108736114	chr1:108736114:G:A	1.45532e-83	-2.6927e-09	-1.60084	7.67336e-05	-2.6927e-09	-1.60495
108737029	chr1:108737029:G:A	1.19065e-83	-2.6927e-09	-1.80157	6.30512e-05	-2.6927e-09	-1.80134
108737208	chr1:108737208:G:C	7.96806e-84	-2.6927e-09	-2.20321	4.20365e-05	-2.6927e-09	-2.20675
108737358	chr1:108737358:CCTT:C	7.97858e-84	-2.6927e-09	-2.20189	4.36887e-05	-2.6927e-09	-2.1682
108737513	chr1:108737513:C:T	8.29125e-84	-2.6927e-09	-2.16345	4.21526e-05	-2.6927e-09	-2.204
108738188	chr1:108738188:G:A	6.67729e-85	-2.85479	-1.82774	3.85755e-06	-2.78753	-1.80773
108738369	chr1:108738369:C:T	5.57104e-83	-2.6927e-09	-0.258487	0.000230817	-2.6927e-09	-0.503668
108738871	chr1:108738871:G:T	7.78508e-84	-2.6927e-09	-2.22644	4.28979e-05	-2.6927e-09	-2.18647
108738872	chr1:108738872:C:T	7.78962e-84	-2.6927e-09	-2.22586	4.29548e-05	-2.6927e-09	-2.18515
108739430	chr1:108739430:G:C	1.55021e-84	-2.74767	-1.09259	7.46896e-06	-2.6965	-1.23804
108739474	chr1:108739474:C:T	9.22588e-84	-2.6927e-09	-2.05664	4.12976e-05	-2.6927e-09	-2.22449
108740588	chr1:108740588:G:A	6.51346e-85	-2.65943	-2.04793	4.83746e-06	-2.34104	-2.02786
108741032	chr1:108741032:A:G	4.19352e-84	-2.84511	-4.05126e-09	2.37365e-05	-2.77828	-4.05126e-09
108741227	chr1:108741227:T:C	1.71976e-83	-2.6927e-09	-1.43388	0.000172	-2.6927e-09	-0.797796
108741310	chr1:108741310:G:A	8.07407e-84	-2.6927e-09	-2.19	4.56344e-05	-2.6927e-09	-2.12463
108741850	chr1:108741850:C:T	2.40031e-83	-2.6927e-09	-1.10047	0.000122877	-2.6927e-09	-1.13411
108742011	chr1:108742011:T:C	2.1024e-83	-1.23299	-4.05126e-09	9.47283e-05	-1.39428	-4.05126e-09
108742019	chr1:108742019:AG:A	8.11112e-84	-2.6927e-09	-2.18542	4.58903e-05	-2.6927e-09	-2.11904
108742603	chr1:108742603:AACTGTGGCCG:A	9.34385e-84	-2.6927e-09	-2.04393	5.22612e-05	-2.6927e-09	-1.98904
108743122	chr1:108743122:T:C	7.80012e-84	-2.6927e-09	-2.22451	4.24565e-05	-2.6927e-09	-2.19681
108743155	chr1:108743155:G:A	6.08043e-85	-2.67426	-2.1019	4.43839e-06	-2.36858	-2.08643
108743203	chr1:108743203:A:G	7.5065e-84	-2.26288	-4.05126e-09	2.45928e-05	-2.74284	-4.05126e-09
108743501	chr1:108743501:G:A	8.11112e-84	-2.6927e-09	-2.18542	4.58903e-05	-2.6927e-09	-2.11904
108743721	chr1:108743721:G:T	1.13058e-83	-2.6927e-09	-1.85334	5.40476e-05	-2.6927e-09	-1.95543
108743755	chr1:108743755:G:A	1.80514e-83	-2.6927e-09	-1.38543	7.2885e-05	-2.6927e-09	-1.65641
108744238	chr1:108744238:T:C	8.11845e-84	-2.6927e-09	-2.18451	4.84062e-05	-2.6927e-09	-2.06566
108744510	chr1:108744510:T:G	8.61008e-84	-2.6927e-09	-2.12572	4.15293e-05	-2.6927e-09	-2.21889
108746144	chr1:108746144:G:A	4.59648e-85	-2.81655	-2.23939	3.06125e-06	-2.58725	-2.23922
108746328	chr1:108746328:G:A	1.06087e-84	-2.02815	-2.19142	4.96674e-06	-2.12164	-2.22089
108746412	chr1:108746412:T:G	7.6855e-84	-2.6927e-09	-2.23932	4.07725e-05	-2.6927e-09	-2.23728
108746614	chr1:108746614:C:A	1.46107e-84	-2.44046	-1.45902	4.67431e-06	-2.85144	-1.55177
108746865	chr1:108746865:C:T	7.27025e-85	-2.36019	-2.23726	2.33725e-06	-2.85768	-2.23863
108747312	chr1:108747312:C:T	2.09707e-83	-2.6927e-09	-1.23553	8.32404e-05	-2.6927e-09	-1.52356
108747589	chr1:108747589:G:C	6.26087e-85	-2.85664	-1.89028	3.89974e-06	-2.69536	-1.88903
108748127	chr1:108748127:CAACT:C	1.92178e-84	-1.42676	-2.19864	6.46159e-06	-1.9001	-2.17932
108748271	chr1:108748271:C:T	2.47626e-84	-2.63354	-0.738364	1.93949e-05	-2.31407	-0.666214
108748408	chr1:108748408:C:G	1.51149e-84	-2.32262	-1.54293	4.31473e-06	-2.85796	-1.6253
108748515	chr1:108748515:C:T	1.81773e-84	-1.45392	-2.22715	6.03063e-06	-1.92702	-2.22142
108748726	chr1:108748726:G:A	1.80295e-83	-2.6927e-09	-1.38664	7.28253e-05	-2.6927e-09	-1.65723
108748948	chr1:108748948:A:G	8.35728e-85	-2.23812	-2.21998	2.37425e-06	-2.8541	-2.22651
108748959	chr1:108748959:T:C	3.04889e-84	-1.1599	-2.00398	8.97254e-06	-1.67475	-2.07637
108748986	chr1:108748986:G:A	7.76778e-84	-2.6927e-09	-2.22867	4.15392e-05	-2.6927e-09	-2.21866
108749440	chr1:108749440:G:A	1.16115e-84	-2.63954	-1.4897	9.99259e-06	-2.3089	-1.33455
108749596	chr1:108749596:C:T	7.73209e-84	-2.6927e-09	-2.23327	4.07088e-05	-2.6927e-09	-2.23885
108750030	chr1:108750030:T:C	6.11832e-85	-2.8481	-1.92185	3.41216e-06	-2.79971	-1.91823
108750389	chr1:108750389:A:G	2.42717e-83	-2.6927e-09	-1.08934	9.42385e-05	-2.6927e-09	-1.39946
108750473	chr1:108750473:A:G	7.6741e-85	-2.32807	-2.21531	2.37511e-06	-2.85797	-2.22228
108750987	chr1:108750987:G:A	7.85796e-84	-2.6927e-09	-2.21713	4.0967e-05	-2.6927e-09	-2.23253
108751345	chr1:108751345:C:T	8.5173e-85	-2.24162	-2.19752	2.42427e-06	-2.85437	-2.2054
108751391	chr1:108751391:G:A	7.74465e-84	-2.6927e-09	-2.23165	4.06959e-05	-2.6927e-09	-2.23916
108751566	chr1:108751566:A:G	2.23437e-83	-2.6927e-09	-1.17211	6.55814e-05	-2.6927e-09	-1.762
108751855	chr1:108751855:G:T	8.02958e-85	-2.2693	-2.2288	2.3547e-06	-2.85607	-2.23281
108752530	chr1:108752530:C:T	5.19416e-84	-2.63112	-4.05126e-09	2.59315e-05	-2.68984	-4.05126e-09
108752638	chr1:108752638:C:G	9.04782e-85	-2.56222	-1.81649	7.1551e-06	-2.17953	-1.79793
108753042	chr1:108753042:T:A	1.19342e-83	-2.6927e-09	-1.79925	6.84839e-05	-2.6927e-09	-1.71869
108753333	chr1:108753333:TTA:T	8.45767e-85	-2.22314	-2.22302	2.37341e-06	-2.85252	-2.22845
108753349	chr1:108753349:A:G	1.79888e-84	-1.46393	-2.22755	6.1013e-06	-1.92537	-2.21142
108753472	chr1:108753472:A:G	4.46876e-83	-2.6927e-09	-0.478958	0.000166776	-2.6927e-09	-0.828642
108753487	chr1:108753487:G:A	8.38872e-85	-2.23263	-2.22172	2.37422e-06	-2.85348	-2.22715
108754190	chr1:108754190:A:G	2.91671e-84	-1.0554	-2.15279	1.00512e-05	-1.5102	-2.1274
108754726	chr1:108754726:G:GTCTT	1.19083e-83	-2.6927e-09	-1.80142	6.83009e-05	-2.6927e-09	-1.72137
108755634	chr1:108755634:T:C	8.03731e-85	-2.27489	-2.22226	2.36587e-06	-2.85649	-2.22766
108756831	chr1:108756831:C:G	7.9984e-85	-2.30112	-2.20087	2.41112e-06	-2.85735	-2.20786
108757202	chr1:108757202:G:C	7.04772e-85	-2.57016	-2.05838	5.49328e-06	-2.19543	-2.04634
108757316	chr1:108757316:G:C	9.87656e-85	-2.08735	-2.20373	4.64141e-06	-2.18278	-2.2275
108757546	chr1:108757546:T:C	1.32674e-84	-2.33485	-1.66107	3.73695e-06	-2.85793	-1.76909
108757556	chr1:108757556:C:T	1.40678e-83	-2.6927e-09	-1.63476	8.65881e-05	-2.6927e-09	-1.48413
108757733	chr1:108757733:C:T	1.1859e-83	-2.6927e-09	-1.80557	6.79929e-05	-2.6927e-09	-1.72589
108757819	chr1:108757819:T:A	7.34051e-84	-2.28524	-4.05126e-09	5.48872e-05	-1.94001	-4.05126e-09
108757933	chr1:108757933:G:A	7.92033e-84	-2.6927e-09	-2.20922	4.08832e-05	-2.6927e-09	-2.23457
108758079	chr1:108758079:G:C	1.89456e-84	-1.42728	-2.21239	6.35349e-06	-1.89869	-2.1976
108758120	chr1:108758120:C:T	8.15546e-85	-2.27791	-2.20464	2.4049e-06	-2.85669	-2.2111
108758184	chr1:108758184:A:G	2.34852e-84	-1.24672	-2.17815	7.29802e-06	-1.74805	-2.20964
108758252	chr1:108758252:A:G	1.23617e-84	-2.59985	-1.46679	1.03785e-05	-2.24176	-1.36379
108758358	chr1:108758358:A:G	1.30897e-83	-2.6927e-09	-1.70683	5.92445e-05	-2.6927e-09	-1.86362
108758397	chr1:108758397:GC:G	5.67364e-85	-2.85549	-1.98992	3.2633e-06	-2.77132	-1.99123
108758437	chr1:108758437:TAGTC:T	6.88561e-85	-2.59524	-2.05657	5.28718e-06	-2.23543	-2.04457
108758628	chr1:108758628:G:C	7.84635e-85	-2.29025	-2.23094	2.34801e-06	-2.8574	-2.23433
108759141	chr1:108759141:C:T	8.16286e-85	-2.26155	-2.22009	2.3725e-06	-2.85573	-2.22561
108759248	chr1:108759248:T:A	4.13993e-84	-2.85797	-4.05126e-09	2.45249e-05	-2.7456	-4.05126e-09
108759363	chr1:108759363:G:T	1.19083e-83	-2.6927e-09	-1.80142	6.83009e-05	-2.6927e-09	-1.72137
108759418	chr1:108759418:A:G	1.99023e-83	-2.6927e-09	-1.28782	7.96143e-05	-2.6927e-09	-1.5681
108759461	chr1:108759461:G:A	2.16317e-84	-2.29384	-1.21324	5.83825e-06	-2.8576	-1.32326
108759858	chr1:108759858:A:G	2.07795e-83	-2.6927e-09	-1.24469	7.79235e-05	-2.6927e-09	-1.58956
108760449	chr1:108760449:TTA:T	9.78202e-84	-2.6927e-09	-1.99811	4.94112e-05	-2.6927e-09	-2.04512
108760685	chr1:108760685:A:G	8.48659e-85	-2.21166	-2.23109	2.3913e-06	-2.85188	-2.22157
108760832	chr1:108760832:A:C	1.83582e-83	-2.6927e-09	-1.36857	0.000134171	-2.6927e-09	-1.04617
108760952	chr1:108760952:G:A	7.70315e-84	-2.6927e-09	-2.23702	4.12611e-05	-2.6927e-09	-2.22537
108760964	chr1:108760964:C:T	8.88067e-84	-2.6927e-09	-2.09478	5.35003e-05	-2.6927e-09	-1.96561
108761052	chr1:108761052:C:T	7.76016e-84	-2.6927e-09	-2.22965	4.0948e-05	-2.6927e-09	-2.23299
108761186	chr1:108761186:G:A	7.94042e-85	-2.28548	-2.2238	2.36273e-06	-2.85699	-2.22849
108761326	chr1:108761326:TTAGTA:T	2.50053e-84	-1.23293	-2.12922	7.59324e-06	-1.74642	-2.17161
108761733	chr1:108761733:G:A	1.76492e-84	-1.47165	-2.2389	5.9589e-06	-1.92813	-2.23227
108761743	chr1:108761743:T:A	9.29396e-84	-2.6927e-09	-2.04929	5.37661e-05	-2.6927e-09	-1.96065
108762380	chr1:108762380:G:T	2.466e-84	-1.21293	-2.16312	8.54082e-06	-1.65674	-2.1437
108762718	chr1:108762718:T:C	2.87128e-83	-2.6927e-09	-0.921309	0.000139363	-2.6927e-09	-1.00821
108762769	chr1:108762769:G:A	2.57422e-84	-1.21537	-2.11774	7.78364e-06	-1.73066	-2.1626
108763054	chr1:108763054:A:C	1.84867e-83	-2.6927e-09	-1.3616	7.43439e-05	-2.6927e-09	-1.63659
108763518	chr1:108763518:A:T	7.72379e-84	-2.6927e-09	-2.23435	4.21343e-05	-2.6927e-09	-2.20443
108763638	chr1:108763638:C:T	8.72362e-84	-2.6927e-09	-2.11262	4.46805e-05	-2.6927e-09	-2.14576
108763714	chr1:108763714:T:C	8.71484e-85	-2.20143	-2.21478	2.39557e-06	-2.85074	-2.22093
108763809	chr1:108763809:C:T	1.73543e-83	-2.6927e-09	-1.42481	7.05463e-05	-2.6927e-09	-1.68902
108763937	chr1:108763937:T:G	2.39925e-84	-1.23609	-2.16741	7.44933e-06	-1.7363	-2.20087
108764263	chr1:108764263:G:T	1.44613e-84	-2.63095	-1.27882	1.19629e-05	-2.29352	-1.16997
108764444	chr1:108764444:T:C	5.8409e-85	-2.85437	-1.96199	3.32901e-06	-2.7769	-1.96571
108764494	chr1:108764494:A:G	8.11845e-84	-2.6927e-09	-2.18451	4.84062e-05	-2.6927e-09	-2.06566
108764758	chr1:108764758:C:T	7.86136e-84	-2.6927e-09	-2.21669	4.06867e-05	-2.6927e-09	-2.23939
108764930	chr1:108764930:G:A	7.89072e-84	-2.6927e-09	-2.21297	4.06893e-05	-2.6927e-09	-2.23933
108765073	chr1:108765073:G:A	2.32212e-84	-1.28686	-2.14931	7.17321e-06	-1.78785	-2.18709
108765717	chr1:108765717:C:T	8.22662e-85	-2.25187	-2.222	2.37458e-06	-2.85501	-2.22546
108765822	chr1:108765822:C:G	7.69003e-84	-2.6927e-09	-2.23873	4.08286e-05	-2.6927e-09	-2.23591
108765842	chr1:108765842:C:T	8.30425e-85	-2.23689	-2.22758	2.37584e-06	-2.8531	-2.22684
108765976	chr1:108765976:C:A	1.13954e-83	-2.6927e-09	-1.84544	6.51193e-05	-2.6927e-09	-1.76907
108766068	chr1:108766068:A:G	7.68813e-84	-2.6927e-09	-2.23898	4.07839e-05	-2.6927e-09	-2.237
108766160	chr1:108766160:A:C	1.72057e-83	-2.6927e-09	-1.43341	7.00672e-05	-2.6927e-09	-1.69584
108766192	chr1:108766192:G:A	1.94023e-84	-1.38659	-2.22926	6.58109e-06	-1.84675	-2.21434
108766227	chr1:108766227:CT:C	1.64289e-83	-2.6927e-09	-1.47961	6.74337e-05	-2.6927e-09	-1.73415
108766540	chr1:108766540:A:G	6.91811e-85	-2.61772	-2.02937	5.24018e-06	-2.27031	-2.01862
108767530	chr1:108767530:T:C	2.48423e-84	-2.64778	-0.720912	8.42196e-06	-2.7821	-1.03235
108767560	chr1:108767560:T:C	8.29965e-85	-2.25426	-2.21076	2.39629e-06	-2.85533	-2.21603
108767736	chr1:108767736:A:G	7.69519e-84	-2.6927e-09	-2.23806	4.07212e-05	-2.6927e-09	-2.23854
108767925	chr1:108767925:A:C	2.34613e-83	-2.6927e-09	-1.1233	0.000110591	-2.6927e-09	-1.23945
108768002	chr1:108768002:CTG:C	4.15345e-84	-2.85471	-4.05126e-09	2.19186e-05	-2.85796	-4.05126e-09
108768521	chr1:108768521:C:T	1.83428e-84	-1.93249	-1.73951	2.06988e-05	-1.3007	-1.61452
108768665	chr1:108768665:G:A	1.06681e-83	-2.6927e-09	-1.91139	5.62216e-05	-2.6927e-09	-1.91599
108768762	chr1:108768762:T:C	1.64211e-84	-1.54742	-2.23525	5.55688e-06	-1.99793	-2.23233
108768786	chr1:108768786:T:C	4.15055e-84	-2.85541	-4.05126e-09	2.37414e-05	-2.77807	-4.05126e-09
108768879	chr1:108768879:T:G	7.87422e-85	-2.59758	-1.92007	6.05597e-06	-2.23725	-1.907
108769032	chr1:108769032:A:G	8.95749e-84	-2.6927e-09	-2.08616	4.57134e-05	-2.6927e-09	-2.1229
108769162	chr1:108769162:C:T	2.31666e-84	-2.26478	-1.17374	6.06134e-06	-2.85647	-1.28689
108769234	chr1:108769234:G:T	2.34015e-84	-2.23904	-1.1894	5.97107e-06	-2.85503	-1.30334
108769557	chr1:108769557:G:A	7.8092e-84	-2.6927e-09	-2.22335	4.07048e-05	-2.6927e-09	-2.23895
108769809	chr1:108769809:A:G	1.40446e-84	-1.82286	-2.11614	3.74221e-06	-2.41557	-2.21005
108769874	chr1:108769874:C:T	6.32765e-85	-2.85091	-1.8854	3.5475e-06	-2.79007	-1.88898
108770056	chr1:108770056:A:G	8.5273e-85	-2.21178	-2.22618	2.37194e-06	-2.85058	-2.231
108770255	chr1:108770255:A:G	1.08956e-84	-1.99863	-2.19425	5.10404e-06	-2.09316	-2.2221
108770377	chr1:108770377:C:T	1.71675e-83	-1.43563	-4.05126e-09	7.71901e-05	-1.59902	-4.05126e-09
108770494	chr1:108770494:CT:C	7.91872e-85	-2.3088	-2.20321	2.39213e-06	-2.85781	-2.2153
108770625	chr1:108770625:G:A	8.06655e-85	-2.26474	-2.22878	2.35514e-06	-2.85602	-2.23267
108770774	chr1:108770774:TG:T	7.90409e-85	-2.27659	-2.23726	2.33956e-06	-2.85652	-2.23881
108770882	chr1:108770882:C:T	7.92788e-85	-2.32077	-2.19008	2.41904e-06	-2.85797	-2.20396
108770923	chr1:108770923:TG:T	8.33094e-84	-2.6927e-09	-2.15868	4.62844e-05	-2.6927e-09	-2.11049
108771026	chr1:108771026:A:C	8.00414e-85	-2.26604	-2.23524	2.34364e-06	-2.85592	-2.23766
108771221	chr1:108771221:G:A	2.99827e-83	-0.878033	-4.05126e-09	0.000180997	-0.746814	-4.05126e-09
108773041	chr1:108773041:G:A	1.79807e-83	-2.6927e-09	-1.38935	0.00013033	-2.6927e-09	-1.07522
108773447	chr1:108773447:A:G	1.71464e-83	-2.6927e-09	-1.43686	7.00949e-05	-2.6927e-09	-1.69544
108773538	chr1:108773538:G:A	4.27351e-84	-2.82622	-4.05126e-09	3.10777e-05	-2.5088	-4.05126e-09
108773543	chr1:108773543:T:C	1.72314e-83	-2.6927e-09	-1.43192	7.03699e-05	-2.6927e-09	-1.69153
108773772	chr1:108773772:A:C	7.2433e-85	-2.61232	-1.98884	5.53292e-06	-2.26021	-1.97436
108774281	chr1:108774281:TACAGTTGTTTTTAGAATTAA:T	1.26632e-83	-2.6927e-09	-1.73995	6.64863e-05	-2.6927e-09	-1.7483
108774560	chr1:108774560:C:T	7.28146e-85	-2.59629	-1.99962	5.61216e-06	-2.23467	-1.98569
108774974	chr1:108774974:TCTAC:T	3.69818e-84	-2.76155	-0.209267	1.21319e-05	-2.69213	-0.757332
108775337	chr1:108775337:C:T	1.06672e-84	-2.39478	-1.81929	3.84686e-06	-2.75105	-1.84699
108775710	chr1:108775710:C:T	7.73838e-84	-2.6927e-09	-2.23246	4.1103e-05	-2.6927e-09	-2.22921
108776183	chr1:108776183:C:T	2.0507e-84	-2.28647	-1.274	5.52212e-06	-2.85742	-1.37911
108777306	chr1:108777306:A:G	2.55572e-84	-1.18241	-2.15791	7.83089e-06	-1.69286	-2.19436
108777768	chr1:108777768:T:C	8.12065e-85	-2.25538	-2.23145	2.35133e-06	-2.85535	-2.23496
108778306	chr1:108778306:T:G	8.18561e-85	-2.24805	-2.23081	2.35366e-06	-2.85487	-2.23445
108778623	chr1:108778623:G:A	1.68229e-84	-2.31306	-1.44544	4.7522e-06	-2.85797	-1.52871
108778722	chr1:108778722:A:T	8.30676e-85	-2.23722	-2.22694	2.36158e-06	-2.85435	-2.23161
108778735	chr1:108778735:T:C	7.88832e-85	-2.28588	-2.22998	2.34992e-06	-2.85707	-2.23384
108778830	chr1:108778830:C:T	1.71238e-83	-2.6927e-09	-1.43818	7.00081e-05	-2.6927e-09	-1.69668
108778862	chr1:108778862:T:A	8.3438e-85	-2.22974	-2.22998	2.35806e-06	-2.85361	-2.23384
108778912	chr1:108778912:A:G	1.72177e-83	-2.6927e-09	-1.43271	7.03117e-05	-2.6927e-09	-1.69235
108778993	chr1:108778993:T:C	8.34987e-85	-2.23465	-2.22434	2.36867e-06	-2.85374	-2.22922
108779202	chr1:108779202:G:T	8.14792e-85	-2.25353	-2.22995	2.354e-06	-2.85536	-2.23382
108779674	chr1:108779674:A:C	4.57652e-84	-2.75771	-4.05126e-09	5.63919e-05	-1.91297	-4.05126e-09
108780202	chr1:108780202:T:G	4.59655e-84	-2.75335	-4.05126e-09	2.30175e-05	-2.80904	-4.05126e-09
108780367	chr1:108780367:G:A	8.13089e-85	-2.25443	-2.23114	2.35149e-06	-2.85541	-2.23483
108780653	chr1:108780653:G:A	9.03393e-85	-2.14765	-2.2326	2.37445e-06	-2.84516	-2.23536
108780879	chr1:108780879:A:G	5.33611e-85	-2.69732	-2.20942	5.16172e-06	-2.0796	-2.22442
108780998	chr1:108780998:C:T	6.35482e-85	-2.8544	-1.87763	3.61188e-06	-2.77807	-1.88299
108781441	chr1:108781441:A:G	9.85346e-84	-2.6927e-09	-1.99083	5.75138e-05	-2.6927e-09	-1.89327
108781595	chr1:108781595:G:A	6.90384e-85	-2.7247	-1.92446	3.28559e-06	-2.67422	-2.08153
108781598	chr1:108781598:A:T	6.25061e-85	-2.85413	-1.89442	3.56137e-06	-2.77932	-1.89583
108781645	chr1:108781645:T:G	8.34488e-84	-2.6927e-09	-2.15701	4.63822e-05	-2.6927e-09	-2.10838
108781962	chr1:108781962:T:C	8.23544e-85	-2.28481	-2.18798	2.42546e-06	-2.85725	-2.20202
108781969	chr1:108781969:C:T	2.30827e-84	-1.21964	-2.22252	8.07913e-06	-1.64829	-2.20772
108782072	chr1:108782072:A:G	2.30147e-84	-2.62815	-0.816958	1.80606e-05	-2.29715	-0.754408
108782148	chr1:108782148:T:TG	1.12953e-83	-2.6927e-09	-1.85427	6.42089e-05	-2.6927e-09	-1.78315
108782406	chr1:108782406:T:C	1.97527e-84	-1.35904	-2.23891	6.61425e-06	-1.82363	-2.23244
108782814	chr1:108782814:T:C	1.09179e-84	-2.47289	-1.71794	3.6066e-06	-2.84878	-1.81375
108782963	chr1:108782963:C:T	2.0419e-83	-2.6927e-09	-1.26218	9.71319e-05	-2.6927e-09	-1.36922
108784374	chr1:108784374:T:C	7.22686e-85	-2.37806	-2.22537	2.36162e-06	-2.85692	-2.22902
108784442	chr1:108784442:C:T	7.76773e-84	-2.6927e-09	-2.22868	4.08202e-05	-2.6927e-09	-2.23611
108784492	chr1:108784492:T:C	6.35215e-85	-2.85546	-1.87698	3.64991e-06	-2.77215	-1.87844
108784586	chr1:108784586:C:T	2.63959e-84	-1.15265	-2.15538	8.01559e-06	-1.67156	-2.19234
108784677	chr1:108784677:AC:A	7.77005e-84	-2.6927e-09	-2.22838	4.09264e-05	-2.6927e-09	-2.23352
108784720	chr1:108784720:TC:T	6.46116e-85	-2.85512	-1.86031	3.71071e-06	-2.77387	-1.8602
108784785	chr1:108784785:A:G	1.71238e-83	-2.6927e-09	-1.43818	7.00081e-05	-2.6927e-09	-1.69668
108784923	chr1:108784923:G:A	7.98356e-85	-2.27188	-2.23197	2.34787e-06	-2.85644	-2.23535
108785012	chr1:108785012:C:T	4.15588e-84	-2.85413	-4.05126e-09	2.26787e-05	-2.82387	-4.05126e-09
108785240	chr1:108785240:G:A	8.05064e-85	-2.266	-2.22948	2.35299e-06	-2.85615	-2.23346
108785456	chr1:108785456:G:A	7.68586e-84	-2.6927e-09	-2.23927	4.25017e-05	-2.6927e-09	-2.19575
108785640	chr1:108785640:C:T	1.92452e-84	-1.90622	-1.71776	2.16809e-05	-1.27034	-1.59852
108786339	chr1:108786339:G:A	1.71238e-83	-2.6927e-09	-1.43818	7.00081e-05	-2.6927e-09	-1.69668
108786501	chr1:108786501:C:T	2.05517e-84	-1.89584	-1.66245	2.33841e-05	-1.25345	-1.53979
108786645	chr1:108786645:G:C	5.62604e-84	-2.55125	-4.05126e-09	2.19205e-05	-2.85787	-4.05126e-09
108787394	chr1:108787394:G:A	8.01465e-85	-2.2713	-2.22866	2.35489e-06	-2.85624	-2.23256
108787735	chr1:108787735:T:C	8.1184e-85	-2.2615	-2.2256	2.35989e-06	-2.85586	-2.23082
108788114	chr1:108788114:G:A	7.7806e-84	-2.6927e-09	-2.22702	4.08494e-05	-2.6927e-09	-2.2354
108788672	chr1:108788672:T:C	1.71238e-83	-2.6927e-09	-1.43818	7.00081e-05	-2.6927e-09	-1.69668
108788836	chr1:108788836:C:T	7.31469e-84	-2.28877	-4.05126e-09	2.57462e-05	-2.69701	-4.05126e-09
108789097	chr1:108789097:A:T	7.83951e-85	-2.29328	-2.22878	2.3516e-06	-2.85735	-2.23285
108789262	chr1:108789262:C:T	1.19339e-83	-2.6927e-09	-1.79927	6.84927e-05	-2.6927e-09	-1.71857
108789532	chr1:108789532:CT:C	8.03968e-85	-2.3023	-2.19455	2.4112e-06	-2.85772	-2.20745
108790152	chr1:108790152:C:A	1.96015e-84	-1.36973	-2.23591	6.60469e-06	-1.83237	-2.22514
108790673	chr1:108790673:C:T	1.05786e-83	-2.6927e-09	-1.91982	6.22583e-05	-2.6927e-09	-1.814
108790954	chr1:108790954:T:C	7.94987e-85	-2.27911	-2.22897	2.35187e-06	-2.85677	-2.23331
108791705	chr1:108791705:A:C	1.17322e-84	-2.58694	-1.53196	9.77002e-06	-2.22199	-1.44398
108791924	chr1:108791924:T:C	6.05446e-85	-2.85553	-1.92491	3.47831e-06	-2.77181	-1.92694
108791983	chr1:108791983:T:C	7.9802e-85	-2.30725	-2.19702	2.40661e-06	-2.85782	-2.20926
108792740	chr1:108792740:C:T	7.90962e-85	-2.2838	-2.22935	2.35121e-06	-2.857	-2.23336
108793030	chr1:108793030:T:C	1.71238e-83	-2.6927e-09	-1.43818	7.00081e-05	-2.6927e-09	-1.69668
108793068	chr1:108793068:C:T	7.84577e-84	-2.6927e-09	-2.21868	4.07944e-05	-2.6927e-09	-2.23675
108793098	chr1:108793098:CTT:C	9.26231e-85	-2.36998	-1.9853	2.82378e-06	-2.85723	-2.04998
108793422	chr1:108793422:A:G	7.71573e-84	-2.6927e-09	-2.23539	4.12958e-05	-2.6927e-09	-2.22453
108793606	chr1:108793606:C:T	1.18805e-83	-2.6927e-09	-1.80375	6.81384e-05	-2.6927e-09	-1.72375
108793733	chr1:108793733:G:A	2.0419e-83	-2.6927e-09	-1.26218	9.71319e-05	-2.6927e-09	-1.36922
108793789	chr1:108793789:G:A	2.81068e-84	-1.07509	-2.17013	8.45591e-06	-1.60734	-2.20308
108793901	chr1:108793901:C:T	8.12455e-85	-2.25791	-2.22844	2.35588e-06	-2.85561	-2.23277
108794120	chr1:108794120:A:G	5.02122e-84	-2.66498	-4.05126e-09	2.30655e-05	-2.80695	-4.05126e-09
108794146	chr1:108794146:T:G	7.96529e-85	-2.2762	-2.22994	2.35035e-06	-2.85663	-2.2341
108794364	chr1:108794364:T:A	6.33319e-85	-2.85442	-1.88101	3.62272e-06	-2.77757	-1.88049
108794439	chr1:108794439:T:C	8.00123e-85	-2.2778	-2.22385	2.36161e-06	-2.85667	-2.22928
108794688	chr1:108794688:G:C	9.73779e-84	-2.6927e-09	-2.00264	5.70628e-05	-2.6927e-09	-1.90114
108794698	chr1:108794698:C:T	7.97448e-84	-2.6927e-09	-2.20241	4.15691e-05	-2.6927e-09	-2.21794
108795347	chr1:108795347:T:C	1.75808e-83	-2.6927e-09	-1.41184	7.15565e-05	-2.6927e-09	-1.6748
108795625	chr1:108795625:C:T	4.15279e-84	-2.85487	-4.05126e-09	2.19189e-05	-2.85794	-4.05126e-09
108796026	chr1:108796026:C:T	1.71238e-83	-2.6927e-09	-1.43818	7.00081e-05	-2.6927e-09	-1.69668
108796036	chr1:108796036:T:G	2.07366e-83	-2.6927e-09	-1.24675	7.77931e-05	-2.6927e-09	-1.59124
108796299	chr1:108796299:A:G	1.68323e-83	-2.6927e-09	-1.45535	6.90268e-05	-2.6927e-09	-1.7108
108796764	chr1:108796764:T:C	7.70951e-84	-2.6927e-09	-2.2362	4.12396e-05	-2.6927e-09	-2.22589
108797489	chr1:108797489:G:A	8.86415e-85	-2.396	-2.00322	2.96611e-06	-2.85486	-2.00318
108797498	chr1:108797498:TG:T	1.9516e-84	-1.74576	-1.86424	4.00117e-06	-2.74528	-1.81342
108797514	chr1:108797514:G:A	7.69236e-84	-2.6927e-09	-2.23843	4.07021e-05	-2.6927e-09	-2.23901
108797805	chr1:108797805:G:A	1.51943e-84	-1.65879	-2.20153	1.82339e-05	-0.925669	-2.11634
108797982	chr1:108797982:C:T	7.40967e-85	-2.38246	-2.19599	2.41278e-06	-2.85627	-2.20825
108798084	chr1:108798084:T:A	1.15599e-83	-2.6927e-09	-1.83111	6.61273e-05	-2.6927e-09	-1.75371
108798565	chr1:108798565:G:A	8.0196e-85	-2.50676	-1.99259	6.53326e-06	-2.0917	-1.97669
108798669	chr1:108798669:C:T	6.21379e-85	-2.85384	-1.90063	3.57579e-06	-2.7805	-1.8906
108799026	chr1:108799026:T:G	8.24671e-85	-2.50832	-1.96311	6.67556e-06	-2.09591	-1.95093
108799080	chr1:108799080:T:G	1.01345e-83	-2.6927e-09	-1.9627	5.88846e-05	-2.6927e-09	-1.86971
108799150	chr1:108799150:G:T	1.92102e-84	-1.41442	-2.21138	6.4567e-06	-1.8842	-2.19597
108799370	chr1:108799370:A:G	1.04353e-83	-2.6927e-09	-1.93346	5.54221e-05	-2.6927e-09	-1.93031
108799673	chr1:108799673:G:A	6.67206e-85	-2.63099	-2.05232	6.59965e-06	-1.93127	-2.127
108799758	chr1:108799758:A:G	7.41776e-85	-2.379	-2.19836	2.40761e-06	-2.85644	-2.21021
108799786	chr1:108799786:G:A	1.19083e-83	-2.6927e-09	-1.80142	6.83009e-05	-2.6927e-09	-1.72137
108800094	chr1:108800094:A:G	7.43242e-85	-2.3712	-2.20418	2.39455e-06	-2.85686	-2.21524
108800120	chr1:108800120:C:G	4.78044e-84	-2.71412	-4.05126e-09	2.22584e-05	-2.84257	-4.05126e-09
108800572	chr1:108800572:T:C	1.48582e-84	-1.69553	-2.18715	1.7578e-05	-0.977334	-2.10131
108800804	chr1:108800804:A:G	7.61345e-85	-2.34908	-2.20224	2.39651e-06	-2.85765	-2.21362
108800851	chr1:108800851:G:A	1.94045e-84	-2.37087	-1.24486	5.69342e-06	-2.85672	-1.34926
108800924	chr1:108800924:T:C	2.03053e-83	-2.6927e-09	-1.26777	9.66713e-05	-2.6927e-09	-1.37398
108801219	chr1:108801219:A:G	1.95838e-84	-2.34573	-1.2608	5.60331e-06	-2.85766	-1.36428
108802254	chr1:108802254:G:A	8.4088e-85	-2.26467	-2.18729	2.43254e-06	-2.85603	-2.20033
108802300	chr1:108802300:G:A	8.17404e-85	-2.28948	-2.1908	2.42042e-06	-2.85739	-2.20397
108802362	chr1:108802362:A:G	6.7848e-85	-2.85328	-1.81327	3.81992e-06	-2.78444	-1.82062
108802418	chr1:108802418:T:A	2.53526e-83	-2.6927e-09	-1.04577	0.000123013	-2.6927e-09	-1.133
108802729	chr1:108802729:A:G	1.12409e-83	-2.6927e-09	-1.8591	6.41276e-05	-2.6927e-09	-1.78442
108803093	chr1:108803093:G:T	2.38939e-84	-2.24465	-1.16296	6.17043e-06	-2.85531	-1.27021
108803110	chr1:108803110:G:A	9.84048e-84	-2.6927e-09	-1.99215	4.31181e-05	-2.6927e-09	-2.18135
108803302	chr1:108803302:C:T	1.33024e-84	-1.81634	-2.17695	1.52628e-05	-1.13532	-2.08456
108803529	chr1:108803529:T:C	8.09625e-85	-2.30284	-2.187	2.42777e-06	-2.85772	-2.2006
108803544	chr1:108803544:A:G	8.16022e-85	-2.2927	-2.18926	2.42176e-06	-2.85749	-2.20331
108803551	chr1:108803551:C:T	4.14435e-84	-2.85691	-4.05126e-09	2.37532e-05	-2.77757	-4.05126e-09
108803777	chr1:108803777:C:T	3.72512e-83	-2.6927e-09	-0.660968	0.000187658	-2.6927e-09	-0.710669
108803796	chr1:108803796:G:A	8.38365e-85	-2.25887	-2.19608	2.41468e-06	-2.85597	-2.20775
108803918	chr1:108803918:C:T	6.81804e-85	-2.49087	-2.1708	5.25106e-06	-2.06719	-2.21967
108803942	chr1:108803942:G:A	9.60683e-84	-2.01618	-4.05126e-09	2.82305e-05	-2.60489	-4.05126e-09
108803975	chr1:108803975:A:G	8.01618e-85	-2.302	-2.19778	2.40592e-06	-2.85772	-2.20964
108804176	chr1:108804176:CATA:C	8.17717e-85	-2.29148	-2.18841	2.42583e-06	-2.85748	-2.20164
108804877	chr1:108804877:C:G	8.18963e-85	-2.28978	-2.18859	2.42648e-06	-2.85739	-2.20146
108805066	chr1:108805066:A:AT	2.94261e-83	-2.6927e-09	-0.896771	0.000100756	-2.6927e-09	-1.33259
108805284	chr1:108805284:G:C	2.39434e-84	-2.59044	-0.8151	1.94281e-05	-2.22625	-0.752327
108805931	chr1:108805931:A:T	5.8852e-84	-0.412657	-2.09356	2.76158e-05	-0.511394	-2.11551
108806202	chr1:108806202:A:G	2.29816e-83	-1.14396	-4.05126e-09	0.000146076	-0.961166	-4.05126e-09
108806397	chr1:108806397:T:C	7.49235e-85	-2.3629	-2.20446	2.39547e-06	-2.85715	-2.21456
108806685	chr1:108806685:A:G	6.58696e-85	-2.85786	-1.83828	3.86079e-06	-2.74821	-1.84621
108806842	chr1:108806842:T:C	1.71238e-83	-2.6927e-09	-1.43818	7.00081e-05	-2.6927e-09	-1.69668
108807387	chr1:108807387:A:T	1.22186e-82	-2.6927e-09	0.526889	0.000474846	-2.6927e-09	0.217698
108807638	chr1:108807638:G:A	7.37909e-85	-2.39883	-2.18375	5.91293e-06	-1.94191	-2.22624
108807662	chr1:108807662:C:T	6.66719e-85	-2.5131	-2.17094	5.06866e-06	-2.10348	-2.21873
108807905	chr1:108807905:A:G	2.01084e-83	-2.6927e-09	-1.27751	8.05876e-05	-2.6927e-09	-1.55595
108807942	chr1:108807942:T:C	7.69234e-84	-2.6927e-09	-2.23843	4.15356e-05	-2.6927e-09	-2.21874
108807981	chr1:108807981:C:T	6.61589e-85	-2.52611	-2.16566	4.9944e-06	-2.12116	-2.21582
108808188	chr1:108808188:G:T	6.92634e-85	-2.85768	-1.78823	4.06246e-06	-2.75344	-1.79006
108808487	chr1:108808487:A:G	1.33431e-84	-2.5846	-1.40564	1.18281e-05	-2.21984	-1.25497
108808879	chr1:108808879:A:G	7.75222e-85	-2.32659	-2.20667	2.40787e-06	-2.85798	-2.20857
108809802	chr1:108809802:C:G	7.81011e-85	-2.32482	-2.201	2.421e-06	-2.85786	-2.20325
108810275	chr1:108810275:C:T	1.24745e-84	-1.86382	-2.19373	1.39897e-05	-1.19818	-2.10879
108810293	chr1:108810293:G:A	7.42851e-85	-2.37739	-2.19853	2.42796e-06	-2.85707	-2.20117
108810338	chr1:108810338:A:G	1.10456e-83	-2.6927e-09	-1.87662	6.2927e-05	-2.6927e-09	-1.80332
108810354	chr1:108810354:G:A	7.36122e-85	-2.37576	-2.20925	2.40428e-06	-2.85722	-2.21082
108810631	chr1:108810631:A:G	7.43203e-85	-2.36326	-2.21218	2.39506e-06	-2.85769	-2.21419
108811132	chr1:108811132:C:T	6.95675e-85	-2.41158	-2.22994	2.36344e-06	-2.85516	-2.23002
108811512	chr1:108811512:A:G	9.46013e-84	-2.6927e-09	-2.03157	5.45611e-05	-2.6927e-09	-1.94597
108811879	chr1:108811879:T:C	1.19083e-83	-2.6927e-09	-1.80142	6.83009e-05	-2.6927e-09	-1.72137
108811986	chr1:108811986:T:C	5.08259e-84	-2.65283	-4.05126e-09	2.23651e-05	-2.83779	-4.05126e-09
108812651	chr1:108812651:A:C	2.34545e-83	-2.6927e-09	-1.12359	0.000110561	-2.6927e-09	-1.23972
108812761	chr1:108812761:A:AT	7.82413e-85	-2.3159	-2.20813	2.40248e-06	-2.85784	-2.21096
108813120	chr1:108813120:C:G	1.19421e-83	-2.6927e-09	-1.79859	6.85225e-05	-2.6927e-09	-1.71813
108813194	chr1:108813194:A:G	7.51633e-85	-2.34647	-2.21769	2.37927e-06	-2.8578	-2.2207
108813277	chr1:108813277:C:T	7.53834e-85	-2.3594	-2.20184	2.41735e-06	-2.85749	-2.20513
108813332	chr1:108813332:A:T	7.25612e-85	-2.39244	-2.20695	2.40825e-06	-2.856	-2.21039
108813594	chr1:108813594:T:C	6.11727e-85	-2.85798	-1.91215	3.64219e-06	-2.74127	-1.91143
108813611	chr1:108813611:T:C	7.48689e-85	-2.32869	-2.23939	2.34268e-06	-2.8571	-2.2369
108813638	chr1:108813638:G:A	7.51965e-85	-2.32471	-2.23901	2.33873e-06	-2.85713	-2.23855
108813783	chr1:108813783:A:G	8.58901e-85	-2.83572	-1.59504	3.95061e-06	-2.76588	-1.80554
108813928	chr1:108813928:G:T	7.68642e-84	-2.6927e-09	-2.2392	4.20824e-05	-2.6927e-09	-2.20566
108814132	chr1:108814132:A:G	1.15415e-83	-2.6927e-09	-1.8327	6.85512e-05	-2.6927e-09	-1.71771
108815282	chr1:108815282:G:A	7.73133e-84	-2.6927e-09	-2.23337	4.2274e-05	-2.6927e-09	-2.20112
108815887	chr1:108815887:A:G	7.69849e-84	-2.6927e-09	-2.23763	4.32542e-05	-2.6927e-09	-2.1782
108816279	chr1:108816279:A:G	8.05577e-84	-2.6927e-09	-2.19226	4.06908e-05	-2.6927e-09	-2.23929
108816306	chr1:108816306:C:T	8.52524e-84	-2.6927e-09	-2.13562	4.10763e-05	-2.6927e-09	-2.22986
108816336	chr1:108816336:T:C	1.48362e-84	-1.8649	-2.01927	5.46179e-06	-2.09167	-2.15585
108816672	chr1:108816672:C:T	1.48356e-84	-2.78092	-1.10328	5.98155e-06	-2.67371	-1.48291
108816868	chr1:108816868:A:G	2.41806e-84	-2.55849	-0.837193	1.87933e-05	-1.68577	-1.32602
108816880	chr1:108816880:A:G	1.97616e-84	-2.5402	-1.05729	1.64994e-05	-1.65772	-1.48425
108818061	chr1:108818061:A:C	1.31466e-84	-2.84285	-1.16223	6.55639e-06	-2.53701	-1.52784
108818086	chr1:108818086:G:C	1.33962e-84	-2.84782	-1.13845	6.76187e-06	-2.51314	-1.52086
108818096	chr1:108818096:G:A	1.26225e-84	-2.8465	-1.19926	6.39596e-06	-2.52011	-1.56952
108818099	chr1:108818099:T:C	1.05638e-83	-2.6927e-09	-1.92122	5.39091e-05	-2.6927e-09	-1.95799
108818187	chr1:108818187:T:A	1.99505e-84	-2.44677	-1.14122	1.71106e-05	-1.52197	-1.58363
108818365	chr1:108818365:G:C	1.29528e-83	-2.6927e-09	-1.71734	6.47863e-05	-2.6927e-09	-1.7742
108818610	chr1:108818610:G:A	1.48584e-84	-2.83661	-1.04606	6.79019e-06	-2.56694	-1.46288
108819435	chr1:108819435:T:C	1.53975e-84	-2.84428	-1.00275	7.33568e-06	-2.53351	-1.41903
108819464	chr1:108819464:A:AAAG	4.27158e-84	-2.82667	-4.05126e-09	2.41223e-05	-2.76216	-4.05126e-09
108819543	chr1:108819543:C:T	7.38187e-85	-2.78768	-1.79453	3.77248e-06	-2.66726	-1.9503
108819923	chr1:108819923:A:C	3.97746e-84	-2.50629	-0.39172	1.87934e-05	-1.90037	-1.11142
108820008	chr1:108820008:G:A	8.93872e-84	-2.6927e-09	-2.08826	4.20802e-05	-2.6927e-09	-2.20571
108820200	chr1:108820200:C:T	1.40947e-84	-2.82168	-1.11376	6.17194e-06	-2.61406	-1.51122
108820453	chr1:108820453:T:C	1.64866e-84	-2.82731	-0.951379	7.04729e-06	-2.59837	-1.39427
108820518	chr1:108820518:T:C	1.54699e-84	-2.82886	-1.01348	6.72508e-06	-2.5937	-1.44575
108820530	chr1:108820530:T:C	1.51956e-83	-2.6927e-09	-1.55765	8.19605e-05	-2.6927e-09	-1.53906
108820610	chr1:108820610:T:C	1.558e-84	-2.82903	-1.00622	6.77331e-06	-2.5924	-1.43991
108820681	chr1:108820681:G:T	8.976e-84	-2.6927e-09	-2.0841	4.22203e-05	-2.6927e-09	-2.20239
108821065	chr1:108821065:C:T	7.82545e-85	-2.77976	-1.74409	4.56691e-06	-2.47362	-1.95283
108821308	chr1:108821308:G:A	7.72941e-85	-2.79419	-1.74202	4.48474e-06	-2.50588	-1.93874
108821334	chr1:108821334:C:A	6.68021e-83	-2.6927e-09	-0.0769185	0.000237635	-2.6927e-09	-0.474555
108821365	chr1:108821365:C:A	4.46172e-85	-2.85215	-2.23355	2.54253e-06	-2.77953	-2.2326
108821495	chr1:108821495:A:G	1.18028e-84	-2.83003	-1.28286	5.40146e-06	-2.59791	-1.66071
108821512	chr1:108821512:G:C	7.10173e-83	-2.6927e-09	-0.0157299	0.000185477	-2.6927e-09	-0.722359
108821540	chr1:108821540:C:T	6.47558e-85	-2.78394	-1.92926	3.32528e-06	-2.67777	-2.06597
108821767	chr1:108821767:T:A	1.19684e-84	-2.8305	-1.26847	6.14668e-06	-2.59302	-1.53636
108821842	chr1:108821842:T:TC	1.52376e-84	-2.82621	-1.03127	6.57786e-06	-2.60151	-1.46007
108822074	chr1:108822074:T:C	8.26204e-85	-2.25399	-2.21557	2.91227e-06	-2.64006	-2.2363
108822390	chr1:108822390:C:T	7.77929e-84	-2.6927e-09	-2.22719	4.07104e-05	-2.6927e-09	-2.23881
108822413	chr1:108822413:T:C	8.96288e-84	-2.6927e-09	-2.08556	4.3422e-05	-2.6927e-09	-2.17433
108822535	chr1:108822535:G:A	3.25954e-83	-0.794481	-4.05126e-09	4.99085e-05	-2.0351	-4.05126e-09
108823159	chr1:108823159:C:T	1.01505e-83	-2.84747	0.886342	7.088e-05	-2.67431	0.990002
108823357	chr1:108823357:G:A	4.68601e-84	-2.73407	-4.05126e-09	2.19184e-05	-2.85796	-4.05126e-09
108823748	chr1:108823748:C:T	4.41721e-85	-2.85742	-2.23831	2.33894e-06	-2.85717	-2.23842
108823932	chr1:108823932:T:C	6.60986e-85	-2.77446	-1.91822	3.18642e-06	-2.73748	-2.04892
108824388	chr1:108824388:C:T	4.16998e-84	-2.85074	-4.05126e-09	2.25689e-05	-2.82872	-4.05126e-09
108824817	chr1:108824817:T:C	4.9958e-85	-2.74712	-2.22552	2.36542e-06	-2.85622	-2.22812
108825082	chr1:108825082:A:G	2.39286e-84	-1.41604	-1.99013	7.57209e-06	-1.77139	-2.14944
108825088	chr1:108825088:C:T	3.21662e-84	-2.01705	-1.09327	1.12844e-05	-1.92407	-1.5978
108825185	chr1:108825185:A:T	2.1366e-84	-1.49834	-2.0211	6.91797e-06	-1.84159	-2.16958
108825322	chr1:108825322:G:A	1.55583e-84	-2.07289	-1.76375	6.89308e-06	-1.98093	-2.03384
108825357	chr1:108825357:CTT:C	8.80909e-84	-2.6927e-09	-2.10287	5.18005e-05	-2.6927e-09	-1.99789
108825430	chr1:108825430:T:C	2.00959e-82	-2.6927e-09	1.02445	0.000268974	-2.6927e-09	-0.350676
108825490	chr1:108825490:T:C	7.72643e-85	-2.78457	-1.75202	4.06819e-06	-2.84777	-1.69432
108825500	chr1:108825500:A:T	9.12492e-85	-2.5321	-1.83812	3.8521e-06	-2.66985	-1.92683
108825619	chr1:108825619:G:A	1.82531e-84	-2.01081	-1.6661	8.14031e-06	-1.92958	-1.91888
108825831	chr1:108825831:C:T	8.27273e-84	-2.6927e-09	-2.16569	4.75898e-05	-2.6927e-09	-2.08267
108825890	chr1:108825890:T:C	6.00545e-85	-2.65959	-2.12898	2.53323e-06	-2.85356	-2.16223
108825954	chr1:108825954:AC:A	2.13176e-83	-1.21912	-4.05126e-09	9.63419e-05	-1.37739	-4.05126e-09
108826096	chr1:108826096:T:C	2.1142e-84	-1.4575	-2.07248	6.91296e-06	-1.81622	-2.19568
108826140	chr1:108826140:G:T	9.31861e-85	-2.30046	-2.04876	6.02765e-06	-2.11453	-2.0344
108826443	chr1:108826443:A:G	1.94985e-84	-1.47417	-2.13673	6.58128e-06	-1.83217	-2.22889
108826987	chr1:108826987:C:A	4.72578e-85	-2.79308	-2.23513	2.45296e-06	-2.82277	-2.22523
108826990	chr1:108826990:C:T	7.90813e-84	-2.6927e-09	-2.21076	4.44508e-05	-2.6927e-09	-2.15091
108827169	chr1:108827169:G:A	4.87803e-85	-2.76207	-2.23442	2.50587e-06	-2.79957	-2.22708
108827293	chr1:108827293:G:T	1.85981e-84	-1.49506	-2.16312	6.47431e-06	-1.84754	-2.22991
108827580	chr1:108827580:T:C	7.76447e-84	-2.6927e-09	-2.22909	4.20011e-05	-2.6927e-09	-2.2076
108827641	chr1:108827641:T:C	7.72967e-84	-2.6927e-09	-2.23359	4.60705e-05	-2.6927e-09	-2.11512
108827739	chr1:108827739:G:A	5.65568e-85	-2.6424	-2.20618	2.3781e-06	-2.85115	-2.22784
108827892	chr1:108827892:C:T	6.68765e-85	-2.48449	-2.19649	3.03571e-06	-2.71348	-2.12137
108828284	chr1:108828284:C:T	4.56435e-84	-2.76038	-4.05126e-09	2.42434e-05	-2.75715	-4.05126e-09
108829163	chr1:108829163:G:A	5.56389e-85	-2.78773	-2.07721	2.89643e-06	-2.77547	-2.10634
108829252	chr1:108829252:G:T	8.21076e-85	-2.44144	-2.03435	3.56283e-06	-2.43749	-2.23725
108829348	chr1:108829348:G:GA	1.57834e-84	-1.59949	-2.22279	8.65322e-06	-1.58932	-2.19804
108829613	chr1:108829613:G:A	1.76384e-84	-2.47374	-1.23742	1.3236e-05	-2.34841	-1.01395
108829746	chr1:108829746:A:G	4.67255e-85	-2.80758	-2.23195	2.82937e-06	-2.77847	-2.12677
108829804	chr1:108829804:C:T	4.32205e-83	-2.6927e-09	-0.512338	0.000203621	-2.6927e-09	-0.629033
108830106	chr1:108830106:A:T	9.90257e-85	-2.14107	-2.14738	5.21367e-06	-2.05831	-2.2357
108830824	chr1:108830824:G:A	2.18603e-84	-1.51356	-1.983	1.67866e-05	-1.04062	-2.08409
108830870	chr1:108830870:G:A	2.19582e-83	-2.6927e-09	-1.18951	8.23567e-05	-2.6927e-09	-1.53423
108830912	chr1:108830912:C:T	5.25857e-84	-2.61879	-4.05126e-09	2.40805e-05	-2.76389	-4.05126e-09
108830979	chr1:108830979:C:T	1.28591e-84	-1.92646	-2.10072	8.45966e-06	-1.88772	-1.92227
108831390	chr1:108831390:G:A	1.11636e-83	-2.6927e-09	-1.86599	4.37607e-05	-2.6927e-09	-2.16656
108831465	chr1:108831465:G:A	1.24974e-84	-1.93581	-2.11991	8.18109e-06	-1.89207	-1.95139
108831561	chr1:108831561:G:A	6.06389e-85	-2.54033	-2.23855	2.92621e-06	-2.69289	-2.1787
108831667	chr1:108831667:G:A	1.16512e-84	-2.0129	-2.11292	5.68959e-06	-2.02132	-2.18533
108831672	chr1:108831672:C:A	6.09282e-83	-2.6927e-09	-0.168956	0.000266576	-2.6927e-09	-0.359631
108831845	chr1:108831845:T:C	5.57096e-85	-2.62575	-2.23792	2.92708e-06	-2.63392	-2.23737
108832337	chr1:108832337:A:T	1.31625e-84	-2.10067	-1.90319	9.34046e-06	-2.03872	-1.67222
108832361	chr1:108832361:C:T	9.12293e-84	-2.6927e-09	-2.06786	4.08045e-05	-2.6927e-09	-2.2365
108832505	chr1:108832505:G:A	1.4857e-83	-2.6927e-09	-1.58018	9.61449e-05	-2.6927e-09	-1.37944
108832721	chr1:108832721:G:C	5.04849e-85	-2.84291	-2.11924	2.79983e-06	-2.82407	-2.09167
108832785	chr1:108832785:T:C	1.05328e-83	-2.6927e-09	-1.92416	4.49334e-05	-2.6927e-09	-2.14011
108832804	chr1:108832804:T:A	8.18402e-84	-2.6927e-09	-2.17647	4.48201e-05	-2.6927e-09	-2.14264
108832914	chr1:108832914:C:A	1.00432e-83	-2.6927e-09	-1.97175	4.24235e-05	-2.6927e-09	-2.19759
108833001	chr1:108833001:T:A	1.46162e-84	-1.91784	-1.98127	1.01309e-05	-1.85831	-1.77139
108833151	chr1:108833151:A:AG	1.43685e-84	-1.94626	-1.96995	9.99752e-06	-1.88676	-1.75619
108833193	chr1:108833193:T:G	7.68539e-84	-2.6927e-09	-2.23933	4.17298e-05	-2.6927e-09	-2.21408
108833433	chr1:108833433:A:C	1.06465e-84	-2.0388	-2.17721	5.67138e-06	-2.05768	-2.15218
108833531	chr1:108833531:T:C	5.39999e-85	-2.65875	-2.23609	2.83061e-06	-2.6663	-2.2385
108833562	chr1:108833562:A:G	1.28815e-83	-2.6927e-09	-1.72286	4.66516e-05	-2.6927e-09	-2.10259
108833917	chr1:108833917:C:A	1.43067e-84	-1.9365	-1.98401	9.92201e-06	-1.87563	-1.77491
108834101	chr1:108834101:G:A	7.69975e-84	-2.6927e-09	-2.23746	4.62768e-05	-2.6927e-09	-2.11065
108834431	chr1:108834431:G:A	2.79627e-84	-1.83816	-1.4122	4.333e-06	-2.68273	-1.79631
108834448	chr1:108834448:C:A	2.05008e-84	-1.72002	-1.84075	8.16844e-06	-1.74821	-2.0968
108834661	chr1:108834661:A:G	2.73556e-84	-1.36825	-1.90406	1.13188e-05	-1.41591	-2.10291
108834712	chr1:108834712:C:T	2.14547e-84	-1.63731	-1.87799	8.5088e-06	-1.68803	-2.11616
108834722	chr1:108834722:C:T	8.24509e-84	-2.6927e-09	-2.16904	5.07154e-05	-2.6927e-09	-2.01906
108834814	chr1:108834814:C:T	5.36053e-85	-2.81672	-2.08545	3.09864e-06	-2.76985	-2.04448
108834915	chr1:108834915:G:A	1.71831e-84	-1.50678	-2.23053	8.71446e-06	-1.54196	-2.23835
108835416	chr1:108835416:T:C	2.54494e-83	-2.6927e-09	-1.04196	6.94055e-05	-2.6927e-09	-1.70533
108835693	chr1:108835693:C:T	2.18905e-84	-1.41705	-2.07814	9.90644e-06	-1.46499	-2.18712
108835718	chr1:108835718:G:A	2.25787e-84	-1.34115	-2.12308	1.05463e-05	-1.37845	-2.21107
108835762	chr1:108835762:T:C	7.7778e-84	-2.6927e-09	-2.22738	4.07287e-05	-2.6927e-09	-2.23836
108835779	chr1:108835779:C:T	7.78096e-84	-2.6927e-09	-2.22697	4.07248e-05	-2.6927e-09	-2.23846
108835789	chr1:108835789:TA:T	1.16943e-83	-2.6927e-09	-1.81956	5.92963e-05	-2.6927e-09	-1.86275
108835792	chr1:108835792:T:C	1.16727e-83	-2.6927e-09	-1.8214	5.91235e-05	-2.6927e-09	-1.86566
108835866	chr1:108835866:C:T	4.55246e-85	-2.82684	-2.23873	3.32912e-06	-2.50336	-2.23922
108836204	chr1:108836204:G:C	8.45366e-83	-2.6927e-09	0.158531	0.000388476	-2.6927e-09	0.0169381
108836449	chr1:108836449:G:A	7.70775e-84	-2.6927e-09	-2.23643	4.06906e-05	-2.6927e-09	-2.23929
108836500	chr1:108836500:A:AG	7.91854e-84	-2.85543	0.645985	5.80498e-05	-2.69792	0.813927
108836974	chr1:108836974:G:A	1.22552e-83	-2.6927e-09	-1.7727	8.26687e-05	-2.6927e-09	-1.53045
108837168	chr1:108837168:G:A	8.1244e-84	-2.6927e-09	-2.18378	4.07478e-05	-2.6927e-09	-2.23789
108837211	chr1:108837211:G:A	1.70181e-83	-2.6927e-09	-1.44438	9.99156e-05	-2.6927e-09	-1.34097
108837509	chr1:108837509:T:G	1.5081e-83	-2.6927e-09	-1.56522	8.78874e-05	-2.6927e-09	-1.46924
108838034	chr1:108838034:G:A	1.63018e-83	-2.6927e-09	-1.48738	0.000108633	-2.6927e-09	-1.25731
108838079	chr1:108838079:G:C	1.2124e-83	-2.6927e-09	-1.78347	7.54805e-05	-2.6927e-09	-1.62142
108838125	chr1:108838125:C:T	8.12613e-84	-2.6927e-09	-2.18357	4.07487e-05	-2.6927e-09	-2.23787
108838396	chr1:108838396:A:C	1.5373e-84	-1.82216	-2.02646	9.26229e-06	-1.73462	-1.98472
108838800	chr1:108838800:G:T	8.13971e-84	-2.6927e-09	-2.1819	4.07596e-05	-2.6927e-09	-2.2376
108839168	chr1:108839168:T:C	9.08714e-84	-2.6927e-09	-2.07179	4.93188e-05	-2.6927e-09	-2.04699
108839351	chr1:108839351:T:C	1.36694e-83	-2.6927e-09	-1.66349	8.63146e-05	-2.6927e-09	-1.48729
108839665	chr1:108839665:T:G	9.83613e-84	-2.6927e-09	-1.99259	5.28201e-05	-2.6927e-09	-1.9784
108839904	chr1:108839904:A:C	2.29622e-83	-2.6927e-09	-1.1448	8.61394e-05	-2.6927e-09	-1.48933
108839961	chr1:108839961:T:C	1.2355e-83	-2.6927e-09	-1.76459	4.59834e-05	-2.6927e-09	-2.11701
108841071	chr1:108841071:G:A	4.61433e-83	-2.6927e-09	-0.446901	0.000169543	-2.6927e-09	-0.812188
108841330	chr1:108841330:T:G	9.25376e-84	-2.6927e-09	-2.05362	5.10476e-05	-2.6927e-09	-2.01253
108841338	chr1:108841338:A:G	7.46714e-85	-2.63212	-1.9386	2.3759e-06	-2.85471	-2.2252
108841814	chr1:108841814:C:T	4.60613e-85	-2.83915	-2.2147	2.66049e-06	-2.73149	-2.23529
108841890	chr1:108841890:G:A	1.5579e-84	-1.7984	-2.03691	9.38947e-06	-1.70806	-1.99764
108842063	chr1:108842063:A:G	7.90815e-84	-2.6927e-09	-2.21076	4.249e-05	-2.6927e-09	-2.19602
108842227	chr1:108842227:A:G	6.72755e-85	-2.45047	-2.22455	2.92899e-06	-2.64038	-2.23025
108842549	chr1:108842549:G:A	5.46956e-83	-2.6927e-09	-0.276871	0.000158771	-2.6927e-09	-0.877832
108842735	chr1:108842735:A:G	1.83297e-83	-2.6927e-09	-1.37013	0.000134489	-2.6927e-09	-1.04381
108842749	chr1:108842749:G:T	1.22946e-83	-2.6927e-09	-1.76949	4.81851e-05	-2.6927e-09	-2.07024
108842841	chr1:108842841:A:C	1.56065e-84	-1.59924	-2.23432	9.52093e-06	-1.45982	-2.23198
108842859	chr1:108842859:C:A	3.77019e-83	-2.6927e-09	-0.648944	0.00012866	-2.6927e-09	-1.08812
108843128	chr1:108843128:T:C	1.4582e-83	-2.6927e-09	-1.59887	0.000101442	-2.6927e-09	-1.3258
108843380	chr1:108843380:C:A	2.86167e-83	-2.6927e-09	-0.924663	7.72619e-05	-2.6927e-09	-1.59809
108843552	chr1:108843552:A:G	5.45984e-85	-2.83848	-2.04534	2.90343e-06	-2.74145	-2.13795
108843676	chr1:108843676:T:C	1.37952e-83	-2.6927e-09	-1.65433	5.11387e-05	-2.6927e-09	-2.01075
108843950	chr1:108843950:C:A	4.14534e-84	-2.85667	-4.05126e-09	2.29368e-05	-2.81255	-4.05126e-09
108844056	chr1:108844056:CTG:C	5.46989e-85	-2.83963	-2.04235	2.9092e-06	-2.74203	-2.13538
108844110	chr1:108844110:C:T	9.22192e-85	-2.21105	-2.14861	4.465e-06	-2.73189	-1.71714
108844135	chr1:108844135:G:A	4.58249e-85	-2.82003	-2.23897	2.7886e-06	-2.70462	-2.21514
108844262	chr1:108844262:T:C	1.30158e-83	-2.6927e-09	-1.71249	4.78581e-05	-2.6927e-09	-2.07705
108844462	chr1:108844462:A:G	4.65206e-85	-2.82405	-2.21988	2.41091e-06	-2.82637	-2.23891
108844964	chr1:108844964:G:T	4.51849e-83	-2.6927e-09	-0.467891	0.000160064	-2.6927e-09	-0.869716
108845054	chr1:108845054:G:A	1.9458e-84	-1.54039	-2.07259	1.11045e-05	-1.41549	-2.12245
108845099	chr1:108845099:A:G	1.52576e-84	-1.63049	-2.22566	8.97988e-06	-1.51099	-2.23932
108845561	chr1:108845561:C:T	7.6879e-84	-2.6927e-09	-2.23901	4.08393e-05	-2.6927e-09	-2.23565
108845576	chr1:108845576:C:A	4.70893e-85	-2.85448	-2.1773	3.01224e-06	-2.68092	-2.16169
108845658	chr1:108845658:A:G	4.70671e-85	-2.854	-2.17825	3.01142e-06	-2.6793	-2.16358
108846034	chr1:108846034:G:A	6.76988e-85	-2.83798	-1.83078	4.04162e-06	-2.60066	-1.94799
108846128	chr1:108846128:C:T	4.23962e-83	-2.6927e-09	-0.531594	0.000142876	-2.6927e-09	-0.983318
108846179	chr1:108846179:G:A	1.02161e-84	-2.02919	-2.22808	3.3142e-06	-2.63471	-2.11236
108846399	chr1:108846399:C:T	4.66487e-85	-2.85443	-2.18675	2.98432e-06	-2.68109	-2.17083
108846620	chr1:108846620:G:A	1.43527e-84	-2.01592	-1.90139	3.52263e-06	-2.66781	-2.01828
108846959	chr1:108846959:A:G	4.4891e-85	-2.84427	-2.23531	2.68283e-06	-2.75689	-2.20153
108847178	chr1:108847178:G:A	7.84174e-84	-2.6927e-09	-2.21919	5.33351e-05	-2.6927e-09	-1.9687
108847322	chr1:108847322:C:T	4.52468e-85	-2.8454	-2.22629	2.7417e-06	-2.75709	-2.17962
108847435	chr1:108847435:G:A	1.23915e-83	-2.6927e-09	-1.76164	4.54878e-05	-2.6927e-09	-2.12785
108847464	chr1:108847464:A:C	1.33559e-83	-2.6927e-09	-1.6867	5.07341e-05	-2.6927e-09	-2.01869
108847904	chr1:108847904:T:C	8.7681e-84	-2.6927e-09	-2.10753	4.21878e-05	-2.6927e-09	-2.20316
108848230	chr1:108848230:C:A	7.01135e-85	-2.69972	-1.93399	2.8695e-06	-2.83048	-2.06068
108848362	chr1:108848362:A:G	1.55569e-84	-2.57017	-1.26656	1.21994e-05	-2.42569	-1.01822
108848405	chr1:108848405:T:C	7.39663e-85	-2.68076	-1.89945	2.99129e-06	-2.82172	-2.02787
108848452	chr1:108848452:T:C	5.88789e-85	-2.8497	-1.95864	2.90444e-06	-2.81329	-2.06576
108848507	chr1:108848507:T:G	4.35841e-84	-2.80654	-4.05126e-09	2.46871e-05	-2.73901	-4.05126e-09
108848509	chr1:108848509:T:C	1.20426e-83	-2.6927e-09	-1.79021	4.74637e-05	-2.6927e-09	-2.08533
108848849	chr1:108848849:C:T	1.2259e-83	-2.6927e-09	-1.7724	4.78209e-05	-2.6927e-09	-2.07783
108849339	chr1:108849339:T:G	1.95818e-84	-2.85039	-0.756247	6.08799e-06	-2.70768	-1.4313
108850093	chr1:108850093:A:C	2.45229e-84	-1.38362	-1.99801	4.54572e-06	-2.32448	-2.10662
108850106	chr1:108850106:G:A	9.38432e-84	-2.6927e-09	-2.03961	6.06134e-05	-2.6927e-09	-1.84078
108850118	chr1:108850118:T:C	4.25087e-83	-2.6927e-09	-0.528943	0.0001553	-2.6927e-09	-0.899932
108850215	chr1:108850215:C:T	4.6798e-85	-2.84947	-2.18851	2.39479e-06	-2.83398	-2.23802
108850231	chr1:108850231:C:T	1.10196e-84	-1.94783	-2.23373	3.22849e-06	-2.65159	-2.12169
108850279	chr1:108850279:G:A	5.22883e-85	-2.70725	-2.2198	2.56752e-06	-2.7641	-2.23825
108850328	chr1:108850328:G:GA	4.23311e-84	-2.83572	-4.05126e-09	2.25458e-05	-2.82975	-4.05126e-09
108850680	chr1:108850680:C:T	1.43631e-84	-2.85744	-1.05913	1.20662e-05	-2.73883	-0.716046
108851524	chr1:108851524:G:A	9.98137e-84	-2.6927e-09	-1.97793	6.46148e-05	-2.6927e-09	-1.77685
108851590	chr1:108851590:C:T	2.11025e-83	-2.6927e-09	-1.22926	5.87997e-05	-2.6927e-09	-1.87116
108851902	chr1:108851902:G:A	7.6849e-84	-2.6927e-09	-2.2394	4.16672e-05	-2.6927e-09	-2.21558
108851942	chr1:108851942:T:C	1.54114e-84	-1.63002	-2.21612	4.24025e-06	-2.37403	-2.12664
108851971	chr1:108851971:A:C	2.28649e-84	-2.21933	-1.23231	7.02363e-06	-2.24336	-1.75265
108851987	chr1:108851987:T:A	2.29614e-84	-2.21511	-1.23231	7.0535e-06	-2.23912	-1.75265
108852354	chr1:108852354:G:A	4.14712e-84	-2.85624	-4.05126e-09	3.15283e-05	-2.49441	-4.05126e-09
108852356	chr1:108852356:G:A	2.42146e-84	-2.05761	-1.33667	5.29584e-06	-2.20238	-2.07599
108852483	chr1:108852483:C:T	6.99333e-84	-1.1472	-1.1865	3.08154e-05	-1.60498	-0.912293
108852608	chr1:108852608:A:G	1.76587e-83	-2.6927e-09	-1.40742	7.72628e-05	-2.6927e-09	-1.59808
108852665	chr1:108852665:G:A	7.99412e-84	-2.6927e-09	-2.19995	4.9106e-05	-2.6927e-09	-2.05131
108852814	chr1:108852814:G:A	1.0645e-84	-2.31813	-1.89802	6.0035e-06	-2.3224	-1.83055
108852910	chr1:108852910:C:A	9.87794e-84	-2.6927e-09	-1.98835	4.72465e-05	-2.6927e-09	-2.08991
108853064	chr1:108853064:T:C	4.14176e-84	-2.85753	-4.05126e-09	2.22989e-05	-2.84076	-4.05126e-09
108853213	chr1:108853213:G:A	6.78532e-84	-1.23232	-1.13157	2.73627e-05	-1.78564	-0.850476
108853426	chr1:108853426:C:T	2.3783e-83	-2.6927e-09	-1.10968	5.14929e-05	-2.6927e-09	-2.00385
108853458	chr1:108853458:C:T	1.66164e-84	-1.98594	-1.78491	6.38727e-06	-1.99401	-2.09698
108853559	chr1:108853559:A:G	1.70622e-84	-2.78779	-0.956585	1.33857e-05	-2.69133	-0.659775
108853754	chr1:108853754:C:T	6.07683e-84	-1.22349	-1.25068	2.28191e-05	-1.75005	-1.06764
108854100	chr1:108854100:C:T	9.15646e-84	-2.6927e-09	-2.06419	4.49596e-05	-2.6927e-09	-2.13953
108854216	chr1:108854216:C:T	1.47068e-84	-2.09161	-1.80132	5.75144e-06	-2.10597	-2.08988
108854286	chr1:108854286:A:G	9.90403e-84	-0.884272	-1.10144	3.39336e-05	-1.49314	-0.927752
108854507	chr1:108854507:G:A	8.4611e-84	-0.935463	-1.20771	2.92749e-05	-1.54529	-1.02327
108854509	chr1:108854509:C:T	1.83226e-84	-2.12974	-1.54336	6.88326e-06	-2.14934	-1.86686
108854607	chr1:108854607:C:A	7.36163e-84	-1.07659	-1.20578	2.66082e-05	-1.64562	-1.01845
108855274	chr1:108855274:G:A	7.89485e-84	-2.6927e-09	-2.21244	4.07043e-05	-2.6927e-09	-2.23896
108855303	chr1:108855303:G:C	6.49131e-84	-1.22255	-1.18564	2.42602e-05	-1.75924	-0.99722
108855642	chr1:108855642:T:C	5.46454e-84	-1.78425	-0.796118	1.84403e-05	-2.20496	-0.825798
108855741	chr1:108855741:A:G	5.32699e-84	-1.82048	-0.785384	1.80251e-05	-2.23131	-0.822213
108855998	chr1:108855998:C:T	2.29182e-84	-1.22828	-2.22103	7.6411e-06	-1.77396	-2.13779
108856082	chr1:108856082:A:G	2.42994e-84	-1.17107	-2.21972	8.00982e-06	-1.72823	-2.1364
108856085	chr1:108856085:A:T	1.26843e-84	-1.96116	-2.07972	4.84424e-06	-2.33649	-2.03101
108856240	chr1:108856240:A:G	8.74715e-84	-2.6927e-09	-2.10992	6.27205e-05	-2.6927e-09	-1.8066
108856333	chr1:108856333:T:C	1.25908e-82	-2.6927e-09	0.556895	0.000461295	-2.6927e-09	0.188746
108856363	chr1:108856363:A:C	4.9958e-85	-2.7856	-2.18704	2.88309e-06	-2.68216	-2.20427
108856401	chr1:108856401:C:T	1.90204e-84	-1.39698	-2.23875	6.35809e-06	-1.89969	-2.19587
108856622	chr1:108856622:G:A	6.86854e-85	-2.79468	-1.85961	4.19778e-06	-2.69799	-1.81275
108856717	chr1:108856717:C:CACACACA	5.36718e-84	-2.59835	-4.05126e-09	2.89412e-05	-2.58003	-4.05126e-09
108856744	chr1:108856744:A:AC	8.14812e-84	-2.6927e-09	-2.18087	4.13035e-05	-2.6927e-09	-2.22435
108856851	chr1:108856851:G:T	1.3415e-82	0.620304	-4.05126e-09	0.000167398	-0.824916	-4.05126e-09
108856921	chr1:108856921:A:G	7.96443e-85	-2.29122	-2.21503	4.83355e-06	-2.21948	-2.15024
108857022	chr1:108857022:T:C	7.94562e-85	-2.29435	-2.21427	4.82314e-06	-2.22294	-2.14893
108857312	chr1:108857312:T:C	7.81526e-85	-2.3072	-2.21796	4.70499e-06	-2.2399	-2.15677
108857424	chr1:108857424:A:C	1.36976e-84	-2.13622	-1.8278	5.46637e-06	-2.14812	-2.09856
108857651	chr1:108857651:G:T	8.03059e-84	-2.6927e-09	-2.1954	4.10062e-05	-2.6927e-09	-2.23157
108857768	chr1:108857768:T:C	8.2059e-85	-2.25956	-2.21682	4.969e-06	-2.18824	-2.15383
108857829	chr1:108857829:G:A	1.43184e-84	-2.1201	-1.7996	5.62823e-06	-2.13543	-2.08207
108857867	chr1:108857867:T:C	8.07941e-85	-2.27685	-2.21507	4.90207e-06	-2.20519	-2.15045
108857946	chr1:108857946:A:G	9.25728e-84	-2.6927e-09	-2.05324	4.55067e-05	-2.6927e-09	-2.12743
108858017	chr1:108858017:G:T	7.97986e-85	-2.28946	-2.21486	4.8047e-06	-2.22565	-2.15004
108858479	chr1:108858479:G:A	7.99937e-85	-2.27852	-2.22336	4.78304e-06	-2.21445	-2.16577
108858877	chr1:108858877:T:C	7.77435e-85	-2.31671	-2.2137	4.68674e-06	-2.25295	-2.14761
108858994	chr1:108858994:C:T	1.43821e-83	-2.6927e-09	-1.61267	5.67096e-05	-2.6927e-09	-1.90735
108859002	chr1:108859002:T:C	4.71962e-85	-2.80209	-2.22742	2.71563e-06	-2.71288	-2.23338
108859032	chr1:108859032:C:T	7.4733e-85	-2.34686	-2.22304	4.45573e-06	-2.28408	-2.16703
108859132	chr1:108859132:TA:T	7.52298e-85	-2.38662	-2.17666	4.57843e-06	-2.33677	-2.08717
108859281	chr1:108859281:G:C	7.84969e-85	-2.42631	-2.09445	4.94926e-06	-2.37892	-1.96713
108859394	chr1:108859394:G:A	7.40072e-85	-2.36367	-2.21599	4.43126e-06	-2.30449	-2.15212
108859611	chr1:108859611:A:G	1.19935e-83	-2.6927e-09	-1.79428	5.6656e-05	-2.6927e-09	-1.9083
108859724	chr1:108859724:C:T	8.06571e-84	-2.6927e-09	-2.19103	4.32395e-05	-2.6927e-09	-2.17854
108859958	chr1:108859958:C:A	7.66555e-85	-2.33523	-2.20927	4.62752e-06	-2.27375	-2.13952
108860209	chr1:108860209:G:T	7.93532e-85	-2.29726	-2.21266	4.78254e-06	-2.23321	-2.14712
108860244	chr1:108860244:C:T	7.65726e-85	-2.32932	-2.21626	4.59498e-06	-2.26757	-2.15276
108860321	chr1:108860321:C:T	7.71229e-85	-2.32979	-2.20864	4.65942e-06	-2.26803	-2.13837
108861273	chr1:108861273:A:G	7.59531e-85	-2.33759	-2.21612	4.55993e-06	-2.2755	-2.15248
108861436	chr1:108861436:G:T	8.41012e-84	-2.6927e-09	-2.14922	4.46756e-05	-2.6927e-09	-2.14587
108861508	chr1:108861508:T:A	7.5374e-85	-2.35391	-2.20745	4.55381e-06	-2.29319	-2.13614
108861579	chr1:108861579:T:G	1.21789e-84	-2.22815	-1.85339	4.95282e-06	-2.22991	-2.11542
108861602	chr1:108861602:C:T	8.50865e-84	-2.6927e-09	-2.13757	4.12705e-05	-2.6927e-09	-2.22515
108861660	chr1:108861660:T:C	6.07718e-85	-2.85619	-1.92051	2.3677e-06	-2.8572	-2.22618
108861746	chr1:108861746:C:T	1.03451e-84	-2.85477	-1.38996	9.21347e-06	-2.85024	-0.874383
108861760	chr1:108861760:C:T	7.82907e-85	-2.31775	-2.20565	4.74814e-06	-2.25462	-2.13292
108861832	chr1:108861832:G:A	7.71284e-85	-2.32887	-2.20948	4.65812e-06	-2.26687	-2.13981
108862004	chr1:108862004:T:C	6.21947e-85	-2.69821	-2.05534	3.457e-06	-2.66493	-2.03997
108862017	chr1:108862017:C:T	7.8265e-85	-2.31494	-2.20879	4.73573e-06	-2.25147	-2.13869
108862078	chr1:108862078:G:A	5.82363e-84	-2.85136	0.33463	2.74897e-05	-2.8574	0.225921
108862254	chr1:108862254:T:C	7.63887e-85	-2.33019	-2.2178	4.58106e-06	-2.26782	-2.15554
108862362	chr1:108862362:AC:A	5.83218e-84	-2.84989	0.33463	2.74789e-05	-2.8578	0.225921
108862431	chr1:108862431:G:A	7.68504e-84	-2.6927e-09	-2.23938	4.07727e-05	-2.6927e-09	-2.23728
108862485	chr1:108862485:A:T	7.9692e-85	-2.31014	-2.19551	4.86898e-06	-2.24712	-2.11529
108862495	chr1:108862495:G:C	4.15004e-84	-2.85554	-4.05126e-09	2.19848e-05	-2.85494	-4.05126e-09
108862529	chr1:108862529:T:C	1.23039e-84	-2.18502	-1.8863	7.033e-06	-2.16284	-1.83184
108862740	chr1:108862740:G:A	5.65111e-84	-2.85545	0.308646	2.6847e-05	-2.85494	0.199807
108862883	chr1:108862883:T:C	7.83971e-85	-2.31683	-2.2052	4.74239e-06	-2.25822	-2.13053
108863263	chr1:108863263:T:G	1.63575e-82	-2.6927e-09	0.81862	0.000349698	-2.6927e-09	-0.0882232
108863271	chr1:108863271:C:A	9.02535e-84	-2.6927e-09	-2.07862	4.43774e-05	-2.6927e-09	-2.15256
108863334	chr1:108863334:G:T	4.68113e-85	-2.83271	-2.20499	3.16405e-06	-2.82068	-1.97276
108863349	chr1:108863349:C:T	5.41804e-85	-2.7968	-2.0947	3.89126e-06	-2.77923	-1.80733
108863481	chr1:108863481:C:T	4.73585e-85	-2.82012	-2.20596	2.93681e-06	-2.76614	-2.10183
108863763	chr1:108863763:G:A	1.05569e-84	-2.41793	-1.80653	3.53765e-06	-2.79648	-1.88535
108863782	chr1:108863782:CTTAAT:C	7.68493e-84	-2.6927e-09	-2.23939	4.07807e-05	-2.6927e-09	-2.23708
108863800	chr1:108863800:A:G	1.08216e-83	-2.6927e-09	-1.89711	8.16569e-05	-2.6927e-09	-1.54277
108864003	chr1:108864003:A:G	1.39418e-84	-2.21449	-1.73186	8.30894e-06	-2.19491	-1.63305
108864174	chr1:108864174:A:G	4.70591e-84	-2.72983	-4.05126e-09	0.000121942	-1.14174	-4.05126e-09
108864398	chr1:108864398:G:A	1.00317e-83	-2.6927e-09	-1.9729	4.78796e-05	-2.6927e-09	-2.0766
108864725	chr1:108864725:T:C	8.52184e-84	-2.6927e-09	-2.13602	4.1211e-05	-2.6927e-09	-2.22659
108864888	chr1:108864888:T:C	1.01616e-83	-2.6927e-09	-1.96004	4.82248e-05	-2.6927e-09	-2.06942
108865084	chr1:108865084:C:T	7.97934e-84	-2.6927e-09	-2.2018	4.16908e-05	-2.6927e-09	-2.21501
108865090	chr1:108865090:T:A	1.27777e-84	-2.12042	-1.91312	7.36808e-06	-2.11828	-1.82986
108865108	chr1:108865108:C:T	1.45043e-84	-2.19459	-1.7122	3.72803e-06	-2.66552	-1.9639
108865407	chr1:108865407:A:C	1.46612e-84	-2.20841	-1.68762	3.7621e-06	-2.67537	-1.94495
108866143	chr1:108866143:C:T	4.19412e-84	-2.84497	-4.05126e-09	2.19198e-05	-2.8579	-4.05126e-09
108866511	chr1:108866511:T:C	8.31046e-84	-2.6927e-09	-2.16114	5.51068e-05	-2.6927e-09	-1.93602
108866547	chr1:108866547:C:T	4.5663e-84	-2.75995	-4.05126e-09	0.000113113	-1.2169	-4.05126e-09
108867153	chr1:108867153:C:T	1.43214e-83	-2.6927e-09	-1.6169	6.49375e-05	-2.6927e-09	-1.77187
108867347	chr1:108867347:C:T	1.83061e-83	-2.65118	1.27976	4.77745e-05	-2.65446	0.575665
108867570	chr1:108867570:A:T	7.95683e-84	-2.6927e-09	-2.20462	4.22073e-05	-2.6927e-09	-2.2027
108868647	chr1:108868647:GC:G	3.74603e-82	1.64721	-4.05126e-09	0.000793629	0.731324	-4.05126e-09
108868664	chr1:108868664:T:A	1.12323e-83	-2.6927e-09	-1.85986	6.73777e-05	-2.6927e-09	-1.73498
108869264	chr1:108869264:C:A	1.05891e-83	-2.50932	0.590492	2.94954e-05	-2.51511	-0.0459522
108869499	chr1:108869499:G:A	7.84227e-84	-2.6927e-09	-2.21912	4.67199e-05	-2.6927e-09	-2.10112
108869811	chr1:108869811:C:T	7.82274e-84	-2.6927e-09	-2.22162	4.58201e-05	-2.6927e-09	-2.12057
108870213	chr1:108870213:A:T	7.73316e-84	-2.6927e-09	-2.23314	4.44466e-05	-2.6927e-09	-2.151
108871500	chr1:108871500:T:C	1.34176e-83	-2.6927e-09	-1.68209	5.17768e-05	-2.6927e-09	-1.99835
108871586	chr1:108871586:T:G	7.93629e-84	-2.6927e-09	-2.20721	4.4309e-05	-2.6927e-09	-2.1541
108871741	chr1:108871741:G:A	3.83744e-84	-2.10915	-0.824702	1.14785e-05	-2.14986	-1.35495
108872337	chr1:108872337:C:T	7.51592e-85	-2.44402	-2.12019	3.07445e-06	-2.83775	-1.98441
108873205	chr1:108873205:A:AG	7.75632e-84	-2.6927e-09	-2.23015	4.69419e-05	-2.6927e-09	-2.09638
108873594	chr1:108873594:T:C	1.91451e-83	-2.6927e-09	-1.3266	4.8341e-05	-2.6927e-09	-2.06701
108873603	chr1:108873603:T:C	9.5115e-85	-2.7606	-1.56813	4.37155e-06	-2.71571	-1.75447
108873887	chr1:108873887:C:T	1.11724e-83	-2.6927e-09	-1.86521	5.10279e-05	-2.6927e-09	-2.01292
108873898	chr1:108873898:A:ATTTTTCTTTTTCT	1.3059e-84	-2.22941	-1.78236	3.40874e-06	-2.69988	-2.01907
108873950	chr1:108873950:G:A	1.07222e-83	-2.6927e-09	-1.90633	4.94478e-05	-2.6927e-09	-2.04438
108874566	chr1:108874566:G:A	3.98623e-83	-0.593222	-4.05126e-09	0.000602074	0.455087	-4.05126e-09
108874624	chr1:108874624:T:C	8.18162e-84	-2.6927e-09	-2.17676	4.50496e-05	-2.6927e-09	-2.13753
108875055	chr1:108875055:C:A	9.46695e-85	-2.13426	-2.19917	5.89496e-06	-1.93187	-2.23932
108875059	chr1:108875059:A:C	7.69184e-85	-2.37521	-2.16587	5.84062e-06	-1.95623	-2.22422
108875110	chr1:108875110:A:G	1.19985e-84	-2.25766	-1.8388	3.25242e-06	-2.71131	-2.05458
108875169	chr1:108875169:T:C	7.87726e-84	-2.6927e-09	-2.21467	4.49825e-05	-2.6927e-09	-2.13902
108875526	chr1:108875526:G:A	9.73958e-84	-2.6927e-09	-2.00245	6.57438e-05	-2.6927e-09	-1.75953
108875700	chr1:108875700:G:A	9.92033e-84	-2.6927e-09	-1.98407	7.7057e-05	-2.6927e-09	-1.60075
108876197	chr1:108876197:G:A	7.75281e-84	-2.6927e-09	-2.2306	4.06865e-05	-2.6927e-09	-2.2394
108876299	chr1:108876299:C:T	7.9051e-84	-2.6927e-09	-2.21115	4.46136e-05	-2.6927e-09	-2.14725
108876565	chr1:108876565:A:G	7.83955e-84	-2.6927e-09	-2.21947	4.53002e-05	-2.6927e-09	-2.13198
108876681	chr1:108876681:C:T	1.68032e-84	-2.31958	-1.44009	4.2186e-06	-2.7434	-1.76239
108876973	chr1:108876973:CG:C	9.48947e-85	-2.12544	-2.20561	5.95566e-06	-1.92159	-2.23936
108877253	chr1:108877253:C:T	9.69916e-85	-2.1216	-2.18759	6.0479e-06	-1.90951	-2.23607
108877527	chr1:108877527:T:C	9.43431e-84	-2.6927e-09	-2.0343	7.29716e-05	-2.6927e-09	-1.65522
108878455	chr1:108878455:A:C	1.34383e-84	-2.12017	-1.86296	3.61505e-06	-2.62003	-2.04016
108879279	chr1:108879279:C:T	4.32047e-84	-2.81529	-4.05126e-09	3.43446e-05	-2.40885	-4.05126e-09
108879283	chr1:108879283:G:A	1.68731e-84	-1.88967	-1.86585	4.93741e-06	-2.47503	-1.87342
108879308	chr1:108879308:G:A	4.66047e-85	-2.80622	-2.2359	2.75961e-06	-2.69826	-2.23194
108879600	chr1:108879600:C:T	9.27093e-85	-2.16675	-2.18761	5.72086e-06	-1.96494	-2.23624
108879877	chr1:108879877:G:A	8.05011e-84	-2.6927e-09	-2.19297	4.35562e-05	-2.6927e-09	-2.17124
108880314	chr1:108880314:G:A	1.44705e-84	-2.15634	-1.75279	1.20408e-05	-1.70046	-1.75654
108880430	chr1:108880430:A:C	1.32297e-83	-2.6927e-09	-1.69619	5.45329e-05	-2.6927e-09	-1.94649
108881343	chr1:108881343:A:G	8.1272e-84	-2.6927e-09	-2.18344	4.50201e-05	-2.6927e-09	-2.13818
108881354	chr1:108881354:A:G	1.02498e-84	-2.0503	-2.20368	6.46933e-06	-1.83923	-2.23899
108881858	chr1:108881858:A:T	7.71145e-84	-2.6927e-09	-2.23595	4.06984e-05	-2.6927e-09	-2.2391
108882279	chr1:108882279:A:G	8.64414e-85	-2.85797	-1.56639	7.70555e-06	-2.8434	-1.05995
108882344	chr1:108882344:A:G	7.41213e-85	-2.34027	-2.23785	2.96048e-06	-2.74574	-2.1142
108882380	chr1:108882380:G:A	8.05978e-84	-2.6927e-09	-2.19177	4.35767e-05	-2.6927e-09	-2.17077
108882521	chr1:108882521:A:G	1.31969e-83	-2.6927e-09	-1.69867	5.6047e-05	-2.6927e-09	-1.9191
108882548	chr1:108882548:T:C	7.76626e-84	-2.6927e-09	-2.22886	4.72413e-05	-2.6927e-09	-2.09002
108882573	chr1:108882573:T:C	7.76622e-84	-2.6927e-09	-2.22887	4.208e-05	-2.6927e-09	-2.20572
108882696	chr1:108882696:C:T	1.30308e-83	-2.6927e-09	-1.71134	5.54854e-05	-2.6927e-09	-1.92917
108883054	chr1:108883054:T:C	8.12844e-84	-2.6927e-09	-2.18328	4.3229e-05	-2.6927e-09	-2.17878
108883666	chr1:108883666:G:A	6.8952e-85	-2.80547	-1.84495	2.78599e-06	-2.71057	-2.21012
108884049	chr1:108884049:T:A	9.81133e-84	-2.6927e-09	-1.99511	6.73799e-05	-2.6927e-09	-1.73495
108884226	chr1:108884226:G:A	7.50759e-85	-2.44394	-2.12138	3.07073e-06	-2.83681	-1.98657
108884612	chr1:108884612:A:G	1.00119e-84	-2.34465	-1.93282	4.02799e-06	-2.81468	-1.73735
108884836	chr1:108884836:A:G	5.11751e-83	-0.3434	-4.05126e-09	2.20079e-05	-2.85389	-4.05126e-09
108885627	chr1:108885627:G:A	4.72196e-85	-2.79247	-2.23654	2.80515e-06	-2.68712	-2.22671
108885733	chr1:108885733:T:C	8.12163e-84	-2.6927e-09	-2.18412	4.32676e-05	-2.6927e-09	-2.17789
108886134	chr1:108886134:A:G	4.19747e-83	-0.541585	-4.05126e-09	0.000648451	0.529293	-4.05126e-09
108887355	chr1:108887355:G:A	7.93958e-84	-2.6927e-09	-2.20679	4.07796e-05	-2.6927e-09	-2.23711
108887438	chr1:108887438:C:T	5.47113e-83	-0.276583	-4.05126e-09	0.000953315	0.914653	-4.05126e-09
108887760	chr1:108887760:C:G	1.41271e-84	-2.85013	-1.08301	1.4778e-05	-2.81717	-0.434977
108888029	chr1:108888029:G:A	7.05774e-85	-2.50689	-2.12022	3.03993e-06	-2.84876	-1.98469
108888032	chr1:108888032:G:A	1.61156e-83	-2.6927e-09	-1.49887	6.64155e-05	-2.6927e-09	-1.74936
108888080	chr1:108888080:C:T	5.12706e-84	-2.64412	-4.05126e-09	2.66519e-05	-2.66243	-4.05126e-09
108888351	chr1:108888351:CT:C	7.09053e-85	-2.50391	-2.11857	3.04978e-06	-2.84818	-1.98204
108889225	chr1:108889225:G:A	1.21431e-83	-2.6927e-09	-1.78189	5.24923e-05	-2.6927e-09	-1.98463
108889466	chr1:108889466:C:T	8.18113e-85	-2.85737	-1.62204	7.21729e-06	-2.83731	-1.1315
108889586	chr1:108889586:G:A	1.47069e-83	-2.6927e-09	-1.59034	7.42448e-05	-2.6927e-09	-1.63792
108890021	chr1:108890021:A:G	4.16685e-84	-2.85149	-4.05126e-09	2.25229e-05	-2.83076	-4.05126e-09
108891154	chr1:108891154:C:T	4.46741e-83	-2.6927e-09	-0.47926	8.31954e-05	-2.6927e-09	-1.5241
108891172	chr1:108891172:T:A	4.34644e-84	-2.8093	-4.05126e-09	4.11466e-05	-2.22815	-4.05126e-09
108891607	chr1:108891607:A:C	4.50047e-84	-2.77447	-4.05126e-09	0.000112221	-1.22482	-4.05126e-09
108892090	chr1:108892090:C:T	1.36385e-83	-2.6927e-09	-1.66576	5.88123e-05	-2.6927e-09	-1.87094
108892204	chr1:108892204:T:C	1.09785e-84	-1.99209	-2.19321	6.87859e-06	-1.77952	-2.23735
108892474	chr1:108892474:G:GA	8.27452e-84	-2.6927e-09	-2.16547	4.66079e-05	-2.6927e-09	-2.10352
108892512	chr1:108892512:T:C	1.30544e-83	-2.6927e-09	-1.70953	5.5563e-05	-2.6927e-09	-1.92778
108893226	chr1:108893226:T:C	1.05993e-84	-2.03182	-2.18863	6.59942e-06	-1.82201	-2.2363
108893769	chr1:108893769:T:C	8.40499e-85	-2.21954	-2.23287	2.98327e-06	-2.68264	-2.16963
108894651	chr1:108894651:T:C	1.30822e-83	-2.6927e-09	-1.7074	5.56829e-05	-2.6927e-09	-1.92562
108895960	chr1:108895960:A:G	4.62153e-84	-2.74793	-4.05126e-09	0.000122607	-1.13631	-4.05126e-09
108896450	chr1:108896450:T:A	7.80559e-84	-2.6927e-09	-2.22381	4.17587e-05	-2.6927e-09	-2.21339
108896740	chr1:108896740:C:T	7.8202e-84	-2.6927e-09	-2.22194	4.07564e-05	-2.6927e-09	-2.23768
108896778	chr1:108896778:C:T	1.67781e-83	-2.6927e-09	-1.45858	6.93769e-05	-2.6927e-09	-1.70574
108896894	chr1:108896894:G:A	7.45251e-83	-2.6927e-09	0.0324825	0.000289984	-2.6927e-09	-0.275467
108897090	chr1:108897090:T:C	1.30494e-83	-2.6927e-09	-1.70991	5.55619e-05	-2.6927e-09	-1.92779
108897593	chr1:108897593:G:A	1.1066e-84	-1.94979	-2.22757	7.24353e-06	-1.72583	-2.23935
108898118	chr1:108898118:A:G	1.08525e-83	-2.54756	0.653309	3.00928e-05	-2.5453	0.00429142
108898835	chr1:108898835:T:G	1.52258e-83	-1.55566	-4.05126e-09	4.31324e-05	-2.18102	-4.05126e-09
108898950	chr1:108898950:A:G	1.8535e-83	-2.6927e-09	-1.35899	7.36757e-05	-2.6927e-09	-1.64562
108899656	chr1:108899656:A:G	7.71347e-84	-2.6927e-09	-2.23569	4.07011e-05	-2.6927e-09	-2.23904
108900032	chr1:108900032:A:G	1.06438e-84	-2.04813	-2.16813	6.52902e-06	-1.83887	-2.23017
108900137	chr1:108900137:A:G	2.79222e-83	-0.949231	-4.05126e-09	3.56451e-05	-2.37168	-4.05126e-09
108900187	chr1:108900187:A:G	1.41849e-84	-2.85163	-1.07744	1.4859e-05	-2.82116	-0.425525
108900481	chr1:108900481:C:T	7.93362e-84	-2.6927e-09	-2.20754	4.16233e-05	-2.6927e-09	-2.21663
108900490	chr1:108900490:C:T	2.42259e-83	-2.6927e-09	-1.09123	6.44425e-05	-2.6927e-09	-1.77952
108900695	chr1:108900695:T:C	4.45555e-84	-2.7845	-4.05126e-09	2.28344e-05	-2.81703	-4.05126e-09
108900906	chr1:108900906:TG:T	1.41727e-83	-2.6927e-09	-1.62734	6.01551e-05	-2.6927e-09	-1.84837
108901236	chr1:108901236:C:T	7.76053e-84	-2.6927e-09	-2.2296	4.07299e-05	-2.6927e-09	-2.23833
108901241	chr1:108901241:G:A	1.79122e-83	-2.6927e-09	-1.39317	7.46559e-05	-2.6927e-09	-1.6324
108901676	chr1:108901676:A:G	9.2182e-85	-2.28278	-2.07728	3.41577e-06	-2.79678	-1.92011
108901748	chr1:108901748:A:T	2.18648e-84	-1.80734	-1.68903	6.25483e-06	-2.42733	-1.68461
108901820	chr1:108901820:A:G	7.96578e-84	-2.6927e-09	-2.2035	4.07553e-05	-2.6927e-09	-2.23771
108902176	chr1:108902176:A:G	7.76797e-84	-2.6927e-09	-2.22864	4.06884e-05	-2.6927e-09	-2.23935
108902239	chr1:108902239:G:T	2.19642e-84	-1.83199	-1.65984	6.36043e-06	-2.44309	-1.6521
108903331	chr1:108903331:A:G	1.70761e-83	-2.6927e-09	-1.44097	7.21516e-05	-2.6927e-09	-1.66652
108903423	chr1:108903423:C:G	4.87496e-85	-2.79865	-2.19848	2.8045e-06	-2.68448	-2.22959
108903518	chr1:108903518:G:A	7.88069e-84	-2.6927e-09	-2.21424	5.27841e-05	-2.6927e-09	-1.97908
108904502	chr1:108904502:C:G	3.29397e-83	-2.6927e-09	-0.783974	0.000358859	-2.6927e-09	-0.0623618
108905078	chr1:108905078:GT:G	7.94751e-84	-2.6927e-09	-2.20579	4.07567e-05	-2.6927e-09	-2.23767
108905442	chr1:108905442:A:G	1.49163e-83	-2.6927e-09	-1.5762	6.252e-05	-2.6927e-09	-1.80981
108905575	chr1:108905575:C:T	8.19502e-84	-2.6927e-09	-2.17513	5.43886e-05	-2.6927e-09	-1.94914
108905876	chr1:108905876:T:C	1.67097e-83	-2.6927e-09	-1.46266	7.01636e-05	-2.6927e-09	-1.69446
108906199	chr1:108906199:A:T	1.66702e-83	-2.6927e-09	-1.46503	6.99202e-05	-2.6927e-09	-1.69794
108906684	chr1:108906684:C:T	1.64365e-83	-2.6927e-09	-1.47915	6.94889e-05	-2.6927e-09	-1.70413
108907133	chr1:108907133:A:G	8.73662e-85	-2.80864	-1.60507	3.33714e-06	-2.72663	-2.01355
108907395	chr1:108907395:G:A	4.1646e-83	-2.6927e-09	-0.549447	8.02445e-05	-2.6927e-09	-1.56021
108907862	chr1:108907862:C:T	7.26481e-85	-2.47782	-2.12037	3.05281e-06	-2.84423	-1.985
108908364	chr1:108908364:CTG:C	7.75184e-84	-2.6927e-09	-2.23072	4.24104e-05	-2.6927e-09	-2.1979
108908496	chr1:108908496:A:G	7.76929e-84	-2.6927e-09	-2.22847	4.08634e-05	-2.6927e-09	-2.23506
108908680	chr1:108908680:T:C	4.83999e-85	-2.79993	-2.2044	2.7358e-06	-2.69948	-2.23939
108908897	chr1:108908897:G:A	1.20046e-83	-2.3168	0.523437	3.32658e-05	-2.32696	-0.113806
108908908	chr1:108908908:G:A	1.54715e-83	-2.6927e-09	-1.53965	6.66439e-05	-2.6927e-09	-1.74593
108909054	chr1:108909054:A:G	7.69339e-84	-2.6927e-09	-2.23829	4.74865e-05	-2.6927e-09	-2.08485
108909079	chr1:108909079:C:T	7.69134e-84	-2.6927e-09	-2.23856	4.20494e-05	-2.6927e-09	-2.20645
108909098	chr1:108909098:T:C	4.95289e-85	-2.82461	-2.15666	2.61344e-06	-2.74881	-2.23582
108909146	chr1:108909146:G:A	4.19257e-84	-2.84534	-4.05126e-09	2.27818e-05	-2.81933	-4.05126e-09
108909185	chr1:108909185:TTTG:T	1.07548e-83	-2.36359	0.460291	2.99993e-05	-2.37878	-0.165341
108909299	chr1:108909299:T:C	4.41819e-84	-2.79292	-4.05126e-09	2.19511e-05	-2.85648	-4.05126e-09
108909644	chr1:108909644:C:A	4.40807e-84	-2.79522	-4.05126e-09	2.19429e-05	-2.85685	-4.05126e-09
108910082	chr1:108910082:T:A	4.4088e-84	-2.79505	-4.05126e-09	2.19433e-05	-2.85683	-4.05126e-09
108910383	chr1:108910383:C:CA	2.16925e-84	-1.82871	-1.67557	6.27341e-06	-2.43914	-1.66983
108910507	chr1:108910507:T:C	8.54834e-85	-2.19647	-2.23903	2.89083e-06	-2.66995	-2.21379
108910815	chr1:108910815:A:C	7.72374e-84	-2.6927e-09	-2.23435	4.11254e-05	-2.6927e-09	-2.22867
108911103	chr1:108911103:CTAATA:C	9.74873e-85	-2.1056	-2.1985	6.03465e-06	-1.90912	-2.23865
108911168	chr1:108911168:A:G	8.46534e-85	-2.36706	-2.0782	3.33021e-06	-2.8205	-1.92176
108911357	chr1:108911357:G:A	8.12787e-85	-2.40473	-2.08121	3.2844e-06	-2.83087	-1.92523
108911663	chr1:108911663:T:C	4.7201e-85	-2.79781	-2.23159	2.67793e-06	-2.72153	-2.23872
108911734	chr1:108911734:G:A	8.90984e-85	-2.17276	-2.22132	2.8546e-06	-2.65895	-2.23741
108912174	chr1:108912174:A:G	4.28409e-84	-2.82375	-4.05126e-09	3.18768e-05	-2.48341	-4.05126e-09
108912757	chr1:108912757:G:A	6.90855e-85	-2.43581	-2.21267	4.74921e-06	-2.22809	-2.15922
108913001	chr1:108913001:AGT:A	7.68972e-84	-2.6927e-09	-2.23877	4.16901e-05	-2.6927e-09	-2.21503
108913013	chr1:108913013:G:T	7.34458e-85	-2.54708	-2.0402	2.61023e-06	-2.79117	-2.19469
108913064	chr1:108913064:G:A	2.32237e-84	-2.85079	-0.585272	7.85375e-06	-2.81329	-1.07101
108913203	chr1:108913203:T:C	8.83483e-84	-2.6927e-09	-2.09995	4.64192e-05	-2.6927e-09	-2.10758
108913216	chr1:108913216:C:T	2.92746e-83	-2.6927e-09	-0.901933	0.00014041	-2.6927e-09	-1.00072
108913237	chr1:108913237:C:T	8.50157e-84	-2.6927e-09	-2.1384	4.44202e-05	-2.6927e-09	-2.1516
108913250	chr1:108913250:A:T	1.42448e-83	-2.20848	0.586224	3.72284e-05	-2.28257	-0.0456459
108913559	chr1:108913559:T:C	4.99622e-85	-2.75059	-2.22196	3.27467e-06	-2.59829	-2.16079
108913759	chr1:108913759:C:G	9.29963e-85	-2.41898	-1.93228	2.96073e-06	-2.77885	-2.08101
108913936	chr1:108913936:C:T	9.98554e-84	-2.6927e-09	-1.97751	4.60546e-05	-2.6927e-09	-2.11546
108913989	chr1:108913989:T:A	7.52222e-84	-2.26079	-4.05126e-09	7.58751e-05	-1.6162	-4.05126e-09
108914228	chr1:108914228:G:A	4.71536e-85	-2.85679	-2.17362	3.36477e-06	-2.67989	-2.05204
108914516	chr1:108914516:A:C	4.59797e-84	-2.75304	-4.05126e-09	3.25661e-05	-2.46202	-4.05126e-09
108914529	chr1:108914529:C:T	3.39798e-84	-0.914244	-2.14123	1.19168e-05	-1.39187	-2.07547
108914629	chr1:108914629:T:G	4.14212e-84	-2.85745	-4.05126e-09	2.23827e-05	-2.837	-4.05126e-09
108914809	chr1:108914809:A:G	9.74009e-84	-2.6927e-09	-2.0024	4.5206e-05	-2.6927e-09	-2.13406
108914888	chr1:108914888:G:A	4.92785e-85	-2.77198	-2.21436	3.2009e-06	-2.63464	-2.14722
108914985	chr1:108914985:A:C	1.33955e-83	-2.6927e-09	-1.68374	4.20176e-05	-2.6927e-09	-2.2072
108915151	chr1:108915151:T:A	9.32409e-84	-2.6927e-09	-2.04605	4.40082e-05	-2.6927e-09	-2.16092
108915303	chr1:108915303:G:A	1.07519e-84	-2.76431	-1.44185	6.64628e-06	-2.68425	-1.36699
108915489	chr1:108915489:C:T	4.231e-84	-2.83621	-4.05126e-09	2.35195e-05	-2.78746	-4.05126e-09
108915552	chr1:108915552:G:A	7.10161e-85	-2.48319	-2.13773	2.82881e-06	-2.81425	-2.09118
108915666	chr1:108915666:C:T	9.95111e-84	-2.6927e-09	-1.98097	6.83272e-05	-2.6927e-09	-1.72098
108916393	chr1:108916393:A:G	5.02957e-84	-2.66332	-4.05126e-09	2.24753e-05	-2.83288	-4.05126e-09
108916457	chr1:108916457:T:C	7.31956e-85	-2.49983	-2.09086	3.00697e-06	-2.80695	-2.03741
108916674	chr1:108916674:A:T	7.27388e-85	-2.60923	-1.98772	3.23839e-06	-2.84789	-1.92232
108917057	chr1:108917057:T:G	8.12263e-84	-2.6927e-09	-2.184	4.18687e-05	-2.6927e-09	-2.21075
108917513	chr1:108917513:G:A	5.69208e-83	-2.6927e-09	-0.236992	0.000235029	-2.6927e-09	-0.485583
108917576	chr1:108917576:A:T	9.12414e-83	0.234856	-4.05126e-09	0.000203526	-0.629498	-4.05126e-09
108917960	chr1:108917960:A:G	1.51829e-83	-2.6927e-09	-1.55848	5.70753e-05	-2.6927e-09	-1.90092
108918160	chr1:108918160:A:C	9.45146e-84	-2.6927e-09	-2.03248	4.42868e-05	-2.6927e-09	-2.15461
108918341	chr1:108918341:C:T	5.09024e-85	-2.73225	-2.22167	3.33388e-06	-2.57811	-2.16305
108918509	chr1:108918509:A:G	1.00061e-84	-2.22335	-2.05469	3.5271e-06	-2.78199	-1.90282
108918719	chr1:108918719:C:T	8.38121e-85	-2.36728	-2.08797	3.33942e-06	-2.50605	-2.23344
108919423	chr1:108919423:C:G	1.03097e-84	-2.32572	-1.92243	3.12993e-06	-2.73693	-2.06735
108919511	chr1:108919511:T:C	1.33885e-84	-2.85464	-1.1322	1.12958e-05	-2.8173	-0.70356
108919817	chr1:108919817:C:T	5.1522e-85	-2.72664	-2.21517	3.4174e-06	-2.56668	-2.14973
108919938	chr1:108919938:G:A	7.98329e-85	-2.43079	-2.07309	3.15693e-06	-2.78167	-2.01402
108920123	chr1:108920123:C:T	9.3952e-85	-2.35862	-1.98242	2.9496e-06	-2.75287	-2.11075
108920168	chr1:108920168:A:G	1.24545e-84	-2.06896	-1.99019	3.11423e-06	-2.7311	-2.07821
108920228	chr1:108920228:G:T	9.58809e-85	-2.37041	-1.9503	3.00326e-06	-2.7577	-2.0879
108920231	chr1:108920231:G:A	9.47369e-84	-2.6927e-09	-2.03013	6.19615e-05	-2.6927e-09	-1.81878
108920874	chr1:108920874:A:G	5.89769e-84	-2.50409	-4.05126e-09	7.337e-05	-1.64978	-4.05126e-09
108921084	chr1:108921084:A:T	5.12541e-85	-2.73047	-2.21656	3.39567e-06	-2.571	-2.15179
108921606	chr1:108921606:C:G	1.00567e-84	-2.31688	-1.95613	5.90758e-06	-2.06185	-2.1072
108921653	chr1:108921653:A:C	5.10459e-85	-2.74665	-2.20445	3.38498e-06	-2.59663	-2.12932
108921660	chr1:108921660:T:C	8.27239e-84	-2.6927e-09	-2.16573	4.06871e-05	-2.6927e-09	-2.23938
108921725	chr1:108921725:T:G	9.37732e-84	-2.6927e-09	-2.04036	6.27958e-05	-2.6927e-09	-1.8054
108922060	chr1:108922060:T:TAGAC	5.00671e-85	-2.74936	-2.2211	3.27138e-06	-2.59901	-2.16107
108922121	chr1:108922121:A:G	1.01981e-84	-2.35445	-1.90459	3.12852e-06	-2.74928	-2.05545
108923318	chr1:108923318:G:A	4.80934e-84	-2.70809	-4.05126e-09	2.61062e-05	-2.68312	-4.05126e-09
108923377	chr1:108923377:A:AT	9.3815e-85	-2.24926	-2.09324	3.66516e-06	-2.41205	-2.23437
108923975	chr1:108923975:T:C	1.45086e-84	-2.06219	-1.8443	5.50388e-06	-2.15369	-2.08615
108924360	chr1:108924360:G:A	8.22207e-85	-2.29657	-2.17785	2.83672e-06	-2.80353	-2.09912
108924548	chr1:108924548:G:A	8.3254e-84	-2.6927e-09	-2.15934	4.52852e-05	-2.6927e-09	-2.13231
108924956	chr1:108924956:T:C	1.09388e-83	-2.6927e-09	-1.88634	4.51348e-05	-2.6927e-09	-2.13564
108924990	chr1:108924990:A:G	5.01466e-85	-2.7528	-2.21607	3.29433e-06	-2.60124	-2.15185
108925239	chr1:108925239:T:C	1.10047e-83	-2.6927e-09	-1.88033	8.177e-05	-2.6927e-09	-1.54138
108925476	chr1:108925476:T:A	2.2148e-83	-1.18091	-4.05126e-09	0.00010655	-1.27668	-4.05126e-09
108925498	chr1:108925498:C:G	4.83197e-85	-2.78877	-2.21721	3.11083e-06	-2.65958	-2.15083
108925878	chr1:108925878:G:A	4.16023e-83	-2.6927e-09	-0.550499	0.000180788	-2.6927e-09	-0.747968
108926051	chr1:108926051:T:C	2.91614e-83	-0.905806	-4.05126e-09	6.48436e-05	-1.77331	-4.05126e-09
108926086	chr1:108926086:G:A	4.43147e-85	-2.85524	-2.23727	2.89603e-06	-2.69351	-2.18844
108926202	chr1:108926202:C:G	7.06679e-85	-2.39955	-2.22628	2.34762e-06	-2.85259	-2.2393
108926577	chr1:108926577:G:C	7.92578e-84	-2.6927e-09	-2.20853	4.09979e-05	-2.6927e-09	-2.23177
108926692	chr1:108926692:A:C	1.00335e-84	-2.3108	-1.96451	6.00389e-06	-2.03873	-2.11416
108926709	chr1:108926709:A:G	6.38839e-85	-2.54891	-2.17785	2.95153e-06	-2.83829	-2.02468
108927311	chr1:108927311:T:C	7.83083e-85	-2.42595	-2.09722	3.07035e-06	-2.77744	-2.04607
108927563	chr1:108927563:T:C	4.92451e-85	-2.77299	-2.21403	3.20489e-06	-2.634	-2.14662
108927646	chr1:108927646:G:A	4.83228e-85	-2.7897	-2.21622	3.10811e-06	-2.66039	-2.15089
108927647	chr1:108927647:C:T	4.86624e-85	-2.78331	-2.21561	3.14946e-06	-2.64883	-2.14923
108928038	chr1:108928038:G:A	4.82179e-85	-2.7919	-2.2162	3.09736e-06	-2.66436	-2.15038
108928303	chr1:108928303:T:C	1.22739e-84	-2.85519	-1.21857	1.02838e-05	-2.81945	-0.795274
108928398	chr1:108928398:T:TGGA	1.53116e-83	-2.6927e-09	-1.55004	5.72808e-05	-2.6927e-09	-1.89733
108928847	chr1:108928847:A:G	3.29649e-84	-0.852321	-2.23347	9.74233e-06	-1.43143	-2.23738
108928867	chr1:108928867:A:G	4.62658e-85	-2.83995	-2.20947	3.58173e-06	-2.46874	-2.2007
108929023	chr1:108929023:TTC:T	6.18966e-84	-0.873584	-1.58219	2.31247e-05	-1.35419	-1.4502
108929107	chr1:108929107:G:A	7.95928e-85	-2.41581	-2.09109	2.55304e-06	-2.83086	-2.17715
108929227	chr1:108929227:G:A	8.0044e-84	-2.6927e-09	-2.19866	4.10895e-05	-2.6927e-09	-2.22954
108929298	chr1:108929298:G:C	5.26227e-84	-0.844079	-1.77401	1.89321e-05	-1.33236	-1.67208
108929705	chr1:108929705:C:T	1.93782e-83	-2.6927e-09	-1.3145	7.21699e-05	-2.6927e-09	-1.66627
108930151	chr1:108930151:G:A	9.8276e-85	-2.48734	-1.8087	3.54427e-06	-2.54563	-2.13433
108930191	chr1:108930191:T:C	6.4679e-84	-1.05269	-1.35911	1.42825e-05	-1.7233	-1.56295
108930395	chr1:108930395:C:T	7.44023e-85	-2.50302	-2.07132	3.06922e-06	-2.85588	-1.96799
108930983	chr1:108930983:T:C	4.54432e-85	-2.84462	-2.22274	2.56094e-06	-2.77372	-2.2312
108931019	chr1:108931019:TC:T	1.41436e-83	-0.118497	-1.5109	1.11005e-05	-1.82247	-1.71583
108931104	chr1:108931104:A:C	6.00615e-83	-2.6927e-09	-0.183285	0.000267332	-2.6927e-09	-0.356802
108931184	chr1:108931184:G:A	9.50378e-84	-2.02696	-4.05126e-09	2.59325e-05	-2.68979	-4.05126e-09
108931204	chr1:108931204:G:A	5.30972e-85	-2.83308	-2.07862	3.20347e-06	-2.84219	-1.93887
108931316	chr1:108931316:T:C	1.10891e-83	-2.6927e-09	-1.87269	8.00651e-05	-2.6927e-09	-1.56245
108931405	chr1:108931405:A:G	4.48479e-84	-2.77796	-4.05126e-09	0.00010854	-1.25817	-4.05126e-09
108931679	chr1:108931679:T:C	7.35713e-83	-2.6927e-09	0.0196025	0.000153798	-2.6927e-09	-0.909652
108931959	chr1:108931959:T:C	6.49171e-85	-2.85776	-1.85295	3.39851e-06	-2.54324	-2.17872
108932093	chr1:108932093:T:C	4.14008e-84	-2.85794	-4.05126e-09	2.2189e-05	-2.84569	-4.05126e-09
108932110	chr1:108932110:T:TA	5.96269e-85	-2.8568	-1.93892	5.18559e-06	-2.81875	-1.48066
108932113	chr1:108932113:A:AAAAT	2.29945e-84	-1.85805	-1.58793	7.96942e-06	-1.96908	-1.9006
108932122	chr1:108932122:A:T	3.90685e-83	-2.6927e-09	-0.613337	0.000164016	-2.6927e-09	-0.845326
108932805	chr1:108932805:T:C	1.10127e-83	-2.6927e-09	-1.8796	4.54407e-05	-2.6927e-09	-2.12888
108932806	chr1:108932806:G:A	7.6873e-84	-2.6927e-09	-2.23908	4.96401e-05	-2.6927e-09	-2.04049
108933287	chr1:108933287:G:A	1.52894e-83	-2.6927e-09	-1.55149	6.82103e-05	-2.6927e-09	-1.7227
108933704	chr1:108933704:A:C	9.11498e-84	-2.6927e-09	-2.06873	4.14753e-05	-2.6927e-09	-2.2202
108933733	chr1:108933733:T:C	1.37132e-84	-1.90556	-2.05732	5.66003e-06	-2.03014	-2.18172
108933741	chr1:108933741:A:G	5.31008e-85	-2.83046	-2.08117	3.198e-06	-2.84408	-1.93869
108934223	chr1:108934223:C:T	3.83005e-83	-2.6927e-09	-0.633189	0.000163919	-2.6927e-09	-0.845922
108934316	chr1:108934316:T:C	6.38204e-85	-2.85684	-1.87091	5.74923e-06	-2.81831	-1.37791
108934529	chr1:108934529:G:A	1.54338e-84	-1.8396	-2.00508	6.32968e-06	-1.9639	-2.13614
108934609	chr1:108934609:G:A	5.64573e-84	-2.54775	-4.05126e-09	2.3322e-05	-2.7959	-4.05126e-09
108935031	chr1:108935031:G:A	5.2686e-85	-2.83058	-2.08889	3.17569e-06	-2.84403	-1.94574
108935033	chr1:108935033:T:C	8.70219e-84	-2.6927e-09	-2.11508	7.02643e-05	-2.6927e-09	-1.69303
108935143	chr1:108935143:C:T	5.49029e-85	-2.66088	-2.21738	2.41891e-06	-2.8568	-2.20517
108935516	chr1:108935516:C:T	8.77416e-84	-2.6927e-09	-2.10684	4.73613e-05	-2.6927e-09	-2.08749
108935534	chr1:108935534:A:C	8.19766e-84	-2.6927e-09	-2.1748	4.28493e-05	-2.6927e-09	-2.1876
108935764	chr1:108935764:AAAT:A	8.51606e-84	-2.6927e-09	-2.1367	4.33131e-05	-2.6927e-09	-2.17684
108935910	chr1:108935910:G:A	6.7941e-83	-2.6927e-09	-0.0600129	0.000303777	-2.6927e-09	-0.229
108935998	chr1:108935998:C:A	7.88832e-83	-2.6927e-09	0.0893151	0.000161417	-2.6927e-09	-0.861302
108936210	chr1:108936210:A:C	2.40144e-83	0.372968	-1.47297	1.3054e-05	-1.60767	-1.76853
108936785	chr1:108936785:T:C	8.52308e-84	-2.6927e-09	-2.13588	4.33428e-05	-2.6927e-09	-2.17615
108937207	chr1:108937207:C:T	8.52308e-84	-2.6927e-09	-2.13588	4.33428e-05	-2.6927e-09	-2.17615
108937337	chr1:108937337:G:A	4.23514e-83	-0.532653	-4.05126e-09	5.94481e-05	-1.86019	-4.05126e-09
108937525	chr1:108937525:T:C	7.62842e-83	-2.6927e-09	0.0558126	0.000339489	-2.6927e-09	-0.117851
108938044	chr1:108938044:A:G	4.81381e-85	-2.82894	-2.18081	2.77205e-06	-2.84548	-2.08023
108938309	chr1:108938309:C:T	8.52308e-84	-2.6927e-09	-2.13588	4.33428e-05	-2.6927e-09	-2.17615
108938311	chr1:108938311:G:T	4.82365e-85	-2.83084	-2.17687	2.80497e-06	-2.84406	-2.06984
108938484	chr1:108938484:G:C	8.22111e-84	-2.6927e-09	-2.17195	4.07086e-05	-2.6927e-09	-2.23885
108938614	chr1:108938614:T:C	5.85584e-85	-2.57503	-2.23877	3.48345e-06	-2.46896	-2.22831
108939223	chr1:108939223:TATTA:T	1.16914e-83	-2.6927e-09	-1.8198	5.22824e-05	-2.6927e-09	-1.98863
108939232	chr1:108939232:TAATA:T	3.6034e-84	-2.13454	-0.862237	1.16427e-05	-2.21016	-1.28045
108939277	chr1:108939277:T:G	7.68495e-84	-2.6927e-09	-2.23939	4.08565e-05	-2.6927e-09	-2.23523
108939405	chr1:108939405:CA:C	8.53471e-84	-2.6927e-09	-2.13451	4.60359e-05	-2.6927e-09	-2.11587
108939420	chr1:108939420:C:T	1.58355e-83	-0.171193	-1.3452	1.23464e-05	-1.84279	-1.58914
108939551	chr1:108939551:C:T	2.72093e-84	-1.96976	-1.30791	8.35026e-06	-2.25064	-1.57236
108939600	chr1:108939600:C:T	9.05649e-84	-2.07517	-4.05126e-09	2.72341e-05	-2.64082	-4.05126e-09
108939682	chr1:108939682:G:A	5.31317e-84	-2.60846	-4.05126e-09	4.5428e-05	-2.12916	-4.05126e-09
108940204	chr1:108940204:C:T	5.34054e-85	-2.85679	-2.04912	2.66801e-06	-2.81371	-2.15025
108940782	chr1:108940782:A:G	7.72243e-84	-2.6927e-09	-2.23452	4.09052e-05	-2.6927e-09	-2.23403
108940836	chr1:108940836:G:A	9.1564e-85	-2.45718	-1.90961	2.92697e-06	-2.83947	-2.03186
108941353	chr1:108941353:T:C	1.16771e-84	-1.94213	-2.18148	4.43136e-06	-2.2407	-2.21589
108941532	chr1:108941532:G:A	1.24344e-84	-2.27857	-1.7822	6.73554e-06	-2.01427	-2.02363
108941842	chr1:108941842:C:T	1.38076e-83	-0.155952	-1.49748	8.86987e-06	-2.07122	-1.69141
108943000	chr1:108943000:CTCAGGT:C	5.26449e-83	-2.6927e-09	-0.315084	0.000135436	-2.6927e-09	-1.03679
108943394	chr1:108943394:A:G	1.97563e-84	-2.28405	-1.31372	1.11049e-05	-2.11659	-1.42132
108943574	chr1:108943574:A:G	6.91849e-84	-0.263114	-2.08134	1.32792e-05	-1.12266	-2.23644
108943618	chr1:108943618:TA:T	1.53068e-84	-2.23309	-1.61985	6.24726e-06	-2.07348	-2.03967
108943730	chr1:108943730:G:A	7.84632e-84	-2.6927e-09	-2.21861	4.15708e-05	-2.6927e-09	-2.21789
108943935	chr1:108943935:T:C	8.34953e-84	-2.6927e-09	-2.15645	4.15303e-05	-2.6927e-09	-2.21887
108944040	chr1:108944040:G:A	1.63803e-83	-2.6927e-09	-1.48258	0.000108394	-2.6927e-09	-1.25952
108944196	chr1:108944196:A:G	1.81787e-84	-2.2396	-1.44139	6.6042e-06	-2.07918	-1.97841
108944408	chr1:108944408:G:A	7.32162e-85	-2.37478	-2.21563	2.41889e-06	-2.82268	-2.23931
108944594	chr1:108944594:C:G	1.67283e-83	-2.6927e-09	-1.46155	0.00011074	-2.6927e-09	-1.23811
108944731	chr1:108944731:G:A	7.70289e-84	-2.6927e-09	-2.23706	4.33057e-05	-2.6927e-09	-2.17701
108944779	chr1:108944779:G:A	2.60704e-83	-1.01785	-4.05126e-09	5.666e-05	-1.90822	-4.05126e-09
108944865	chr1:108944865:A:G	1.78533e-84	-2.23404	-1.46501	6.58772e-06	-2.06653	-1.99355
108944909	chr1:108944909:G:A	7.69e-84	-2.6927e-09	-2.23873	4.36115e-05	-2.6927e-09	-2.16997
108944931	chr1:108944931:A:C	7.88011e-84	-2.6927e-09	-2.21431	4.16033e-05	-2.6927e-09	-2.21711
108945017	chr1:108945017:C:T	6.89578e-85	-2.42415	-2.22618	2.39145e-06	-2.83402	-2.23937
108945109	chr1:108945109:T:C	2.21291e-84	-2.41606	-1.06828	1.2591e-05	-2.28963	-1.12268
108945592	chr1:108945592:C:T	1.51172e-83	-0.0469536	-1.51586	9.20381e-06	-2.01744	-1.70824
108945681	chr1:108945681:C:A	4.55804e-83	-2.6927e-09	-0.459175	0.000201506	-2.6927e-09	-0.639472
108945963	chr1:108945963:G:C	7.72077e-84	-2.6927e-09	-2.23474	4.09066e-05	-2.6927e-09	-2.234
108946086	chr1:108946086:G:A	8.30621e-85	-2.22798	-2.23626	6.22513e-06	-1.9058	-2.2109
108946096	chr1:108946096:G:A	1.27451e-84	-1.92505	-2.11104	9.15425e-06	-1.55952	-2.17155
108946196	chr1:108946196:G:A	2.04533e-84	-2.41434	-1.14876	1.12731e-05	-2.28573	-1.23714
108946258	chr1:108946258:G:A	7.68945e-84	-2.6927e-09	-2.2388	4.16242e-05	-2.6927e-09	-2.21661
108946273	chr1:108946273:GC:G	2.20994e-84	-2.43393	-1.05176	1.25121e-05	-2.30763	-1.11097
108946939	chr1:108946939:G:A	8.22106e-84	-2.6927e-09	-2.17195	4.07058e-05	-2.6927e-09	-2.23892
108947089	chr1:108947089:G:A	2.37202e-84	-1.20853	-2.20638	1.0002e-05	-1.46908	-2.17343
108947818	chr1:108947818:T:C	8.34654e-84	-2.6927e-09	-2.15681	4.15218e-05	-2.6927e-09	-2.21907
108947876	chr1:108947876:C:T	7.74405e-84	-2.6927e-09	-2.23173	4.2597e-05	-2.6927e-09	-2.19351
108948122	chr1:108948122:A:G	7.74752e-84	-2.6927e-09	-2.23128	4.26486e-05	-2.6927e-09	-2.1923
108948238	chr1:108948238:CAATT:C	7.68565e-84	-2.6927e-09	-2.2393	4.39832e-05	-2.6927e-09	-2.16149
108948279	chr1:108948279:G:A	7.76737e-84	-2.6927e-09	-2.22872	4.79584e-05	-2.6927e-09	-2.07496
108948406	chr1:108948406:T:C	9.67919e-84	-0.0778241	-1.93085	3.92128e-05	-0.0469086	-2.22938
108948416	chr1:108948416:T:C	8.06276e-84	-2.1914	-4.05126e-09	5.72654e-05	-1.8976	-4.05126e-09
108948616	chr1:108948616:A:T	7.72394e-84	-2.6927e-09	-2.23433	4.23273e-05	-2.6927e-09	-2.19986
108948684	chr1:108948684:G:A	7.73475e-84	-2.6927e-09	-2.23293	4.24588e-05	-2.6927e-09	-2.19676
108948689	chr1:108948689:C:T	2.00494e-84	-2.17943	-1.40361	7.98141e-06	-1.92476	-1.94342
108948775	chr1:108948775:G:A	7.81054e-84	-2.6927e-09	-2.22318	4.33501e-05	-2.6927e-09	-2.17598
108948784	chr1:108948784:T:C	7.84669e-84	-2.6927e-09	-2.21856	4.37951e-05	-2.6927e-09	-2.16577
108948800	chr1:108948800:A:G	7.81854e-84	-2.6927e-09	-2.22215	4.34937e-05	-2.6927e-09	-2.17268
108948923	chr1:108948923:G:A	7.84669e-84	-2.6927e-09	-2.21856	4.37951e-05	-2.6927e-09	-2.16577
108949149	chr1:108949149:C:G	1.39537e-83	-2.6927e-09	-1.64291	5.78829e-05	-2.6927e-09	-1.88687
108949451	chr1:108949451:G:A	8.0493e-85	-2.54911	-1.94654	3.07108e-06	-2.85591	-1.96735
108949514	chr1:108949514:T:C	7.57076e-84	-0.486673	-1.76769	1.3151e-05	-1.21528	-2.15352
108949701	chr1:108949701:C:T	2.43112e-84	-2.09534	-1.29496	1.48763e-05	-1.89002	-1.3555
108949798	chr1:108949798:AT:A	1.44156e-82	-2.6927e-09	0.692245	0.000606329	-2.6927e-09	0.462129
108949856	chr1:108949856:T:C	2.4434e-83	-2.6927e-09	-1.08268	6.30032e-05	-2.6927e-09	-1.80211
108950257	chr1:108950257:C:G	5.08109e-84	-2.65313	-4.05126e-09	3.71965e-05	-2.32908	-4.05126e-09
108950515	chr1:108950515:A:T	8.89627e-84	-2.6927e-09	-2.09302	4.33835e-05	-2.6927e-09	-2.17521
108951034	chr1:108951034:T:C	4.14106e-84	-2.8577	-4.05126e-09	2.62922e-05	-2.67602	-4.05126e-09
108951058	chr1:108951058:T:C	8.94144e-84	-2.6927e-09	-2.08796	4.34235e-05	-2.6927e-09	-2.17429
108951277	chr1:108951277:G:A	3.58926e-84	-1.18366	-1.81704	2.03882e-05	-1.22464	-1.7057
108951525	chr1:108951525:A:G	7.45258e-84	-0.397048	-1.87304	1.42176e-05	-1.08101	-2.2098
108951594	chr1:108951594:T:C	7.89918e-84	-2.6927e-09	-2.21189	4.45975e-05	-2.6927e-09	-2.14761
108951823	chr1:108951823:C:A	9.36182e-85	-2.10882	-2.23578	6.47047e-06	-1.85082	-2.22722
108952248	chr1:108952248:G:A	2.07052e-84	-1.43245	-2.1184	9.12152e-06	-1.49667	-2.23798
108952747	chr1:108952747:C:A	7.68965e-84	-2.6927e-09	-2.23878	4.10289e-05	-2.6927e-09	-2.23102
108952765	chr1:108952765:A:C	5.68514e-83	-2.6927e-09	-0.238212	0.000276512	-2.6927e-09	-0.323037
108953253	chr1:108953253:A:G	2.43451e-84	-2.42041	-0.968503	6.78592e-06	-2.18351	-1.84694
108953809	chr1:108953809:G:A	6.015e-85	-2.82266	-1.96432	3.56851e-06	-2.77177	-1.90138
108953848	chr1:108953848:T:A	1.95655e-83	-2.6927e-09	-1.30488	9.20947e-05	-2.6927e-09	-1.42247
108953871	chr1:108953871:A:G	9.4263e-84	-2.6927e-09	-2.03515	4.81061e-05	-2.6927e-09	-2.07188
108953935	chr1:108953935:G:A	6.76731e-85	-2.43506	-2.23407	2.40597e-06	-2.83428	-2.23306
108954309	chr1:108954309:A:G	4.78836e-84	-1.85966	-0.852805	1.52569e-05	-2.03	-1.19026
108954356	chr1:108954356:G:A	8.29673e-84	-0.695141	-1.46765	1.96617e-05	-1.33484	-1.63178
108954538	chr1:108954538:G:A	3.34837e-83	-2.6927e-09	-0.767594	5.86524e-05	-2.6927e-09	-1.87366
108954579	chr1:108954579:G:A	6.66541e-85	-2.44578	-2.23853	2.42296e-06	-2.83609	-2.22421
108954862	chr1:108954862:C:T	1.34396e-83	-1.68045	-4.05126e-09	5.96508e-05	-1.85678	-4.05126e-09
108954894	chr1:108954894:A:G	6.43592e-84	-0.562753	-1.854	1.26962e-05	-1.23764	-2.16635
108954972	chr1:108954972:T:C	8.32704e-84	-2.6927e-09	-2.15915	5.11617e-05	-2.6927e-09	-2.0103
108955091	chr1:108955091:C:T	9.22437e-84	-2.6927e-09	-2.0568	4.48098e-05	-2.6927e-09	-2.14286
108955489	chr1:108955489:T:C	9.64153e-84	-2.6927e-09	-2.01257	4.61982e-05	-2.6927e-09	-2.11235
108955616	chr1:108955616:G:A	4.89679e-83	-0.387489	-4.05126e-09	0.00030504	-0.224851	-4.05126e-09
108955652	chr1:108955652:C:T	5.77775e-84	-0.538954	-1.98569	1.23212e-05	-1.21878	-2.21519
108956023	chr1:108956023:C:G	7.81092e-84	-2.6927e-09	-2.22313	4.29602e-05	-2.6927e-09	-2.18502
108956222	chr1:108956222:G:A	1.28863e-83	-2.6927e-09	-1.72248	5.07921e-05	-2.6927e-09	-2.01755
108956404	chr1:108956404:G:C	3.6879e-84	-1.84664	-1.12696	1.17349e-05	-2.0273	-1.45542
108956449	chr1:108956449:C:T	7.02656e-85	-2.39786	-2.23368	2.42738e-06	-2.82469	-2.23379
108956778	chr1:108956778:G:A	1.46746e-83	-0.100902	-1.49163	9.47715e-06	-1.97727	-1.71914
108957089	chr1:108957089:T:C	9.86995e-84	-2.6927e-09	-1.98916	4.71958e-05	-2.6927e-09	-2.09099
108957483	chr1:108957483:A:G	7.70694e-84	-2.6927e-09	-2.23653	5.17114e-05	-2.6927e-09	-1.99961
108957754	chr1:108957754:T:A	8.49153e-84	-2.6927e-09	-2.13958	6.22895e-05	-2.6927e-09	-1.8135
108957817	chr1:108957817:A:G	5.31549e-84	-0.390965	-2.21706	1.49604e-05	-1.08561	-2.15427
108957844	chr1:108957844:G:A	8.48193e-84	-2.6927e-09	-2.14072	6.19194e-05	-2.6927e-09	-1.81946
108958227	chr1:108958227:T:A	1.37312e-84	-2.28736	-1.67421	7.15406e-06	-2.58534	-1.39227
108958379	chr1:108958379:G:C	8.5507e-84	-2.6927e-09	-2.13264	6.32073e-05	-2.6927e-09	-1.79887
108958431	chr1:108958431:G:C	8.71642e-84	-2.6927e-09	-2.11344	6.80277e-05	-2.6927e-09	-1.72538
108958606	chr1:108958606:G:A	6.37401e-85	-2.48963	-2.23938	2.40386e-06	-2.84339	-2.22483
108958858	chr1:108958858:C:T	5.97375e-85	-2.60294	-2.19092	2.34767e-06	-2.85612	-2.23575
108958904	chr1:108958904:T:C	7.70938e-84	-2.6927e-09	-2.23621	4.18833e-05	-2.6927e-09	-2.21041
108958939	chr1:108958939:C:T	7.69013e-84	-2.6927e-09	-2.23872	4.46726e-05	-2.6927e-09	-2.14593
108958964	chr1:108958964:G:A	2.03643e-83	-2.6927e-09	-1.26487	4.37751e-05	-2.6927e-09	-2.16623
108959067	chr1:108959067:A:G	1.53743e-84	-1.8223	-2.02624	4.48173e-06	-2.20668	-2.2386
108959511	chr1:108959511:G:C	8.08731e-84	-2.6927e-09	-2.18836	4.19056e-05	-2.6927e-09	-2.20987
108959738	chr1:108959738:A:T	2.88435e-83	-2.6927e-09	-0.916768	8.638e-05	-2.6927e-09	-1.48654
108960245	chr1:108960245:C:T	4.14879e-84	-2.85584	-4.05126e-09	2.341e-05	-2.79213	-4.05126e-09
108960976	chr1:108960976:A:T	8.54485e-84	-2.6927e-09	-2.13332	4.511e-05	-2.6927e-09	-2.13619
108961034	chr1:108961034:T:C	1.13782e-84	-2.7603	-1.38924	1.33626e-05	-1.82974	-1.52309
108961474	chr1:108961474:C:G	5.43829e-84	-2.58519	-4.05126e-09	2.21665e-05	-2.84671	-4.05126e-09
108961877	chr1:108961877:A:C	9.59195e-84	-2.6927e-09	-2.01773	4.16057e-05	-2.6927e-09	-2.21705
108961881	chr1:108961881:T:C	1.12663e-83	-2.6927e-09	-1.85684	5.47897e-05	-2.6927e-09	-1.94179
108962007	chr1:108962007:A:G	7.76472e-84	-2.6927e-09	-2.22906	5.34624e-05	-2.6927e-09	-1.96631
108962041	chr1:108962041:C:T	6.89591e-85	-2.41946	-2.23085	2.72384e-06	-2.70873	-2.23452
108962158	chr1:108962158:G:A	4.70387e-84	-2.73027	-4.05126e-09	0.000317166	-0.185867	-4.05126e-09
108962290	chr1:108962290:T:C	5.4741e-85	-2.85531	-2.0259	2.40681e-06	-2.83761	-2.22938
108962477	chr1:108962477:G:A	9.9606e-84	-2.6927e-09	-1.98002	4.19291e-05	-2.6927e-09	-2.20931
108962554	chr1:108962554:G:A	9.99502e-84	-2.6927e-09	-1.97657	4.19784e-05	-2.6927e-09	-2.20814
108962618	chr1:108962618:C:T	7.81095e-84	-2.6927e-09	-2.22313	4.09883e-05	-2.6927e-09	-2.23201
108962838	chr1:108962838:T:C	9.08629e-84	-2.07189	-4.05126e-09	7.16574e-05	-1.6734	-4.05126e-09
108962891	chr1:108962891:T:A	7.72391e-85	-2.32537	-2.21155	3.2964e-06	-2.51441	-2.23805
108963067	chr1:108963067:T:C	8.86472e-85	-2.25459	-2.14457	3.51669e-06	-2.45668	-2.23109
108963196	chr1:108963196:C:A	3.0333e-83	-0.986558	0.120141	4.60248e-05	-1.77362	-0.342491
108963213	chr1:108963213:G:T	8.27055e-84	-2.16595	-4.05126e-09	2.19198e-05	-2.8579	-4.05126e-09
108963765	chr1:108963765:A:G	6.56484e-85	-2.79746	-1.90205	2.67654e-06	-2.777	-2.18376
108963796	chr1:108963796:C:G	1.22714e-83	0.102104	-1.87349	0.00024131	1.16018	-1.61939
108963871	chr1:108963871:C:T	4.65525e-83	-2.6927e-09	-0.438072	0.000160423	-2.6927e-09	-0.86748
108964042	chr1:108964042:G:T	9.13085e-85	-2.51396	-1.85562	2.87089e-06	-2.83194	-2.05873
108964143	chr1:108964143:G:A	7.4521e-85	-2.36929	-2.20345	3.17543e-06	-2.55081	-2.23904
108964631	chr1:108964631:T:C	1.11303e-83	0.0110985	-1.88008	0.000214737	1.0521	-1.62798
108965150	chr1:108965150:A:T	6.537e-85	-2.6171	-2.08666	1.14065e-05	-1.4002	-2.11091
108965291	chr1:108965291:A:G	1.07727e-83	-2.6927e-09	-1.90164	4.06984e-05	-2.6927e-09	-2.2391
108965969	chr1:108965969:A:T	6.02098e-85	-2.54785	-2.23814	2.99892e-06	-2.67244	-2.1746
108966421	chr1:108966421:C:T	9.44521e-85	-2.46547	-1.87026	2.88186e-06	-2.81692	-2.06993
108966803	chr1:108966803:CACACACACAT:C	5.28859e-84	-2.6131	-4.05126e-09	2.45994e-05	-2.74257	-4.05126e-09
108967345	chr1:108967345:C:T	4.83902e-85	-2.85543	-2.1491	2.8706e-06	-2.72007	-2.1707
108968336	chr1:108968336:AAGT:A	6.44889e-85	-2.51305	-2.20428	2.48627e-06	-2.84685	-2.18766
108968364	chr1:108968364:G:A	1.86258e-83	0.29657	-1.65068	0.000352318	1.25475	-1.33551
108968532	chr1:108968532:C:T	2.77537e-84	-1.50218	-1.75569	1.44677e-05	-1.84533	-1.42804
108968551	chr1:108968551:A:G	4.90941e-83	-0.384914	-4.05126e-09	0.000632362	0.504169	-4.05126e-09
108968731	chr1:108968731:C:T	5.21891e-84	-2.62637	-4.05126e-09	2.62302e-05	-2.67838	-4.05126e-09
108968776	chr1:108968776:A:G	4.96767e-84	-2.11626	-0.559442	3.50505e-05	-1.31236	-1.07615
108968928	chr1:108968928:T:C	7.80108e-84	-2.6927e-09	-2.22439	4.10232e-05	-2.6927e-09	-2.23115
108968941	chr1:108968941:G:A	1.86125e-83	0.303704	-1.65852	0.00034085	1.2677	-1.38155
108968980	chr1:108968980:A:C	1.01719e-83	-2.6927e-09	-1.95903	4.77683e-05	-2.6927e-09	-2.07893
108969049	chr1:108969049:C:T	1.10626e-83	-1.87508	-4.05126e-09	3.4062e-05	-2.41711	-4.05126e-09
108969161	chr1:108969161:G:A	2.6023e-84	-1.52843	-1.79382	1.35857e-05	-1.87816	-1.45811
108969554	chr1:108969554:C:T	1.06362e-83	-2.6927e-09	-1.91439	4.07281e-05	-2.6927e-09	-2.23837
108969556	chr1:108969556:TC:T	5.21715e-84	-2.6267	-4.05126e-09	2.61802e-05	-2.68029	-4.05126e-09
108969635	chr1:108969635:GA:G	1.81053e-83	0.514094	-1.89654	1.2926e-05	-1.74182	-1.64423
108969715	chr1:108969715:G:C	3.56261e-84	-2.2668	-0.741358	7.39982e-05	-1.03176	-0.609496
108969735	chr1:108969735:A:C	1.02319e-83	-2.6927e-09	-1.95315	4.23363e-05	-2.6927e-09	-2.19965
108970232	chr1:108970232:C:G	1.60144e-83	-2.6927e-09	-1.50516	4.27042e-05	-2.6927e-09	-2.19099
108970652	chr1:108970652:A:G	2.9648e-83	0.487808	-1.37707	0.000437017	1.49665	-1.36197
108970875	chr1:108970875:C:T	6.74533e-85	-2.43478	-2.23761	3.0343e-06	-2.65822	-2.17709
108970943	chr1:108970943:G:T	1.49721e-83	-2.6927e-09	-1.57246	4.19811e-05	-2.6927e-09	-2.20807
108971619	chr1:108971619:G:A	1.00747e-83	-2.6927e-09	-1.96863	5.7346e-05	-2.6927e-09	-1.89619
108971850	chr1:108971850:T:C	7.85704e-84	-2.6927e-09	-2.21724	4.22788e-05	-2.6927e-09	-2.20101
108972339	chr1:108972339:G:GCCT	1.10279e-83	-2.6927e-09	-1.87822	4.38761e-05	-2.6927e-09	-2.16392
108972651	chr1:108972651:A:T	7.90535e-84	-2.6927e-09	-2.21111	5.21205e-05	-2.6927e-09	-1.99174
108972724	chr1:108972724:G:A	1.02548e-83	-2.6927e-09	-1.95091	4.23749e-05	-2.6927e-09	-2.19874
108972856	chr1:108972856:A:G	1.206e-83	-2.6927e-09	-1.78875	0.000124661	-2.6927e-09	-1.1197
108972895	chr1:108972895:G:A	1.1621e-83	-0.185247	-1.64059	0.000208691	0.723302	-1.32774
108972897	chr1:108972897:C:T	1.02459e-84	-2.56259	-1.69177	1.92029e-05	-1.25391	-1.73632
108972924	chr1:108972924:C:T	9.77733e-84	-0.217349	-1.78124	0.000169356	0.685273	-1.49856
108972981	chr1:108972981:C:T	1.86128e-83	0.331104	-1.68591	0.000350037	1.2925	-1.37975
108973030	chr1:108973030:G:C	4.83425e-85	-2.84926	-2.15625	3.16145e-06	-2.62315	-2.17111
108973113	chr1:108973113:A:G	4.73005e-85	-2.85478	-2.17253	3.00915e-06	-2.6585	-2.18514
108973114	chr1:108973114:T:G	4.7751e-85	-2.85597	-2.16185	3.00616e-06	-2.66841	-2.17622
108973156	chr1:108973156:T:C	1.3948e-82	0.593288	0.0659837	5.83087e-05	-1.65498	-0.22456
108973647	chr1:108973647:G:A	1.41907e-83	-1.62607	-4.05126e-09	6.47935e-05	-1.77409	-4.05126e-09
108973682	chr1:108973682:A:G	1.78881e-83	0.243324	-1.63784	0.000334217	1.18746	-1.32096
108973960	chr1:108973960:A:G	1.69851e-83	0.228266	-1.67458	0.000312855	1.16756	-1.36711
108974019	chr1:108974019:T:C	3.35372e-84	-1.28588	-1.78271	1.40505e-05	-1.87262	-1.43001
108974079	chr1:108974079:A:G	7.94955e-84	-2.6927e-09	-2.20554	4.31376e-05	-2.6927e-09	-2.1809
108974097	chr1:108974097:G:T	8.12837e-85	-2.29691	-2.18897	3.08654e-06	-2.57885	-2.23939
108974173	chr1:108974173:C:T	7.58741e-85	-2.42988	-2.12487	2.41836e-06	-2.84832	-2.21389
108974216	chr1:108974216:G:A	1.77503e-83	0.317697	-1.71995	0.000329039	1.27066	-1.41977
108974837	chr1:108974837:T:C	5.07144e-84	-2.65503	-4.05126e-09	2.5604e-05	-2.70254	-4.05126e-09
108974961	chr1:108974961:T:C	1.93894e-83	0.344611	-1.65854	0.000364935	1.29644	-1.34202
108975477	chr1:108975477:C:T	1.76665e-83	0.250271	-1.65725	0.000329968	1.19568	-1.34198
108975531	chr1:108975531:G:GA	4.21988e-84	-2.83885	-4.05126e-09	0.000250604	-0.42142	-4.05126e-09
108975579	chr1:108975579:C:T	1.21222e-83	-2.6927e-09	-1.78362	8.35769e-05	-2.6927e-09	-1.51953
108975599	chr1:108975599:C:T	2.28662e-81	3.45618	-4.05126e-09	3.39892e-05	-2.41925	-4.05126e-09
108975642	chr1:108975642:T:C	1.02681e-83	-2.6927e-09	-1.94961	4.08241e-05	-2.6927e-09	-2.23602
108976939	chr1:108976939:G:A	6.45037e-85	-2.47791	-2.23919	2.41966e-06	-2.85635	-2.20531
108977360	chr1:108977360:G:T	1.06877e-83	0.231637	-2.14119	0.000140734	1.03774	-2.03616
108977666	chr1:108977666:A:G	2.55289e-83	-2.6927e-09	-1.03884	6.66684e-05	-2.6927e-09	-1.74556
108977819	chr1:108977819:T:C	7.87834e-84	-2.6927e-09	-2.21454	4.17027e-05	-2.6927e-09	-2.21473
108978443	chr1:108978443:C:T	1.20631e-83	-2.6927e-09	-1.7885	8.69103e-05	-2.6927e-09	-1.48042
108978695	chr1:108978695:A:G	1.644e-83	0.176982	-1.65592	0.000301583	1.10464	-1.34088
108979165	chr1:108979165:T:A	1.00506e-83	-2.6927e-09	-1.97102	4.20936e-05	-2.6927e-09	-2.2054
108979393	chr1:108979393:G:A	1.05835e-83	0.207032	-2.12639	0.000132965	1.01145	-2.06666
108979557	chr1:108979557:G:C	3.89392e-83	-2.6927e-09	-0.616651	0.000124828	-2.6927e-09	-1.11836
108979692	chr1:108979692:G:A	8.94786e-85	-2.59041	-1.79942	1.6105e-05	-1.32648	-1.83968
108979933	chr1:108979933:T:C	1.71758e-83	0.225485	-1.66064	0.000316695	1.15599	-1.34335
108980066	chr1:108980066:A:T	1.26282e-83	-2.6927e-09	-1.74272	4.70104e-05	-2.6927e-09	-2.09492
108980179	chr1:108980179:A:T	8.66247e-85	-2.60878	-1.81346	1.51903e-05	-1.37143	-1.8532
108980262	chr1:108980262:G:A	1.76821e-83	-1.4061	-4.05126e-09	8.22859e-05	-1.53509	-4.05126e-09
108980880	chr1:108980880:C:T	1.00352e-83	0.182592	-2.15514	0.000130457	0.982417	-2.05667
108980905	chr1:108980905:A:G	1.03248e-83	-2.6927e-09	-1.9441	4.08282e-05	-2.6927e-09	-2.23592
108981020	chr1:108981020:T:C	8.05414e-84	-2.6927e-09	-2.19247	4.20238e-05	-2.6927e-09	-2.20706
108981021	chr1:108981021:G:A	7.08871e-85	-2.85677	-1.76597	2.63964e-06	-2.83106	-2.14359
108981121	chr1:108981121:C:T	4.90373e-84	-2.68866	-4.05126e-09	2.24844e-05	-2.83247	-4.05126e-09
108981135	chr1:108981135:A:G	6.27979e-85	-2.62311	-2.12079	1.08941e-05	-1.41497	-2.1421
108981423	chr1:108981423:A:G	4.39858e-83	-2.6927e-09	-0.494786	0.00013781	-2.6927e-09	-1.01941
108981439	chr1:108981439:T:A	1.02722e-83	-2.6927e-09	-1.94921	4.08215e-05	-2.6927e-09	-2.23608
108981588	chr1:108981588:T:C	1.17466e-83	0.330959	-2.14604	0.000156231	1.14774	-2.0417
108981962	chr1:108981962:C:A	6.47117e-85	-2.48645	-2.22744	3.06601e-06	-2.68638	-2.13854
108982196	chr1:108982196:C:T	1.88226e-83	0.277323	-1.62092	0.000353037	1.22016	-1.29888
108982381	chr1:108982381:A:C	5.2279e-84	-2.62464	-4.05126e-09	2.6309e-05	-2.67538	-4.05126e-09
108982821	chr1:108982821:A:G	1.09198e-83	-2.6927e-09	-1.88808	4.06865e-05	-2.6927e-09	-2.2394
108983606	chr1:108983606:G:A	1.74403e-83	-2.6927e-09	-1.41987	5.29431e-05	-2.6927e-09	-1.97608
108983966	chr1:108983966:G:C	1.036e-83	-2.6927e-09	-1.9407	4.25628e-05	-2.6927e-09	-2.19431
108984486	chr1:108984486:A:C	1.27098e-84	-1.93593	-2.10294	3.83545e-06	-2.74322	-1.85779
108984741	chr1:108984741:C:G	7.7558e-84	-2.6927e-09	-2.23021	4.08206e-05	-2.6927e-09	-2.23611
108984855	chr1:108984855:C:T	8.36076e-84	-2.6927e-09	-2.1551	4.07033e-05	-2.6927e-09	-2.23898
108984862	chr1:108984862:G:A	8.7051e-85	-2.25502	-2.16231	3.24327e-06	-2.53455	-2.23416
108984991	chr1:108984991:A:G	7.46544e-84	-2.26837	-4.05126e-09	6.06529e-05	-1.84013	-4.05126e-09
108985087	chr1:108985087:C:T	7.21855e-85	-2.79719	-1.8074	3.8071e-06	-2.85139	-1.75704
108985239	chr1:108985239:G:A	6.54282e-85	-2.78656	-1.9163	2.70959e-06	-2.76027	-2.18823
108985840	chr1:108985840:G:A	1.17714e-83	-2.6927e-09	-1.81298	7.90027e-05	-2.6927e-09	-1.57581
108985984	chr1:108985984:A:G	1.22548e-83	-1.77273	-4.05126e-09	5.38902e-05	-1.95834	-4.05126e-09
108986392	chr1:108986392:G:C	1.82899e-83	0.293858	-1.66616	0.000345124	1.25144	-1.35283
108986773	chr1:108986773:A:T	9.83214e-84	-2.6927e-09	-1.993	4.65679e-05	-2.6927e-09	-2.10438
108987578	chr1:108987578:C:T	1.22425e-83	-2.6927e-09	-1.77374	8.26518e-05	-2.6927e-09	-1.53066
108987757	chr1:108987757:C:T	2.10023e-83	-2.6927e-09	-1.23402	5.95519e-05	-2.6927e-09	-1.85844
108988834	chr1:108988834:C:T	4.05306e-83	-2.6927e-09	-0.576596	7.1079e-05	-2.6927e-09	-1.6815
108988890	chr1:108988890:T:C	1.03311e-83	-2.6927e-09	-1.9435	4.08397e-05	-2.6927e-09	-2.23564
108989236	chr1:108989236:G:A	9.47105e-85	-2.10373	-2.22927	3.67349e-06	-2.41659	-2.22756
108990033	chr1:108990033:G:A	7.87238e-84	-2.6927e-09	-2.21529	4.22267e-05	-2.6927e-09	-2.20224
108990269	chr1:108990269:C:T	8.46993e-84	0.0014233	-2.14355	0.000109291	0.801864	-2.05315
108991019	chr1:108991019:C:G	9.81881e-84	-2.6927e-09	-1.99435	4.17455e-05	-2.6927e-09	-2.2137
108991059	chr1:108991059:C:T	1.02011e-83	-2.6927e-09	-1.95616	4.08794e-05	-2.6927e-09	-2.23467
108991132	chr1:108991132:C:A	1.22627e-83	0.18675	-1.95884	1.00902e-05	-1.90691	-1.72682
108991459	chr1:108991459:A:G	8.99337e-84	-2.6927e-09	-2.08217	4.07796e-05	-2.6927e-09	-2.23711
108991622	chr1:108991622:C:T	4.79078e-84	-2.71196	-4.05126e-09	0.000366543	-0.0411771	-4.05126e-09
108992318	chr1:108992318:G:A	7.69068e-84	-2.6927e-09	-2.23864	4.0687e-05	-2.6927e-09	-2.23938
108992366	chr1:108992366:A:G	1.11932e-83	-2.6927e-09	-1.86335	7.90131e-05	-2.6927e-09	-1.57568
108992682	chr1:108992682:G:A	4.15922e-83	-2.6927e-09	-0.550741	0.000546393	-2.6927e-09	0.358046
108992728	chr1:108992728:C:T	8.15843e-84	-2.6927e-09	-2.1796	4.08533e-05	-2.6927e-09	-2.2353
108993479	chr1:108993479:AAAAT:A	1.46056e-83	-2.6927e-09	-1.59725	0.000119785	-2.6927e-09	-1.15959
108993562	chr1:108993562:G:A	1.04083e-83	-2.6927e-09	-1.93605	4.07548e-05	-2.6927e-09	-2.23772
108993563	chr1:108993563:C:T	1.03959e-83	-2.6927e-09	-1.93724	4.07587e-05	-2.6927e-09	-2.23762
108994289	chr1:108994289:C:G	6.26343e-84	-2.44392	-4.05126e-09	4.2843e-05	-2.18775	-4.05126e-09
108994352	chr1:108994352:A:G	1.8058e-83	0.259436	-1.6445	0.00037081	1.18957	-1.21918
108994479	chr1:108994479:C:T	8.92227e-84	-2.6927e-09	-2.0901	4.0768e-05	-2.6927e-09	-2.2374
108994611	chr1:108994611:AC:A	9.35293e-84	0.0561666	-2.09913	0.000118715	0.864821	-2.03339
108994657	chr1:108994657:GGACAAAGATGGGTTTTA:G	4.73143e-83	-2.6927e-09	-0.421841	0.000147726	-2.6927e-09	-0.949937
108995432	chr1:108995432:T:C	8.17699e-84	-2.6927e-09	-2.17733	4.08301e-05	-2.6927e-09	-2.23587
108996068	chr1:108996068:T:C	6.94408e-85	-2.46024	-2.18311	2.38631e-06	-2.85217	-2.22337
108996293	chr1:108996293:C:A	9.34852e-84	0.102143	-2.14558	0.00012172	0.912215	-2.05579
108996629	chr1:108996629:C:G	6.43449e-85	-2.52398	-2.19558	2.67233e-06	-2.85055	-2.11179
108996850	chr1:108996850:A:G	5.03512e-85	-2.73026	-2.23454	7.15023e-06	-1.83275	-2.1454
108997000	chr1:108997000:C:T	7.99195e-84	-2.6927e-09	-2.20022	4.07249e-05	-2.6927e-09	-2.23845
108997310	chr1:108997310:G:A	6.3028e-85	-2.7824	-1.95784	2.9368e-06	-2.64621	-2.22176
108997438	chr1:108997438:A:G	1.03361e-83	0.153066	-2.09608	0.000132914	0.972852	-2.02844
108997629	chr1:108997629:G:A	1.09218e-83	-0.196738	-1.69116	2.21704e-05	-1.27405	-1.57249
108998119	chr1:108998119:AATGTACATAT:A	1.30506e-83	-2.6927e-09	-1.70982	0.000140785	-2.6927e-09	-0.998059
108998376	chr1:108998376:A:G	1.54084e-83	0.130628	-1.67437	0.000297806	1.04934	-1.29819
108998524	chr1:108998524:A:G	1.12148e-83	-2.6927e-09	-1.86142	4.06891e-05	-2.6927e-09	-2.23933
108999089	chr1:108999089:T:C	1.94899e-83	-2.6927e-09	-1.30876	8.24178e-05	-2.6927e-09	-1.53349
108999185	chr1:108999185:C:G	1.96539e-83	-2.6927e-09	-1.30038	0.000113269	-2.6927e-09	-1.21553
108999198	chr1:108999198:G:A	7.83679e-85	-2.39696	-2.12545	3.95987e-06	-2.63098	-1.93811
108999788	chr1:108999788:T:C	9.34916e-84	-0.0401077	-2.00326	0.000120429	0.759152	-1.91338
109000380	chr1:109000380:G:A	4.52025e-85	-2.85794	-2.21473	3.28039e-06	-2.72985	-2.02748
109000915	chr1:109000915:G:T	1.42598e-83	0.418839	-2.04005	0.000336182	1.52627	-1.65391
109001073	chr1:109001073:A:C	1.06602e-83	-2.6927e-09	-1.91214	7.36873e-05	-2.6927e-09	-1.64546
109001319	chr1:109001319:TAAATA:T	7.77184e-84	-2.6927e-09	-2.22815	4.52973e-05	-2.6927e-09	-2.13205
109002005	chr1:109002005:G:T	6.47522e-84	-2.41067	-4.05126e-09	5.50193e-05	-1.93761	-4.05126e-09
109003044	chr1:109003044:C:T	1.19746e-83	-2.6927e-09	-1.79587	0.000131021	-2.6927e-09	-1.06993
109003065	chr1:109003065:C:T	9.61245e-84	-2.6927e-09	-2.01559	4.1511e-05	-2.6927e-09	-2.21933
109003199	chr1:109003199:C:T	1.79176e-83	0.271744	-1.66461	0.000357549	1.21413	-1.28015
109003525	chr1:109003525:A:G	9.94704e-85	-2.66977	-1.6142	1.40318e-05	-1.50985	-1.79412
109004190	chr1:109004190:G:A	7.88497e-85	-2.52372	-1.99256	2.55242e-06	-2.85689	-2.15136
109004214	chr1:109004214:G:A	1.14297e-84	-2.62936	-1.51566	1.67532e-05	-1.40983	-1.71687
109004861	chr1:109004861:G:A	2.04404e-83	-1.26114	-4.05126e-09	4.68956e-05	-2.09737	-4.05126e-09
109004981	chr1:109004981:G:A	1.40901e-83	0.328438	-1.96161	0.000344789	1.42074	-1.5231
109005029	chr1:109005029:C:T	2.04551e-83	0.127418	-1.38784	0.000434368	1.05881	-0.930209
109005295	chr1:109005295:C:T	5.27523e-84	-2.61563	-4.05126e-09	2.69862e-05	-2.64997	-4.05126e-09
109005902	chr1:109005902:A:G	8.62617e-84	-2.6927e-09	-2.12385	4.12061e-05	-2.6927e-09	-2.22671
109005996	chr1:109005996:G:A	1.43501e-83	-2.6927e-09	-1.6149	0.000109205	-2.6927e-09	-1.25207
109006161	chr1:109006161:G:A	8.47075e-84	-2.6927e-09	-2.14203	4.86828e-05	-2.6927e-09	-2.05997
109006362	chr1:109006362:CA:C	8.14419e-85	-2.50319	-1.98075	3.1981e-06	-2.71167	-2.07106
109006404	chr1:109006404:G:C	1.74813e-83	-2.6927e-09	-1.41752	6.11536e-05	-2.6927e-09	-1.8319
109006544	chr1:109006544:C:A	2.01674e-83	0.179615	-1.4542	0.000391516	1.11399	-1.08926
109006890	chr1:109006890:C:T	7.68818e-84	-2.6927e-09	-2.23897	4.06869e-05	-2.6927e-09	-2.23939
109007353	chr1:109007353:G:T	1.15953e-83	-2.6927e-09	-1.82805	4.07788e-05	-2.6927e-09	-2.23713
109007426	chr1:109007426:G:T	2.01249e-83	-2.6927e-09	-1.27669	0.000115938	-2.6927e-09	-1.19224
109007941	chr1:109007941:A:C	7.74948e-84	-2.6927e-09	-2.23103	4.57383e-05	-2.6927e-09	-2.12236
109007969	chr1:109007969:G:A	8.17332e-84	-2.6927e-09	-2.17778	4.08356e-05	-2.6927e-09	-2.23574
109008029	chr1:109008029:G:C	7.78879e-84	-2.6927e-09	-2.22597	5.44866e-05	-2.6927e-09	-1.94734
109008046	chr1:109008046:G:A	6.96568e-85	-2.82061	-1.81963	3.6846e-06	-2.85732	-1.78381
109008630	chr1:109008630:C:T	1.00485e-83	0.0833295	-2.05456	0.000126272	0.899275	-2.00613
109008903	chr1:109008903:C:A	9.53754e-84	-2.02342	-4.05126e-09	0.000110957	-1.23615	-4.05126e-09
109009490	chr1:109009490:C:T	9.61245e-84	-2.6927e-09	-2.01559	4.1511e-05	-2.6927e-09	-2.21933
109009946	chr1:109009946:C:T	2.19471e-84	-2.60708	-0.885526	3.13078e-05	-1.34415	-1.15728
109010266	chr1:109010266:CAT:C	2.08631e-83	-2.6927e-09	-1.24067	5.96457e-05	-2.6927e-09	-1.85687
109010384	chr1:109010384:C:T	9.07548e-84	-2.07308	-4.05126e-09	6.82876e-05	-1.72156	-4.05126e-09
109010443	chr1:109010443:A:G	1.32897e-83	-0.106801	-1.58486	2.63662e-05	-1.22659	-1.44662
109010470	chr1:109010470:G:A	7.88288e-84	-2.6927e-09	-2.21396	4.22886e-05	-2.6927e-09	-2.20078
109010730	chr1:109010730:C:G	1.03406e-83	0.149485	-2.09206	0.000133643	0.973896	-2.02402
109011332	chr1:109011332:A:G	9.40947e-84	-2.6927e-09	-2.03694	4.20294e-05	-2.6927e-09	-2.20692
109011940	chr1:109011940:T:C	9.81799e-84	0.101901	-2.09634	0.00012409	0.90513	-2.02941
109012032	chr1:109012032:A:G	8.07035e-84	-2.6927e-09	-2.19046	4.1229e-05	-2.6927e-09	-2.22615
109012062	chr1:109012062:C:T	4.67782e-84	-2.73582	-4.05126e-09	2.19525e-05	-2.85641	-4.05126e-09
109012195	chr1:109012195:A:G	2.03045e-83	0.128158	-1.39597	0.000431651	1.05441	-0.932086
109012288	chr1:109012288:C:A	2.01925e-84	-2.62505	-0.950875	2.84157e-05	-1.38732	-1.21103
109012309	chr1:109012309:A:G	6.39849e-85	-2.50641	-2.21877	2.35631e-06	-2.85467	-2.23353
109012600	chr1:109012600:A:G	1.13855e-83	-2.6927e-09	-1.84631	4.06963e-05	-2.6927e-09	-2.23916
109014345	chr1:109014345:G:A	2.13623e-83	0.167998	-1.38502	0.000454902	1.10142	-0.926625
109014737	chr1:109014737:A:G	8.17598e-84	-2.6927e-09	-2.17745	4.08314e-05	-2.6927e-09	-2.23584
109014941	chr1:109014941:C:T	7.20229e-85	-2.46438	-2.14246	2.37718e-06	-2.85247	-2.22691
109015180	chr1:109015180:G:A	4.90235e-84	-2.68894	-4.05126e-09	4.41869e-05	-2.15687	-4.05126e-09
109015363	chr1:109015363:G:A	9.27576e-84	-2.05125	-4.05126e-09	6.82509e-05	-1.7221	-4.05126e-09
109016101	chr1:109016101:A:G	7.68569e-84	-2.6927e-09	-2.23929	4.06943e-05	-2.6927e-09	-2.2392
109016128	chr1:109016128:C:T	5.32531e-84	-2.60618	-4.05126e-09	2.72538e-05	-2.6401	-4.05126e-09
109016184	chr1:109016184:T:C	1.94826e-83	-2.6927e-09	-1.30913	0.000111977	-2.6927e-09	-1.227
109016484	chr1:109016484:AC:A	4.31982e-84	-2.81544	-4.05126e-09	2.37495e-05	-2.77773	-4.05126e-09
109016849	chr1:109016849:C:A	1.1062e-84	-1.95713	-2.22059	4.05133e-06	-2.30891	-2.23734
109017074	chr1:109017074:C:T	1.9919e-83	-1.28698	-4.05126e-09	9.50843e-05	-1.39053	-4.05126e-09
109017221	chr1:109017221:G:A	1.07193e-84	-1.98991	-2.21928	3.95145e-06	-2.33365	-2.23756
109017273	chr1:109017273:C:T	1.89992e-83	-2.6927e-09	-1.33426	8.1004e-05	-2.6927e-09	-1.55079
109017817	chr1:109017817:G:A	1.00878e-84	-2.16432	-2.10558	3.79745e-06	-2.81702	-1.79395
109018121	chr1:109018121:C:T	1.05152e-83	-2.6927e-09	-1.92583	4.07354e-05	-2.6927e-09	-2.2382
109018217	chr1:109018217:G:A	2.61405e-83	-2.6927e-09	-1.01517	0.000142392	-2.6927e-09	-0.986708
109018346	chr1:109018346:G:C	1.12205e-84	-2.10887	-2.05463	4.21735e-06	-2.80269	-1.7034
109019209	chr1:109019209:A:C	1.71872e-83	0.223898	-1.65838	0.000339545	1.15739	-1.27508
109019338	chr1:109019338:A:G	2.23275e-83	0.194973	-1.3678	0.000483867	1.14321	-0.906696
109020244	chr1:109020244:T:G	9.61245e-84	-2.6927e-09	-2.01559	4.1511e-05	-2.6927e-09	-2.21933
109020381	chr1:109020381:C:T	7.34439e-85	-2.48105	-2.10625	2.40971e-06	-2.85425	-2.21153
109020816	chr1:109020816:AT:A	8.41787e-84	0.00522402	-2.15352	0.000106806	0.792868	-2.06715
109020821	chr1:109020821:G:A	8.33798e-84	-0.0044205	-2.15341	0.000105825	0.78281	-2.06632
109021034	chr1:109021034:A:C	6.88355e-85	-2.53294	-2.11916	2.38722e-06	-2.85779	-2.21737
109021092	chr1:109021092:T:G	7.1153e-84	-2.31641	-4.05126e-09	2.29824e-05	-2.81056	-4.05126e-09
109021325	chr1:109021325:T:C	1.47503e-83	0.102488	-1.68988	0.000280385	1.01186	-1.32099
109022102	chr1:109022102:A:T	8.21363e-84	-2.6927e-09	-2.17286	4.07925e-05	-2.6927e-09	-2.23679
109022214	chr1:109022214:T:C	1.74232e-83	-2.6927e-09	-1.42085	6.09791e-05	-2.6927e-09	-1.83476
109022444	chr1:109022444:G:GTC	7.68706e-84	-2.6927e-09	-2.23911	4.07386e-05	-2.6927e-09	-2.23812
109022670	chr1:109022670:C:T	1.04875e-84	-2.01237	-2.21868	3.89621e-06	-2.34727	-2.23802
109022773	chr1:109022773:C:T	7.95892e-85	-2.368	-2.13894	3.96041e-06	-2.609	-1.95994
109023064	chr1:109023064:G:A	4.48411e-84	-2.77811	-4.05126e-09	2.25991e-05	-2.82738	-4.05126e-09
109024447	chr1:109024447:C:T	9.8665e-85	-2.6594	-1.6327	1.44109e-05	-1.48477	-1.79254
109024748	chr1:109024748:A:G	1.69871e-83	0.189024	-1.63522	0.000341673	1.12568	-1.23712
109025590	chr1:109025590:G:A	4.84308e-84	-0.656213	-2.04489	6.0433e-06	-2.21577	-1.93057
109025591	chr1:109025591:G:A	1.61783e-83	0.128407	-1.62339	0.000321218	1.05074	-1.22391
109026159	chr1:109026159:G:A	1.01776e-83	-2.6927e-09	-1.95846	4.20759e-05	-2.6927e-09	-2.20582
109026216	chr1:109026216:T:G	7.83689e-84	-2.6927e-09	-2.21981	4.10075e-05	-2.6927e-09	-2.23154
109026259	chr1:109026259:T:C	1.44158e-83	0.0320811	-1.64241	0.0002801	0.940896	-1.25104
109026510	chr1:109026510:G:A	1.67472e-83	0.223345	-1.68377	0.000331396	1.16165	-1.30363
109027166	chr1:109027166:T:G	8.38095e-84	-2.6927e-09	-2.15269	4.7151e-05	-2.6927e-09	-2.09194
109028924	chr1:109028924:T:TA	4.94365e-84	-2.68055	-4.05126e-09	2.5223e-05	-2.71753	-4.05126e-09
109029267	chr1:109029267:A:G	7.6931e-84	-2.6927e-09	-2.23833	4.06939e-05	-2.6927e-09	-2.23921
109029723	chr1:109029723:A:C	2.4524e-84	-2.60685	-0.774736	3.49764e-05	-1.3377	-1.05292
109030295	chr1:109030295:T:C	1.92501e-83	0.251693	-1.57283	0.000384903	1.16329	-1.15559
109030361	chr1:109030361:G:A	1.90686e-83	0.241223	-1.57183	0.000381152	1.15019	-1.15228
109030536	chr1:109030536:T:C	4.10003e-84	-2.43547	-0.432183	0.000115103	-0.834198	-0.365266
109031066	chr1:109031066:T:C	1.47076e-83	-2.6927e-09	-1.59029	6.76293e-05	-2.6927e-09	-1.73125
109031279	chr1:109031279:T:A	2.41643e-83	-2.6927e-09	-1.09378	7.0431e-05	-2.6927e-09	-1.69066
109032632	chr1:109032632:T:C	1.10343e-83	-1.87764	-4.05126e-09	2.50895e-05	-2.72284	-4.05126e-09
109032640	chr1:109032640:G:A	5.8948e-84	-2.50458	-4.05126e-09	2.30827e-05	-2.80621	-4.05126e-09
109032956	chr1:109032956:T:C	4.19348e-84	-2.84512	-4.05126e-09	2.19242e-05	-2.8577	-4.05126e-09
109033209	chr1:109033209:A:G	2.10994e-83	0.296417	-1.52582	0.000428999	1.21171	-1.09555
109033875	chr1:109033875:G:A	1.10774e-83	-2.6927e-09	-1.87375	5.05108e-05	-2.6927e-09	-2.02311
109033957	chr1:109033957:G:C	1.36061e-83	-2.6927e-09	-1.66814	5.17653e-05	-2.6927e-09	-1.99857
109034205	chr1:109034205:C:A	9.50354e-83	0.311083	-0.035487	4.55591e-05	-1.83816	-0.288125
109034215	chr1:109034215:G:A	4.7335e-84	-1.23874	-1.48525	1.49322e-05	-1.57049	-1.67129
109034469	chr1:109034469:T:C	5.00938e-83	-2.6927e-09	-0.364757	0.000171993	-2.6927e-09	-0.797836
109034716	chr1:109034716:A:G	1.50106e-83	0.0138309	-1.58372	0.000299307	0.926584	-1.17041
109035361	chr1:109035361:C:T	1.08778e-83	-2.6927e-09	-1.89193	7.66138e-05	-2.6927e-09	-1.60652
109035452	chr1:109035452:T:C	9.60157e-84	-2.6927e-09	-2.01673	4.14957e-05	-2.6927e-09	-2.2197
109035669	chr1:109035669:C:T	1.11126e-83	0.0898025	-1.96037	0.000238239	1.01384	-1.48586
109035762	chr1:109035762:C:T	7.85677e-84	-2.6927e-09	-2.21728	4.20972e-05	-2.6927e-09	-2.20531
109035883	chr1:109035883:G:A	7.69931e-84	-2.6927e-09	-2.23752	4.07041e-05	-2.6927e-09	-2.23896
109036426	chr1:109036426:G:A	2.18282e-84	-2.5784	-0.91964	3.26795e-05	-1.27648	-1.18207
109036612	chr1:109036612:G:A	8.66005e-85	-2.22885	-2.19367	3.31913e-06	-2.50875	-2.23684
109036697	chr1:109036697:G:A	1.95656e-83	-1.89122	0.586336	0.000113246	-1.03796	-0.177772
109036985	chr1:109036985:A:AT	7.86319e-84	-2.6927e-09	-2.21646	4.21314e-05	-2.6927e-09	-2.2045
109036998	chr1:109036998:A:G	4.73274e-84	-2.72415	-4.05126e-09	3.75041e-05	-2.32084	-4.05126e-09
109037292	chr1:109037292:A:G	7.68509e-84	-2.6927e-09	-2.23937	4.07164e-05	-2.6927e-09	-2.23866
109037379	chr1:109037379:T:C	1.74897e-83	0.0976296	-1.51467	0.000359081	1.01193	-1.07368
109037589	chr1:109037589:T:C	5.1831e-83	-0.330664	-4.05126e-09	0.000606846	0.462983	-4.05126e-09
109037619	chr1:109037619:C:T	1.83961e-83	0.244233	-1.61075	0.000386671	1.2104	-1.19812
109038240	chr1:109038240:C:T	1.28957e-83	0.229577	-1.95134	0.00031672	1.295	-1.48228
109038396	chr1:109038396:G:A	5.31864e-83	-2.6927e-09	-0.304849	0.00015917	-2.6927e-09	-0.875322
109038450	chr1:109038450:A:G	7.69931e-84	-2.6927e-09	-2.23752	4.07041e-05	-2.6927e-09	-2.23896
109038579	chr1:109038579:TGAGGTAG:T	9.08841e-83	0.344953	-0.114021	4.29262e-05	-1.82282	-0.362987
109039003	chr1:109039003:A:C	5.39222e-84	-2.5937	-4.05126e-09	2.82845e-05	-2.60298	-4.05126e-09
109039501	chr1:109039501:G:A	9.4543e-84	0.0834471	-2.11563	0.000119768	1.0716	-2.23133
109039574	chr1:109039574:T:A	4.89837e-83	-2.6927e-09	-0.387165	0.00067799	-2.6927e-09	0.57384
109039892	chr1:109039892:C:T	7.79874e-84	-2.6927e-09	-2.22469	4.10444e-05	-2.6927e-09	-2.23064
109040214	chr1:109040214:A:G	1.32301e-83	-2.6927e-09	-1.69616	9.42129e-05	-2.6927e-09	-1.39974
109040884	chr1:109040884:C:T	9.12966e-84	-2.6927e-09	-2.06712	4.06946e-05	-2.6927e-09	-2.2392
109042479	chr1:109042479:G:A	1.71932e-83	-2.6927e-09	-1.43414	0.000129826	-2.6927e-09	-1.0791
109042732	chr1:109042732:T:C	1.19299e-83	-2.6927e-09	-1.7996	4.67354e-05	-2.6927e-09	-2.10079
109042927	chr1:109042927:G:A	1.97935e-83	-1.87536	0.582059	0.00010872	-1.07341	-0.183107
109042968	chr1:109042968:C:T	4.53863e-83	-2.6927e-09	-0.463443	0.000213209	-2.6927e-09	-0.583018
109043290	chr1:109043290:A:G	8.96287e-84	-2.6927e-09	-2.08556	4.11163e-05	-2.6927e-09	-2.22889
109043307	chr1:109043307:A:G	6.57162e-85	-2.61914	-2.07934	1.1917e-05	-1.37709	-2.09024
109043714	chr1:109043714:G:A	4.94262e-84	-1.5389	-1.14186	2.64675e-05	-1.93397	-0.735408
109043720	chr1:109043720:A:G	5.46227e-85	-2.85176	-2.03162	5.70866e-06	-2.70624	-1.49707
109043810	chr1:109043810:C:T	9.71117e-85	-2.11569	-2.19228	2.68972e-06	-2.76964	-2.18622
109043863	chr1:109043863:T:C	6.81141e-84	-2.36005	-4.05126e-09	2.4134e-05	-2.76167	-4.05126e-09
109044290	chr1:109044290:C:T	8.96035e-84	-2.6927e-09	-2.08584	6.31969e-05	-2.6927e-09	-1.79904
109045139	chr1:109045139:C:T	4.42335e-84	-2.57359	-0.218163	3.6594e-05	-2.65005	0.304637
109045717	chr1:109045717:A:T	1.4112e-83	-2.6927e-09	-1.63163	6.75634e-05	-2.6927e-09	-1.73223
109045908	chr1:109045908:C:T	1.45231e-84	-2.42635	-1.47915	5.34773e-06	-2.72862	-1.54
109046405	chr1:109046405:G:A	5.42356e-84	-2.5879	-4.05126e-09	2.65641e-05	-2.66573	-4.05126e-09
109046408	chr1:109046408:C:T	6.15339e-84	-1.41421	-1.04744	3.95885e-05	-1.74788	-0.518877
109046468	chr1:109046468:C:T	7.68684e-84	-2.6927e-09	-2.23914	8.03167e-05	-2.6927e-09	-1.55932
109047047	chr1:109047047:TGTG:T	4.49894e-84	-2.77481	-4.05126e-09	2.41272e-05	-2.76195	-4.05126e-09
109047136	chr1:109047136:A:T	1.12671e-83	-1.85677	-4.05126e-09	2.2194e-05	-2.84547	-4.05126e-09
109047327	chr1:109047327:C:A	2.20778e-83	-1.18408	-4.05126e-09	0.000119382	-1.16297	-4.05126e-09
109047583	chr1:109047583:C:T	1.05432e-83	-2.6927e-09	-1.92317	4.17904e-05	-2.6927e-09	-2.21263
109047868	chr1:109047868:G:A	5.80493e-84	-2.51995	-4.05126e-09	2.82824e-05	-2.60305	-4.05126e-09
109047900	chr1:109047900:A:G	3.69655e-83	0.356978	-1.02565	2.26899e-05	-1.63846	-1.18492
109048200	chr1:109048200:G:C	1.52657e-84	-2.33925	-1.51638	5.01232e-06	-2.764	-1.56939
109048811	chr1:109048811:G:T	1.86863e-83	-0.178925	-1.17194	1.27179e-05	-1.98884	-1.41345
109049395	chr1:109049395:G:A	1.85373e-84	-1.42416	-2.23729	7.27128e-06	-1.75207	-2.20929
109049419	chr1:109049419:T:G	1.51547e-84	-2.31346	-1.54946	4.76876e-06	-2.78616	-1.59704
109049639	chr1:109049639:A:G	1.46916e-84	-2.36551	-1.52845	4.98104e-06	-2.76558	-1.57407
109049875	chr1:109049875:T:A	8.7756e-83	-2.6927e-09	0.195907	0.000272976	-2.6927e-09	-0.335907
109050011	chr1:109050011:C:G	4.85648e-83	1.1487	-1.54446	0.00287222	3.5947	-1.57715
109050315	chr1:109050315:G:A	3.07114e-83	-2.6927e-09	-0.85402	4.97977e-05	-2.6927e-09	-2.03732
109050705	chr1:109050705:G:A	1.02427e-83	-2.6927e-09	-1.95209	5.63203e-05	-2.6927e-09	-1.91424
109050754	chr1:109050754:G:A	1.99213e-84	-1.74892	-1.84053	6.0153e-06	-2.04039	-2.1106
109051032	chr1:109051032:C:T	8.81363e-84	-1.23918	-0.863175	7.81857e-06	-2.82535	-1.06344
109051078	chr1:109051078:T:C	7.809e-84	-2.6927e-09	-2.22338	4.11524e-05	-2.6927e-09	-2.22801
109051439	chr1:109051439:G:A	8.47654e-84	-2.6927e-09	-2.14135	4.96965e-05	-2.6927e-09	-2.03936
109051687	chr1:109051687:G:A	3.31738e-84	-0.840083	-2.23939	2.83987e-06	-2.74993	-2.1516
109051983	chr1:109051983:A:G	7.25557e-85	-2.49442	-2.10505	1.32189e-05	-1.22984	-2.13381
109052300	chr1:109052300:T:A	9.37622e-84	-2.6927e-09	-2.04048	4.34837e-05	-2.6927e-09	-2.17291
109052582	chr1:109052582:A:C	6.94531e-85	-2.53697	-2.1062	1.20632e-05	-1.32047	-2.13467
109052770	chr1:109052770:C:T	2.94218e-83	-2.6927e-09	-0.896916	7.97366e-05	-2.6927e-09	-1.56656
109052788	chr1:109052788:T:C	1.49326e-82	-2.6927e-09	0.727477	0.00222002	-2.6927e-09	1.75998
109052912	chr1:109052912:G:A	3.46635e-84	-0.800866	-2.23468	2.77399e-06	-2.73866	-2.18635
109052992	chr1:109052992:G:A	2.57462e-84	-1.65256	-1.68039	3.1267e-06	-2.63376	-2.17156
109053479	chr1:109053479:C:T	7.69226e-84	-2.6927e-09	-2.23844	9.71601e-05	-2.6927e-09	-1.36893
109053483	chr1:109053483:TCCGCCCGGCAGCTGCCCCGTCCAGGAGGTGGGGGGCAGCCCCCACCCGGCCAGCCGCCCCGTCCAGGAGGGAGGTCGTGGGCAACCC:T	5.70693e-85	-2.68437	-2.15519	8.16327e-06	-1.66897	-2.17667
109053544	chr1:109053544:G:A	1.69891e-83	-2.6927e-09	-1.44608	4.92623e-05	-2.6927e-09	-2.04813
109053743	chr1:109053743:G:C	4.17655e-84	-2.84917	-4.05126e-09	2.85017e-05	-2.59533	-4.05126e-09
109053919	chr1:109053919:C:A	6.69191e-85	-2.5718	-2.10854	1.10359e-05	-1.40748	-2.13666
109054007	chr1:109054007:ACTCC:A	2.59624e-84	-1.44596	-1.87862	2.61172e-06	-2.78052	-2.20477
109054035	chr1:109054035:CA:C	7.97971e-84	-2.6927e-09	-2.20175	4.122e-05	-2.6927e-09	-2.22637
109054138	chr1:109054138:T:C	1.34577e-83	-2.6927e-09	-1.6791	4.46315e-05	-2.6927e-09	-2.14685
109054540	chr1:109054540:G:A	1.21002e-84	-2.58777	-1.50024	4.83468e-06	-2.67359	-1.69589
109054546	chr1:109054546:G:A	2.9541e-83	-2.6927e-09	-0.892873	7.99336e-05	-2.6927e-09	-1.5641
109054640	chr1:109054640:G:A	9.49962e-84	-2.6927e-09	-2.0274	4.38921e-05	-2.6927e-09	-2.16356
109054657	chr1:109054657:C:T	8.89763e-84	-2.6927e-09	-2.09287	5.43304e-05	-2.6927e-09	-1.95021
109054692	chr1:109054692:C:G	3.41655e-84	-0.829376	-2.22064	2.68078e-06	-2.74757	-2.21161
109055481	chr1:109055481:G:A	2.35083e-84	-1.523	-1.90088	2.80119e-06	-2.68432	-2.23093
109055579	chr1:109055579:C:T	1.2461e-83	-2.6927e-09	-1.75605	5.67382e-05	-2.6927e-09	-1.90685
109055830	chr1:109055830:G:A	8.93768e-85	-2.37083	-2.02013	2.76003e-06	-2.76299	-2.16706
109056628	chr1:109056628:G:A	1.03661e-83	-2.6927e-09	-1.94011	4.15886e-05	-2.6927e-09	-2.21747
109057498	chr1:109057498:G:A	7.50095e-85	-2.47759	-2.08862	1.36905e-05	-1.21079	-2.11781
109057528	chr1:109057528:C:T	1.11317e-83	-2.6927e-09	-1.86886	4.66999e-05	-2.6927e-09	-2.10155
109058366	chr1:109058366:T:G	9.37157e-84	-2.6927e-09	-2.04097	4.35099e-05	-2.6927e-09	-2.1723
109058656	chr1:109058656:G:A	9.76626e-82	-2.6927e-09	2.60545	0.0023419	-2.6927e-09	1.81342
109058747	chr1:109058747:A:C	7.65758e-85	-2.77136	-1.77418	1.10724e-05	-1.35586	-2.18497
109059134	chr1:109059134:A:T	1.74923e-82	-2.6927e-09	0.885695	0.000416746	-2.6927e-09	0.0871853
109059407	chr1:109059407:G:A	1.94784e-84	-2.37313	-1.2388	3.60846e-06	-2.85777	-1.80424
109059650	chr1:109059650:G:A	4.07973e-83	-0.570038	-4.05126e-09	2.4035e-05	-2.76578	-4.05126e-09
109059756	chr1:109059756:T:C	3.72381e-84	-2.05801	-0.905898	4.72199e-06	-2.50308	-1.88998
109060032	chr1:109060032:C:CTA	2.31403e-83	-2.6927e-09	-1.13708	0.000102412	-2.6927e-09	-1.31629
109060046	chr1:109060046:A:T	7.50218e-84	-2.26346	-4.05126e-09	2.67779e-05	-2.65772	-4.05126e-09
109060491	chr1:109060491:A:G	1.19098e-83	-2.6927e-09	-1.80129	5.43057e-05	-2.6927e-09	-1.95066
109060678	chr1:109060678:G:A	2.0485e-82	-2.6927e-09	1.04362	0.000477513	-2.6927e-09	0.223298
109060748	chr1:109060748:G:A	1.99561e-82	-2.6927e-09	1.01747	0.000474508	-2.6927e-09	0.216985
109060757	chr1:109060757:C:T	1.08708e-83	-2.6927e-09	-1.89258	6.06354e-05	-2.6927e-09	-1.84041
109060943	chr1:109060943:C:T	2.38391e-84	-1.72081	-1.6891	3.21325e-06	-2.60169	-2.17632
109060985	chr1:109060985:A:G	2.85317e-84	-1.64996	-1.58026	3.35387e-06	-2.63264	-2.10254
109061277	chr1:109061277:C:T	4.14235e-84	-2.85739	-4.05126e-09	2.49632e-05	-2.72789	-4.05126e-09
109061411	chr1:109061411:T:C	3.49244e-84	-2.73826	-0.289792	7.4501e-05	-1.4098	-0.224675
109061955	chr1:109061955:C:G	7.91522e-84	-2.6927e-09	-2.20987	5.06678e-05	-2.6927e-09	-2.02
109062077	chr1:109062077:C:G	8.62062e-84	-2.6927e-09	-2.1245	4.1586e-05	-2.6927e-09	-2.21753
109062130	chr1:109062130:C:T	1.23146e-84	-2.41325	-1.6572	2.70612e-06	-2.85399	-2.09579
109062451	chr1:109062451:AT:A	8.9452e-85	-2.50631	-1.88381	2.56714e-06	-2.81705	-2.18545
109062487	chr1:109062487:T:G	1.45e-84	-2.46831	-1.43878	5.65014e-06	-2.5706	-1.64301
109062644	chr1:109062644:CA:C	4.22099e-84	-2.83858	-4.05126e-09	2.79139e-05	-2.61617	-4.05126e-09
109062683	chr1:109062683:T:G	5.49148e-85	-2.63913	-2.23891	2.34051e-06	-2.85553	-2.23939
109062756	chr1:109062756:G:A	7.84611e-85	-2.44124	-2.07998	2.58481e-06	-2.79521	-2.20043
109062915	chr1:109062915:G:A	4.44381e-84	-2.78714	-4.05126e-09	3.14928e-05	-2.49553	-4.05126e-09
109063158	chr1:109063158:C:T	6.06779e-84	-2.47566	-4.05126e-09	2.88978e-05	-2.58153	-4.05126e-09
109063296	chr1:109063296:G:A	2.13954e-82	-2.6927e-09	1.08711	0.000507002	-2.6927e-09	0.283222
109063324	chr1:109063324:A:G	8.58212e-84	-2.6927e-09	-2.12897	4.15769e-05	-2.6927e-09	-2.21775
109063327	chr1:109063327:AAAT:A	4.47654e-85	-2.85202	-2.23037	2.7986e-06	-2.67991	-2.23627
109063648	chr1:109063648:G:T	9.89337e-85	-2.34131	-1.94807	3.34435e-06	-2.66463	-2.07339
109063839	chr1:109063839:A:T	8.02577e-84	-2.6927e-09	-2.196	4.42255e-05	-2.6927e-09	-2.15599
109064303	chr1:109064303:C:T	4.28912e-84	-2.82257	-4.05126e-09	0.000140899	-0.99725	-4.05126e-09
109064373	chr1:109064373:T:G	6.70787e-84	-0.510104	-1.86527	3.81379e-06	-2.63698	-1.96969
109064891	chr1:109064891:T:C	8.94578e-82	-2.6927e-09	2.5177	0.0021108	-2.6927e-09	1.70953
109065090	chr1:109065090:T:C	7.68689e-84	-2.6927e-09	-2.23914	8.7915e-05	-2.6927e-09	-1.46892
109065651	chr1:109065651:G:A	8.0414e-84	-2.6927e-09	-2.19405	4.06865e-05	-2.6927e-09	-2.2394
109065661	chr1:109065661:G:A	2.67707e-84	-1.60056	-1.69337	3.12102e-06	-2.62871	-2.17842
109065852	chr1:109065852:C:T	1.50788e-84	-2.33204	-1.53592	7.1633e-06	-2.22262	-1.75371
109066248	chr1:109066248:CACTT:C	1.02605e-84	-2.48244	-1.7705	5.01647e-06	-2.43668	-1.89588
109066619	chr1:109066619:T:C	1.08676e-84	-2.48766	-1.70779	5.31462e-06	-2.43033	-1.8445
109066790	chr1:109066790:C:T	9.48962e-84	-2.6927e-09	-2.02845	5.99608e-05	-2.6927e-09	-1.8516
109066844	chr1:109066844:C:T	1.01939e-83	-2.6927e-09	-1.95686	4.16663e-05	-2.6927e-09	-2.2156
109067010	chr1:109067010:C:T	7.08349e-85	-2.78805	-1.83543	1.01009e-05	-1.4277	-2.20497
109067363	chr1:109067363:G:A	9.2045e-85	-2.52826	-1.83329	1.53068e-05	-1.32216	-1.89484
109067646	chr1:109067646:A:G	9.39786e-84	-2.6927e-09	-2.03817	6.00246e-05	-2.6927e-09	-1.85054
109067915	chr1:109067915:C:T	9.48109e-85	-2.39155	-1.94039	4.37145e-06	-2.85746	-1.61274
109068076	chr1:109068076:A:G	1.18482e-84	-2.63725	-1.47181	9.15019e-06	-1.66474	-2.06678
109068199	chr1:109068199:G:A	6.34768e-84	-0.561607	-1.86896	3.75237e-06	-2.65142	-1.97149
109068785	chr1:109068785:T:C	1.10005e-82	-2.6927e-09	0.42187	0.000218289	-2.6927e-09	-0.559473
109068873	chr1:109068873:G:A	2.44837e-84	-1.66085	-1.72238	3.0863e-06	-2.63099	-2.18733
109069862	chr1:109069862:C:A	7.57306e-85	-2.62128	-1.93536	1.14363e-05	-1.51381	-1.99469
109070214	chr1:109070214:T:C	9.2663e-84	-2.6927e-09	-2.05227	5.8802e-05	-2.6927e-09	-1.87112
109070541	chr1:109070541:G:C	4.71824e-84	-2.72722	-4.05126e-09	4.27555e-05	-2.1898	-4.05126e-09
109070590	chr1:109070590:C:T	1.09838e-83	-2.6927e-09	-1.88223	6.1297e-05	-2.6927e-09	-1.82956
109070844	chr1:109070844:C:A	2.80743e-84	-1.61679	-1.62959	2.90644e-06	-2.70675	-2.17161
109071251	chr1:109071251:G:C	1.84763e-82	-2.6927e-09	0.940421	0.000436987	-2.6927e-09	0.134611
109071464	chr1:109071464:G:T	1.38303e-84	-2.54129	-1.41309	5.41574e-06	-2.63362	-1.62236
109071475	chr1:109071475:T:C	7.2438e-85	-2.64546	-1.95563	1.06368e-05	-1.57249	-2.00849
109071860	chr1:109071860:G:C	5.16471e-85	-2.82565	-2.11374	8.02104e-06	-1.62536	-2.23786
109071942	chr1:109071942:C:T	6.28699e-85	-2.85718	-1.88558	4.90488e-06	-2.41458	-1.94048
109072589	chr1:109072589:G:A	8.17774e-84	-2.6927e-09	-2.17724	4.55589e-05	-2.6927e-09	-2.12629
109072859	chr1:109072859:A:C	1.31281e-84	-2.34648	-1.66001	4.87946e-06	-2.55959	-1.80067
109073519	chr1:109073519:G:A	1.41648e-84	-2.40846	-1.52202	3.12636e-05	-1.97609	-0.52675
109073705	chr1:109073705:C:T	3.1382e-84	-1.49081	-1.64419	2.97076e-06	-2.69403	-2.16244
109073911	chr1:109073911:G:A	8.63292e-84	-2.6927e-09	-2.12307	4.16295e-05	-2.6927e-09	-2.21648
109073994	chr1:109073994:A:G	5.91249e-84	-0.659667	-1.84192	3.72786e-06	-2.6792	-1.95026
109074420	chr1:109074420:C:T	8.48704e-85	-2.63013	-1.81257	1.24968e-05	-1.5357	-1.88412
109075155	chr1:109075155:A:G	5.64124e-84	-2.54855	-4.05126e-09	2.73184e-05	-2.63773	-4.05126e-09
109075635	chr1:109075635:C:T	7.92874e-84	-2.6927e-09	-2.20816	4.09971e-05	-2.6927e-09	-2.23179
109075686	chr1:109075686:G:A	3.26766e-84	-1.44746	-1.64711	2.97574e-06	-2.68745	-2.16735
109075870	chr1:109075870:A:C	8.67526e-84	-2.6927e-09	-2.11818	4.17265e-05	-2.6927e-09	-2.21416
109076695	chr1:109076695:G:A	3.09584e-84	-1.37751	-1.77109	2.74693e-06	-2.7338	-2.20101
109076955	chr1:109076955:G:A	7.28221e-84	-2.29322	-4.05126e-09	2.2194e-05	-2.84547	-4.05126e-09
109077297	chr1:109077297:T:C	7.76025e-84	-2.6927e-09	-2.22964	4.2219e-05	-2.6927e-09	-2.20242
109077861	chr1:109077861:G:T	8.21527e-84	-2.6927e-09	-2.17266	4.09755e-05	-2.6927e-09	-2.23232
109077872	chr1:109077872:A:G	2.27629e-83	-2.6927e-09	-1.15352	6.64047e-05	-2.6927e-09	-1.74952
109078379	chr1:109078379:G:A	2.91409e-83	-2.6927e-09	-0.906509	7.96784e-05	-2.6927e-09	-1.56729
109078491	chr1:109078491:A:G	8.90753e-84	-0.380719	-1.71104	4.00202e-06	-2.70567	-1.85282
109079239	chr1:109079239:A:G	7.39118e-85	-2.52666	-2.05429	2.5633e-06	-2.7968	-2.2072
109079357	chr1:109079357:T:C	2.41891e-83	-2.6927e-09	-1.09275	6.9394e-05	-2.6927e-09	-1.70549
109079731	chr1:109079731:C:G	1.5711e-84	-2.69873	-1.12814	8.7788e-06	-2.19634	-1.57662
109079826	chr1:109079826:C:T	2.53847e-83	-2.6927e-09	-1.0445	7.17289e-05	-2.6927e-09	-1.6724
109080495	chr1:109080495:C:T	2.90575e-84	-2.85512	-0.356842	1.68967e-05	-1.91587	-1.2023
109080933	chr1:109080933:A:G	1.2447e-84	-2.26381	-1.79594	4.39816e-06	-2.53677	-1.92734
109081065	chr1:109081065:TA:T	8.21071e-84	-2.6927e-09	-2.17321	4.09625e-05	-2.6927e-09	-2.23264
109081278	chr1:109081278:C:G	7.69069e-84	-2.6927e-09	-2.23864	4.31132e-05	-2.6927e-09	-2.18146
109081807	chr1:109081807:G:A	8.76492e-84	-2.6927e-09	-2.1079	4.16145e-05	-2.6927e-09	-2.21684
109081860	chr1:109081860:G:A	5.44729e-85	-2.65946	-2.22666	3.02695e-06	-2.61313	-2.22461
109081912	chr1:109081912:G:A	9.33051e-84	-2.6927e-09	-2.04536	4.2837e-05	-2.6927e-09	-2.18789
109081955	chr1:109081955:C:T	8.982e-84	-2.08343	-4.05126e-09	3.4002e-05	-2.41887	-4.05126e-09
109081956	chr1:109081956:A:G	8.88814e-84	-2.09393	-4.05126e-09	3.37083e-05	-2.42755	-4.05126e-09
109082143	chr1:109082143:T:A	3.78706e-83	-2.6927e-09	-0.644478	0.000108192	-2.6927e-09	-1.26138
109082325	chr1:109082325:G:C	5.33045e-85	-2.8015	-2.10631	3.88266e-06	-2.50363	-2.08514
109082812	chr1:109082812:G:A	6.07985e-85	-2.72093	-2.05533	8.3254e-06	-1.78165	-2.04433
109082936	chr1:109082936:C:T	7.15952e-84	-0.424675	-1.88553	3.73032e-06	-2.71376	-1.91504
109083024	chr1:109083024:GC:G	7.71349e-84	-2.6927e-09	-2.23568	4.07449e-05	-2.6927e-09	-2.23796
109083900	chr1:109083900:C:T	2.68134e-83	-0.989751	-4.05126e-09	5.781e-05	-1.88813	-4.05126e-09
109084188	chr1:109084188:A:G	5.17228e-83	-2.6927e-09	-0.332754	0.000104792	-2.6927e-09	-1.29332
109084264	chr1:109084264:C:T	5.07697e-83	-2.6927e-09	-0.351352	0.000644146	-2.6927e-09	0.522632
109084451	chr1:109084451:G:A	1.80485e-83	-1.38559	-4.05126e-09	2.31262e-05	-2.80433	-4.05126e-09
109084463	chr1:109084463:C:T	1.00394e-83	-2.6927e-09	-1.97214	5.18971e-05	-2.6927e-09	-1.99603
109084480	chr1:109084480:C:T	7.70234e-84	-2.6927e-09	-2.23713	4.42885e-05	-2.6927e-09	-2.15457
109084513	chr1:109084513:A:C	1.82303e-84	-2.7914	-0.886755	6.93185e-06	-2.80366	-1.20551
109085087	chr1:109085087:G:T	4.764e-83	-2.6927e-09	-0.414981	0.000100301	-2.6927e-09	-1.33712
109085206	chr1:109085206:A:G	1.20166e-83	-2.6927e-09	-1.79236	8.01211e-05	-2.6927e-09	-1.56175
109085281	chr1:109085281:A:G	6.35773e-85	-2.8509	-1.88067	5.09129e-06	-2.41652	-1.90124
109085702	chr1:109085702:T:C	1.59136e-84	-2.79968	-1.01438	6.11285e-06	-2.81142	-1.32348
109086191	chr1:109086191:A:G	1.00944e-83	-2.6927e-09	-1.96667	5.20554e-05	-2.6927e-09	-1.99298
109086421	chr1:109086421:G:T	1.73282e-83	-1.42632	-4.05126e-09	0.000235284	-0.484501	-4.05126e-09
109086886	chr1:109086886:C:T	7.01736e-85	-2.72499	-1.90786	4.13316e-06	-2.4351	-2.09115
109087243	chr1:109087243:G:A	5.14543e-85	-2.71088	-2.23225	5.04507e-06	-2.2973	-2.02958
109087648	chr1:109087648:G:A	1.90994e-83	-2.6927e-09	-1.329	0.000119373	-2.6927e-09	-1.16304
109087804	chr1:109087804:A:G	1.20133e-83	-2.6927e-09	-1.79264	8.02736e-05	-2.6927e-09	-1.55985
109087894	chr1:109087894:C:G	1.77308e-83	-2.6927e-09	-1.40335	7.4533e-05	-2.6927e-09	-1.63405
109088434	chr1:109088434:C:T	4.63185e-85	-2.8123	-2.23599	7.73211e-06	-1.66315	-2.23676
109088833	chr1:109088833:TCTC:T	4.68182e-85	-2.80297	-2.23458	8.11056e-06	-1.61631	-2.23581
109089398	chr1:109089398:G:A	1.65069e-84	-2.83815	-0.939314	1.64392e-05	-2.47802	-0.66761
109089706	chr1:109089706:C:T	7.84232e-84	-2.6927e-09	-2.21912	4.38227e-05	-2.6927e-09	-2.16514
109090133	chr1:109090133:T:G	1.79418e-84	-2.85661	-0.837497	7.2255e-06	-2.3869	-1.58078
109090332	chr1:109090332:T:C	1.00394e-83	-2.6927e-09	-1.97214	5.18971e-05	-2.6927e-09	-1.99603
109090634	chr1:109090634:C:G	7.12712e-85	-2.60954	-2.00779	4.48815e-06	-2.60689	-1.83696
109090713	chr1:109090713:G:A	8.89803e-84	-2.6927e-09	-2.09282	6.84935e-05	-2.6927e-09	-1.71855
109091313	chr1:109091313:T:G	4.15489e-84	-2.85437	-4.05126e-09	2.24343e-05	-2.8347	-4.05126e-09
109091351	chr1:109091351:C:T	5.0701e-85	-2.8578	-2.10008	4.35698e-05	-0.66356	-1.50737
109091720	chr1:109091720:T:C	7.72902e-84	-2.6927e-09	-2.23367	8.94519e-05	-2.6927e-09	-1.45159
109091735	chr1:109091735:G:C	8.02175e-84	-2.6927e-09	-2.1965	4.139e-05	-2.6927e-09	-2.22225
109091772	chr1:109091772:G:GTGTAT	1.33174e-83	-2.6927e-09	-1.68958	6.81164e-05	-2.6927e-09	-1.72407
109091810	chr1:109091810:G:C	5.09816e-85	-2.85784	-2.09451	4.43426e-05	-0.658671	-1.49468
109091891	chr1:109091891:A:G	5.58244e-85	-2.72136	-2.14025	6.87441e-06	-2.28006	-1.73743
109091968	chr1:109091968:A:G	1.33174e-83	-2.6927e-09	-1.68958	6.81164e-05	-2.6927e-09	-1.72407
109091991	chr1:109091991:C:T	4.7873e-85	-2.78346	-2.23181	8.74282e-06	-1.53957	-2.23749
109092066	chr1:109092066:T:G	4.83944e-85	-2.77739	-2.22705	8.95699e-06	-1.51385	-2.23901
109092776	chr1:109092776:A:G	1.56016e-84	-2.84773	-0.98613	7.66698e-06	-2.29855	-1.60982
109092816	chr1:109092816:A:G	1.24528e-83	-2.6927e-09	-1.75671	5.86616e-05	-2.6927e-09	-1.87351
109093137	chr1:109093137:C:T	1.07321e-83	-2.6927e-09	-1.90541	5.8537e-05	-2.6927e-09	-1.87563
109093171	chr1:109093171:C:T	1.52228e-84	-2.56871	-1.28973	4.65796e-06	-2.85739	-1.54933
109093362	chr1:109093362:C:T	4.67845e-85	-2.80033	-2.23794	4.73152e-06	-2.17507	-2.21598
109093830	chr1:109093830:G:A	8.22028e-84	-2.6927e-09	-2.17205	4.18551e-05	-2.6927e-09	-2.21108
109095260	chr1:109095260:A:T	4.68404e-85	-2.80333	-2.23374	5.08413e-06	-2.1612	-2.15796
109095917	chr1:109095917:A:G	5.61548e-83	-2.6927e-09	-0.250541	0.000346342	-2.6927e-09	-0.0978663
109096568	chr1:109096568:G:T	5.11491e-85	-2.85738	-2.0917	4.17559e-05	-0.71282	-1.50063
109097150	chr1:109097150:T:C	4.27672e-83	-2.6927e-09	-0.522881	0.000532176	-2.6927e-09	0.331681
109097495	chr1:109097495:C:G	5.19133e-85	-2.85786	-2.07639	4.57365e-05	-0.656825	-1.46557
109097582	chr1:109097582:G:A	1.63107e-83	-2.6927e-09	-1.48683	8.14758e-05	-2.6927e-09	-1.54499
109097899	chr1:109097899:G:A	1.63336e-83	-2.6927e-09	-1.48543	8.14349e-05	-2.6927e-09	-1.54549
109097902	chr1:109097902:T:C	4.72938e-85	-2.79658	-2.23087	8.27532e-06	-1.5942	-2.23782
109098152	chr1:109098152:T:C	1.4351e-84	-2.84105	-1.07637	8.05483e-06	-2.25499	-1.60403
109098378	chr1:109098378:TG:T	2.23914e-84	-2.75645	-0.716105	1.83431e-05	-2.66767	-0.368368
109098524	chr1:109098524:C:T	9.11662e-84	-2.6927e-09	-2.06855	4.12093e-05	-2.6927e-09	-2.22663
109099405	chr1:109099405:C:T	8.31109e-84	-2.6927e-09	-2.16106	4.23523e-05	-2.6927e-09	-2.19927
109099436	chr1:109099436:G:A	4.65223e-85	-2.84487	-2.19902	6.64062e-06	-1.81716	-2.23493
109099809	chr1:109099809:A:C	1.79931e-83	-2.6927e-09	-1.38866	7.28617e-05	-2.6927e-09	-1.65673
109100679	chr1:109100679:G:A	1.36095e-83	-2.6927e-09	-1.66788	0.000114624	-2.6927e-09	-1.20363
109100758	chr1:109100758:G:C	3.20739e-84	-2.85228	-0.260914	1.36286e-05	-2.50942	-0.823708
109101250	chr1:109101250:C:T	7.7129e-84	-2.6927e-09	-2.23576	9.20126e-05	-2.6927e-09	-1.42337
109101580	chr1:109101580:C:T	1.09129e-83	-2.6927e-09	-1.88871	4.33862e-05	-2.6927e-09	-2.17515
109101633	chr1:109101633:G:T	4.99804e-84	-2.66961	-4.05126e-09	2.55918e-05	-2.70302	-4.05126e-09
109101637	chr1:109101637:G:A	5.23976e-84	-2.62238	-4.05126e-09	2.1923e-05	-2.85776	-4.05126e-09
109102628	chr1:109102628:C:T	2.38269e-84	-2.85231	-0.558108	7.74029e-06	-2.83515	-1.0637
109102685	chr1:109102685:T:C	1.61064e-84	-1.60087	-2.20116	3.46749e-06	-2.82705	-1.87481
109102694	chr1:109102694:G:C	1.22528e-84	-2.83453	-1.24095	8.49336e-06	-2.25711	-1.5489
109102917	chr1:109102917:G:C	7.71555e-84	-2.6927e-09	-2.23542	9.14782e-05	-2.6927e-09	-1.42919
109102920	chr1:109102920:T:A	3.08124e-83	-0.850736	-4.05126e-09	3.48988e-05	-2.39284	-4.05126e-09
109102940	chr1:109102940:A:G	9.01301e-83	-2.68075	2.90335	0.00097688	-2.74154	3.68061
109103071	chr1:109103071:C:G	4.81747e-85	-2.85782	-2.15116	5.42774e-06	-2.09984	-2.15393
109103101	chr1:109103101:C:T	8.63266e-84	-2.6927e-09	-2.1231	4.06961e-05	-2.6927e-09	-2.23916
109103436	chr1:109103436:T:C	3.85484e-83	-2.6927e-09	-0.626739	0.00093503	-2.6927e-09	0.895286
109103638	chr1:109103638:C:T	2.14921e-84	-2.85626	-0.657293	7.56559e-06	-2.78892	-1.13277
109103769	chr1:109103769:A:T	2.3369e-84	-2.8569	-0.572925	1.09584e-05	-2.58023	-0.970959
109103990	chr1:109103990:A:G	3.37415e-84	-2.75258	-0.309935	1.05156e-05	-2.72877	-0.863662
109104668	chr1:109104668:A:T	7.71534e-84	-2.6927e-09	-2.23544	9.15412e-05	-2.6927e-09	-1.4285
109104891	chr1:109104891:G:A	4.15526e-84	-2.85428	-4.05126e-09	2.41836e-05	-2.75962	-4.05126e-09
109105566	chr1:109105566:T:C	2.89133e-83	-2.6927e-09	-0.91435	0.000132301	-2.6927e-09	-1.06021
109105830	chr1:109105830:C:T	5.5239e-85	-2.85736	-2.01479	6.34393e-06	-2.07826	-2.01953
109106172	chr1:109106172:A:G	8.00125e-85	-2.41079	-2.09085	6.14592e-06	-2.51813	-1.61138
109106248	chr1:109106248:C:G	1.96708e-84	-2.82911	-0.772995	6.32831e-06	-2.8556	-1.24466
109106426	chr1:109106426:T:A	4.05961e-84	-2.78662	-0.0909458	1.30584e-05	-2.67778	-0.698082
109106431	chr1:109106431:T:C	1.63713e-84	-2.75157	-1.03414	5.15317e-06	-2.84791	-1.45777
109106540	chr1:109106540:G:A	6.99419e-84	-2.33357	-4.05126e-09	2.42089e-05	-2.75857	-4.05126e-09
109106994	chr1:109106994:C:G	8.91159e-84	-2.6927e-09	-2.0913	6.85309e-05	-2.6927e-09	-1.71801
109107015	chr1:109107015:A:G	3.49047e-83	-2.6927e-09	-0.726032	0.000231101	-2.6927e-09	-0.502437
109107034	chr1:109107034:T:G	8.88402e-84	-2.6927e-09	-2.0944	6.81437e-05	-2.6927e-09	-1.72367
109107059	chr1:109107059:T:C	2.74625e-83	-2.6927e-09	-0.965831	0.000126596	-2.6927e-09	-1.10429
109107378	chr1:109107378:T:C	4.94423e-84	-2.68043	-4.05126e-09	2.53477e-05	-2.7126	-4.05126e-09
109107463	chr1:109107463:T:C	4.9949e-84	-2.67024	-4.05126e-09	2.55817e-05	-2.70342	-4.05126e-09
109107764	chr1:109107764:T:C	4.83827e-83	-2.75859	2.35908	0.000621201	-2.65182	3.13818
109107936	chr1:109107936:G:T	1.13283e-83	-2.6927e-09	-1.85135	4.11287e-05	-2.6927e-09	-2.22859
109107946	chr1:109107946:C:T	1.79971e-83	-2.6927e-09	-1.38844	8.6587e-05	-2.6927e-09	-1.48414
109108065	chr1:109108065:A:G	8.36547e-84	-2.6927e-09	-2.15454	4.37855e-05	-2.6927e-09	-2.16599
109108171	chr1:109108171:C:T	1.19766e-83	-2.6927e-09	-1.7957	4.08355e-05	-2.6927e-09	-2.23574
109108206	chr1:109108206:G:T	1.31643e-83	-2.6927e-09	-1.70115	7.51163e-05	-2.6927e-09	-1.62626
109108342	chr1:109108342:C:T	2.42116e-84	-2.74407	-0.650342	9.38639e-06	-2.73658	-0.969447
109108579	chr1:109108579:G:A	3.95133e-84	-2.64968	-0.254925	1.76488e-05	-2.77375	-0.30088
109108688	chr1:109108688:A:G	1.80035e-83	-2.6927e-09	-1.38808	8.6616e-05	-2.6927e-09	-1.48381
109109514	chr1:109109514:A:G	2.55547e-84	-2.80511	-0.53531	1.10855e-05	-2.6487	-0.890946
109109578	chr1:109109578:C:T	9.11967e-84	-2.6927e-09	-2.06822	4.97937e-05	-2.6927e-09	-2.0374
109110064	chr1:109110064:G:A	1.80035e-83	-2.6927e-09	-1.38808	8.6616e-05	-2.6927e-09	-1.48381
109110155	chr1:109110155:A:C	4.92039e-84	-2.68527	-4.05126e-09	2.52511e-05	-2.71642	-4.05126e-09
109110306	chr1:109110306:C:T	5.4352e-84	-2.77959	0.19383	1.84e-05	-2.79626	-0.236678
109110504	chr1:109110504:C:T	7.03821e-83	-2.67377	2.64905	0.000785272	-2.74848	3.46922
109110691	chr1:109110691:T:A	5.12759e-83	-2.74963	2.4082	0.000641836	-2.66568	3.18472
109111010	chr1:109111010:C:T	7.54866e-83	-2.64214	2.68744	0.000796957	-2.77127	3.50678
109111675	chr1:109111675:A:G	8.80167e-84	-2.6927e-09	-2.10371	4.09528e-05	-2.6927e-09	-2.23287
109112160	chr1:109112160:A:G	7.99639e-84	-2.6927e-09	-2.19966	4.11448e-05	-2.6927e-09	-2.22819
109112172	chr1:109112172:T:C	5.57936e-84	-2.80294	0.243361	1.88943e-05	-2.81922	-0.187213
109112393	chr1:109112393:A:G	5.90317e-84	-2.80672	0.303558	1.98264e-05	-2.82158	-0.136694
109113015	chr1:109113015:C:A	4.77605e-85	-2.82226	-2.19537	7.72282e-06	-1.66234	-2.23877
109113218	chr1:109113218:C:T	4.38911e-83	-2.6927e-09	-0.496942	0.00109983	-2.6927e-09	1.05762
109113234	chr1:109113234:A:G	2.92887e-83	-2.6927e-09	-0.901451	0.000134284	-2.6927e-09	-1.04533
109114079	chr1:109114079:C:T	4.56231e-83	-2.6927e-09	-0.458238	0.000601375	-2.6927e-09	0.453925
109114324	chr1:109114324:T:C	7.13684e-84	-2.19026	-0.123121	7.44074e-06	-2.74663	-1.1917
109114359	chr1:109114359:T:C	6.4507e-84	-2.76874	0.354275	2.17692e-05	-2.78364	-0.0811512
109114614	chr1:109114614:A:C	4.76352e-84	-2.71767	-4.05126e-09	2.45327e-05	-2.74529	-4.05126e-09
109114627	chr1:109114627:C:A	4.67654e-84	-2.84222	0.10613	1.62635e-05	-2.84446	-0.311909
109114743	chr1:109114743:G:A	9.96837e-84	-2.6927e-09	-1.97924	4.19838e-05	-2.6927e-09	-2.20801
109115262	chr1:109115262:A:G	3.84745e-82	-2.6927e-09	1.67393	0.000598411	-2.6927e-09	0.448985
109115279	chr1:109115279:A:G	1.10344e-83	-2.6927e-09	-1.87764	6.15927e-05	-2.6927e-09	-1.82475
109115282	chr1:109115282:A:C	5.28319e-85	-2.85567	-2.06104	6.33087e-06	-2.03047	-2.06939
109115645	chr1:109115645:A:G	5.78228e-84	-2.52386	-4.05126e-09	2.29522e-05	-2.81188	-4.05126e-09
109115739	chr1:109115739:T:C	5.60883e-85	-2.68511	-2.17178	5.55206e-06	-2.24207	-1.98905
109116152	chr1:109116152:C:T	2.89526e-83	-2.6927e-09	-0.912993	0.000132739	-2.6927e-09	-1.05691
109116285	chr1:109116285:C:T	1.95234e-83	-2.6927e-09	-1.30704	6.67595e-05	-2.6927e-09	-1.7442
109116852	chr1:109116852:G:A	9.44396e-84	-2.6927e-09	-2.03328	4.20388e-05	-2.6927e-09	-2.2067
109117053	chr1:109117053:A:AG	2.14415e-84	-2.80319	-0.712724	9.77898e-06	-2.64704	-1.01801
109117442	chr1:109117442:T:C	4.13992e-84	-2.85798	-4.05126e-09	2.21262e-05	-2.84853	-4.05126e-09
109117445	chr1:109117445:G:A	5.67523e-85	-2.66101	-2.18411	5.18374e-06	-2.28419	-2.01558
109117673	chr1:109117673:A:G	6.70959e-85	-2.85606	-1.82164	8.76913e-06	-1.9298	-1.84426
109118021	chr1:109118021:G:T	4.85407e-85	-2.7922	-2.20922	5.1336e-06	-2.42294	-1.88654
109118093	chr1:109118093:C:G	8.81643e-84	-2.6927e-09	-2.10204	5.84124e-05	-2.6927e-09	-1.87776
109118139	chr1:109118139:G:A	1.06722e-83	-2.6927e-09	-1.91102	8.27617e-05	-2.6927e-09	-1.52933
109118346	chr1:109118346:G:A	7.94773e-84	-2.6927e-09	-2.20577	4.10019e-05	-2.6927e-09	-2.23167
109118423	chr1:109118423:C:A	7.8584e-84	-2.6927e-09	-2.21707	4.20752e-05	-2.6927e-09	-2.20583
109118983	chr1:109118983:C:T	2.23301e-84	-2.73254	-0.74276	8.36797e-06	-2.76374	-1.05714
109118988	chr1:109118988:T:C	3.74478e-84	-2.84397	-0.114322	1.32576e-05	-2.8474	-0.513325
109119134	chr1:109119134:C:T	6.06801e-83	-2.67532	2.50229	0.000682516	-2.74713	3.32763
109119310	chr1:109119310:T:C	1.53953e-84	-2.76046	-1.08672	6.54569e-06	-2.71562	-1.35086
109119634	chr1:109119634:G:A	1.15871e-83	-2.6927e-09	-1.82876	4.49888e-05	-2.6927e-09	-2.13888
109119860	chr1:109119860:T:C	7.88208e-85	-2.47899	-2.03765	5.20005e-06	-2.80586	-1.49077
109120005	chr1:109120005:CT:C	5.58588e-83	-2.6927e-09	-0.255827	5.81125e-05	-2.6927e-09	-1.88291
109120122	chr1:109120122:G:A	4.55672e-84	-2.76205	-4.05126e-09	2.3689e-05	-2.78028	-4.05126e-09
109120354	chr1:109120354:G:A	1.31227e-83	-2.6927e-09	-1.70431	9.02968e-05	-2.6927e-09	-1.44219
109120513	chr1:109120513:C:T	2.29945e-83	-2.6927e-09	-1.1434	0.000142928	-2.6927e-09	-0.982955
109120702	chr1:109120702:T:G	1.00488e-83	-2.6927e-09	-1.9712	5.61609e-05	-2.6927e-09	-1.91707
109120798	chr1:109120798:G:A	3.72769e-84	-2.02106	-0.941806	4.67134e-06	-2.80093	-1.60291
109121057	chr1:109121057:C:T	4.572e-85	-2.82197	-2.23932	8.69726e-06	-1.5689	-2.21338
109121292	chr1:109121292:A:G	1.54322e-84	-2.46073	-1.38406	4.00861e-06	-2.40553	-2.15132
109121465	chr1:109121465:T:C	4.11221e-84	-1.99002	-0.874672	4.91917e-06	-2.79247	-1.55968
109121542	chr1:109121542:G:C	4.33159e-84	-1.9945	-0.818215	5.11701e-06	-2.79358	-1.51914
109122101	chr1:109122101:G:A	2.09713e-83	-2.6927e-09	-1.2355	8.53858e-05	-2.6927e-09	-1.49811
109122127	chr1:109122127:C:T	5.01145e-84	-2.66693	-4.05126e-09	2.57955e-05	-2.69509	-4.05126e-09
109122345	chr1:109122345:A:G	4.94501e-85	-2.76251	-2.22035	2.54105e-06	-2.80905	-2.20366
109122550	chr1:109122550:A:G	7.82927e-84	-2.6927e-09	-2.22078	4.07357e-05	-2.6927e-09	-2.23819
109122663	chr1:109122663:A:T	9.54024e-85	-2.1602	-2.16552	4.24577e-06	-2.83522	-1.66414
109122858	chr1:109122858:A:G	1.91271e-82	-2.6927e-09	0.975036	0.00169926	-2.6927e-09	1.49265
109122912	chr1:109122912:G:A	6.79209e-84	-2.36289	-4.05126e-09	2.79971e-05	-2.61319	-4.05126e-09
109123215	chr1:109123215:A:G	4.75235e-85	-2.7835	-2.2391	4.4322e-06	-2.29779	-2.15861
109123675	chr1:109123675:A:G	8.02098e-85	-2.36879	-2.13039	3.78739e-06	-2.81948	-1.79413
109123705	chr1:109123705:A:G	1.06349e-84	-2.03917	-2.17793	4.26946e-06	-2.8086	-1.68521
109123760	chr1:109123760:A:G	8.38417e-84	-2.6927e-09	-2.15231	6.4498e-05	-2.6927e-09	-1.77866
109123781	chr1:109123781:C:T	8.25808e-85	-2.5353	-1.93475	1.22443e-05	-2.83296	-0.607276
109124129	chr1:109124129:T:A	8.13217e-85	-2.54987	-1.93554	1.22702e-05	-2.82902	-0.609105
109124287	chr1:109124287:C:T	1.01249e-84	-2.04028	-2.22597	3.62385e-06	-2.80727	-1.85048
109124302	chr1:109124302:T:C	1.0029e-84	-2.10371	-2.17204	4.29928e-06	-2.82299	-1.66385
109125120	chr1:109125120:C:T	4.75893e-84	-2.71863	-4.05126e-09	2.45177e-05	-2.7459	-4.05126e-09
109125251	chr1:109125251:T:C	8.48083e-84	-2.6927e-09	-2.14084	6.34458e-05	-2.6927e-09	-1.79511
109125738	chr1:109125738:G:T	1.14537e-83	-2.6927e-09	-1.84034	6.44702e-05	-2.6927e-09	-1.77909
109126039	chr1:109126039:G:A	7.84883e-85	-2.45306	-2.06781	3.74536e-06	-2.84026	-1.78452
109126099	chr1:109126099:T:G	7.6859e-84	-2.6927e-09	-2.23927	4.11793e-05	-2.6927e-09	-2.22736
109126468	chr1:109126468:A:T	1.03286e-83	-2.6927e-09	-1.94374	5.19171e-05	-2.6927e-09	-1.99564
109126485	chr1:109126485:T:G	1.13263e-83	-2.6927e-09	-1.85153	6.34686e-05	-2.6927e-09	-1.79475
109126556	chr1:109126556:C:T	1.01595e-83	-1.96025	-4.05126e-09	3.42783e-05	-2.41078	-4.05126e-09
109126585	chr1:109126585:C:G	5.27678e-84	-2.61534	-4.05126e-09	2.71708e-05	-2.64315	-4.05126e-09
109127121	chr1:109127121:T:C	4.63009e-85	-2.81686	-2.2318	2.7418e-06	-2.77782	-2.15886
109127225	chr1:109127225:T:C	1.75944e-83	-2.6927e-09	-1.41107	0.000321936	-2.6927e-09	-0.170938
109127284	chr1:109127284:G:A	9.32071e-85	-2.13031	-2.21869	2.95608e-06	-2.69444	-2.16699
109127328	chr1:109127328:C:CA	1.77735e-83	-2.6927e-09	-1.40095	7.54961e-05	-2.6927e-09	-1.62121
109127349	chr1:109127349:GGAC:G	1.69768e-83	-2.6927e-09	-1.44681	7.2511e-05	-2.6927e-09	-1.66155
109127353	chr1:109127353:TACA:T	1.64162e-83	-2.6927e-09	-1.48038	7.06156e-05	-2.6927e-09	-1.68804
109127621	chr1:109127621:C:T	9.27326e-85	-2.1517	-2.20241	3.57737e-06	-2.6823	-1.98836
109128165	chr1:109128165:A:ACCTGGCCT	4.70267e-84	-2.73052	-4.05126e-09	2.43345e-05	-2.7534	-4.05126e-09
109128538	chr1:109128538:T:C	1.40384e-83	-2.6927e-09	-1.63686	7.70585e-05	-2.6927e-09	-1.60073
109128894	chr1:109128894:C:T	6.14761e-83	-2.6927e-09	-0.160004	0.000141084	-2.6927e-09	-0.995938
109129080	chr1:109129080:G:A	2.76472e-82	-2.6927e-09	1.34346	0.00267246	-2.6927e-09	1.94546
109129140	chr1:109129140:AT:A	5.19152e-85	-2.85786	-2.07635	4.61217e-06	-2.79307	-1.62352
109129287	chr1:109129287:A:T	1.16194e-83	-2.6927e-09	-1.82597	6.08897e-05	-2.6927e-09	-1.83623
109129394	chr1:109129394:T:C	9.27078e-84	-2.6927e-09	-2.05179	7.33287e-05	-2.6927e-09	-1.65034
109129401	chr1:109129401:C:T	9.33334e-84	-2.6927e-09	-2.04506	7.43424e-05	-2.6927e-09	-1.63661
109129503	chr1:109129503:C:T	1.37789e-83	-2.6927e-09	-1.65551	7.43536e-05	-2.6927e-09	-1.63646
109129545	chr1:109129545:A:G	8.38399e-85	-2.52751	-1.9274	4.78642e-06	-2.85053	-1.52899
109129593	chr1:109129593:A:G	4.67153e-85	-2.83905	-2.2007	4.57412e-06	-2.25745	-2.16743
109129649	chr1:109129649:A:T	8.05299e-84	-2.6927e-09	-2.19261	4.08059e-05	-2.6927e-09	-2.23647
109130089	chr1:109130089:T:C	4.5555e-84	-0.676768	-2.08555	1.08535e-05	-2.56897	-0.991832
109130398	chr1:109130398:G:A	1.71815e-84	-1.74586	-1.99154	2.78494e-06	-2.85774	-2.06333
109130636	chr1:109130636:G:A	7.77225e-84	-2.6927e-09	-2.22809	5.55089e-05	-2.6927e-09	-1.92875
109131431	chr1:109131431:C:T	4.63879e-84	-0.643908	-2.10029	3.00759e-06	-2.67905	-2.16511
109131465	chr1:109131465:G:A	4.85563e-84	-0.616692	-2.08182	2.97824e-06	-2.67772	-2.17624
109131659	chr1:109131659:T:C	8.80957e-85	-2.5839	-1.8215	5.34354e-06	-2.6391	-1.6303
109131757	chr1:109131757:G:A	5.48322e-83	-2.6927e-09	-0.274375	0.000109347	-2.6927e-09	-1.25077
109131790	chr1:109131790:T:C	4.82343e-84	-0.613315	-2.09185	3.01496e-06	-2.66993	-2.17178
109132203	chr1:109132203:AATGGC:A	9.58758e-83	-2.6927e-09	0.284401	0.0015186	-2.6927e-09	1.38025
109132281	chr1:109132281:T:C	1.77992e-83	-0.154608	-1.24489	2.92066e-06	-2.84301	-2.03048
109132329	chr1:109132329:G:A	4.8152e-85	-2.82866	-2.1808	2.59348e-06	-2.82822	-2.16407
109132472	chr1:109132472:G:A	5.84964e-84	-0.438602	-2.07367	3.14076e-06	-2.61897	-2.18186
109133084	chr1:109133084:A:G	5.22261e-84	-0.546066	-2.07959	3.04062e-06	-2.65269	-2.18054
109133702	chr1:109133702:G:A	1.03814e-83	-2.6927e-09	-1.93864	6.90091e-05	-2.6927e-09	-1.71105
109134406	chr1:109134406:G:A	8.65796e-85	-2.59115	-1.83161	5.3296e-06	-2.63008	-1.64194
109134687	chr1:109134687:G:A	7.87381e-85	-2.85363	-1.66406	6.19513e-06	-2.80028	-1.32125
109134848	chr1:109134848:A:G	8.35121e-84	-2.6927e-09	-2.15625	5.95531e-05	-2.6927e-09	-1.85842
109135333	chr1:109135333:T:G	7.99479e-84	-2.6927e-09	-2.19986	4.40239e-05	-2.6927e-09	-2.16056
109135394	chr1:109135394:C:T	1.96538e-83	-2.6927e-09	-1.30038	5.86954e-05	-2.6927e-09	-1.87293
109135447	chr1:109135447:A:T	8.1694e-84	-2.6927e-09	-2.17826	4.5472e-05	-2.6927e-09	-2.12819
109135821	chr1:109135821:T:C	8.87035e-85	-2.57829	-1.82023	5.3735e-06	-2.64373	-1.62008
109136379	chr1:109136379:G:C	8.17297e-84	-2.6927e-09	-2.17782	4.55077e-05	-2.6927e-09	-2.12741
109136405	chr1:109136405:G:A	8.96894e-85	-2.54053	-1.84694	5.03847e-06	-2.67375	-1.65444
109136520	chr1:109136520:G:A	1.13324e-83	-2.6927e-09	-1.85099	8.5063e-05	-2.6927e-09	-1.5019
109136524	chr1:109136524:G:A	1.0539e-83	-2.6927e-09	-1.92357	7.41089e-05	-2.6927e-09	-1.63976
109136573	chr1:109136573:G:A	6.88027e-83	-2.6927e-09	-0.0474094	0.000127755	-2.6927e-09	-1.09518
109136651	chr1:109136651:T:C	7.47397e-84	-0.666111	-1.60112	2.92766e-06	-2.69954	-2.17155
109136675	chr1:109136675:T:A	1.03321e-84	-2.81921	-1.42678	4.94141e-06	-2.85539	-1.49225
109136684	chr1:109136684:G:T	1.90879e-83	-1.3296	-4.05126e-09	2.27283e-05	-2.82168	-4.05126e-09
109136691	chr1:109136691:T:C	8.32952e-84	-0.647795	-1.51105	3.01571e-06	-2.69744	-2.14401
109137523	chr1:109137523:AT:A	7.92311e-84	-2.6927e-09	-2.20887	4.1251e-05	-2.6927e-09	-2.22562
109137558	chr1:109137558:G:A	4.09286e-84	-1.05928	-1.81013	3.26867e-06	-2.52535	-2.23556
109137879	chr1:109137879:G:A	8.52229e-85	-2.58758	-1.85097	5.21538e-06	-2.63313	-1.66055
109137937	chr1:109137937:C:T	2.29368e-83	0.969593	-2.1155	4.37967e-06	-2.23045	-2.23787
109138178	chr1:109138178:CA:C	2.38169e-83	-0.188893	-0.919366	4.37493e-06	-2.71069	-1.75871
109138291	chr1:109138291:A:G	2.84686e-83	-2.6927e-09	-0.929852	0.000141229	-2.6927e-09	-0.994908
109138339	chr1:109138339:C:T	2.9096e-83	1.08335	-1.9914	4.59003e-06	-2.18611	-2.23529
109138463	chr1:109138463:C:T	7.5391e-82	2.34662	-4.05126e-09	0.00119792	1.14305	-4.05126e-09
109138477	chr1:109138477:G:A	4.22901e-84	-2.83669	-4.05126e-09	2.70703e-05	-2.64685	-4.05126e-09
109138539	chr1:109138539:A:G	1.32331e-82	2.7713	-2.16464	2.43569e-06	-2.81728	-2.23778
109138565	chr1:109138565:C:T	1.42625e-82	-2.6927e-09	0.681565	0.00187916	-2.6927e-09	1.59328
109138945	chr1:109138945:T:G	9.22459e-85	-2.55806	-1.80131	5.33922e-06	-2.65692	-1.6133
109139254	chr1:109139254:T:C	2.65024e-83	0.940013	-1.94143	4.38219e-06	-2.24225	-2.22549
109139860	chr1:109139860:C:T	2.66836e-83	0.850494	-1.8451	4.3449e-06	-2.27787	-2.19842
109140149	chr1:109140149:A:C	5.37889e-85	-2.85785	-2.04091	2.33506e-06	-2.85797	-2.23928
109140687	chr1:109140687:A:G	7.838e-84	-2.6927e-09	-2.21967	4.06868e-05	-2.6927e-09	-2.23939
109140775	chr1:109140775:A:G	6.76597e-83	-0.064163	-4.05126e-09	2.71988e-05	-2.64212	-4.05126e-09
109140863	chr1:109140863:T:C	1.07265e-84	-2.34648	-1.86204	4.42606e-06	-2.77631	-1.68148
109141068	chr1:109141068:C:T	5.4948e-85	-2.85762	-2.01981	2.33538e-06	-2.85785	-2.23926
109141306	chr1:109141306:G:A	2.38543e-83	-0.422071	-0.684619	4.58088e-06	-2.75929	-1.66411
109141354	chr1:109141354:G:A	2.43104e-83	0.78049	-1.86824	4.21441e-06	-2.29971	-2.20707
109142085	chr1:109142085:A:C	6.96184e-84	-0.79835	-1.53986	2.89458e-06	-2.72843	-2.15403
109142189	chr1:109142189:G:A	7.02267e-84	-0.810642	-1.51887	2.91149e-06	-2.73077	-2.14586
109142475	chr1:109142475:T:A	2.35225e-83	0.755609	-1.8763	4.15536e-06	-2.31177	-2.20913
109142651	chr1:109142651:A:G	6.29887e-84	-0.848851	-1.58943	2.80103e-06	-2.74535	-2.16996
109143008	chr1:109143008:A:G	6.11704e-83	1.1856	-1.35059	5.38279e-06	-2.68318	-1.57891
109143036	chr1:109143036:G:A	2.35683e-83	0.777378	-1.89613	4.15718e-06	-2.30539	-2.21507
109143248	chr1:109143248:C:A	1.37127e-84	-2.21795	-1.74497	4.08985e-06	-2.80658	-1.73021
109143896	chr1:109143896:A:G	8.4075e-84	-2.6927e-09	-2.14953	6.48586e-05	-2.6927e-09	-1.77308
109143907	chr1:109143907:C:T	1.30273e-82	0.590978	-4.05126e-09	2.2737e-05	-2.8213	-4.05126e-09
109144136	chr1:109144136:C:T	1.53023e-84	-1.64733	-2.20591	2.34412e-06	-2.85546	-2.23792
109144220	chr1:109144220:C:T	1.34126e-83	-1.68246	-4.05126e-09	2.72645e-05	-2.63971	-4.05126e-09
109144345	chr1:109144345:C:T	2.41298e-83	0.814611	-1.90982	4.22572e-06	-2.28587	-2.21823
109144557	chr1:109144557:A:G	4.66115e-85	-2.83006	-2.21192	2.41756e-06	-2.85518	-2.20736
109144612	chr1:109144612:T:C	5.03137e-85	-2.85325	-2.11229	2.36831e-06	-2.85372	-2.22939
109144658	chr1:109144658:C:T	8.04206e-84	-2.6927e-09	-2.19397	4.46169e-05	-2.6927e-09	-2.14718
109144950	chr1:109144950:C:T	2.39124e-83	0.772048	-1.8763	4.18313e-06	-2.30511	-2.20913
109145119	chr1:109145119:A:G	1.39957e-84	-2.33335	-1.60913	5.96815e-06	-2.78171	-1.37715
109145287	chr1:109145287:A:G	4.96545e-85	-2.85609	-2.12265	2.36779e-06	-2.8562	-2.22713
109145426	chr1:109145426:T:C	5.14614e-85	-2.85581	-2.08718	2.34843e-06	-2.856	-2.23554
109145768	chr1:109145768:A:G	1.39265e-84	-2.3143	-1.63314	5.76377e-06	-2.7884	-1.4053
109145778	chr1:109145778:G:A	2.1198e-83	0.507134	-1.73188	4.06126e-06	-2.39715	-2.14665
109145852	chr1:109145852:G:A	2.03191e-83	0.462616	-1.72971	3.99256e-06	-2.41424	-2.14662
109146106	chr1:109146106:A:G	5.16289e-85	-2.85792	-2.08182	2.34219e-06	-2.85796	-2.23624
109146188	chr1:109146188:C:T	1.21191e-84	-2.15601	-1.93044	3.32213e-06	-2.82288	-1.92181
109146372	chr1:109146372:A:G	4.17755e-83	-2.6927e-09	-0.546342	0.000218576	-2.6927e-09	-0.558158
109146610	chr1:109146610:A:G	7.72849e-84	-2.6927e-09	-2.23374	4.06997e-05	-2.6927e-09	-2.23907
109146692	chr1:109146692:C:T	5.16593e-85	-2.85735	-2.0818	2.34413e-06	-2.85744	-2.23594
109146998	chr1:109146998:C:T	1.2674e-84	-1.803	-2.23868	2.42582e-06	-2.85728	-2.20184
109147159	chr1:109147159:G:A	7.52063e-85	-2.8517	-1.71189	4.70756e-06	-2.83294	-1.56319
109147542	chr1:109147542:A:G	8.6303e-84	-2.6927e-09	-2.12337	4.9438e-05	-2.6927e-09	-2.04457
109147976	chr1:109147976:C:T	4.51018e-84	-2.77232	-4.05126e-09	2.51506e-05	-2.72041	-4.05126e-09
109148059	chr1:109148059:G:A	2.66451e-82	-2.6927e-09	1.30654	0.00388342	-2.6927e-09	2.31918
109148241	chr1:109148241:C:T	8.16831e-84	-2.6927e-09	-2.17839	4.19183e-05	-2.6927e-09	-2.20957
109148566	chr1:109148566:C:T	8.69647e-84	-0.741403	-1.37433	2.90891e-06	-2.72439	-2.15312
109148813	chr1:109148813:G:A	2.84041e-83	0.962237	-1.89436	4.48574e-06	-2.2314	-2.21299
109149147	chr1:109149147:G:A	2.85693e-83	1.05409	-1.98041	4.55284e-06	-2.19792	-2.23162
109149431	chr1:109149431:G:T	2.85991e-83	0.975028	-1.90031	4.49111e-06	-2.23077	-2.21242
109149696	chr1:109149696:C:T	7.68491e-84	-2.6927e-09	-2.23939	4.19129e-05	-2.6927e-09	-2.2097
109149716	chr1:109149716:C:T	5.3759e-82	-2.6927e-09	2.00844	0.00292644	-2.6927e-09	2.03625
109149979	chr1:109149979:A:G	4.82495e-85	-2.85572	-2.15172	2.34584e-06	-2.85669	-2.23596
109150407	chr1:109150407:C:T	1.09626e-83	-1.88416	-4.05126e-09	2.19277e-05	-2.85754	-4.05126e-09
109150436	chr1:109150436:G:A	9.40549e-84	-2.6927e-09	-2.03736	4.29322e-05	-2.6927e-09	-2.18567
109150755	chr1:109150755:C:T	3.23581e-83	0.984455	-1.78624	3.66236e-06	-2.45247	-2.19471
109150982	chr1:109150982:C:T	9.3647e-83	0.260879	-4.05126e-09	0.000118699	-1.1687	-4.05126e-09
109151521	chr1:109151521:C:A	7.70207e-84	-2.6927e-09	-2.23716	4.07071e-05	-2.6927e-09	-2.23889
109152113	chr1:109152113:A:G	4.14121e-84	-2.85766	-4.05126e-09	0.000178529	-0.760543	-4.05126e-09
109152800	chr1:109152800:G:T	1.815e-83	0.829765	-2.20975	5.92758e-06	-2.49818	-1.66749
109153162	chr1:109153162:T:C	1.14772e-81	-2.6927e-09	2.76688	0.00672706	-2.6927e-09	2.8686
109153416	chr1:109153416:T:G	1.92583e-83	0.793754	-2.11446	8.11828e-06	-2.48983	-1.36135
109153434	chr1:109153434:G:A	6.74827e-85	-2.67694	-1.99502	6.18509e-06	-2.85119	-1.27196
109153711	chr1:109153711:T:C	4.99785e-83	1.19042	-1.55748	3.63376e-06	-2.41566	-2.23937
109154036	chr1:109154036:G:C	3.10164e-83	0.736342	-1.58048	3.16229e-06	-2.55533	-2.23867
109154605	chr1:109154605:A:C	5.21624e-85	-2.72549	-2.20398	5.81014e-06	-2.82122	-1.36446
109155261	chr1:109155261:C:T	1.53777e-83	-2.6927e-09	-1.54573	7.15314e-05	-2.6927e-09	-1.67516
109155268	chr1:109155268:C:T	3.72194e-82	-2.6927e-09	1.64076	0.00920181	-2.6927e-09	3.18186
109155287	chr1:109155287:TGCCTCA:T	8.01257e-84	-2.6927e-09	-2.19764	4.21651e-05	-2.6927e-09	-2.2037
109155475	chr1:109155475:G:T	2.30047e-83	-2.6927e-09	-1.14295	5.22488e-05	-2.6927e-09	-1.98928
109155578	chr1:109155578:A:T	2.85552e-83	-2.6927e-09	-0.926813	0.000128885	-2.6927e-09	-1.08637
109156671	chr1:109156671:AGGTAGAACTG:A	8.6471e-84	-2.6927e-09	-2.12143	7.24317e-05	-2.6927e-09	-1.66265
109156733	chr1:109156733:C:G	4.07572e-82	-2.6927e-09	1.73156	0.0113478	-2.6927e-09	3.39149
109157253	chr1:109157253:A:G	2.93887e-83	-2.6927e-09	-0.898044	0.000133494	-2.6927e-09	-1.05124
109157354	chr1:109157354:T:A	6.36804e-84	-2.42736	-4.05126e-09	2.19726e-05	-2.8555	-4.05126e-09
109157406	chr1:109157406:T:C	4.50226e-84	-2.77407	-4.05126e-09	8.58771e-05	-1.49237	-4.05126e-09
109158041	chr1:109158041:C:T	2.66537e-83	-0.995724	-4.05126e-09	5.01192e-05	-2.03089	-4.05126e-09
109158115	chr1:109158115:A:T	3.72945e-84	-1.30992	-1.65248	9.08622e-05	-0.305622	-1.13033
109158116	chr1:109158116:G:C	8.47176e-85	-2.2554	-2.1891	1.19223e-05	-1.35917	-2.10771
109158199	chr1:109158199:A:G	1.81719e-83	-2.6927e-09	-1.37878	5.05068e-05	-2.6927e-09	-2.02318
109158465	chr1:109158465:GT:G	7.92547e-84	-2.6927e-09	-2.20857	4.08323e-05	-2.6927e-09	-2.23582
109158746	chr1:109158746:A:G	1.83384e-80	7.77058	-2.23248	1.84529e-05	-0.856877	-2.1732
109159086	chr1:109159086:G:A	6.08416e-80	8.06174	-1.32436	1.7972e-05	-0.944394	-2.11208
109159120	chr1:109159120:C:T	4.43179e-83	-2.6927e-09	-0.487264	0.00082496	-2.6927e-09	0.770042
109159131	chr1:109159131:T:C	1.51599e-81	-2.6927e-09	3.04517	0.00172632	-2.6927e-09	1.50845
109159364	chr1:109159364:C:T	8.00865e-84	-2.6927e-09	-2.19813	4.0784e-05	-2.6927e-09	-2.237
109159445	chr1:109159445:T:C	4.45692e-83	-2.6927e-09	-0.481609	0.000824551	-2.6927e-09	0.769547
109159448	chr1:109159448:A:G	1.60015e-83	-2.6927e-09	-1.50597	0.000188689	-2.6927e-09	-0.705191
109159535	chr1:109159535:C:G	1.80851e-79	7.41847	0.408305	2.26515e-05	-1.07078	-1.75428
109159680	chr1:109159680:A:G	5.70234e-83	-2.6927e-09	-0.235192	0.000216638	-2.6927e-09	-0.567064
109159782	chr1:109159782:G:C	1.56826e-79	7.26095	0.42329	2.12244e-05	-1.13437	-1.75577
109159935	chr1:109159935:C:T	1.72496e-83	-2.6927e-09	-1.43086	4.73291e-05	-2.6927e-09	-2.08817
109160077	chr1:109160077:T:G	1.77785e-80	7.59789	-2.0908	1.57067e-05	-0.957701	-2.23351
109160401	chr1:109160401:C:A	7.84686e-80	8.18469	-1.19289	2.93842e-06	-2.62804	-2.23938
109160703	chr1:109160703:T:C	8.00865e-84	-2.6927e-09	-2.19813	4.0784e-05	-2.6927e-09	-2.237
109160808	chr1:109160808:T:C	5.6594e-80	7.89321	-1.22821	1.73358e-05	-1.00837	-2.08415
109161168	chr1:109161168:T:C	7.87036e-84	-2.6927e-09	-2.21555	4.14413e-05	-2.6927e-09	-2.22101
109161186	chr1:109161186:T:C	4.45147e-83	-2.6927e-09	-0.482834	0.000823277	-2.6927e-09	0.768
109161283	chr1:109161283:G:A	7.82764e-84	-2.6927e-09	-2.22099	4.74697e-05	-2.6927e-09	-2.0852
109161419	chr1:109161419:A:G	5.06303e-84	-2.65669	-4.05126e-09	2.2124e-05	-2.84863	-4.05126e-09
109161739	chr1:109161739:A:G	8.17078e-85	-2.68017	-1.80051	7.4514e-06	-2.03818	-1.89871
109161744	chr1:109161744:G:A	3.85528e-82	-2.6927e-09	1.67596	0.00304282	-2.6927e-09	2.07525
109161813	chr1:109161813:T:C	8.1183e-84	-2.6927e-09	-2.18453	4.93183e-05	-2.6927e-09	-2.047
109161903	chr1:109161903:C:T	1.98038e-82	1.0098	-4.05126e-09	8.77697e-05	-1.47058	-4.05126e-09
109161996	chr1:109161996:A:G	7.97818e-84	-2.6927e-09	-2.20194	5.53886e-05	-2.6927e-09	-1.93092
109162357	chr1:109162357:A:T	2.18562e-84	-1.26274	-2.23401	3.21009e-06	-2.75341	-2.02558
109162400	chr1:109162400:A:G	2.66185e-83	1.10297	-2.10001	5.31438e-06	-2.85774	-1.41713
109162572	chr1:109162572:A:G	1.12878e-83	-2.6927e-09	-1.85493	0.000139075	-2.6927e-09	-1.01028
109162597	chr1:109162597:C:A	7.70614e-84	-2.6927e-09	-2.23664	4.1325e-05	-2.6927e-09	-2.22382
109162771	chr1:109162771:C:G	8.35367e-84	-2.6927e-09	-2.15595	4.11919e-05	-2.6927e-09	-2.22705
109163082	chr1:109163082:T:C	8.15056e-84	-2.6927e-09	-2.18057	7.2483e-05	-2.6927e-09	-1.66194
109163333	chr1:109163333:T:G	1.10008e-83	-2.6927e-09	-1.88068	0.000133596	-2.6927e-09	-1.05047
109163542	chr1:109163542:G:A	1.09059e-83	-2.6927e-09	-1.88935	4.09008e-05	-2.6927e-09	-2.23414
109164232	chr1:109164232:A:C	8.52485e-84	-2.6927e-09	-2.13567	4.57987e-05	-2.6927e-09	-2.12104
109164258	chr1:109164258:A:G	3.06618e-84	-2.64285	-0.515371	3.4777e-05	-2.56657	0.170239
109164400	chr1:109164400:C:T	6.33133e-83	-2.6927e-09	-0.130557	0.000102577	-2.6927e-09	-1.31468
109164471	chr1:109164471:C:T	7.9432e-84	-2.6927e-09	-2.20634	5.38824e-05	-2.6927e-09	-1.95849
109164724	chr1:109164724:G:A	9.345e-84	-2.6927e-09	-2.04381	0.00014454	-2.6927e-09	-0.971734
109164849	chr1:109164849:A:T	7.95722e-84	-2.6927e-09	-2.20457	4.32246e-05	-2.6927e-09	-2.17888
109164985	chr1:109164985:C:T	4.66076e-85	-2.84233	-2.19973	4.43039e-06	-2.32884	-2.12796
109165289	chr1:109165289:T:C	1.51733e-84	-1.87287	-1.98884	2.54536e-06	-2.80531	-2.20571
109165349	chr1:109165349:G:C	7.71802e-84	-2.6927e-09	-2.23509	4.82747e-05	-2.6927e-09	-2.06838
109165442	chr1:109165442:A:G	1.34764e-84	-1.8121	-2.1682	2.59693e-06	-2.794	-2.19696
109165614	chr1:109165614:A:C	7.68501e-84	-2.6927e-09	-2.23938	5.82996e-05	-2.6927e-09	-1.8797
109165704	chr1:109165704:C:G	1.04516e-83	-2.6927e-09	-1.9319	4.41536e-05	-2.6927e-09	-2.15762
109165985	chr1:109165985:C:T	3.59248e-83	-2.6927e-09	-0.697225	4.68371e-05	-2.6927e-09	-2.09862
109166355	chr1:109166355:T:G	7.87965e-84	-2.6927e-09	-2.21437	4.65151e-05	-2.6927e-09	-2.10552
109166410	chr1:109166410:G:A	1.1905e-84	-1.91435	-2.18993	2.71736e-06	-2.75316	-2.19247
109166643	chr1:109166643:C:T	8.96245e-83	-2.6927e-09	0.216975	0.000139355	-2.6927e-09	-1.00827
109167174	chr1:109167174:A:C	1.42469e-84	-1.77957	-2.14512	2.56622e-06	-2.79953	-2.20333
109167734	chr1:109167734:C:T	4.4338e-85	-2.85311	-2.23887	4.21518e-06	-2.31577	-2.19083
109167885	chr1:109167885:G:A	2.21026e-84	-1.37777	-2.10777	3.58854e-06	-2.50306	-2.16449
109168641	chr1:109168641:A:G	1.37457e-84	-1.79159	-2.16892	2.57577e-06	-2.80008	-2.19907
109168775	chr1:109168775:T:A	1.12024e-84	-1.9483	-2.21681	2.8675e-06	-2.74419	-2.14766
109169002	chr1:109169002:T:C	1.17381e-84	-1.89797	-2.22043	2.81278e-06	-2.76971	-2.14141
109169073	chr1:109169073:A:G	7.68978e-84	-2.6927e-09	-2.23876	4.07699e-05	-2.6927e-09	-2.23735
109169128	chr1:109169128:T:C	1.1798e-84	-1.89951	-2.21379	2.77782e-06	-2.76973	-2.1539
109169225	chr1:109169225:A:G	1.18819e-84	-1.91669	-2.18954	2.71963e-06	-2.76445	-2.18035
109169356	chr1:109169356:C:T	1.24788e-84	-2.0656	-1.9916	2.75529e-06	-2.72664	-2.20513
109169401	chr1:109169401:A:G	1.24527e-84	-1.87135	-2.18795	2.70493e-06	-2.76927	-2.18094
109169626	chr1:109169626:AC:A	7.6971e-84	-2.6927e-09	-2.23781	4.30279e-05	-2.6927e-09	-2.18344
109170215	chr1:109170215:T:C	8.26842e-84	-2.6927e-09	-2.16621	9.26141e-05	-2.6927e-09	-1.41685
109170649	chr1:109170649:G:A	2.65838e-81	5.82048	-2.21366	4.07854e-06	-2.83173	-1.70782
109171134	chr1:109171134:C:T	7.90075e-85	-2.85141	-1.66287	3.91839e-06	-2.34131	-2.2383
109171211	chr1:109171211:C:T	7.34274e-84	-2.28494	-4.05126e-09	0.000306586	-0.219794	-4.05126e-09
109171276	chr1:109171276:A:G	1.26716e-84	-1.86379	-2.17808	2.66426e-06	-2.77261	-2.19275
109171395	chr1:109171395:T:C	1.23153e-84	-1.885	-2.18539	2.70477e-06	-2.7636	-2.18668
109171492	chr1:109171492:T:C	1.16285e-84	-1.93794	-2.18983	2.76414e-06	-2.74627	-2.1823
109171781	chr1:109171781:C:A	1.19161e-84	-1.93182	-2.17152	2.74482e-06	-2.73736	-2.19822
109172013	chr1:109172013:C:T	4.47466e-84	-2.78022	-4.05126e-09	6.99412e-05	-1.69764	-4.05126e-09
109172128	chr1:109172128:T:C	1.06374e-84	-1.99446	-2.2224	3.02634e-06	-2.70828	-2.12966
109172133	chr1:109172133:G:A	8.03425e-84	-2.6927e-09	-2.19494	4.87829e-05	-2.6927e-09	-2.05791
109172260	chr1:109172260:C:T	1.46153e-83	-2.6927e-09	-1.59658	6.7171e-05	-2.6927e-09	-1.73805
109172297	chr1:109172297:A:G	1.1621e-84	-1.92391	-2.20451	2.84268e-06	-2.7389	-2.16165
109173632	chr1:109173632:G:A	7.91086e-84	-2.6927e-09	-2.21042	4.73657e-05	-2.6927e-09	-2.0874
109173911	chr1:109173911:T:G	5.58948e-84	-2.55777	-4.05126e-09	2.1964e-05	-2.85589	-4.05126e-09
109173961	chr1:109173961:T:G	1.1926e-83	-2.6927e-09	-1.79994	4.57218e-05	-2.6927e-09	-2.12272
109174002	chr1:109174002:T:TAATCA	7.97076e-85	-2.26644	-2.23902	1.17432e-05	-1.24263	-2.23939
109174175	chr1:109174175:G:A	1.18618e-84	-1.88256	-2.22536	2.79201e-06	-2.756	-2.16253
109174319	chr1:109174319:G:A	7.90086e-84	-2.6927e-09	-2.21168	4.60853e-05	-2.6927e-09	-2.1148
109174699	chr1:109174699:G:A	1.05585e-84	-2.01859	-2.20572	2.8205e-06	-2.71414	-2.19423
109174873	chr1:109174873:G:A	4.84777e-85	-2.85689	-2.14583	3.47573e-06	-2.46708	-2.23241
109175247	chr1:109175247:T:C	8.30559e-85	-2.2252	-2.23911	2.93657e-06	-2.64681	-2.22124
109175248	chr1:109175248:G:A	6.32937e-85	-2.85237	-1.88367	3.12141e-06	-2.57619	-2.23082
109175320	chr1:109175320:G:A	9.86655e-85	-2.0713	-2.22078	3.02664e-06	-2.69325	-2.14458
109175329	chr1:109175329:A:G	8.2791e-85	-2.2288	-2.2387	2.98543e-06	-2.64548	-2.20607
109175441	chr1:109175441:A:G	7.95299e-85	-2.26836	-2.23933	3.03173e-06	-2.61918	-2.21698
109175997	chr1:109175997:G:T	9.116e-85	-2.13372	-2.23749	3.20079e-06	-2.66316	-2.11874
109176069	chr1:109176069:T:G	9.65698e-85	-2.0773	-2.23625	3.0879e-06	-2.69169	-2.12611
109176332	chr1:109176332:G:A	9.45128e-85	-2.10586	-2.22923	3.19647e-06	-2.67024	-2.113
109177941	chr1:109177941:T:C	7.90613e-84	-2.6927e-09	-2.21101	4.7302e-05	-2.6927e-09	-2.08874
109178158	chr1:109178158:T:C	8.81447e-85	-2.18077	-2.22407	3.96041e-06	-2.62316	-1.94579
109178360	chr1:109178360:G:A	9.63964e-85	-2.07804	-2.23731	3.11042e-06	-2.68922	-2.12131
109178438	chr1:109178438:T:A	8.8797e-85	-2.16646	-2.23101	3.35503e-06	-2.63227	-2.10257
109178833	chr1:109178833:C:T	2.72709e-83	-2.6927e-09	-0.972833	4.43422e-05	-2.6927e-09	-2.15336
109178891	chr1:109178891:G:A	9.7061e-84	-2.6927e-09	-2.0059	6.96924e-05	-2.6927e-09	-1.7012
109179013	chr1:109179013:C:T	9.04701e-85	-2.14856	-2.23024	3.30142e-06	-2.6431	-2.10784
109179062	chr1:109179062:A:G	1.20706e-84	-1.92019	-2.17028	8.71187e-06	-1.66688	-2.11372
109179567	chr1:109179567:T:C	4.22686e-83	-2.6927e-09	-0.534608	9.73764e-05	-2.6927e-09	-1.36671
109179682	chr1:109179682:G:A	9.78663e-84	-2.6927e-09	-1.99764	0.000162893	-2.6927e-09	-0.852201
109179968	chr1:109179968:C:T	9.27323e-85	-2.12361	-2.2305	3.11617e-06	-2.66015	-2.14854
109180162	chr1:109180162:C:A	7.68547e-84	-2.6927e-09	-2.23932	5.09792e-05	-2.6927e-09	-2.01387
109180468	chr1:109180468:T:C	2.90072e-83	1.21237	-2.12348	2.69756e-06	-2.84645	-2.1065
109180476	chr1:109180476:G:A	9.46322e-84	-2.6927e-09	-2.03124	4.2717e-05	-2.6927e-09	-2.1907
109180566	chr1:109180566:T:C	2.86391e-84	-1.92883	-1.29763	1.57434e-05	-1.7602	-1.42867
109180841	chr1:109180841:T:A	8.03642e-84	-2.6927e-09	-2.19467	4.09055e-05	-2.6927e-09	-2.23403
109180919	chr1:109180919:T:C	8.02047e-84	-2.6927e-09	-2.19666	4.09162e-05	-2.6927e-09	-2.23377
109181165	chr1:109181165:G:A	5.41955e-85	-2.84899	-2.04223	2.89198e-06	-2.64449	-2.23886
109181566	chr1:109181566:A:G	5.30466e-85	-2.85475	-2.0579	2.99812e-06	-2.60808	-2.23923
109181663	chr1:109181663:C:T	5.70986e-85	-2.85438	-1.98467	3.00201e-06	-2.61121	-2.2348
109181861	chr1:109181861:G:C	5.79599e-85	-2.85073	-1.97334	3.32841e-06	-2.51837	-2.22443
109181867	chr1:109181867:A:G	5.47668e-85	-2.8549	-2.02584	3.00758e-06	-2.60535	-2.23881
109181874	chr1:109181874:T:A	1.07873e-84	-2.01708	-2.18578	3.62742e-06	-2.69361	-1.96316
109181989	chr1:109181989:T:G	5.43538e-85	-2.85609	-2.03222	3.06466e-06	-2.58626	-2.2391
109182049	chr1:109182049:C:T	5.44569e-85	-2.85419	-2.03222	2.98721e-06	-2.61185	-2.2391
109182202	chr1:109182202:C:T	4.17344e-84	-2.84991	-4.05126e-09	0.000246972	-0.436016	-4.05126e-09
109182294	chr1:109182294:C:T	7.8358e-84	-2.6927e-09	-2.21995	4.06869e-05	-2.6927e-09	-2.23939
109182307	chr1:109182307:G:A	2.83679e-83	-0.933396	-4.05126e-09	3.88961e-05	-2.2844	-4.05126e-09
109182617	chr1:109182617:C:T	4.41316e-83	1.46647	-1.95795	2.41301e-06	-2.85422	-2.21019
109182658	chr1:109182658:C:G	5.41354e-85	-2.8518	-2.04054	2.93947e-06	-2.62775	-2.23931
109182843	chr1:109182843:G:C	7.78713e-84	-2.6927e-09	-2.22618	4.59206e-05	-2.6927e-09	-2.11838
109182854	chr1:109182854:A:G	5.18303e-85	-2.85545	-2.0804	3.37208e-06	-2.49123	-2.23853
109183088	chr1:109183088:T:G	5.39602e-85	-2.8536	-2.04198	2.97151e-06	-2.61686	-2.23937
109183585	chr1:109183585:C:CT	9.48769e-84	-2.6927e-09	-2.02866	4.39949e-05	-2.6927e-09	-2.16122
109183753	chr1:109183753:A:T	7.77133e-84	-2.6927e-09	-2.22821	4.52952e-05	-2.6927e-09	-2.13209
109183853	chr1:109183853:A:G	5.37932e-85	-2.85366	-2.04501	2.95183e-06	-2.62357	-2.2393
109183968	chr1:109183968:G:C	1.86762e-83	-2.6927e-09	-1.3514	4.36028e-05	-2.6927e-09	-2.17017
109184073	chr1:109184073:T:A	5.43135e-85	-2.8519	-2.03715	2.92714e-06	-2.63248	-2.23878
109184143	chr1:109184143:G:A	1.83698e-83	-2.6927e-09	-1.36795	4.34569e-05	-2.6927e-09	-2.17352
109184151	chr1:109184151:C:G	5.42531e-84	-2.58758	-4.05126e-09	2.19461e-05	-2.8567	-4.05126e-09
109184235	chr1:109184235:G:T	1.589e-84	-1.93424	-1.88131	2.56469e-06	-2.7876	-2.21586
109184303	chr1:109184303:G:A	7.10458e-84	-2.08855	-0.229361	2.73869e-06	-2.80955	-2.12826
109184486	chr1:109184486:T:G	1.45711e-84	-2.02935	-1.87285	2.70361e-06	-2.72389	-2.22682
109184570	chr1:109184570:T:C	8.58686e-84	-2.6927e-09	-2.12842	4.21071e-05	-2.6927e-09	-2.20508
109184662	chr1:109184662:C:G	8.65752e-79	11.6241	-2.2314	9.561e-06	-1.5553	-2.1323
109184800	chr1:109184800:A:G	1.64319e-83	0.468996	-1.94842	4.84728e-06	-2.82023	-1.54665
109184853	chr1:109184853:T:C	1.60123e-84	-2.56747	-1.24041	5.20156e-06	-2.73066	-1.56567
109184907	chr1:109184907:G:A	5.73562e-84	-0.295744	-2.23621	1.01904e-05	-1.38519	-2.23866
109185031	chr1:109185031:CT:C	9.91318e-85	-2.12773	-2.15964	3.98304e-06	-2.61885	-1.9444
109185210	chr1:109185210:A:G	1.82672e-84	-1.90222	-1.77391	5.52714e-06	-2.57621	-1.65942
109185224	chr1:109185224:T:A	6.07068e-83	-2.6927e-09	-0.172598	0.000174412	-2.6927e-09	-0.783871
109185258	chr1:109185258:T:C	1.11558e-84	-2.08428	-2.085	5.51877e-06	-2.29141	-1.94573
109185318	chr1:109185318:C:T	7.68611e-84	-2.6927e-09	-2.23924	4.30676e-05	-2.6927e-09	-2.18252
109185343	chr1:109185343:T:C	8.70387e-85	-2.41457	-2.0029	6.38119e-06	-2.36839	-1.72355
109185457	chr1:109185457:T:C	9.04322e-85	-2.31343	-2.06579	5.21192e-06	-2.4901	-1.80425
109185560	chr1:109185560:T:C	8.51577e-85	-2.32424	-2.11507	5.16181e-06	-2.48826	-1.81574
109186084	chr1:109186084:A:T	2.42931e-83	-2.6927e-09	-1.08846	0.000100417	-2.6927e-09	-1.33596
109186256	chr1:109186256:G:T	4.57699e-83	-2.6927e-09	-0.455027	7.44914e-05	-2.6927e-09	-1.63461
109186331	chr1:109186331:A:G	8.68749e-84	-2.6927e-09	-2.11677	4.74108e-05	-2.6927e-09	-2.08644
109186355	chr1:109186355:A:G	9.64798e-84	-2.23376	0.221858	9.12387e-06	-2.57954	-1.15486
109186490	chr1:109186490:T:C	2.04644e-83	-2.6927e-09	-1.25997	8.56821e-05	-2.6927e-09	-1.49465
109186494	chr1:109186494:TAAC:T	1.95182e-83	-2.6927e-09	-1.3073	8.2343e-05	-2.6927e-09	-1.5344
109186686	chr1:109186686:A:G	1.21773e-83	-2.6927e-09	-1.77908	6.14695e-05	-2.6927e-09	-1.82675
109186746	chr1:109186746:T:C	8.12611e-84	-2.6927e-09	-2.18357	5.2931e-05	-2.6927e-09	-1.9763
109186831	chr1:109186831:C:T	8.50187e-84	-2.6927e-09	-2.13837	4.07046e-05	-2.6927e-09	-2.23895
109187323	chr1:109187323:C:T	8.33556e-84	-2.6927e-09	-2.15812	4.06976e-05	-2.6927e-09	-2.23912
109187340	chr1:109187340:G:A	2.55305e-83	-2.6927e-09	-1.03878	6.73514e-05	-2.6927e-09	-1.73537
109187460	chr1:109187460:T:G	7.69625e-84	-2.6927e-09	-2.23792	4.07949e-05	-2.6927e-09	-2.23673
109187782	chr1:109187782:T:C	9.20075e-84	-2.6927e-09	-2.05937	4.36249e-05	-2.6927e-09	-2.16966
109187819	chr1:109187819:G:A	2.26214e-83	-2.6927e-09	-1.15976	8.38818e-05	-2.6927e-09	-1.51588
109187889	chr1:109187889:T:C	1.67472e-80	7.65178	-2.20445	5.41366e-06	-2.03355	-2.22282
109187994	chr1:109187994:G:A	7.69625e-84	-2.6927e-09	-2.23792	4.07949e-05	-2.6927e-09	-2.23673
109188640	chr1:109188640:A:AT	7.6975e-84	-2.6927e-09	-2.23776	4.15037e-05	-2.6927e-09	-2.21951
109188684	chr1:109188684:C:T	9.06821e-84	-2.6927e-09	-2.07388	4.41572e-05	-2.6927e-09	-2.15754
109188745	chr1:109188745:G:A	7.68782e-84	-2.6927e-09	-2.23902	4.12771e-05	-2.6927e-09	-2.22498
109189460	chr1:109189460:C:T	1.28177e-83	-2.6927e-09	-1.72782	5.35113e-05	-2.6927e-09	-1.9654
109190137	chr1:109190137:C:CAT	7.76235e-84	-2.6927e-09	-2.22937	4.06926e-05	-2.6927e-09	-2.23925
109190139	chr1:109190139:C:T	9.76215e-84	-2.6927e-09	-2.00014	4.3189e-05	-2.6927e-09	-2.17971
109190274	chr1:109190274:G:A	1.34285e-83	-2.6927e-09	-1.68128	5.5371e-05	-2.6927e-09	-1.93124
109190491	chr1:109190491:G:C	9.06103e-84	-2.6927e-09	-2.07467	4.41287e-05	-2.6927e-09	-2.15818
109190570	chr1:109190570:T:G	9.06821e-84	-2.6927e-09	-2.07388	4.41572e-05	-2.6927e-09	-2.15754
109190885	chr1:109190885:T:C	2.18655e-83	-2.6927e-09	-1.19374	7.45445e-05	-2.6927e-09	-1.6339
109190910	chr1:109190910:A:T	1.46768e-83	-1.59239	-4.05126e-09	2.26833e-05	-2.82367	-4.05126e-09
109191096	chr1:109191096:C:T	1.12501e-83	-2.6927e-09	-1.85828	7.51618e-05	-2.6927e-09	-1.62565
109191535	chr1:109191535:T:C	5.4042e-84	-0.478447	-2.11303	8.90326e-06	-1.55501	-2.20387
109191603	chr1:109191603:G:T	4.00847e-84	-0.994825	-1.89542	6.89043e-06	-1.88311	-2.13205
109191729	chr1:109191729:G:A	1.52863e-83	-2.6927e-09	-1.5517	6.27244e-05	-2.6927e-09	-1.80654
109191940	chr1:109191940:T:C	7.74803e-84	-2.6927e-09	-2.23121	4.06894e-05	-2.6927e-09	-2.23932
109192013	chr1:109192013:T:C	1.24512e-83	-1.75684	-4.05126e-09	2.62857e-05	-2.67627	-4.05126e-09
109192049	chr1:109192049:G:A	7.76644e-84	-2.6927e-09	-2.22884	4.07193e-05	-2.6927e-09	-2.23859
109192187	chr1:109192187:G:T	6.37573e-85	-2.50995	-2.21879	2.72287e-06	-2.70422	-2.23939
109192425	chr1:109192425:A:G	1.1331e-83	-2.6927e-09	-1.85111	7.55536e-05	-2.6927e-09	-1.62045
109192450	chr1:109192450:C:T	9.58278e-84	-2.6927e-09	-2.01869	4.65308e-05	-2.6927e-09	-2.10518
109192682	chr1:109192682:C:T	9.57871e-84	-2.6927e-09	-2.01911	4.69515e-05	-2.6927e-09	-2.09618
109192859	chr1:109192859:G:A	8.11866e-84	-2.6927e-09	-2.18449	5.12818e-05	-2.6927e-09	-2.00796
109192882	chr1:109192882:T:C	5.84179e-84	-0.540432	-1.97318	7.98387e-06	-1.63376	-2.23411
109192975	chr1:109192975:G:A	7.69479e-84	-2.6927e-09	-2.23811	4.08035e-05	-2.6927e-09	-2.23652
109193214	chr1:109193214:T:C	5.17735e-84	-0.57736	-2.057	8.04016e-06	-1.67958	-2.18126
109193782	chr1:109193782:C:T	7.7058e-84	-2.6927e-09	-2.23668	4.25884e-05	-2.6927e-09	-2.19371
109194128	chr1:109194128:G:C	1.48921e-83	-2.6927e-09	-1.57782	4.79371e-05	-2.6927e-09	-2.0754
109194290	chr1:109194290:T:C	9.9682e-84	-2.6927e-09	-1.97925	0.000107214	-2.6927e-09	-1.27046
109194441	chr1:109194441:C:T	4.62861e-84	-0.615569	-2.13083	6.12714e-06	-1.89997	-2.23259
109194468	chr1:109194468:G:A	7.27635e-84	-0.780467	-1.51356	6.63795e-06	-2.00694	-2.04555
109194510	chr1:109194510:T:C	3.71871e-84	-0.841667	-2.12361	5.7084e-06	-2.07897	-2.12438
109194550	chr1:109194550:C:T	4.76959e-84	-0.598931	-2.11746	6.18866e-06	-1.88704	-2.23554
109194692	chr1:109194692:T:C	5.29123e-84	-0.685321	-1.92728	5.80203e-06	-1.98297	-2.20412
109194698	chr1:109194698:G:A	5.23369e-84	-0.636898	-1.98664	5.89532e-06	-1.95116	-2.21998
109194955	chr1:109194955:A:C	5.76671e-84	-0.652257	-1.8743	6.29492e-06	-1.9223	-2.18324
109194978	chr1:109194978:T:C	5.30741e-84	-0.661633	-1.94792	6.10738e-06	-1.9264	-2.2094
109195025	chr1:109195025:G:A	1.5421e-83	-2.6927e-09	-1.54292	6.37215e-05	-2.6927e-09	-1.79077
109195066	chr1:109195066:C:T	5.73153e-84	-0.582259	-1.95041	6.37718e-06	-1.88205	-2.21052
109195073	chr1:109195073:G:A	1.90204e-79	9.15234	-1.27514	2.73233e-05	-0.590341	-2.04721
109195180	chr1:109195180:A:G	8.55647e-84	-0.576251	-1.55571	7.53839e-06	-1.88386	-2.04143
109195294	chr1:109195294:C:A	5.82602e-84	-0.749614	-1.76671	6.10954e-06	-2.00338	-2.13206
109195354	chr1:109195354:C:T	8.79639e-84	-0.549121	-1.55519	7.61336e-06	-1.87408	-2.04131
109195409	chr1:109195409:G:A	9.12327e-84	-2.6927e-09	-2.06783	4.24332e-05	-2.6927e-09	-2.19736
109195468	chr1:109195468:T:C	7.5382e-84	-0.703191	-1.55548	7.29541e-06	-1.91423	-2.04381
109195967	chr1:109195967:T:C	6.28825e-84	-0.712532	-1.72744	5.53019e-06	-1.99578	-2.23929
109196339	chr1:109196339:C:G	1.74218e-83	-2.6927e-09	-1.42093	7.07019e-05	-2.6927e-09	-1.68682
109196449	chr1:109196449:T:C	6.24389e-84	-0.640871	-1.80618	5.76265e-06	-1.95657	-2.23733
109196558	chr1:109196558:C:T	5.57236e-84	-0.571318	-1.98952	6.5027e-06	-1.88125	-2.19183
109196623	chr1:109196623:T:C	3.40909e-83	-2.6927e-09	-0.749624	6.58533e-05	-2.6927e-09	-1.75786
109196933	chr1:109196933:G:A	2.30508e-84	-1.27238	-2.17116	5.69226e-06	-2.15941	-2.04677
109196935	chr1:109196935:C:T	1.50547e-84	-2.41823	-1.45132	2.95762e-06	-2.73455	-2.12635
109196991	chr1:109196991:A:G	2.21712e-83	-2.6927e-09	-1.17986	8.26155e-05	-2.6927e-09	-1.5311
109197077	chr1:109197077:A:G	2.65807e-84	-1.1709	-2.13015	5.47341e-06	-2.24152	-2.00387
109197382	chr1:109197382:T:G	1.01118e-83	-2.6927e-09	-1.96495	4.69914e-05	-2.6927e-09	-2.09533
109197506	chr1:109197506:C:G	7.71121e-84	-2.6927e-09	-2.23598	4.3705e-05	-2.6927e-09	-2.16783
109197671	chr1:109197671:C:T	1.32963e-83	-2.6927e-09	-1.69117	5.62381e-05	-2.6927e-09	-1.9157
109197851	chr1:109197851:C:T	1.86122e-84	-1.75667	-1.90075	4.15064e-06	-2.73739	-1.78464
109197926	chr1:109197926:G:T	4.48393e-84	-0.708876	-2.06928	4.53499e-06	-2.53707	-1.8964
109198350	chr1:109198350:C:T	8.69846e-85	-2.35847	-2.05962	3.68081e-05	-0.768393	-1.57118
109198543	chr1:109198543:T:A	5.48202e-84	-2.57718	-4.05126e-09	8.83198e-05	-1.46433	-4.05126e-09
109198908	chr1:109198908:T:C	1.17772e-84	-1.9528	-2.16228	6.0259e-05	0.0058346	-1.85248
109199830	chr1:109199830:C:T	6.36573e-85	-2.56946	-2.16085	2.37718e-06	-2.85409	-2.22529
109199863	chr1:109199863:G:A	6.10301e-85	-2.62714	-2.14531	2.40428e-06	-2.84423	-2.22382
109200272	chr1:109200272:A:G	1.19833e-83	-2.6927e-09	-1.79514	4.09907e-05	-2.6927e-09	-2.23195
109200459	chr1:109200459:G:A	6.45702e-85	-2.84714	-1.86893	2.49705e-05	-0.538969	-2.18863
109200500	chr1:109200500:T:C	6.55696e-85	-2.8176	-1.88311	1.79452e-05	-0.865308	-2.19266
109200545	chr1:109200545:A:C	7.21816e-85	-2.4063	-2.19834	2.25086e-05	-0.916072	-1.91532
109201000	chr1:109201000:C:T	1.41731e-84	-1.90212	-2.02778	2.53452e-06	-2.77594	-2.23935
109201094	chr1:109201094:C:T	1.8821e-83	-2.6927e-09	-1.34368	7.52258e-05	-2.6927e-09	-1.6248
109201646	chr1:109201646:G:T	5.61525e-85	-2.61641	-2.23934	1.36399e-05	-1.10162	-2.23067
109201737	chr1:109201737:T:C	1.16991e-83	0.330701	-2.14984	2.89754e-06	-2.7917	-2.08973
109201783	chr1:109201783:C:T	5.65448e-84	-2.5462	-4.05126e-09	2.27036e-05	-2.82277	-4.05126e-09
109201804	chr1:109201804:G:A	4.09258e-83	-2.6927e-09	-0.566891	0.000302393	-2.6927e-09	-0.233564
109202170	chr1:109202170:T:C	9.651e-84	-2.6927e-09	-2.01159	4.10266e-05	-2.6927e-09	-2.23107
109202269	chr1:109202269:C:T	8.56411e-82	4.43308	-1.95898	4.28887e-06	-2.69512	-1.79415
109202320	chr1:109202320:A:G	7.68706e-84	-2.6927e-09	-2.23911	4.25691e-05	-2.6927e-09	-2.19416
109202415	chr1:109202415:T:C	8.99772e-85	-2.69571	-1.68856	1.09673e-05	-1.3705	-2.17988
109202446	chr1:109202446:T:A	5.85136e-85	-2.8557	-1.95886	6.52526e-05	0.472207	-2.23923
109202576	chr1:109202576:G:A	9.30284e-84	-2.6927e-09	-2.04833	4.07782e-05	-2.6927e-09	-2.23714
109202606	chr1:109202606:A:G	4.39879e-82	4.03786	-2.23002	3.14526e-06	-2.57814	-2.22126
109202621	chr1:109202621:G:A	9.52494e-82	4.81253	-2.2321	2.79667e-06	-2.69895	-2.21792
109202996	chr1:109202996:T:C	9.77966e-85	-2.81412	-1.48681	2.08161e-05	-0.819192	-2.09038
109203052	chr1:109203052:G:A	7.68517e-84	-2.6927e-09	-2.23936	5.84191e-05	-2.6927e-09	-1.87765
109203531	chr1:109203531:A:T	1.26238e-83	-2.6927e-09	-1.74307	4.3509e-05	-2.6927e-09	-2.17233
109203606	chr1:109203606:G:GT	7.68907e-84	-2.6927e-09	-2.23885	4.27629e-05	-2.6927e-09	-2.18962
109204097	chr1:109204097:A:AT	8.35256e-84	-2.6927e-09	-2.15609	4.3329e-05	-2.6927e-09	-2.17647
109204739	chr1:109204739:C:T	1.0203e-83	-2.6927e-09	-1.95597	4.34338e-05	-2.6927e-09	-2.17405
109205013	chr1:109205013:C:T	5.92276e-82	4.33904	-2.23372	2.97743e-06	-2.63327	-2.22097
109205266	chr1:109205266:A:G	1.02846e-83	-2.6927e-09	-1.94801	4.54047e-05	-2.6927e-09	-2.12968
109205925	chr1:109205925:C:T	1.02679e-84	-2.79904	-1.45317	1.90956e-05	-0.92313	-2.0727
109206053	chr1:109206053:T:C	1.34043e-84	-2.8025	-1.18316	2.25094e-05	-0.882332	-1.94903
109206102	chr1:109206102:C:T	1.42131e-84	-1.77842	-2.14865	1.15794e-05	-1.77976	-1.7163
109206318	chr1:109206318:A:G	5.46619e-83	1.94035	-2.21784	5.23861e-06	-2.3393	-1.94993
109206449	chr1:109206449:T:C	1.06388e-84	-2.8047	-1.41203	2.06478e-05	-0.859114	-2.05857
109206471	chr1:109206471:A:T	1.12757e-84	-2.7861	-1.37249	1.89558e-05	-0.967311	-2.03587
109206473	chr1:109206473:A:G	1.563e-84	-1.66388	-2.16817	1.21935e-05	-1.68017	-1.76422
109206868	chr1:109206868:G:T	1.02966e-83	-2.6927e-09	-1.94684	4.54392e-05	-2.6927e-09	-2.12892
109207343	chr1:109207343:C:T	8.5215e-85	-2.8181	-1.62054	1.86516e-05	-0.8566	-2.16276
109207404	chr1:109207404:C:T	9.24699e-84	-2.6927e-09	-2.05435	0.000131764	-2.6927e-09	-1.06428
109207789	chr1:109207789:T:C	1.61358e-84	-1.66814	-2.13206	1.32789e-05	-1.68572	-1.6734
109208049	chr1:109208049:C:T	2.99429e-81	5.90381	-2.178	2.75096e-06	-2.80152	-2.13183
109208255	chr1:109208255:T:A	1.27656e-84	-2.76742	-1.26706	1.32693e-05	-1.15963	-2.20021
109208272	chr1:109208272:G:A	9.32737e-84	-2.6927e-09	-2.0457	9.58601e-05	-2.6927e-09	-1.3824
109208560	chr1:109208560:C:T	7.82807e-84	-2.6927e-09	-2.22094	4.78161e-05	-2.6927e-09	-2.07793
109208592	chr1:109208592:C:A	8.20226e-84	-2.6927e-09	-2.17424	4.14132e-05	-2.6927e-09	-2.22169
109209045	chr1:109209045:G:A	2.51217e-84	-1.66817	-1.68934	3.35471e-06	-2.83908	-1.89584
109209318	chr1:109209318:G:A	4.77877e-84	-2.71447	-4.05126e-09	2.28593e-05	-2.81593	-4.05126e-09
109209427	chr1:109209427:C:G	9.29652e-84	-2.6927e-09	-2.04901	9.46449e-05	-2.6927e-09	-1.39516
109209582	chr1:109209582:T:C	1.49114e-84	-2.72464	-1.15447	4.73473e-06	-2.38664	-2.00373
109210072	chr1:109210072:C:A	7.85717e-84	-2.6927e-09	-2.21723	6.76628e-05	-2.6927e-09	-1.73076
109210971	chr1:109210971:T:C	9.57403e-84	-2.6927e-09	-2.0196	6.24228e-05	-2.6927e-09	-1.81136
109211251	chr1:109211251:T:C	6.72543e-83	-0.0701725	-4.05126e-09	5.24815e-05	-1.98483	-4.05126e-09
109211533	chr1:109211533:AT:A	1.82478e-84	-2.72062	-0.956576	5.07727e-06	-2.38437	-1.93614
109211598	chr1:109211598:G:A	1.15081e-84	-2.70918	-1.42901	4.26082e-06	-2.40047	-2.09536
109211961	chr1:109211961:T:C	1.34133e-83	-2.6927e-09	-1.68241	5.32307e-05	-2.6927e-09	-1.97066
109212194	chr1:109212194:AAAAAAC:A	4.19299e-81	6.02279	-1.96027	2.59152e-06	-2.76276	-2.23029
109212334	chr1:109212334:C:T	8.44274e-84	-2.6927e-09	-2.14535	5.19659e-05	-2.6927e-09	-1.99471
109213564	chr1:109213564:G:A	7.37962e-82	2.32524	-4.05126e-09	2.20492e-05	-2.85202	-4.05126e-09
109213615	chr1:109213615:G:T	1.88018e-83	-2.6927e-09	-1.3447	8.16022e-05	-2.6927e-09	-1.54344
109214673	chr1:109214673:G:A	4.83066e-72	25.978	-1.05061	3.14328e-06	-2.56767	-2.23235
109215462	chr1:109215462:G:A	1.0283e-83	-2.6927e-09	-1.94816	4.42793e-05	-2.6927e-09	-2.15478
109215529	chr1:109215529:C:T	1.00529e-83	-2.6927e-09	-1.97079	4.44755e-05	-2.6927e-09	-2.15035
109215946	chr1:109215946:C:T	1.61207e-83	-1.49855	-4.05126e-09	2.8306e-05	-2.60222	-4.05126e-09
109216261	chr1:109216261:A:G	1.71852e-83	-2.6927e-09	-1.43461	6.51283e-05	-2.6927e-09	-1.76893
109217010	chr1:109217010:C:T	1.71864e-83	-2.6927e-09	-1.43453	6.51179e-05	-2.6927e-09	-1.76909
109217376	chr1:109217376:A:G	2.81499e-83	0.846103	-1.78721	4.46654e-06	-2.21383	-2.23485
109217933	chr1:109217933:T:C	3.27144e-72	25.622	-1.08437	3.05471e-06	-2.59382	-2.23479
109218299	chr1:109218299:G:A	1.21467e-83	-2.6927e-09	-1.7816	5.09606e-05	-2.6927e-09	-2.01424
109218618	chr1:109218618:T:C	8.95109e-84	-2.6927e-09	-2.08688	4.10307e-05	-2.6927e-09	-2.23097
109218633	chr1:109218633:A:G	8.22919e-84	-2.6927e-09	-2.17097	4.07187e-05	-2.6927e-09	-2.2386
109219530	chr1:109219530:T:G	1.22515e-83	-2.6927e-09	-1.773	4.20258e-05	-2.6927e-09	-2.20701
109219605	chr1:109219605:C:T	8.84191e-84	-2.6927e-09	-2.09915	4.73726e-05	-2.6927e-09	-2.08725
109219606	chr1:109219606:G:A	3.96987e-82	3.84588	-2.14063	2.34195e-06	-2.85505	-2.23925
109219711	chr1:109219711:C:T	1.64787e-84	-2.835	-0.94417	4.75498e-06	-2.42231	-1.96379
109220029	chr1:109220029:TG:T	1.13425e-83	-1.85009	-4.05126e-09	8.24593e-05	-1.53299	-4.05126e-09
109220921	chr1:109220921:GAGAT:G	1.14552e-83	-2.6927e-09	-1.84021	4.14291e-05	-2.6927e-09	-2.22131
109221146	chr1:109221146:C:T	1.39773e-84	-1.95316	-1.99064	3.14374e-06	-2.57287	-2.22701
109221201	chr1:109221201:C:T	6.25603e-84	-2.44511	-4.05126e-09	2.26242e-05	-2.82627	-4.05126e-09
109221636	chr1:109221636:T:A	1.40304e-81	5.18845	-2.2207	2.5583e-06	-2.79617	-2.20978
109222389	chr1:109222389:G:A	7.67077e-85	-2.83694	-1.70688	6.01492e-06	-2.67528	-1.47577
109222740	chr1:109222740:T:A	3.67916e-83	0.997558	-1.67094	5.12957e-06	-2.14753	-2.16274
109223027	chr1:109223027:C:G	1.55052e-83	-2.6927e-09	-1.53748	4.34206e-05	-2.6927e-09	-2.17436
109223039	chr1:109223039:T:A	1.55429e-83	-2.6927e-09	-1.53505	4.34095e-05	-2.6927e-09	-2.17461
109223173	chr1:109223173:A:G	2.80173e-83	0.874935	-1.82077	4.56227e-06	-2.19266	-2.23482
109224065	chr1:109224065:A:T	1.45858e-83	-2.6927e-09	-1.5986	6.10887e-05	-2.6927e-09	-1.83297
109225061	chr1:109225061:C:T	1.14226e-83	-2.6927e-09	-1.84306	5.17935e-05	-2.6927e-09	-1.99803
109225539	chr1:109225539:T:C	1.67604e-81	5.22006	-2.07452	2.66579e-06	-2.76703	-2.19777
109226443	chr1:109226443:C:T	2.50011e-81	5.78412	-2.23868	2.506e-06	-2.78728	-2.23932
109227114	chr1:109227114:C:T	3.09818e-82	-2.6927e-09	1.45733	0.000294615	-2.6927e-09	-0.259625
109227415	chr1:109227415:A:G	1.01152e-83	-2.6927e-09	-1.96461	4.30761e-05	-2.6927e-09	-2.18232
109227949	chr1:109227949:G:GGT	9.54453e-84	-2.6927e-09	-2.02269	4.45292e-05	-2.6927e-09	-2.14915
109227973	chr1:109227973:C:T	4.17524e-84	-2.84948	-4.05126e-09	3.07149e-05	-2.52055	-4.05126e-09
109228279	chr1:109228279:G:A	7.73306e-84	-2.6927e-09	-2.23315	4.0708e-05	-2.6927e-09	-2.23887
109228441	chr1:109228441:T:C	3.40945e-82	3.65658	-2.10352	2.3963e-06	-2.85086	-2.22051
109229079	chr1:109229079:A:C	9.92178e-83	1.1302	-0.811532	3.42506e-06	-2.54838	-2.16579
109229572	chr1:109229572:G:A	7.73439e-84	-2.6927e-09	-2.23298	4.07058e-05	-2.6927e-09	-2.23892
109229603	chr1:109229603:C:T	4.14122e-84	-2.85766	-4.05126e-09	3.4525e-05	-2.40361	-4.05126e-09
109229675	chr1:109229675:A:T	1.13544e-83	-2.6927e-09	-1.84904	4.72007e-05	-2.6927e-09	-2.09088
109230296	chr1:109230296:C:A	2.11227e-82	3.08482	-2.01054	2.34176e-06	-2.85734	-2.23705
109230335	chr1:109230335:T:C	1.3883e-83	-2.6927e-09	-1.64799	7.29213e-05	-2.6927e-09	-1.65591
109231087	chr1:109231087:T:A	6.03659e-85	-2.8576	-1.9258	2.84021e-06	-2.83345	-2.06797
109231088	chr1:109231088:T:A	7.91066e-84	-2.6927e-09	-2.21044	4.55751e-05	-2.6927e-09	-2.12593
109231375	chr1:109231375:T:C	9.55044e-84	-2.6927e-09	-2.02207	4.28964e-05	-2.6927e-09	-2.1865
109231404	chr1:109231404:G:A	1.48109e-84	-2.12486	-1.76101	2.81513e-06	-2.85798	-2.05231
109231537	chr1:109231537:G:C	9.55161e-84	-2.6927e-09	-2.02194	0.000111558	-2.6927e-09	-1.23075
109231999	chr1:109231999:C:A	4.93992e-84	-2.20128	-0.480022	4.30587e-06	-2.84423	-1.64108
109232272	chr1:109232272:T:C	9.73431e-84	-2.6927e-09	-2.003	4.6035e-05	-2.6927e-09	-2.11589
109232280	chr1:109232280:G:A	7.39885e-84	-2.27733	-4.05126e-09	2.20533e-05	-2.85183	-4.05126e-09
109232938	chr1:109232938:G:T	6.48716e-84	-2.40883	-4.05126e-09	0.000134735	-1.04198	-4.05126e-09
109232961	chr1:109232961:A:T	7.83498e-84	-2.6927e-09	-2.22005	5.43336e-05	-2.6927e-09	-1.95015
109233026	chr1:109233026:C:T	8.002e-84	-2.6927e-09	-2.19896	4.17174e-05	-2.6927e-09	-2.21438
109233252	chr1:109233252:C:T	1.00007e-83	-2.6927e-09	-1.976	9.36246e-05	-2.6927e-09	-1.406
109233548	chr1:109233548:C:T	4.26449e-83	1.12686	-1.65261	3.35131e-06	-2.53538	-2.20056
109233596	chr1:109233596:T:C	7.7338e-84	-2.6927e-09	-2.23305	4.07064e-05	-2.6927e-09	-2.23891
109233844	chr1:109233844:C:T	7.08317e-82	4.47133	-2.1871	2.71703e-06	-2.84286	-2.1029
109233866	chr1:109233866:T:G	1.69791e-83	-2.6927e-09	-1.44667	4.61621e-05	-2.6927e-09	-2.11313
109234732	chr1:109234732:G:T	8.82983e-84	-2.6927e-09	-2.10052	4.33995e-05	-2.6927e-09	-2.17484
109235117	chr1:109235117:C:T	7.72534e-84	-2.6927e-09	-2.23415	7.08982e-05	-2.6927e-09	-1.68405
109235142	chr1:109235142:G:A	6.62543e-84	-2.38774	-4.05126e-09	2.36027e-05	-2.78393	-4.05126e-09
109235615	chr1:109235615:C:T	1.03397e-77	13.7773	-1.90445	4.5119e-06	-2.39606	-2.04252
109235769	chr1:109235769:T:C	7.71067e-84	-2.6927e-09	-2.23605	8.31156e-05	-2.6927e-09	-1.52506
109235953	chr1:109235953:G:A	7.90223e-84	-2.6927e-09	-2.21151	6.01044e-05	-2.6927e-09	-1.84921
109235955	chr1:109235955:T:C	3.11348e-82	3.65886	-2.1966	2.41774e-06	-2.85274	-2.20972
109236451	chr1:109236451:G:A	8.5214e-84	-2.13607	-4.05126e-09	0.000103894	-1.30192	-4.05126e-09
109236908	chr1:109236908:C:T	1.58008e-83	-1.51859	-4.05126e-09	2.89427e-05	-2.57997	-4.05126e-09
109236934	chr1:109236934:T:A	1.48073e-83	-2.6927e-09	-1.58353	7.31423e-05	-2.6927e-09	-1.65289
109237025	chr1:109237025:G:A	8.002e-84	-2.6927e-09	-2.19896	4.17174e-05	-2.6927e-09	-2.21438
109237312	chr1:109237312:G:A	1.13544e-83	-2.6927e-09	-1.84904	4.72007e-05	-2.6927e-09	-2.09088
109237381	chr1:109237381:T:C	9.04962e-84	-2.6927e-09	-2.07593	4.42547e-05	-2.6927e-09	-2.15533
109237680	chr1:109237680:CT:C	9.13683e-84	-2.6927e-09	-2.06634	4.54299e-05	-2.6927e-09	-2.12912
109238563	chr1:109238563:A:G	9.22556e-84	-2.6927e-09	-2.05668	9.10352e-05	-2.6927e-09	-1.43405
109238682	chr1:109238682:A:T	1.82934e-82	-2.6927e-09	0.930475	0.000337484	-2.6927e-09	-0.123775
109239287	chr1:109239287:G:A	7.54079e-83	1.81152	-1.76726	4.5836e-06	-2.31725	-2.10555
109239381	chr1:109239381:A:G	1.03024e-82	1.36164	-1.00533	3.85218e-06	-2.46577	-2.13088
109239415	chr1:109239415:A:G	7.40509e-83	1.46278	-1.43668	3.65646e-06	-2.42998	-2.21881
109239599	chr1:109239599:A:C	8.66897e-84	-2.6927e-09	-2.1189	4.09011e-05	-2.6927e-09	-2.23414
109239664	chr1:109239664:G:A	7.74992e-84	-2.6927e-09	-2.23097	4.0691e-05	-2.6927e-09	-2.23928
109239703	chr1:109239703:T:C	1.13544e-83	-2.6927e-09	-1.84904	4.72007e-05	-2.6927e-09	-2.09088
109239875	chr1:109239875:T:A	1.20653e-83	-2.6927e-09	-1.78832	5.35121e-05	-2.6927e-09	-1.96538
109239909	chr1:109239909:G:A	1.13544e-83	-2.6927e-09	-1.84904	4.72007e-05	-2.6927e-09	-2.09088
109240007	chr1:109240007:C:T	4.46819e-84	-1.28098	-1.50069	8.40279e-06	-2.20322	-1.61351
109240639	chr1:109240639:T:C	6.32662e-82	4.17144	-2.00015	2.66392e-06	-2.80413	-2.16136
109240933	chr1:109240933:A:G	1.015e-82	1.47231	-1.13091	3.34721e-06	-2.74713	-1.99003
109240948	chr1:109240948:T:A	1.0343e-83	-0.316124	-1.62622	3.17281e-06	-2.56225	-2.22843
109241235	chr1:109241235:T:C	8.15358e-84	-2.6927e-09	-2.1802	8.2273e-05	-2.6927e-09	-1.53525
109241238	chr1:109241238:G:A	3.83558e-74	19.864	0.227552	4.25835e-06	-2.55092	-1.94549
109241399	chr1:109241399:A:G	1.28524e-83	-2.6927e-09	-1.72512	4.7484e-05	-2.6927e-09	-2.0849
109241404	chr1:109241404:T:C	2.03165e-74	19.8577	-0.401697	3.24068e-06	-2.53372	-2.23579
109241460	chr1:109241460:G:A	5.87938e-72	25.3961	-0.272258	3.16189e-06	-2.73776	-2.05636
109241465	chr1:109241465:T:C	4.17314e-84	-2.84998	-4.05126e-09	3.3876e-05	-2.42259	-4.05126e-09
109241672	chr1:109241672:C:T	9.18688e-84	-2.6927e-09	-2.06088	4.11944e-05	-2.6927e-09	-2.22699
109241757	chr1:109241757:C:T	4.21732e-83	-2.6927e-09	-0.536869	7.55055e-05	-2.6927e-09	-1.62109
109241802	chr1:109241802:CCTT:C	7.73652e-84	-2.6927e-09	-2.2327	4.67195e-05	-2.6927e-09	-2.10113
109241841	chr1:109241841:A:T	8.69115e-75	19.5129	-0.905967	3.36493e-06	-2.5337	-2.19818
109242316	chr1:109242316:T:C	2.726e-74	19.3265	0.42357	4.46412e-06	-2.58407	-1.86515
109242342	chr1:109242342:T:C	5.47922e-84	-2.57769	-4.05126e-09	2.25663e-05	-2.82884	-4.05126e-09
109242532	chr1:109242532:G:A	7.83032e-84	-2.6927e-09	-2.22065	4.06874e-05	-2.6927e-09	-2.23937
109242960	chr1:109242960:G:A	7.79525e-84	-2.6927e-09	-2.22514	5.29707e-05	-2.6927e-09	-1.97555
109243189	chr1:109243189:C:T	1.04932e-84	-2.00123	-2.22928	4.92095e-06	-2.2053	-2.14649
109244035	chr1:109244035:G:A	7.70482e-84	-2.6927e-09	-2.23681	4.12084e-05	-2.6927e-09	-2.22665
109244290	chr1:109244290:G:A	9.25354e-84	-2.6927e-09	-2.05365	0.000105058	-2.6927e-09	-1.29078
109244871	chr1:109244871:C:A	4.21286e-82	3.9691	-2.20444	2.43246e-06	-2.81885	-2.23754
109245278	chr1:109245278:G:T	2.57072e-83	-2.6927e-09	-1.03188	5.7169e-05	-2.6927e-09	-1.89928
109245301	chr1:109245301:C:T	4.98431e-84	-2.67236	-4.05126e-09	2.26452e-05	-2.82535	-4.05126e-09
109245441	chr1:109245441:C:T	1.18925e-83	-1.80275	-4.05126e-09	0.000392157	0.0263696	-4.05126e-09
109245831	chr1:109245831:A:T	1.95231e-76	16.8223	-2.0113	7.02165e-06	-1.99263	-2.00366
109245980	chr1:109245980:A:T	1.38255e-83	-2.6927e-09	-1.65214	4.11662e-05	-2.6927e-09	-2.22768
109246091	chr1:109246091:G:A	3.95429e-82	3.89967	-2.19835	2.56491e-06	-2.8321	-2.17127
109246117	chr1:109246117:C:G	2.08627e-83	-2.6927e-09	-1.24069	7.28864e-05	-2.6927e-09	-1.65639
109246215	chr1:109246215:C:T	6.75541e-84	-2.36831	-4.05126e-09	2.19191e-05	-2.85794	-4.05126e-09
109246490	chr1:109246490:G:GGCCA	9.4632e-84	-2.6927e-09	-2.03124	4.11402e-05	-2.6927e-09	-2.22831
109246725	chr1:109246725:T:A	1.6946e-82	3.0104	-2.15644	2.52495e-06	-2.85342	-2.16565
109247134	chr1:109247134:A:T	3.10758e-83	-2.6927e-09	-0.842223	4.85535e-05	-2.6927e-09	-2.06263
109247173	chr1:109247173:C:T	1.61033e-75	18.0818	-1.16074	4.04146e-06	-2.49239	-2.05629
109247280	chr1:109247280:A:G	1.29606e-83	-2.6927e-09	-1.71674	4.74835e-05	-2.6927e-09	-2.08491
109247664	chr1:109247664:C:T	2.48895e-82	3.35589	-2.11751	7.19955e-06	-1.78446	-2.18682
109248934	chr1:109248934:C:T	2.32436e-82	3.14846	-1.9785	1.01185e-05	-1.91626	-1.71467
109248985	chr1:109248985:T:C	7.68557e-84	-2.6927e-09	-2.23931	5.82746e-05	-2.6927e-09	-1.88013
109249620	chr1:109249620:G:A	8.53865e-84	-2.6927e-09	-2.13405	7.3674e-05	-2.6927e-09	-1.64564
109250351	chr1:109250351:G:A	7.86928e-84	-2.6927e-09	-2.21569	4.20553e-05	-2.6927e-09	-2.20631
109250412	chr1:109250412:C:T	1.29576e-83	-1.71697	-4.05126e-09	0.000104744	-1.29378	-4.05126e-09
109250506	chr1:109250506:C:T	1.18724e-83	-2.6927e-09	-1.80444	4.6509e-05	-2.6927e-09	-2.10565
109251501	chr1:109251501:G:C	7.23773e-84	-2.29935	-4.05126e-09	2.1925e-05	-2.85766	-4.05126e-09
109251699	chr1:109251699:G:A	8.89451e-84	-2.6927e-09	-2.09322	4.88177e-05	-2.6927e-09	-2.0572
109251833	chr1:109251833:A:G	1.13259e-83	-2.6927e-09	-1.85156	0.000142551	-2.6927e-09	-0.985595
109252404	chr1:109252404:T:C	1.05561e-82	2.59702	-2.21638	1.01781e-05	-1.64191	-1.98314
109252611	chr1:109252611:T:C	1.08038e-83	-2.6927e-09	-1.89876	4.79433e-05	-2.6927e-09	-2.07527
109252986	chr1:109252986:T:C	6.52788e-83	2.03268	-2.13267	1.66566e-05	-1.25578	-1.87671
109253352	chr1:109253352:C:T	1.05078e-83	-2.6927e-09	-1.92654	9.16566e-05	-2.6927e-09	-1.42724
109254243	chr1:109254243:G:A	4.60425e-84	-2.75167	-4.05126e-09	7.68267e-05	-1.60374	-4.05126e-09
109255141	chr1:109255141:T:C	1.47414e-79	6.22563	1.39671	4.53489e-06	-2.23061	-2.20288
109255276	chr1:109255276:G:A	7.77384e-84	-2.6927e-09	-2.22789	6.46359e-05	-2.6927e-09	-1.77652
109255332	chr1:109255332:G:A	4.17128e-84	-2.85043	-4.05126e-09	4.6617e-05	-2.10333	-4.05126e-09
109255571	chr1:109255571:C:T	2.08116e-83	-2.6927e-09	-1.24314	0.000343936	-2.6927e-09	-0.104838
109255811	chr1:109255811:G:A	7.29584e-84	-2.29135	-4.05126e-09	2.24237e-05	-2.83517	-4.05126e-09
109256099	chr1:109256099:G:A	6.10893e-65	41.4859	-0.205685	1.93165e-05	-1.97214	-1.0122
109256292	chr1:109256292:G:A	8.0722e-82	4.63357	-2.21862	7.78356e-06	-1.66407	-2.22921
109256373	chr1:109256373:A:G	1.24552e-82	0.546071	-4.05126e-09	7.31248e-05	-1.65313	-4.05126e-09
109256772	chr1:109256772:T:G	9.10824e-84	-2.18819	0.118716	6.59125e-06	-1.82678	-2.23277
109256953	chr1:109256953:C:T	1.39741e-83	-2.07187	0.430424	7.38384e-06	-1.92179	-2.0242
109257159	chr1:109257159:G:A	1.91871e-83	-2.03103	0.706616	7.90465e-06	-1.9915	-1.88634
109257464	chr1:109257464:A:C	4.4701e-84	-2.78124	-4.05126e-09	3.20545e-05	-2.47785	-4.05126e-09
109257699	chr1:109257699:C:T	8.51037e-63	46.7242	-0.507285	3.5656e-06	-2.44155	-2.23241
109257709	chr1:109257709:C:T	1.32287e-83	-2.6927e-09	-1.69627	4.19709e-05	-2.6927e-09	-2.20832
109257764	chr1:109257764:A:T	1.67619e-84	-2.25186	-1.51027	2.5838e-06	-2.79149	-2.20454
109257892	chr1:109257892:C:T	1.24459e-83	-1.99827	0.241013	5.28645e-06	-2.04175	-2.2384
109258005	chr1:109258005:A:T	2.1952e-83	-2.12994	0.940143	6.99151e-06	-1.85758	-2.14302
109258484	chr1:109258484:C:T	1.00021e-83	-2.6927e-09	-1.97586	4.51462e-05	-2.6927e-09	-2.13539
109258499	chr1:109258499:C:T	9.88135e-83	-1.90738	2.22196	5.49548e-06	-2.03921	-2.20215
109258723	chr1:109258723:C:T	1.94455e-80	5.59672	-4.05126e-09	2.697e-05	-2.65057	-4.05126e-09
109258921	chr1:109258921:A:G	6.05878e-84	-2.47714	-4.05126e-09	0.000100545	-1.33469	-4.05126e-09
109259297	chr1:109259297:G:C	3.19708e-83	-2.6927e-09	-0.813831	4.08588e-05	-2.6927e-09	-2.23517
109259306	chr1:109259306:T:C	1.57388e-82	-1.88316	2.66322	5.66363e-06	-2.05535	-2.15588
109259611	chr1:109259611:C:T	2.63305e-83	-2.13348	1.12556	1.00839e-05	-1.88439	-1.74996
109259773	chr1:109259773:G:A	1.15696e-83	-2.47409	0.643821	2.47688e-06	-2.82192	-2.21637
109259778	chr1:109259778:C:T	1.87926e-82	-1.87525	2.83265	5.74921e-06	-2.06679	-2.12944
109259846	chr1:109259846:T:C	3.00704e-83	-2.6927e-09	-0.875112	4.07492e-05	-2.6927e-09	-2.23786
109260021	chr1:109260021:G:A	6.02919e-82	4.00849	-1.88536	7.43505e-06	-1.75894	-2.18015
109260448	chr1:109260448:T:C	1.33731e-83	-2.6927e-09	-1.68541	4.19556e-05	-2.6927e-09	-2.20868
109260654	chr1:109260654:G:A	8.61191e-82	-2.6927e-09	2.47966	4.09085e-05	-2.6927e-09	-2.23395
109261357	chr1:109261357:A:AAG	3.62867e-83	-2.6927e-09	-0.687202	4.1234e-05	-2.6927e-09	-2.22603
109261579	chr1:109261579:T:C	3.58453e-83	-2.6927e-09	-0.699439	4.11995e-05	-2.6927e-09	-2.22687
109261937	chr1:109261937:G:A	7.73245e-84	-2.6927e-09	-2.23323	7.75094e-05	-2.6927e-09	-1.59489
109262024	chr1:109262024:G:A	1.98382e-66	36.2189	1.63398	1.08268e-05	-1.88744	-1.67583
109262261	chr1:109262261:C:G	1.13033e-58	48.8944	6.81663	1.83025e-05	-2.27046	-0.767793
109262552	chr1:109262552:A:G	6.46245e-82	-2.6927e-09	2.19253	4.64965e-05	-2.6927e-09	-2.10592
109263037	chr1:109263037:A:G	7.16732e-82	-2.6927e-09	2.29605	4.73892e-05	-2.6927e-09	-2.0869
109263307	chr1:109263307:A:G	6.72912e-82	-2.6927e-09	2.23296	4.68858e-05	-2.6927e-09	-2.09758
109263691	chr1:109263691:T:C	3.26321e-82	-1.71397	3.2232	6.80272e-06	-2.21783	-1.81014
109263820	chr1:109263820:C:A	1.57473e-66	38.9947	-1.37269	1.68119e-05	-1.88147	-1.24174
109264378	chr1:109264378:C:T	1.31678e-82	-2.6927e-09	0.601707	4.91986e-05	-2.6927e-09	-2.04943
109264477	chr1:109264477:G:A	7.65644e-67	34.7897	2.11111	1.03723e-05	-2.11247	-1.49368
109264564	chr1:109264564:C:T	2.32393e-83	-2.6927e-09	-1.13281	6.36513e-05	-2.6927e-09	-1.79187
109264661	chr1:109264661:A:T	5.00911e-53	58.1918	10.5209	2.80675e-06	-2.85159	-2.06168
109264949	chr1:109264949:C:T	1.35229e-83	-2.6927e-09	-1.67427	4.26614e-05	-2.6927e-09	-2.192
109265495	chr1:109265495:C:T	2.10992e-84	-2.22611	-1.30589	1.5373e-05	-1.84444	-1.36823
109265707	chr1:109265707:G:A	8.51036e-83	0.165216	-4.05126e-09	6.17629e-05	-1.82199	-4.05126e-09
109266007	chr1:109266007:C:T	2.13249e-82	-2.6927e-09	1.08381	0.000347518	-2.6927e-09	-0.094475
109266488	chr1:109266488:G:A	3.01611e-81	3.84825	-0.115179	5.14971e-06	-2.47097	-1.83538
109266583	chr1:109266583:TTG:T	1.29683e-83	-2.6927e-09	-1.71615	4.23009e-05	-2.6927e-09	-2.20049
109266864	chr1:109266864:C:T	9.68237e-84	-2.6927e-09	-2.00835	9.11047e-05	-2.6927e-09	-1.43328
109267561	chr1:109267561:C:T	6.65216e-82	2.17451	0.0469497	0.000156116	-2.13969	1.245
109267578	chr1:109267578:G:A	2.34933e-74	19.6013	-4.05126e-09	3.38196e-05	-2.42425	-4.05126e-09
109267922	chr1:109267922:C:A	5.25996e-82	1.95502	0.0316154	9.37262e-06	-1.63758	-2.06992
109268113	chr1:109268113:G:A	7.70149e-84	-2.6927e-09	-2.23724	8.24807e-05	-2.6927e-09	-1.53273
109268210	chr1:109268210:C:T	3.0938e-83	-2.6927e-09	-0.846669	4.16846e-05	-2.6927e-09	-2.21516
109268256	chr1:109268256:T:G	8.07771e-84	-2.6927e-09	-2.18954	4.5617e-05	-2.6927e-09	-2.12501
109268359	chr1:109268359:G:A	1.27493e-83	0.316581	-2.04976	3.81893e-06	-2.4229	-2.18242
109269514	chr1:109269514:C:T	2.02612e-83	-2.6927e-09	-1.26994	5.80303e-05	-2.6927e-09	-1.88433
109269984	chr1:109269984:A:G	8.73666e-84	-2.6927e-09	-2.11112	5.21336e-05	-2.6927e-09	-1.99148
109270090	chr1:109270090:C:G	6.30885e-83	-2.6927e-09	-0.134114	0.00013283	-2.6927e-09	-1.05622
109270169	chr1:109270169:C:T	8.53316e-82	-2.6927e-09	2.47048	0.000106464	-2.6927e-09	-1.27748
109270398	chr1:109270398:G:A	2.95853e-64	35.3304	7.52732	6.14991e-06	-2.20449	-1.92436
109270421	chr1:109270421:C:T	2.48444e-83	-2.6927e-09	-1.06602	0.000460595	-2.6927e-09	0.187227
109270614	chr1:109270614:TTCCCAGTCTTGGGG:T	3.73075e-67	34.208	1.97387	5.09472e-06	-2.24481	-2.07228
109270695	chr1:109270695:C:T	1.00051e-83	-2.6927e-09	-1.97556	9.919e-05	-2.6927e-09	-1.34826
109271097	chr1:109271097:C:T	9.65364e-75	16.3494	2.3626	2.38551e-06	-2.85619	-2.21969
109272099	chr1:109272099:G:A	1.52186e-84	-2.25244	-1.60628	9.67383e-06	-1.46121	-2.21465
109272511	chr1:109272511:G:A	1.58623e-72	13.1144	10.6993	1.9775e-05	-0.779994	-2.18088
109272589	chr1:109272589:C:A	1.86823e-71	13.773	12.5069	1.60942e-05	-0.945262	-2.22157
109272592	chr1:109272592:T:TG	1.97482e-71	13.8285	12.5069	1.58213e-05	-0.96236	-2.22157
109272630	chr1:109272630:A:G	1.27207e-28	99.6086	25.2981	5.28653e-06	-2.05347	-2.22666
109272746	chr1:109272746:T:C	2.3151e-71	13.4764	13.0181	1.75686e-05	-0.845663	-2.23352
109273124	chr1:109273124:A:G	1.57288e-71	13.4594	12.6484	1.79841e-05	-0.956683	-2.09912
109273933	chr1:109273933:C:G	7.85055e-84	-2.6927e-09	-2.21807	6.24422e-05	-2.6927e-09	-1.81105
109274623	chr1:109274623:C:T	7.23286e-41	94.0722	2.63895	4.22901e-06	-2.3102	-2.19312
109274968	chr1:109274968:G:T	1	148.348	40.7904	2.35037e-06	-2.85732	-2.23339
109275011	chr1:109275011:A:G	2.96001e-83	-2.6927e-09	-0.890874	6.42643e-05	-2.6927e-09	-1.78229
109275216	chr1:109275216:T:C	9.29517e-13	136.307	25.1277	2.41805e-06	-2.85213	-2.2102
109275325	chr1:109275325:C:T	4.81884e-84	-2.70612	-4.05126e-09	8.05224e-05	-1.55676	-4.05126e-09
109275506	chr1:109275506:C:T	1.51928e-78	9.9551	-4.05126e-09	0.000377918	-0.0106161	-4.05126e-09
109275600	chr1:109275600:CTTGAT:C	4.53584e-83	-0.464057	-4.05126e-09	2.23375e-05	-2.83902	-4.05126e-09
109275641	chr1:109275641:G:A	1.04299e-83	-2.6927e-09	-1.93397	5.12905e-05	-2.6927e-09	-2.00779
109275648	chr1:109275648:C:T	4.85369e-84	-2.20529	-0.493629	1.02453e-05	-1.38894	-2.22953
109275684	chr1:109275684:G:T	3.07444e-11	139.54	25.3936	2.52521e-06	-2.83222	-2.18675
109275908	chr1:109275908:C:T	8.88677e-11	140.592	25.4021	2.55336e-06	-2.84547	-2.16241
109276011	chr1:109276011:C:T	1.04687e-83	-2.6927e-09	-1.93026	0.000241455	-2.6927e-09	-0.458611
109276770	chr1:109276770:C:T	4.54862e-84	-2.76383	-4.05126e-09	3.68726e-05	-2.33782	-4.05126e-09
109276993	chr1:109276993:C:T	4.29839e-57	48.8477	10.5016	5.02385e-06	-2.71996	-1.61114
109276994	chr1:109276994:A:G	1.09211e-83	-2.6927e-09	-1.88796	4.9177e-05	-2.6927e-09	-2.04987
109277061	chr1:109277061:G:C	2.37135e-82	1.18997	-4.05126e-09	8.69981e-05	-1.47941	-4.05126e-09
109277144	chr1:109277144:T:C	1.64733e-84	-2.30076	-1.47873	1.18996e-05	-1.24566	-2.22313
109277176	chr1:109277176:AAAG:A	2.08696e-81	-2.6927e-09	3.36481	4.07003e-05	-2.6927e-09	-2.23906
109277488	chr1:109277488:C:T	3.36139e-80	8.37819	-2.23415	3.80294e-05	-0.317923	-1.98901
109277968	chr1:109277968:T:C	7.73186e-84	-2.6927e-09	-2.2333	4.84637e-05	-2.6927e-09	-2.06448
109278262	chr1:109278262:A:G	1.72301e-63	43.6956	0.924151	2.49715e-06	-2.85062	-2.17953
109278297	chr1:109278297:T:G	3.05468e-80	7.57294	-1.52457	2.73346e-05	-0.548398	-2.08874
109278685	chr1:109278685:G:T	3.2439e-25	129.184	3.56632	2.45883e-06	-2.85797	-2.18763
109278880	chr1:109278880:C:G	6.28013e-83	-2.6927e-09	-0.138678	9.6532e-05	-2.6927e-09	-1.37542
109278889	chr1:109278889:T:G	2.53503e-27	124.269	3.63039	2.51984e-06	-2.85797	-2.16312
109278966	chr1:109278966:G:A	9.47015e-81	6.46011	-1.58286	2.79028e-06	-2.74518	-2.17397
109279521	chr1:109279521:G:A	4.78071e-25	129.387	3.75158	2.4986e-06	-2.85788	-2.17168
109279887	chr1:109279887:T:C	1.20134e-82	-1.84636	2.35631	8.52124e-06	-1.78102	-2.02171
109280026	chr1:109280026:TG:T	1.29358e-82	-2.6927e-09	0.583928	4.91663e-05	-2.6927e-09	-2.05008
109280047	chr1:109280047:T:G	8.48024e-84	-2.6927e-09	-2.14091	7.09604e-05	-2.6927e-09	-1.68317
109280128	chr1:109280128:A:G	1.75586e-83	-2.6927e-09	-1.41311	5.17591e-05	-2.6927e-09	-1.99869
109280598	chr1:109280598:A:G	7.77041e-84	-2.6927e-09	-2.22833	4.5274e-05	-2.6927e-09	-2.13256
109280644	chr1:109280644:C:T	3.03143e-83	-2.6927e-09	-0.867035	4.0706e-05	-2.6927e-09	-2.23892
109280915	chr1:109280915:G:A	5.49508e-84	-2.5748	-4.05126e-09	2.20215e-05	-2.85328	-4.05126e-09
109281340	chr1:109281340:T:C	5.74112e-80	6.67934	-4.05126e-09	2.19467e-05	-2.85668	-4.05126e-09
109281448	chr1:109281448:C:G	2.00637e-83	-2.6927e-09	-1.27974	5.27667e-05	-2.6927e-09	-1.97941
109281524	chr1:109281524:A:G	1.49234e-83	-2.6927e-09	-1.57573	5.39669e-05	-2.6927e-09	-1.95692
109281739	chr1:109281739:A:C	1.95155e-82	-2.6927e-09	0.99514	4.10357e-05	-2.6927e-09	-2.23085
109282257	chr1:109282257:G:A	1.33791e-82	-2.6927e-09	0.617626	4.26209e-05	-2.6927e-09	-2.19295
109282292	chr1:109282292:A:G	8.83309e-83	-2.6927e-09	0.202437	0.00015194	-2.6927e-09	-0.921805
109282738	chr1:109282738:T:C	1.16815e-83	-2.6927e-09	-1.82064	4.49302e-05	-2.6927e-09	-2.14018
109282936	chr1:109282936:C:A	4.03756e-77	10.1371	3.09802	9.36151e-06	-1.67608	-2.03261
109282969	chr1:109282969:C:T	1.16858e-84	-2.42223	-1.70064	4.28253e-06	-2.64326	-1.84749
109283218	chr1:109283218:G:A	3.85791e-83	-2.6927e-09	-0.625942	4.4643e-05	-2.6927e-09	-2.1466
109283514	chr1:109283514:C:T	4.16092e-73	23.2767	-0.801224	3.15733e-06	-2.76291	-2.03265
109283536	chr1:109283536:G:C	3.03677e-83	-2.6927e-09	-0.865274	4.09928e-05	-2.6927e-09	-2.2319
109284138	chr1:109284138:T:TTCCTAACC	3.41999e-64	44.7991	-1.79639	5.39318e-06	-2.12555	-2.1346
109284335	chr1:109284335:TA:T	2.2151e-83	-2.6927e-09	-1.18077	4.66938e-05	-2.6927e-09	-2.10168
109284432	chr1:109284432:T:C	4.09531e-83	-2.6927e-09	-0.566226	7.88765e-05	-2.6927e-09	-1.57741
109284631	chr1:109284631:A:G	1.96522e-67	37.1587	-1.61783	3.27918e-06	-2.67938	-2.07832
109284723	chr1:109284723:T:A	4.99044e-84	-2.67113	-4.05126e-09	0.000188225	-0.707656	-4.05126e-09
109285779	chr1:109285779:T:TGGAC	7.99369e-77	14.732	-0.813887	3.0469e-06	-2.85176	-1.97941
109285891	chr1:109285891:A:T	2.98785e-84	-1.3152	-1.8689	6.26733e-06	-2.02495	-2.08499
109286074	chr1:109286074:C:T	7.92167e-84	-2.6927e-09	-2.20905	5.03228e-05	-2.6927e-09	-2.02683
109286673	chr1:109286673:C:T	1.85063e-82	0.942045	-4.05126e-09	0.000129985	-1.07787	-4.05126e-09
109286917	chr1:109286917:C:G	4.09531e-83	-2.6927e-09	-0.566226	7.88765e-05	-2.6927e-09	-1.57741
109286968	chr1:109286968:T:C	3.0737e-79	9.46693	-1.10978	2.52474e-06	-2.80056	-2.2186
109287159	chr1:109287159:T:G	1.72856e-83	-2.6927e-09	-1.42878	4.76634e-05	-2.6927e-09	-2.08113
109287340	chr1:109287340:T:C	8.11152e-84	-2.6927e-09	-2.18537	4.30176e-05	-2.6927e-09	-2.18368
109287529	chr1:109287529:T:TCCGC	1.94098e-83	-2.6927e-09	-1.31287	5.09273e-05	-2.6927e-09	-2.01489
109288371	chr1:109288371:C:T	1.78919e-67	37.4865	-2.03947	2.07429e-05	-0.67855	-2.23454
109288372	chr1:109288372:C:T	1.13021e-83	-2.6927e-09	-1.85366	4.23418e-05	-2.6927e-09	-2.19952
109288502	chr1:109288502:C:T	7.89842e-79	9.30094	-4.05126e-09	2.19685e-05	-2.85568	-4.05126e-09
109288603	chr1:109288603:G:A	5.06942e-69	34.047	-2.16366	1.16448e-05	-1.25104	-2.23939
109288623	chr1:109288623:C:T	1.1738e-78	6.82505	2.87205	1.15669e-05	-2.17769	-1.31946
109288646	chr1:109288646:G:A	1.33919e-78	6.82505	3.00387	1.22711e-05	-2.17769	-1.26035
109288771	chr1:109288771:A:G	3.89818e-83	-2.6927e-09	-0.615558	4.06962e-05	-2.6927e-09	-2.23916
109289405	chr1:109289405:G:A	7.07988e-76	15.1414	0.95785	4.15982e-06	-2.85683	-1.66299
109289585	chr1:109289585:A:T	2.32157e-83	-2.6927e-09	-1.13383	4.43332e-05	-2.6927e-09	-2.15356
109289861	chr1:109289861:C:A	1.05069e-80	6.93958	-1.95844	4.27552e-06	-2.85797	-1.63442
109289946	chr1:109289946:C:T	3.72168e-81	6.16351	-2.22023	3.06488e-06	-2.84856	-1.97673
109290239	chr1:109290239:G:A	7.40706e-83	-2.6927e-09	0.0263651	6.81099e-05	-2.6927e-09	-1.72417
109290268	chr1:109290268:C:T	1.25146e-78	6.98024	2.78093	1.21893e-05	-2.09003	-1.3547
109290276	chr1:109290276:T:C	7.82321e-84	-2.6927e-09	-2.22156	4.59857e-05	-2.6927e-09	-2.11696
109290514	chr1:109290514:CAA:C	2.36952e-84	-1.66718	-1.74879	4.20766e-06	-2.42891	-2.07948
109290848	chr1:109290848:G:A	7.37789e-83	-2.6927e-09	0.0224194	0.000576384	-2.6927e-09	0.411482
109291154	chr1:109291154:C:T	1.44457e-78	6.93437	2.9703	1.31719e-05	-2.10295	-1.26426
109291173	chr1:109291173:T:C	8.77807e-79	6.82165	2.58488	1.07845e-05	-2.13563	-1.43155
109291354	chr1:109291354:A:G	1.19785e-78	6.91137	2.80602	1.21911e-05	-2.10542	-1.33916
109291704	chr1:109291704:C:T	7.6961e-84	-2.6927e-09	-2.23794	4.08831e-05	-2.6927e-09	-2.23458
109291747	chr1:109291747:T:C	7.66088e-85	-2.50361	-2.0415	6.48647e-06	-1.8741	-2.20148
109291827	chr1:109291827:C:T	1.54196e-78	7.06642	2.90349	1.32863e-05	-2.06121	-1.29735
109291973	chr1:109291973:T:C	9.49105e-84	-2.6927e-09	-2.0283	4.2004e-05	-2.6927e-09	-2.20753
109292088	chr1:109292088:G:C	7.81844e-84	-2.6927e-09	-2.22217	0.000100891	-2.6927e-09	-1.33125
109292155	chr1:109292155:C:T	2.39699e-83	-2.6927e-09	-1.10186	6.60842e-05	-2.6927e-09	-1.75436
109292316	chr1:109292316:C:T	1.42098e-69	32.8195	-2.20807	1.18211e-05	-1.31034	-2.16507
109292541	chr1:109292541:C:T	2.99543e-70	31.2639	-2.20932	9.78372e-06	-1.49513	-2.16945
109292704	chr1:109292704:G:A	8.08121e-84	-2.6927e-09	-2.18911	4.09659e-05	-2.6927e-09	-2.23255
109292765	chr1:109292765:T:G	6.93585e-80	8.88248	-2.01409	2.4412e-06	-2.82183	-2.23097
109292980	chr1:109292980:A:G	3.35489e-83	-2.6927e-09	-0.765649	7.95229e-05	-2.6927e-09	-1.56925
109293135	chr1:109293135:T:C	3.75997e-84	-1.57892	-1.37532	5.47662e-06	-2.38966	-1.85514
109293597	chr1:109293597:G:A	9.35409e-85	-2.69899	-1.64644	4.0735e-06	-2.37747	-2.16332
109293837	chr1:109293837:G:A	1.33249e-83	-2.6927e-09	-1.68902	0.000164335	-2.6927e-09	-0.843385
109293907	chr1:109293907:T:C	7.18737e-83	-2.6927e-09	-0.00374225	4.69922e-05	-2.6927e-09	-2.09531
109294485	chr1:109294485:A:T	7.86012e-84	-2.6927e-09	-2.21685	4.33623e-05	-2.6927e-09	-2.1757
109294504	chr1:109294504:T:C	9.50235e-84	-2.6927e-09	-2.02711	4.19901e-05	-2.6927e-09	-2.20786
109294507	chr1:109294507:C:T	6.52887e-84	-2.40242	-4.05126e-09	2.4029e-05	-2.76603	-4.05126e-09
109294929	chr1:109294929:A:G	1.43353e-81	-2.6927e-09	2.98924	0.000165012	-2.6927e-09	-0.839276
109295231	chr1:109295231:G:A	7.84313e-84	-2.21901	-4.05126e-09	2.28465e-05	-2.81649	-4.05126e-09
109295494	chr1:109295494:C:T	9.39745e-84	-2.6927e-09	-2.03822	4.85055e-05	-2.6927e-09	-2.06362
109295593	chr1:109295593:G:A	2.97723e-82	1.41751	-4.05126e-09	2.19477e-05	-2.85663	-4.05126e-09
109295642	chr1:109295642:A:G	7.54857e-82	4.47802	-2.13015	3.10998e-06	-2.57218	-2.23849
109295882	chr1:109295882:G:C	8.09387e-84	-2.6927e-09	-2.18755	4.29816e-05	-2.6927e-09	-2.18452
109295972	chr1:109295972:G:A	9.98017e-84	-2.6927e-09	-1.97805	4.28372e-05	-2.6927e-09	-2.18789
109296211	chr1:109296211:T:C	7.98277e-84	-2.6927e-09	-2.20137	4.29375e-05	-2.6927e-09	-2.18555
109296296	chr1:109296296:C:T	6.29778e-83	2.07493	-2.21081	6.33718e-06	-2.09236	-2.0065
109296637	chr1:109296637:C:G	8.05652e-81	-2.6927e-09	4.71558	0.00839251	-2.6927e-09	3.0898
109296770	chr1:109296770:A:G	9.56089e-69	33.7172	-1.19943	1.89421e-05	-1.13955	-1.86435
109296778	chr1:109296778:C:T	1.19409e-69	31.849	-1.41154	2.21093e-05	-0.861903	-1.98739
109296811	chr1:109296811:A:G	4.67556e-83	-2.6927e-09	-0.433718	4.23358e-05	-2.6927e-09	-2.19966
109297274	chr1:109297274:C:T	3.971e-81	6.20259	-2.19448	2.65479e-06	-2.7389	-2.23002
109297332	chr1:109297332:G:C	2.94707e-84	-1.49927	-1.69857	4.23795e-06	-2.55987	-1.94134
109297488	chr1:109297488:G:A	3.82276e-83	-2.6927e-09	-0.635095	4.94689e-05	-2.6927e-09	-2.04395
109297949	chr1:109297949:G:A	9.35843e-84	-2.6927e-09	-2.04238	8.647e-05	-2.6927e-09	-1.48549
109298007	chr1:109298007:G:A	6.50487e-82	4.35984	-2.16077	3.63458e-06	-2.81242	-1.84238
109298212	chr1:109298212:A:G	1.15686e-83	-2.6927e-09	-1.83036	4.26551e-05	-2.6927e-09	-2.19215
109298355	chr1:109298355:C:T	3.11211e-83	-2.6927e-09	-0.840767	7.8235e-05	-2.6927e-09	-1.58558
109298449	chr1:109298449:G:A	2.56832e-82	-2.6927e-09	1.26977	0.000292712	-2.6927e-09	-0.266105
109298573	chr1:109298573:A:AT	2.06257e-83	-2.6927e-09	-1.25211	5.04718e-05	-2.6927e-09	-2.02388
109299037	chr1:109299037:T:C	1.3405e-82	2.84335	-2.22379	3.21154e-06	-2.84667	-1.93187
109299040	chr1:109299040:A:T	2.25323e-82	3.29609	-2.15721	3.66433e-06	-2.85147	-1.79518
109299210	chr1:109299210:A:G	1.57346e-83	-2.6927e-09	-1.52279	4.70135e-05	-2.6927e-09	-2.09486
109299649	chr1:109299649:C:T	2.71694e-83	1.2534	-2.22997	3.40045e-06	-2.8407	-1.88068
109300100	chr1:109300100:G:C	2.8185e-83	-2.6927e-09	-0.939864	0.000109687	-2.6927e-09	-1.24766
109300493	chr1:109300493:G:A	8.71822e-84	-2.6927e-09	-2.11324	4.31914e-05	-2.6927e-09	-2.17965
109301124	chr1:109301124:G:C	6.76724e-76	17.0649	-1.01074	4.86058e-06	-2.12811	-2.23602
109301305	chr1:109301305:T:C	9.53823e-84	-2.6927e-09	-2.02335	6.07745e-05	-2.6927e-09	-1.83812
109301910	chr1:109301910:A:G	3.92784e-83	1.56632	-2.1743	3.04155e-06	-2.84838	-1.98455
109302451	chr1:109302451:G:A	6.41962e-84	-2.41929	-4.05126e-09	2.19225e-05	-2.85778	-4.05126e-09
109302478	chr1:109302478:G:T	6.46377e-83	1.32574	-1.4356	4.10501e-06	-2.5143	-2.01878
109302504	chr1:109302504:TAC:T	9.6247e-84	-2.6927e-09	-2.01432	4.0715e-05	-2.6927e-09	-2.2387
109302630	chr1:109302630:G:A	4.23004e-83	1.60015	-2.13401	3.26865e-06	-2.8497	-1.91121
109302829	chr1:109302829:G:A	8.53836e-84	-2.6927e-09	-2.13408	4.40655e-05	-2.6927e-09	-2.15962
109303656	chr1:109303656:C:T	2.12197e-83	0.282812	-1.50653	7.88124e-06	-2.77162	-1.10919
109305307	chr1:109305307:C:T	8.0733e-84	-2.6927e-09	-2.19009	4.07716e-05	-2.6927e-09	-2.23731
109306053	chr1:109306053:G:T	2.43064e-83	-2.6927e-09	-1.08791	6.30841e-05	-2.6927e-09	-1.80082
109306104	chr1:109306104:A:T	1.08642e-82	1.90732	-1.49792	7.2332e-06	-2.85624	-1.11037
109306143	chr1:109306143:G:A	9.74451e-84	-2.6927e-09	-2.00195	4.6727e-05	-2.6927e-09	-2.10097
109306359	chr1:109306359:A:G	8.10459e-84	-2.6927e-09	-2.18622	4.15391e-05	-2.6927e-09	-2.21866
109306522	chr1:109306522:T:C	5.95598e-83	1.6441	-1.83577	5.00459e-06	-2.85111	-1.48383
109306632	chr1:109306632:A:G	6.15695e-83	1.77626	-1.93474	4.33294e-06	-2.85547	-1.62358
109307500	chr1:109307500:C:A	5.6442e-83	1.70473	-1.95017	4.2365e-06	-2.85323	-1.64832
109307606	chr1:109307606:A:G	8.01775e-84	-2.6927e-09	-2.197	4.99919e-05	-2.6927e-09	-2.03343
109308504	chr1:109308504:C:T	9.31716e-80	8.60475	-1.44121	2.61876e-06	-2.81685	-2.16574
109309110	chr1:109309110:G:C	1.15203e-83	-2.6927e-09	-1.83454	0.000112636	-2.6927e-09	-1.22113
109309171	chr1:109309171:C:T	7.17877e-84	-2.30752	-4.05126e-09	2.96316e-05	-2.55645	-4.05126e-09
109309441	chr1:109309441:G:A	8.5671e-84	-2.6927e-09	-2.13072	4.17829e-05	-2.6927e-09	-2.21281
109310300	chr1:109310300:T:C	8.40463e-84	-2.6927e-09	-2.14987	4.13962e-05	-2.6927e-09	-2.2221
109311313	chr1:109311313:T:A	8.11635e-84	-2.18477	-4.05126e-09	5.32699e-05	-1.96992	-4.05126e-09
109311554	chr1:109311554:C:T	1.3777e-82	-2.6927e-09	0.646931	0.000290345	-2.6927e-09	-0.274224
109311644	chr1:109311644:A:C	9.29784e-84	-2.6927e-09	-2.04887	5.95338e-05	-2.6927e-09	-1.85875
109312398	chr1:109312398:A:G	2.75753e-83	-0.961733	-4.05126e-09	4.75163e-05	-2.08422	-4.05126e-09
109312675	chr1:109312675:T:C	1.14666e-83	-2.6927e-09	-1.83922	0.000103648	-2.6927e-09	-1.30429
109313132	chr1:109313132:C:T	4.33905e-80	-2.6927e-09	6.39934	0.00021912	-2.6927e-09	-0.555672
109313271	chr1:109313271:T:C	9.68251e-84	-2.6927e-09	-2.00833	5.02499e-05	-2.6927e-09	-2.02828
109313684	chr1:109313684:G:A	3.99808e-82	3.38411	-1.67178	3.33953e-06	-2.50783	-2.23163
109313741	chr1:109313741:G:A	1.82726e-83	-2.6927e-09	-1.37325	5.95261e-05	-2.6927e-09	-1.85888
109313762	chr1:109313762:CAA:C	1.07585e-82	1.73091	-1.33128	9.1531e-06	-2.85186	-0.879345
109313939	chr1:109313939:G:T	1.24064e-83	-2.6927e-09	-1.76044	5.46301e-05	-2.6927e-09	-1.94471
109315193	chr1:109315193:A:C	1.21725e-83	-1.77947	-4.05126e-09	2.20002e-05	-2.85424	-4.05126e-09
109315497	chr1:109315497:T:C	1.09058e-82	1.75195	-1.33872	9.11014e-06	-2.85288	-0.883019
109315990	chr1:109315990:C:T	2.41543e-83	-2.6927e-09	-1.09419	7.49398e-05	-2.6927e-09	-1.62861
109316362	chr1:109316362:C:T	4.12395e-80	-2.6927e-09	6.3485	0.000163594	-2.6927e-09	-0.847902
109316863	chr1:109316863:C:T	7.68576e-84	-2.6927e-09	-2.23928	4.73101e-05	-2.6927e-09	-2.08857
109317346	chr1:109317346:C:T	6.08973e-83	-2.6927e-09	-0.169464	0.00041889	-2.6927e-09	0.0923148
109317499	chr1:109317499:G:A	1.1233e-83	-2.6927e-09	-1.85979	5.26044e-05	-2.6927e-09	-1.98249
109317800	chr1:109317800:C:T	1.00847e-83	-2.6927e-09	-1.96764	4.07098e-05	-2.6927e-09	-2.23882
109318458	chr1:109318458:C:G	1.32593e-75	16.7267	-4.05126e-09	4.11102e-05	-2.22904	-4.05126e-09
109318577	chr1:109318577:G:A	1.05124e-83	-2.6927e-09	-1.9261	4.75458e-05	-2.6927e-09	-2.0836
109318656	chr1:109318656:T:G	8.63413e-84	-2.6927e-09	-2.12293	4.19562e-05	-2.6927e-09	-2.20867
109318751	chr1:109318751:C:T	6.25516e-82	-2.6927e-09	2.15992	0.000144211	-2.6927e-09	-0.974015
109318893	chr1:109318893:C:T	4.34312e-84	-2.81006	-4.05126e-09	4.6315e-05	-2.10983	-4.05126e-09
109318908	chr1:109318908:G:A	1.11671e-83	-2.6927e-09	-1.86568	4.39278e-05	-2.6927e-09	-2.16275
109319177	chr1:109319177:T:G	5.33726e-84	-2.60394	-4.05126e-09	2.20933e-05	-2.85002	-4.05126e-09
109319357	chr1:109319357:C:T	9.40663e-84	-2.6927e-09	-2.03724	0.000103659	-2.6927e-09	-1.30419
109319695	chr1:109319695:G:A	1.02239e-83	-2.6927e-09	-1.95393	4.07403e-05	-2.6927e-09	-2.23808
109320147	chr1:109320147:C:G	9.48998e-84	-2.6927e-09	-2.02842	4.92353e-05	-2.6927e-09	-2.04868
109320192	chr1:109320192:T:C	9.28894e-84	-2.6927e-09	-2.04983	5.94772e-05	-2.6927e-09	-1.8597
109320399	chr1:109320399:T:A	1.42581e-83	-1.62133	-4.05126e-09	0.000345845	-0.0993019	-4.05126e-09
109320526	chr1:109320526:G:A	8.45694e-84	-2.6927e-09	-2.14367	4.15675e-05	-2.6927e-09	-2.21797
109320666	chr1:109320666:G:A	6.66377e-83	-2.6927e-09	-0.079382	0.000456152	-2.6927e-09	0.177534
109320916	chr1:109320916:TCA:T	6.30794e-84	-2.43684	-4.05126e-09	3.14715e-05	-2.49621	-4.05126e-09
109321381	chr1:109321381:T:C	9.20109e-84	-2.6927e-09	-2.05933	8.46957e-05	-2.6927e-09	-1.50623
109321385	chr1:109321385:C:T	5.16202e-84	-2.63733	-4.05126e-09	2.23104e-05	-2.84024	-4.05126e-09
109321647	chr1:109321647:T:C	5.38861e-83	1.67665	-1.96843	4.14116e-06	-2.85254	-1.67178
109321752	chr1:109321752:G:A	6.62775e-83	1.78719	-1.87199	4.70511e-06	-2.85554	-1.54111
109322121	chr1:109322121:T:C	9.47654e-84	-2.6927e-09	-2.02983	0.000105191	-2.6927e-09	-1.28951
109323291	chr1:109323291:T:G	3.39513e-83	-2.6927e-09	-0.753726	0.000103653	-2.6927e-09	-1.30424
109323608	chr1:109323608:T:C	8.92313e-83	1.73881	-1.52623	7.04396e-06	-2.85239	-1.14073
109323947	chr1:109323947:T:A	9.56874e-83	1.79806	-1.51563	7.10155e-06	-2.85413	-1.13085
109324032	chr1:109324032:C:T	6.11551e-84	-2.46783	-4.05126e-09	0.000123701	-1.12743	-4.05126e-09
109324222	chr1:109324222:G:A	4.57495e-83	1.52768	-1.98315	4.07358e-06	-2.8462	-1.69458
109325270	chr1:109325270:A:G	1.87603e-82	2.3761	-1.42043	7.88731e-06	-2.8552	-1.02483
109325307	chr1:109325307:G:A	1.20649e-82	2.56274	-2.0485	3.56718e-06	-2.84981	-1.8237
109325338	chr1:109325338:A:G	9.31144e-84	-2.6927e-09	-2.04741	5.97474e-05	-2.6927e-09	-1.85517
109325927	chr1:109325927:G:A	1.67426e-83	-2.6927e-09	-1.4607	4.77182e-05	-2.6927e-09	-2.07998
109326385	chr1:109326385:T:C	9.96161e-84	-2.6927e-09	-1.97991	6.55646e-05	-2.6927e-09	-1.76226
109326568	chr1:109326568:CACAT:C	9.41587e-84	-2.6927e-09	-2.03626	6.07882e-05	-2.6927e-09	-1.8379
109328237	chr1:109328237:C:G	5.79218e-83	1.66887	-1.88843	4.59649e-06	-2.85213	-1.56787
109328274	chr1:109328274:A:G	9.28035e-84	-2.6927e-09	-2.05075	4.72776e-05	-2.6927e-09	-2.08926
109329165	chr1:109329165:T:C	5.35132e-83	1.66642	-1.96514	4.14978e-06	-2.85242	-1.66981
109329276	chr1:109329276:C:T	4.80516e-84	-2.70896	-4.05126e-09	2.29416e-05	-2.81234	-4.05126e-09
109329277	chr1:109329277:G:A	1.32248e-83	-2.6927e-09	-1.69656	5.24904e-05	-2.6927e-09	-1.98466
109329309	chr1:109329309:G:A	1.12762e-83	-2.6927e-09	-1.85596	4.40954e-05	-2.6927e-09	-2.15894
109329456	chr1:109329456:T:C	1.02504e-83	-2.6927e-09	-1.95133	4.07455e-05	-2.6927e-09	-2.23795
109329495	chr1:109329495:C:T	3.28781e-76	16.8418	-1.50954	5.28169e-06	-2.15865	-2.12239
109329748	chr1:109329748:C:T	5.41914e-83	1.64262	-1.92875	4.38309e-06	-2.85096	-1.61657
109330201	chr1:109330201:G:A	8.93335e-84	-2.6927e-09	-2.08886	5.113e-05	-2.6927e-09	-2.01092
109330668	chr1:109330668:G:A	4.50663e-85	-2.83879	-2.2369	3.00415e-06	-2.75787	-2.08743
109330745	chr1:109330745:A:G	1.07188e-82	1.86138	-1.46544	7.51447e-06	-2.8554	-1.07307
109330951	chr1:109330951:G:A	5.46926e-83	1.69405	-1.97098	4.11847e-06	-2.85274	-1.67707
109331170	chr1:109331170:C:G	5.85598e-83	-2.6927e-09	-0.208604	0.000113167	-2.6927e-09	-1.21643
109331486	chr1:109331486:T:C	1.05539e-83	-2.6927e-09	-1.92216	9.75629e-05	-2.6927e-09	-1.3648
109332223	chr1:109332223:C:T	9.38965e-84	-2.6927e-09	-2.03905	4.97892e-05	-2.6927e-09	-2.03749
109332450	chr1:109332450:G:A	9.29784e-84	-2.6927e-09	-2.04887	5.95338e-05	-2.6927e-09	-1.85875
109333896	chr1:109333896:C:A	8.28334e-84	-2.6927e-09	-2.16441	4.55051e-05	-2.6927e-09	-2.12747
109334263	chr1:109334263:C:T	4.47805e-85	-2.84387	-2.23818	3.30586e-06	-2.74858	-2.00101
109334884	chr1:109334884:A:G	2.01335e-82	1.80318	-0.776861	8.14488e-06	-2.85451	-0.993395
109335615	chr1:109335615:CA:C	4.74935e-82	3.569	-1.68448	3.58784e-06	-2.43928	-2.22846
109335755	chr1:109335755:C:G	6.81559e-83	-2.6927e-09	-0.0568555	0.00046245	-2.6927e-09	0.191246
109336083	chr1:109336083:C:T	9.88048e-84	-2.6927e-09	-1.98809	5.12332e-05	-2.6927e-09	-2.0089
109336087	chr1:109336087:A:T	9.39204e-84	-2.6927e-09	-2.03879	4.47049e-05	-2.6927e-09	-2.14521
109336281	chr1:109336281:C:G	7.86144e-84	-2.21668	-4.05126e-09	4.87849e-05	-2.05787	-4.05126e-09
109336428	chr1:109336428:C:T	8.22359e-84	-2.6927e-09	-2.17165	4.50649e-05	-2.6927e-09	-2.13719
109336556	chr1:109336556:C:T	9.85175e-84	-1.991	-4.05126e-09	0.000138523	-1.01426	-4.05126e-09
109337026	chr1:109337026:C:T	2.84796e-80	-2.6927e-09	5.97829	0.00014503	-2.6927e-09	-0.96835
109337327	chr1:109337327:A:G	5.02415e-83	1.58295	-1.94476	4.29125e-06	-2.84826	-1.64046
109337387	chr1:109337387:C:T	2.41253e-83	-1.09539	-4.05126e-09	2.9074e-05	-2.57545	-4.05126e-09
109338105	chr1:109338105:G:T	8.4121e-84	-2.6927e-09	-2.14898	6.42592e-05	-2.6927e-09	-1.78237
109338449	chr1:109338449:T:A	1.28722e-83	-2.6927e-09	-1.72359	0.000135056	-2.6927e-09	-1.03961
109339051	chr1:109339051:G:T	1.35739e-82	-2.6927e-09	0.632081	0.000335195	-2.6927e-09	-0.13058
109340660	chr1:109340660:G:A	9.64809e-84	-2.6927e-09	-2.01189	5.00792e-05	-2.6927e-09	-2.03169
109341052	chr1:109341052:T:C	1.22516e-82	-2.6927e-09	0.529588	0.000261818	-2.6927e-09	-0.377645
109341632	chr1:109341632:A:T	9.97107e-84	-2.6927e-09	-1.97896	4.0693e-05	-2.6927e-09	-2.23924
109342153	chr1:109342153:T:G	5.41428e-83	1.67815	-1.96518	4.16717e-06	-2.85204	-1.66601
109343086	chr1:109343086:C:T	1.23375e-83	-2.6927e-09	-1.76601	6.06184e-05	-2.6927e-09	-1.84069
109343708	chr1:109343708:G:A	8.4247e-84	-2.6927e-09	-2.14749	4.1413e-05	-2.6927e-09	-2.2217
109343749	chr1:109343749:G:A	1.10351e-82	1.93652	-1.51151	7.15696e-06	-2.85685	-1.12036
109343848	chr1:109343848:G:A	2.99725e-83	-2.6927e-09	-0.878371	0.000112337	-2.6927e-09	-1.22379
109344569	chr1:109344569:T:C	1.39554e-79	8.98217	-1.41461	2.76308e-06	-2.76767	-2.16128
109346078	chr1:109346078:G:C	1.19457e-83	-2.6927e-09	-1.79828	5.36632e-05	-2.6927e-09	-1.96257
109346287	chr1:109346287:T:C	9.81839e-84	-2.6927e-09	-1.9944	4.69861e-05	-2.6927e-09	-2.09544
109348135	chr1:109348135:G:C	9.58046e-84	-2.6927e-09	-2.01893	5.04396e-05	-2.6927e-09	-2.02452
109348317	chr1:109348317:T:A	1.22222e-83	-2.6927e-09	-1.7754	5.57562e-05	-2.6927e-09	-1.9243
109348511	chr1:109348511:C:T	3.05885e-83	1.11725	-1.97528	4.49401e-06	-2.85083	-1.59172
109348781	chr1:109348781:C:T	3.69139e-83	1.15477	-1.82484	5.10572e-06	-2.85064	-1.46429
109348801	chr1:109348801:G:C	3.44741e-83	1.17478	-1.91322	4.56807e-06	-2.85132	-1.57488
109348961	chr1:109348961:C:T	9.31713e-84	-2.6927e-09	-2.0468	4.90099e-05	-2.6927e-09	-2.05327
109349217	chr1:109349217:T:C	2.03841e-82	-2.6927e-09	1.03869	0.00124037	-2.6927e-09	1.17787
109349359	chr1:109349359:T:G	7.34941e-83	-2.6927e-09	0.0185525	0.000221743	-2.6927e-09	-0.543774
109349582	chr1:109349582:A:G	2.49327e-83	-2.6927e-09	-1.06247	7.61685e-05	-2.6927e-09	-1.61234
109350588	chr1:109350588:G:T	4.54541e-85	-2.82784	-2.23928	3.04748e-06	-2.78153	-2.04944
109352130	chr1:109352130:T:C	8.53127e-84	-2.6927e-09	-2.13491	4.16387e-05	-2.6927e-09	-2.21626
109352134	chr1:109352134:G:C	1.02843e-83	-1.94803	-4.05126e-09	2.19233e-05	-2.85774	-4.05126e-09
109352159	chr1:109352159:T:G	2.01935e-76	16.6541	-1.80932	4.62901e-06	-2.18374	-2.22921
109352884	chr1:109352884:A:C	9.56602e-84	-2.6927e-09	-2.02044	4.23749e-05	-2.6927e-09	-2.19874
109352899	chr1:109352899:G:A	1.73514e-83	-2.6927e-09	-1.42498	5.79084e-05	-2.6927e-09	-1.88643
109353034	chr1:109353034:C:CA	2.1389e-82	1.81963	-0.732822	8.54693e-06	-2.8551	-0.944617
109353081	chr1:109353081:T:C	8.41939e-84	-2.6927e-09	-2.14812	6.43677e-05	-2.6927e-09	-1.78068
109353341	chr1:109353341:A:C	7.95473e-84	-2.6927e-09	-2.20489	4.07668e-05	-2.6927e-09	-2.23742
109353382	chr1:109353382:C:T	5.51836e-84	-2.57057	-4.05126e-09	2.33398e-05	-2.79513	-4.05126e-09
109353527	chr1:109353527:C:T	1.02085e-83	-2.6927e-09	-1.95543	4.67247e-05	-2.6927e-09	-2.10102
109353571	chr1:109353571:G:C	1.11215e-83	-2.6927e-09	-1.86977	4.3728e-05	-2.6927e-09	-2.1673
109354082	chr1:109354082:GATTAA:G	4.66161e-84	-2.73929	-4.05126e-09	4.53299e-05	-2.13132	-4.05126e-09
109354184	chr1:109354184:T:C	9.62664e-83	0.288467	-4.05126e-09	0.00015218	-0.920229	-4.05126e-09
109354478	chr1:109354478:T:C	3.70318e-76	17.4725	-2.02129	7.83754e-06	-2.03235	-1.85402
109354481	chr1:109354481:A:G	2.18688e-82	1.8319	-0.722901	8.59523e-06	-2.85552	-0.938565
109356924	chr1:109356924:T:C	6.33551e-83	-2.6927e-09	-0.129897	0.00019284	-2.6927e-09	-0.683432
109357863	chr1:109357863:C:T	8.04503e-84	-2.6927e-09	-2.1936	6.08076e-05	-2.6927e-09	-1.83758
109358345	chr1:109358345:C:T	8.22042e-84	-2.6927e-09	-2.17203	4.5167e-05	-2.6927e-09	-2.13493
109358593	chr1:109358593:T:C	1.26238e-82	1.8797	-1.32019	9.25785e-06	-2.85619	-0.863632
109358840	chr1:109358840:G:C	3.38193e-83	1.21186	-1.96949	4.25409e-06	-2.82383	-1.67358
109359584	chr1:109359584:C:T	9.69507e-84	-2.6927e-09	-2.00704	4.45213e-05	-2.6927e-09	-2.14933
109359970	chr1:109359970:A:G	1.21811e-80	-2.6927e-09	5.12899	0.000136957	-2.6927e-09	-1.02563
109360114	chr1:109360114:G:C	1.29275e-83	-2.6927e-09	-1.7193	5.61399e-05	-2.6927e-09	-1.91745
109360929	chr1:109360929:G:A	9.6991e-84	-2.6927e-09	-2.00662	4.0696e-05	-2.6927e-09	-2.23916
109360969	chr1:109360969:G:A	9.27443e-84	-2.6927e-09	-2.05139	4.41266e-05	-2.6927e-09	-2.15823
109361470	chr1:109361470:A:C	1.01234e-83	-2.6927e-09	-1.96381	9.20116e-05	-2.6927e-09	-1.42338
109362078	chr1:109362078:G:A	8.47367e-84	-2.6927e-09	-2.14169	4.14727e-05	-2.6927e-09	-2.22026
109362349	chr1:109362349:A:T	5.96062e-83	1.76396	-1.95486	4.18347e-06	-2.85499	-1.65916
109362666	chr1:109362666:G:C	9.45994e-84	-2.6927e-09	-2.03159	5.01629e-05	-2.6927e-09	-2.03002
109363156	chr1:109363156:G:A	1.7964e-75	17.0304	-4.05126e-09	4.40631e-05	-2.15967	-4.05126e-09
109363725	chr1:109363725:G:A	9.25867e-84	-2.6927e-09	-2.05309	4.89352e-05	-2.6927e-09	-2.0548
109364538	chr1:109364538:TAAGTA:T	9.69056e-84	-2.6927e-09	-2.0075	4.54658e-05	-2.6927e-09	-2.12833
109364591	chr1:109364591:A:G	1.02056e-83	-2.6927e-09	-1.95572	4.59845e-05	-2.6927e-09	-2.11699
109364676	chr1:109364676:G:A	1.17259e-83	-2.6927e-09	-1.81685	4.4721e-05	-2.6927e-09	-2.14485
109364868	chr1:109364868:C:T	6.7714e-84	-2.36595	-4.05126e-09	2.27348e-05	-2.8214	-4.05126e-09
109365687	chr1:109365687:A:C	5.63087e-84	-2.55039	-4.05126e-09	2.43777e-05	-2.75162	-4.05126e-09
109366127	chr1:109366127:G:A	2.70817e-82	1.32279	-4.05126e-09	0.000100603	-1.33411	-4.05126e-09
109366225	chr1:109366225:A:G	9.48925e-84	-2.6927e-09	-2.02849	4.48503e-05	-2.6927e-09	-2.14196
109366393	chr1:109366393:T:G	9.35523e-84	-2.6927e-09	-2.04272	4.09026e-05	-2.6927e-09	-2.2341
109366527	chr1:109366527:C:T	6.81357e-83	1.90712	-1.96427	4.13261e-06	-2.85751	-1.66887
109366647	chr1:109366647:C:T	6.60509e-83	1.8192	-1.90742	4.45238e-06	-2.85624	-1.59561
109366837	chr1:109366837:G:A	9.53682e-84	-2.6927e-09	-2.02349	4.07303e-05	-2.6927e-09	-2.23832
109367391	chr1:109367391:C:T	3.72781e-83	-1.14437	0.484122	1.50786e-05	-2.77808	-0.453936
109367502	chr1:109367502:T:A	1.24328e-83	-2.6927e-09	-1.75832	5.47469e-05	-2.6927e-09	-1.94257
109367504	chr1:109367504:C:T	1.20833e-83	-2.6927e-09	-1.78683	0.000136621	-2.6927e-09	-1.02808
109368673	chr1:109368673:G:A	9.27641e-83	-2.6927e-09	0.251407	0.000274212	-2.6927e-09	-0.33139
109369074	chr1:109369074:CT:C	1.37439e-82	1.89122	-1.24669	1.01286e-05	-2.85656	-0.77337
109369429	chr1:109369429:A:G	2.14529e-83	1.02629	-2.23909	6.42287e-06	-2.10798	-1.97745
109369966	chr1:109369966:G:C	9.45279e-84	-2.6927e-09	-2.03234	0.000104608	-2.6927e-09	-1.29508
109370027	chr1:109370027:C:T	8.52513e-83	-2.6927e-09	0.166951	0.000252445	-2.6927e-09	-0.414098
109370442	chr1:109370442:T:C	4.16923e-84	-2.85092	-4.05126e-09	3.58851e-05	-2.36497	-4.05126e-09
109370971	chr1:109370971:T:C	1.1264e-83	-2.6927e-09	-1.85704	5.00602e-05	-2.6927e-09	-2.03207
109372187	chr1:109372187:C:T	9.98093e-83	0.324608	-4.05126e-09	2.21238e-05	-2.84864	-4.05126e-09
109372361	chr1:109372361:A:G	1.35025e-82	1.73779	-1.11098	1.01999e-05	-2.8512	-0.77172
109372687	chr1:109372687:G:C	9.29591e-84	-2.6927e-09	-2.04908	5.95101e-05	-2.6927e-09	-1.85915
109372741	chr1:109372741:T:C	2.70109e-84	-2.45211	-0.832887	2.07374e-05	-2.17679	-0.736566
109372968	chr1:109372968:T:C	1.50087e-76	16.5963	-2.04825	7.05638e-06	-2.17778	-1.81358
109373009	chr1:109373009:T:C	1.53736e-82	-2.6927e-09	0.756581	0.000923398	-2.6927e-09	0.882768
109373175	chr1:109373175:G:A	9.21952e-84	-2.6927e-09	-2.05733	4.8796e-05	-2.6927e-09	-2.05764
109373714	chr1:109373714:C:G	4.92323e-84	-2.68469	-4.05126e-09	8.34649e-05	-1.52087	-4.05126e-09
109374188	chr1:109374188:G:A	9.48172e-84	-2.6927e-09	-2.02929	4.49461e-05	-2.6927e-09	-2.13983
109374905	chr1:109374905:G:A	9.29784e-84	-2.6927e-09	-2.04887	5.95338e-05	-2.6927e-09	-1.85875
109374918	chr1:109374918:G:C	1.24363e-82	1.90592	-1.36137	8.80069e-06	-2.85661	-0.91385
109375000	chr1:109375000:A:T	9.68251e-84	-2.6927e-09	-2.00833	5.02499e-05	-2.6927e-09	-2.02828
109375404	chr1:109375404:G:A	9.29784e-84	-2.6927e-09	-2.04887	5.95338e-05	-2.6927e-09	-1.85875
109376517	chr1:109376517:G:GGATAAAGAAAATATGGTCTATA	2.8896e-76	17.2337	-2.03058	7.63802e-06	-2.08319	-1.82896
109376822	chr1:109376822:A:G	9.29784e-84	-2.6927e-09	-2.04887	5.95338e-05	-2.6927e-09	-1.85875
109377259	chr1:109377259:T:C	9.31346e-84	-2.6927e-09	-2.04719	5.96696e-05	-2.6927e-09	-1.85647
109377506	chr1:109377506:C:T	7.71038e-84	-2.6927e-09	-2.23609	4.56532e-05	-2.6927e-09	-2.12422
109377617	chr1:109377617:A:G	8.82943e-84	-2.6927e-09	-2.10056	4.18617e-05	-2.6927e-09	-2.21092
109378599	chr1:109378599:C:T	4.21692e-76	17.6042	-2.02302	8.03152e-06	-2.01025	-1.85167
109379137	chr1:109379137:C:T	7.88374e-84	-2.6927e-09	-2.21385	5.76985e-05	-2.6927e-09	-1.89006
109379251	chr1:109379251:T:C	8.63184e-84	-2.6927e-09	-2.1232	6.90988e-05	-2.6927e-09	-1.70975
109379361	chr1:109379361:G:A	4.29596e-76	16.7982	-1.1985	4.72704e-06	-2.16638	-2.22561
109379694	chr1:109379694:T:C	3.60873e-76	17.458	-2.03262	8.00495e-06	-2.03938	-1.82585
109379755	chr1:109379755:G:A	2.4488e-84	-1.22632	-2.15673	2.77173e-06	-2.76066	-2.16516
109380964	chr1:109380964:C:T	4.81652e-83	1.55518	-1.9592	4.16681e-06	-2.848	-1.67014
109381055	chr1:109381055:G:T	1.95247e-83	-2.57592	1.26895	2.24128e-05	-2.70077	-0.13489
109381828	chr1:109381828:C:A	4.50603e-84	-2.77324	-4.05126e-09	5.83629e-05	-1.87861	-4.05126e-09
109381952	chr1:109381952:G:GTGCA	6.91988e-83	-2.6927e-09	-0.0416701	0.000209329	-2.6927e-09	-0.601385
109382010	chr1:109382010:T:C	9.17744e-84	-2.6927e-09	-2.0619	4.62551e-05	-2.6927e-09	-2.11112
109382296	chr1:109382296:T:A	5.80991e-76	16.831	-0.929382	4.71687e-06	-2.15559	-2.23856
109382436	chr1:109382436:G:A	2.59645e-83	-2.6927e-09	-1.02192	7.89347e-05	-2.6927e-09	-1.57667
109383207	chr1:109383207:G:A	6.94112e-84	-2.34119	-4.05126e-09	2.19182e-05	-2.85797	-4.05126e-09
109383922	chr1:109383922:C:T	9.3507e-84	-2.6927e-09	-2.0432	5.81697e-05	-2.6927e-09	-1.88193
109383977	chr1:109383977:G:T	6.84713e-85	-2.44547	-2.21194	3.8303e-06	-2.5496	-2.05275
109384074	chr1:109384074:TG:T	2.20011e-83	-1.18756	-4.05126e-09	2.80461e-05	-2.61144	-4.05126e-09
109384206	chr1:109384206:T:C	5.0232e-83	1.57402	-1.93602	4.31072e-06	-2.84926	-1.63492
109384627	chr1:109384627:T:G	6.38244e-84	-2.4251	-4.05126e-09	3.38185e-05	-2.42428	-4.05126e-09
109384947	chr1:109384947:G:A	9.59674e-84	-2.6927e-09	-2.01723	4.5235e-05	-2.6927e-09	-2.13342
109385002	chr1:109385002:T:C	3.88773e-83	-0.618242	-4.05126e-09	4.80149e-05	-2.07378	-4.05126e-09
109387503	chr1:109387503:TAAATTTTGTTTAAAATTTA:T	8.48524e-84	-2.6927e-09	-2.14032	5.33345e-05	-2.6927e-09	-1.96871
109387606	chr1:109387606:C:T	9.46927e-84	-2.6927e-09	-2.0306	4.90587e-05	-2.6927e-09	-2.05227
109387715	chr1:109387715:G:A	5.71715e-84	-2.53518	-4.05126e-09	4.90565e-05	-2.05232	-4.05126e-09
109387876	chr1:109387876:A:G	1.88284e-82	1.71547	-0.756171	8.46756e-06	-2.85179	-0.957256
109388136	chr1:109388136:C:T	5.88139e-83	-2.6927e-09	-0.204275	0.000387982	-2.6927e-09	0.015666
109388230	chr1:109388230:C:T	4.49287e-83	1.52218	-1.99576	4.26918e-06	-2.84792	-1.64595
109389116	chr1:109389116:T:C	9.68251e-84	-2.6927e-09	-2.00833	5.02499e-05	-2.6927e-09	-2.02828
109389286	chr1:109389286:C:T	5.63645e-83	1.65233	-1.89915	4.51479e-06	-2.85204	-1.58589
109389326	chr1:109389326:AG:A	1.56068e-84	-2.7773	-1.05623	7.04141e-06	-2.59234	-1.40115
109389368	chr1:109389368:T:C	4.18224e-84	-2.84781	-4.05126e-09	2.91082e-05	-2.57427	-4.05126e-09
109390828	chr1:109390828:G:A	6.79607e-84	-2.36231	-4.05126e-09	2.85335e-05	-2.59421	-4.05126e-09
109392703	chr1:109392703:C:T	5.40081e-83	1.65221	-1.94173	4.25536e-06	-2.85201	-1.6451
109392742	chr1:109392742:A:G	2.1683e-83	-2.6927e-09	-1.20213	6.04871e-05	-2.6927e-09	-1.84286
109392805	chr1:109392805:A:G	1.1319e-82	1.88687	-1.43645	7.74582e-06	-2.85647	-1.04167
109392883	chr1:109392883:C:T	5.45219e-83	1.65849	-1.93854	4.27643e-06	-2.85252	-1.63965
109392956	chr1:109392956:T:C	5.78933e-83	1.71461	-1.93467	4.29297e-06	-2.85412	-1.63419
109393493	chr1:109393493:G:A	7.70821e-84	-2.6927e-09	-2.23637	4.61208e-05	-2.6927e-09	-2.11403
109393661	chr1:109393661:T:A	9.1286e-84	-2.6927e-09	-2.06724	4.82427e-05	-2.6927e-09	-2.06905
109393717	chr1:109393717:T:C	9.52244e-84	-2.6927e-09	-2.025	5.1468e-05	-2.6927e-09	-2.00433
109393808	chr1:109393808:A:G	4.76167e-84	-2.71805	-4.05126e-09	5.19647e-05	-1.99473	-4.05126e-09
109394060	chr1:109394060:G:A	1.21393e-82	1.90225	-1.38186	8.27417e-06	-2.85661	-0.975542
109394750	chr1:109394750:T:C	3.54516e-76	17.4392	-2.03155	7.91741e-06	-2.03774	-1.83848
109394831	chr1:109394831:C:T	9.0728e-84	-2.6927e-09	-2.07337	4.07344e-05	-2.6927e-09	-2.23822
109395309	chr1:109395309:C:T	7.45233e-83	1.67834	-1.64588	6.28623e-06	-2.85385	-1.25308
109395796	chr1:109395796:A:G	9.51854e-84	-2.6927e-09	-2.02541	4.92818e-05	-2.6927e-09	-2.04774
109395821	chr1:109395821:T:C	4.77966e-84	-2.71428	-4.05126e-09	2.4571e-05	-2.74372	-4.05126e-09
109396785	chr1:109396785:G:A	9.29784e-84	-2.6927e-09	-2.04887	5.95338e-05	-2.6927e-09	-1.85875
109396976	chr1:109396976:TTTC:T	2.52792e-83	-2.6927e-09	-1.04867	7.2205e-05	-2.6927e-09	-1.66578
109397046	chr1:109397046:A:C	2.26772e-83	-2.6927e-09	-1.15729	7.17994e-05	-2.6927e-09	-1.67142
109397453	chr1:109397453:C:T	6.29797e-83	-2.6927e-09	-0.13584	0.00019415	-2.6927e-09	-0.676661
109398511	chr1:109398511:C:T	5.62248e-83	1.65841	-1.90771	4.47855e-06	-2.85191	-1.59409
109399343	chr1:109399343:T:C	8.56015e-84	-2.6927e-09	-2.13154	4.8522e-05	-2.6927e-09	-2.06328
109399797	chr1:109399797:A:G	9.29784e-84	-2.6927e-09	-2.04887	5.95338e-05	-2.6927e-09	-1.85875
109400096	chr1:109400096:T:A	1.3777e-82	-2.6927e-09	0.646931	0.000290345	-2.6927e-09	-0.274224
109400302	chr1:109400302:C:T	4.98987e-84	-2.67124	-4.05126e-09	2.48198e-05	-2.73365	-4.05126e-09
109400708	chr1:109400708:T:C	7.79105e-84	-2.6927e-09	-2.22568	5.0877e-05	-2.6927e-09	-2.01588
109401271	chr1:109401271:C:T	6.71126e-83	1.73834	-1.81062	5.02457e-06	-2.85488	-1.47607
109401553	chr1:109401553:G:A	8.60166e-84	-2.6927e-09	-2.1267	4.17204e-05	-2.6927e-09	-2.2143
109402096	chr1:109402096:A:G	9.25098e-84	-2.6927e-09	-2.05392	4.88965e-05	-2.6927e-09	-2.05559
109402251	chr1:109402251:G:A	9.65498e-84	-2.6927e-09	-2.01118	4.07058e-05	-2.6927e-09	-2.23892
109402544	chr1:109402544:A:G	4.15556e-84	-2.85421	-4.05126e-09	3.31389e-05	-2.44458	-4.05126e-09
109406088	chr1:109406088:G:A	7.82607e-84	-2.6927e-09	-2.22119	5.30907e-05	-2.6927e-09	-1.97329
109406810	chr1:109406810:G:A	2.41909e-83	-2.6927e-09	-1.09268	7.50119e-05	-2.6927e-09	-1.62765
109406915	chr1:109406915:G:C	5.02726e-84	-2.66378	-4.05126e-09	2.23924e-05	-2.83657	-4.05126e-09
109407446	chr1:109407446:T:C	9.49293e-84	-2.6927e-09	-2.02811	4.10338e-05	-2.6927e-09	-2.2309
109407819	chr1:109407819:T:A	3.57965e-76	17.4289	-2.01164	7.76151e-06	-2.04049	-1.85562
109407927	chr1:109407927:C:A	9.46118e-84	-2.6927e-09	-2.03146	0.000104858	-2.6927e-09	-1.29269
109407985	chr1:109407985:A:G	2.65406e-84	-1.28508	-2.01748	3.25433e-06	-2.74574	-2.01957
109408236	chr1:109408236:T:C	5.86517e-83	1.73133	-1.93836	4.25523e-06	-2.85421	-1.64293
109409346	chr1:109409346:G:A	8.41681e-84	-2.6927e-09	-2.14842	6.43343e-05	-2.6927e-09	-1.7812
109409505	chr1:109409505:G:A	1.21555e-82	1.93191	-1.41019	7.97699e-06	-2.85707	-1.01166
109410173	chr1:109410173:T:C	1.69744e-83	-2.6927e-09	-1.44695	5.88137e-05	-2.6927e-09	-1.87092
109410985	chr1:109410985:T:C	9.7572e-84	-2.6927e-09	-2.00065	4.67764e-05	-2.6927e-09	-2.09991
109412035	chr1:109412035:C:T	9.31782e-84	-2.6927e-09	-2.04672	5.97028e-05	-2.6927e-09	-1.85591
109412532	chr1:109412532:A:G	4.29174e-83	-0.519375	-4.05126e-09	5.09478e-05	-2.01449	-4.05126e-09
109412947	chr1:109412947:T:C	4.24347e-76	17.1714	-1.58395	5.84394e-06	-2.09583	-2.08406
109413394	chr1:109413394:T:C	1.71495e-83	-2.6927e-09	-1.43668	6.23526e-05	-2.6927e-09	-1.81249
109413542	chr1:109413542:G:A	7.70548e-84	-2.6927e-09	-2.23672	4.42466e-05	-2.6927e-09	-2.15551
109413837	chr1:109413837:A:G	1.14947e-83	-2.6927e-09	-1.83677	4.86535e-05	-2.6927e-09	-2.06057
109414229	chr1:109414229:A:C	4.14139e-84	-2.85762	-4.05126e-09	3.4952e-05	-2.39132	-4.05126e-09
109415413	chr1:109415413:T:C	1.31503e-82	2.02843	-1.42805	7.83041e-06	-2.85794	-1.02934
109415532	chr1:109415532:C:T	9.68005e-84	-2.6927e-09	-2.00859	5.13321e-05	-2.6927e-09	-2.00698
109415665	chr1:109415665:T:TA	9.39797e-84	-2.6927e-09	-2.03816	4.98076e-05	-2.6927e-09	-2.03713
109415729	chr1:109415729:G:A	7.79208e-84	-2.6927e-09	-2.22554	4.46568e-05	-2.6927e-09	-2.14629
109416075	chr1:109416075:G:A	4.14133e-84	-2.85764	-4.05126e-09	6.97353e-05	-1.70059	-4.05126e-09
109416281	chr1:109416281:T:C	6.2092e-83	-2.6927e-09	-0.150036	0.000177843	-2.6927e-09	-0.76439
109416410	chr1:109416410:C:T	4.19096e-84	-2.84572	-4.05126e-09	3.00009e-05	-2.54407	-4.05126e-09
109417062	chr1:109417062:G:A	3.53881e-84	-1.71413	-1.30073	3.51477e-06	-2.85238	-1.83594
109417311	chr1:109417311:G:C	8.99388e-84	-2.6927e-09	-2.08211	4.61639e-05	-2.6927e-09	-2.11309
109417461	chr1:109417461:A:C	9.29784e-84	-2.6927e-09	-2.04887	5.95338e-05	-2.6927e-09	-1.85875
109417479	chr1:109417479:C:G	9.21525e-84	-2.6927e-09	-2.05779	5.87852e-05	-2.6927e-09	-1.8714
109417648	chr1:109417648:C:A	1.43723e-82	2.06195	-1.37271	8.37657e-06	-2.85798	-0.961877
109418054	chr1:109418054:C:A	9.5308e-84	-2.6927e-09	-2.02412	4.93589e-05	-2.6927e-09	-2.04617
109418262	chr1:109418262:T:C	8.72826e-84	-2.6927e-09	-2.11209	4.20588e-05	-2.6927e-09	-2.20622
109418440	chr1:109418440:A:T	8.40809e-84	-2.6927e-09	-2.14946	4.24877e-05	-2.6927e-09	-2.19608
109418752	chr1:109418752:A:T	5.24644e-82	-2.6927e-09	1.98407	0.000820253	-2.6927e-09	0.76432
109418972	chr1:109418972:T:C	1.03213e-83	-2.6927e-09	-1.94444	4.70263e-05	-2.6927e-09	-2.09459
109419078	chr1:109419078:G:A	1.96117e-83	0.223626	-1.52615	3.23505e-06	-2.71798	-2.05327
109419343	chr1:109419343:C:T	1.13023e-82	1.9258	-1.47686	7.35277e-06	-2.85706	-1.09315
109419532	chr1:109419532:C:T	8.42702e-84	-2.6927e-09	-2.14721	4.76773e-05	-2.6927e-09	-2.08084
109419588	chr1:109419588:G:A	8.74978e-84	-2.6927e-09	-2.10962	4.33954e-05	-2.6927e-09	-2.17494
109420020	chr1:109420020:G:C	5.37721e-83	1.56185	-1.85575	5.18276e-06	-2.84829	-1.45167
109420079	chr1:109420079:C:T	4.17084e-84	-2.85054	-4.05126e-09	2.71808e-05	-2.64278	-4.05126e-09
109420696	chr1:109420696:T:C	1.66454e-84	-2.78101	-0.988097	6.3828e-06	-2.46655	-1.62513
109420884	chr1:109420884:A:G	9.84191e-84	-2.6927e-09	-1.992	4.13538e-05	-2.6927e-09	-2.22313
109421234	chr1:109421234:T:C	7.85271e-84	-2.6927e-09	-2.21779	4.09676e-05	-2.6927e-09	-2.23251
109421983	chr1:109421983:T:C	4.71767e-76	17.7098	-2.01644	8.26733e-06	-1.98347	-1.84951
109422132	chr1:109422132:C:T	6.30892e-84	-2.43669	-4.05126e-09	2.23208e-05	-2.83977	-4.05126e-09
109422521	chr1:109422521:C:T	8.58654e-84	-2.6927e-09	-2.12846	4.87341e-05	-2.6927e-09	-2.05891
109422634	chr1:109422634:G:A	1.20281e-82	1.93826	-1.42708	7.83526e-06	-2.85723	-1.02943
109422992	chr1:109422992:G:A	1.10461e-83	-2.6927e-09	-1.87658	0.000106057	-2.6927e-09	-1.28131
109423182	chr1:109423182:T:C	6.67946e-83	-2.6927e-09	-0.0770302	0.000452714	-2.6927e-09	0.169968
109423193	chr1:109423193:C:T	8.99728e-84	-2.6927e-09	-2.08173	9.31044e-05	-2.6927e-09	-1.41157
109423364	chr1:109423364:A:G	6.28765e-83	1.83433	-1.97181	4.0832e-06	-2.85716	-1.68125
109424096	chr1:109424096:A:C	6.38674e-83	1.844	-1.96584	4.1045e-06	-2.85706	-1.67615
109424192	chr1:109424192:A:G	4.34571e-84	-2.80946	-4.05126e-09	4.27137e-05	-2.19077	-4.05126e-09
109424482	chr1:109424482:C:A	1.34304e-82	2.56212	-1.94067	3.29985e-06	-2.61016	-2.14126
109424541	chr1:109424541:G:T	8.10023e-84	-2.6927e-09	-2.18676	4.07928e-05	-2.6927e-09	-2.23679
109424701	chr1:109424701:G:C	6.71491e-83	1.89788	-1.96962	4.07402e-06	-2.8576	-1.68306
109424702	chr1:109424702:C:A	1.91816e-82	2.28333	-1.30544	9.0328e-06	-2.85525	-0.889177
109424844	chr1:109424844:G:A	7.77516e-84	-2.6927e-09	-2.22772	4.39649e-05	-2.6927e-09	-2.1619
109424964	chr1:109424964:C:T	6.30361e-84	-2.43753	-4.05126e-09	4.15195e-05	-2.21913	-4.05126e-09
109426883	chr1:109426883:A:G	1.03078e-83	-2.6927e-09	-1.94576	4.7046e-05	-2.6927e-09	-2.09417
109426928	chr1:109426928:C:T	9.45738e-84	-2.6927e-09	-2.03186	6.07726e-05	-2.6927e-09	-1.83815
109427099	chr1:109427099:A:G	6.65511e-83	1.97991	-2.06059	3.49927e-06	-2.85782	-1.83492
109427241	chr1:109427241:AAAAG:A	7.69737e-84	-2.6927e-09	-2.23777	4.46639e-05	-2.6927e-09	-2.14613
109427531	chr1:109427531:T:G	3.20146e-84	-2.40875	-0.706293	2.43145e-05	-2.13572	-0.618505
109427564	chr1:109427564:T:G	4.56054e-84	-2.76121	-4.05126e-09	4.31426e-05	-2.18078	-4.05126e-09
109429459	chr1:109429459:A:G	9.58135e-84	-2.6927e-09	-2.01883	5.08093e-05	-2.6927e-09	-2.01721
109429923	chr1:109429923:A:G	9.4382e-84	-2.6927e-09	-2.03389	6.06156e-05	-2.6927e-09	-1.84074
109430734	chr1:109430734:C:G	2.93707e-80	-2.6927e-09	6.0091	0.000187718	-2.6927e-09	-0.710353
109430765	chr1:109430765:A:G	4.62328e-85	-2.81725	-2.23288	2.79378e-06	-2.79758	-2.12032
109431181	chr1:109431181:C:T	8.96935e-84	-2.6927e-09	-2.08484	4.44763e-05	-2.6927e-09	-2.15034
109431211	chr1:109431211:C:T	9.39937e-84	-2.6927e-09	-2.03801	4.81644e-05	-2.6927e-09	-2.07067
109431707	chr1:109431707:A:G	9.44023e-84	-2.6927e-09	-2.03367	6.0626e-05	-2.6927e-09	-1.84057
109431828	chr1:109431828:A:C	3.70446e-82	2.30887	-0.672811	8.98371e-06	-2.8521	-0.897778
109431964	chr1:109431964:G:A	1.1069e-83	-2.6927e-09	-1.87451	4.92175e-05	-2.6927e-09	-2.04904
109433337	chr1:109433337:G:A	9.39937e-84	-2.6927e-09	-2.03801	4.81644e-05	-2.6927e-09	-2.07067
109433376	chr1:109433376:T:C	9.41151e-84	-2.6927e-09	-2.03672	4.07891e-05	-2.6927e-09	-2.23688
109434153	chr1:109434153:C:G	4.37191e-83	1.33728	-1.83815	5.34516e-06	-2.84473	-1.42437
109434513	chr1:109434513:C:A	6.24524e-84	-2.44683	-4.05126e-09	0.000129499	-1.08162	-4.05126e-09
109434535	chr1:109434535:A:G	9.73139e-84	-2.6927e-09	-2.0033	5.16478e-05	-2.6927e-09	-2.00085
109434983	chr1:109434983:C:T	8.89941e-84	-2.6927e-09	-2.09267	4.19099e-05	-2.6927e-09	-2.20977
109434985	chr1:109434985:C:T	5.81026e-84	-0.548758	-1.97027	6.67608e-06	-2.21405	-1.83272
109435099	chr1:109435099:C:T	9.5321e-84	-2.6927e-09	-2.02399	4.10264e-05	-2.6927e-09	-2.23108
109435318	chr1:109435318:G:A	9.00822e-84	-2.6927e-09	-2.08052	7.44612e-05	-2.6927e-09	-1.63501
109435412	chr1:109435412:C:T	9.57249e-83	1.93107	-1.64824	6.8936e-06	-2.85576	-1.15894
109435827	chr1:109435827:T:C	7.85006e-84	-2.6927e-09	-2.21813	4.67083e-05	-2.6927e-09	-2.10137
109436504	chr1:109436504:G:A	8.45003e-84	-2.6927e-09	-2.14448	4.9143e-05	-2.6927e-09	-2.05056
109436539	chr1:109436539:C:A	9.22424e-84	-2.6927e-09	-2.05682	9.8568e-05	-2.6927e-09	-1.35455
109436580	chr1:109436580:G:A	4.44657e-83	1.55836	-2.04229	3.93664e-06	-2.85455	-1.72041
109436690	chr1:109436690:AGTGGGCCTGTG:A	7.78915e-84	-2.6927e-09	-2.22592	4.62944e-05	-2.6927e-09	-2.11027
109436904	chr1:109436904:T:C	1.6827e-82	2.46623	-1.61931	6.05251e-06	-2.84143	-1.30339
109437270	chr1:109437270:G:T	1.11787e-83	-2.6927e-09	-1.86464	4.96221e-05	-2.6927e-09	-2.04086
109438165	chr1:109438165:G:A	4.9317e-84	-2.68297	-4.05126e-09	2.26077e-05	-2.827	-4.05126e-09
109439071	chr1:109439071:C:T	8.91702e-84	-2.6927e-09	-2.09069	4.20017e-05	-2.6927e-09	-2.20758
109440605	chr1:109440605:C:T	7.68747e-84	-2.6927e-09	-2.23906	4.47567e-05	-2.6927e-09	-2.14405
109441246	chr1:109441246:T:C	4.22368e-84	-2.83795	-4.05126e-09	2.58623e-05	-2.69251	-4.05126e-09
109441378	chr1:109441378:A:G	1.0863e-83	-2.6927e-09	-1.89329	4.87456e-05	-2.6927e-09	-2.05868
109441687	chr1:109441687:C:T	9.49351e-84	-2.6927e-09	-2.02805	6.10761e-05	-2.6927e-09	-1.83317
109441769	chr1:109441769:A:T	9.44113e-84	-2.6927e-09	-2.03358	6.0628e-05	-2.6927e-09	-1.84054
109441869	chr1:109441869:A:G	4.67002e-84	-2.73749	-4.05126e-09	2.28029e-05	-2.81841	-4.05126e-09
109441904	chr1:109441904:T:C	7.68536e-84	-2.6927e-09	-2.23934	4.83097e-05	-2.6927e-09	-2.06766
109442817	chr1:109442817:A:G	1.97409e-82	2.42488	-1.41825	7.97454e-06	-2.85073	-1.01831
109443256	chr1:109443256:G:A	7.91497e-84	-2.6927e-09	-2.2099	4.08331e-05	-2.6927e-09	-2.2358
109443339	chr1:109443339:A:G	4.0193e-83	-2.6927e-09	-0.584961	0.000107012	-2.6927e-09	-1.27235
109443377	chr1:109443377:C:T	9.49607e-84	-2.6927e-09	-2.02777	5.02582e-05	-2.6927e-09	-2.02812
109444050	chr1:109444050:C:A	8.8917e-83	2.20843	-1.99938	3.94023e-06	-2.85545	-1.7186
109444102	chr1:109444102:G:A	9.53342e-84	-2.02385	-4.05126e-09	2.95838e-05	-2.55807	-4.05126e-09
109444347	chr1:109444347:G:A	9.80174e-84	-2.6927e-09	-1.99609	5.07643e-05	-2.6927e-09	-2.0181
109444516	chr1:109444516:G:A	5.85371e-84	-2.51158	-4.05126e-09	6.0476e-05	-1.84305	-4.05126e-09
109444543	chr1:109444543:A:G	6.31892e-82	-2.6927e-09	2.17007	0.00092782	-2.6927e-09	0.887546
109444650	chr1:109444650:C:T	9.44023e-84	-2.6927e-09	-2.03367	6.0626e-05	-2.6927e-09	-1.84057
109445401	chr1:109445401:G:A	7.86265e-84	-2.6927e-09	-2.21653	4.09214e-05	-2.6927e-09	-2.23364
109446323	chr1:109446323:G:A	1.09605e-83	-2.6927e-09	-1.88436	0.000104577	-2.6927e-09	-1.29536
109446599	chr1:109446599:T:C	8.50329e-84	-2.6927e-09	-2.1382	4.26071e-05	-2.6927e-09	-2.19327
109446602	chr1:109446602:C:G	8.89674e-76	17.883	-1.55525	7.28284e-06	-1.82904	-2.13073
109446680	chr1:109446680:C:T	9.43827e-84	-2.6927e-09	-2.03388	6.06088e-05	-2.6927e-09	-1.84085
109447659	chr1:109447659:T:C	9.25363e-84	-2.6927e-09	-2.05364	0.000103108	-2.6927e-09	-1.30951
109447669	chr1:109447669:G:A	8.92416e-84	-2.6927e-09	-2.08989	4.77128e-05	-2.6927e-09	-2.08009
109448215	chr1:109448215:T:A	7.75158e-84	-2.6927e-09	-2.23076	4.19286e-05	-2.6927e-09	-2.20933
109448226	chr1:109448226:G:C	9.39832e-84	-2.6927e-09	-2.03812	6.02509e-05	-2.6927e-09	-1.84677
109448387	chr1:109448387:C:A	2.80308e-83	1.19081	-2.13616	3.35097e-06	-2.83599	-1.90005
109448456	chr1:109448456:G:A	2.08589e-83	0.71653	-1.9574	4.10753e-06	-2.34491	-2.18756
109448553	chr1:109448553:C:T	2.8759e-84	-1.986	-1.23629	3.67934e-06	-2.85656	-1.78599
109450121	chr1:109450121:G:C	2.00697e-83	-2.6927e-09	-1.27944	6.62781e-05	-2.6927e-09	-1.75143
109450176	chr1:109450176:G:T	2.41146e-83	-2.6927e-09	-1.09584	7.58989e-05	-2.6927e-09	-1.61589
109450347	chr1:109450347:G:T	6.03788e-83	-2.6927e-09	-0.178015	0.000123317	-2.6927e-09	-1.13053
109451731	chr1:109451731:G:A	1.11348e-83	-2.6927e-09	-1.86858	7.84771e-05	-2.6927e-09	-1.58249
109451765	chr1:109451765:G:A	8.48553e-83	0.162295	-4.05126e-09	0.000141935	-0.989922	-4.05126e-09
109451886	chr1:109451886:G:A	9.58531e-84	-2.6927e-09	-2.01842	5.15013e-05	-2.6927e-09	-2.00368
109451964	chr1:109451964:G:A	3.09355e-84	-1.89001	-1.25933	2.97365e-06	-2.82322	-2.03228
109452167	chr1:109452167:G:A	9.26868e-84	-2.6927e-09	-2.05201	4.08538e-05	-2.6927e-09	-2.23529
109452776	chr1:109452776:C:T	3.0462e-83	1.24823	-2.11041	3.59099e-06	-2.8421	-1.82476
109452837	chr1:109452837:T:C	4.71026e-83	1.46829	-1.89461	5.62243e-06	-2.85056	-1.36796
109453010	chr1:109453010:G:C	7.69348e-84	-2.6927e-09	-2.23828	4.15279e-05	-2.6927e-09	-2.21893
109453101	chr1:109453101:T:C	7.80255e-84	-2.6927e-09	-2.2242	4.38772e-05	-2.6927e-09	-2.1639
109453916	chr1:109453916:T:A	1.0035e-83	-1.97257	-4.05126e-09	2.19194e-05	-2.85792	-4.05126e-09
109454067	chr1:109454067:C:A	3.12323e-83	1.19288	-2.03007	3.90483e-06	-2.83679	-1.74629
109454112	chr1:109454112:C:A	3.17478e-83	1.2104	-2.03123	3.8641e-06	-2.8374	-1.75617
109455440	chr1:109455440:C:T	9.08066e-84	-2.6927e-09	-2.07251	9.80505e-05	-2.6927e-09	-1.35981
109455748	chr1:109455748:A:G	8.49656e-84	-2.13899	-4.05126e-09	0.000146534	-0.958033	-4.05126e-09
109455764	chr1:109455764:C:T	3.67099e-83	1.34562	-2.02123	3.79363e-06	-2.84525	-1.76672
109455935	chr1:109455935:T:C	4.28684e-84	-2.8231	-4.05126e-09	8.91897e-05	-1.45453	-4.05126e-09
109456141	chr1:109456141:A:AT	1.36398e-83	-2.6927e-09	-1.66566	6.06647e-05	-2.6927e-09	-1.83993
109456631	chr1:109456631:T:C	7.68503e-84	-2.6927e-09	-2.23938	4.11263e-05	-2.6927e-09	-2.22864
109457216	chr1:109457216:A:C	3.47918e-83	1.30825	-2.03753	3.7273e-06	-2.84368	-1.78593
109457322	chr1:109457322:A:G	8.75233e-84	-2.6927e-09	-2.10933	4.69459e-05	-2.6927e-09	-2.0963
109457774	chr1:109457774:G:A	2.04459e-83	-2.6927e-09	-1.26087	6.94288e-05	-2.6927e-09	-1.70499
109459163	chr1:109459163:C:T	1.00244e-83	-2.6927e-09	-1.97363	5.84273e-05	-2.6927e-09	-1.87751
109459200	chr1:109459200:T:C	5.01168e-83	-2.6927e-09	-0.364297	0.000355152	-2.6927e-09	-0.0727464
109459480	chr1:109459480:T:C	4.67771e-84	-2.73584	-4.05126e-09	0.000293377	-0.263834	-4.05126e-09
109459666	chr1:109459666:C:T	9.33221e-84	-2.6927e-09	-2.04518	5.61528e-05	-2.6927e-09	-1.91722
109459674	chr1:109459674:C:T	9.6805e-84	-2.6927e-09	-2.00854	4.11578e-05	-2.6927e-09	-2.22788
109459720	chr1:109459720:CTGTT:C	1.00364e-83	-2.6927e-09	-1.97243	5.19134e-05	-2.6927e-09	-1.99572
109460664	chr1:109460664:T:G	4.09862e-83	1.31405	-1.87947	5.83086e-06	-2.84229	-1.33983
109460953	chr1:109460953:T:C	3.90193e-83	1.29809	-1.91269	5.49781e-06	-2.84176	-1.39918
109460983	chr1:109460983:A:G	4.00659e-83	1.2949	-1.88302	5.78001e-06	-2.84149	-1.3494
109460986	chr1:109460986:A:C	9.21091e-84	-2.6927e-09	-2.05826	4.79452e-05	-2.6927e-09	-2.07523
109461218	chr1:109461218:T:G	4.11587e-83	1.32176	-1.88297	5.77414e-06	-2.84258	-1.34932
109461225	chr1:109461225:G:A	9.50945e-84	-2.6927e-09	-2.02637	4.88474e-05	-2.6927e-09	-2.05659
109461250	chr1:109461250:A:G	7.68523e-84	-2.6927e-09	-2.23935	4.1242e-05	-2.6927e-09	-2.22584
109461684	chr1:109461684:T:C	6.65506e-82	4.46055	-2.23865	4.61313e-06	-2.28014	-2.13625
109461784	chr1:109461784:G:A	8.64432e-84	-2.6927e-09	-2.12175	6.92647e-05	-2.6927e-09	-1.70736
109461921	chr1:109461921:G:C	4.10799e-82	3.48783	-1.74838	3.74289e-06	-2.41198	-2.21346
109462075	chr1:109462075:T:C	9.45324e-84	-2.6927e-09	-2.0323	6.14981e-05	-2.6927e-09	-1.82629
109462354	chr1:109462354:C:T	2.50961e-83	-2.6927e-09	-1.05594	4.09452e-05	-2.6927e-09	-2.23306
109462368	chr1:109462368:C:T	3.69547e-83	1.31054	-1.9795	4.08447e-06	-2.8438	-1.69431
109462588	chr1:109462588:T:A	9.82944e-84	-2.6927e-09	-1.99327	5.08936e-05	-2.6927e-09	-2.01556
109462957	chr1:109462957:A:G	8.0702e-84	-2.6927e-09	-2.19047	5.01399e-05	-2.6927e-09	-2.03047
109462986	chr1:109462986:T:G	2.64277e-83	-1.00424	-4.05126e-09	5.16066e-05	-2.00164	-4.05126e-09
109463260	chr1:109463260:G:A	8.62644e-84	-2.6927e-09	-2.12382	6.89786e-05	-2.6927e-09	-1.7115
109463461	chr1:109463461:T:C	1.92864e-83	-2.6927e-09	-1.31925	6.83438e-05	-2.6927e-09	-1.72074
109463486	chr1:109463486:C:T	1.64884e-84	-2.1672	-1.61139	6.17336e-06	-2.78644	-1.33861
109464043	chr1:109464043:C:T	1.24185e-82	1.44801	-0.904884	9.79814e-06	-2.11629	-1.54681
109464096	chr1:109464096:G:C	1.07243e-83	-1.90614	-4.05126e-09	3.33629e-05	-2.43785	-4.05126e-09
109464331	chr1:109464331:TAGAA:T	4.21511e-83	1.3447	-1.88209	5.77421e-06	-2.84394	-1.34795
109464530	chr1:109464530:A:G	9.3935e-84	-2.6927e-09	-2.03863	0.000102864	-2.6927e-09	-1.31189
109464661	chr1:109464661:C:T	1.7591e-83	-1.41127	-4.05126e-09	5.48852e-05	-1.94005	-4.05126e-09
109465020	chr1:109465020:C:T	7.75133e-84	-2.6927e-09	-2.23079	5.1793e-05	-2.6927e-09	-1.99804
109465030	chr1:109465030:G:A	4.53476e-85	-2.85783	-2.21163	2.9779e-06	-2.67369	-2.18038
109465208	chr1:109465208:A:T	9.24185e-84	-2.6927e-09	-2.05491	4.79578e-05	-2.6927e-09	-2.07497
109465405	chr1:109465405:C:T	2.72507e-81	3.6316	-4.05126e-09	2.89344e-05	-2.58026	-4.05126e-09
109465876	chr1:109465876:C:T	7.70749e-84	-2.6927e-09	-2.23646	5.01171e-05	-2.6927e-09	-2.03093
109466029	chr1:109466029:G:A	4.28359e-83	1.40241	-1.92368	5.32164e-06	-2.84699	-1.42653
109466156	chr1:109466156:C:T	3.3898e-83	1.27744	-2.03274	3.74565e-06	-2.84205	-1.78264
109466191	chr1:109466191:T:C	4.2466e-83	1.3937	-1.92365	5.32337e-06	-2.84675	-1.42643
109466319	chr1:109466319:A:T	8.89952e-84	-2.6927e-09	-2.09266	5.65325e-05	-2.6927e-09	-1.91048
109466484	chr1:109466484:C:G	9.21075e-80	8.68909	-1.53703	2.60741e-06	-2.78313	-2.2038
109466549	chr1:109466549:C:T	3.717e-83	1.22958	-1.89274	5.71957e-06	-2.83665	-1.36474
109467180	chr1:109467180:G:A	1.72389e-83	0.803496	-2.23498	7.33599e-06	-2.02485	-1.92765
109467488	chr1:109467488:C:G	3.86492e-83	1.25616	-1.88029	5.81283e-06	-2.83992	-1.3453
109467664	chr1:109467664:A:G	8.56203e-84	-2.6927e-09	-2.13132	5.39572e-05	-2.6927e-09	-1.9571
109467667	chr1:109467667:C:T	2.81684e-83	0.920332	-1.86078	6.16164e-06	-2.81634	-1.31061
109468414	chr1:109468414:C:A	9.25131e-84	-2.6927e-09	-2.05389	4.78469e-05	-2.6927e-09	-2.07729
109468871	chr1:109468871:CTAA:C	1.36196e-83	-2.6927e-09	-1.66714	0.000131003	-2.6927e-09	-1.07007
109468922	chr1:109468922:TAGAA:T	2.69839e-83	0.903634	-1.88705	5.93248e-06	-2.81435	-1.3505
109469079	chr1:109469079:G:A	3.51114e-83	1.43163	-2.15176	2.75761e-06	-2.84835	-2.08258
109469373	chr1:109469373:T:G	2.82628e-81	3.25533	0.412739	0.000112836	-0.847182	-0.372178
109469501	chr1:109469501:A:T	3.70374e-83	1.5171	-2.18383	2.62575e-06	-2.85406	-2.12587
109469526	chr1:109469526:A:G	2.54953e-83	0.832612	-1.87277	6.09159e-06	-2.80653	-1.33186
109469552	chr1:109469552:AAAG:A	8.07822e-83	-2.6927e-09	0.113104	0.000239981	-2.6927e-09	-0.464735
109469667	chr1:109469667:G:A	2.60364e-83	0.913372	-1.93253	5.53318e-06	-2.81545	-1.41908
109469671	chr1:109469671:C:T	3.29812e-83	1.37789	-2.16061	2.72981e-06	-2.84499	-2.09607
109470011	chr1:109470011:T:C	3.43652e-83	-0.74161	-4.05126e-09	4.43703e-05	-2.15272	-4.05126e-09
109470249	chr1:109470249:A:T	2.65707e-77	15.0277	-2.21108	5.16563e-06	-2.1919	-2.11136
109470263	chr1:109470263:TA:T	2.77824e-77	15.0721	-2.21083	5.20646e-06	-2.18332	-2.11207
109470490	chr1:109470490:A:G	4.70254e-85	-2.85797	-2.17517	2.93907e-06	-2.65629	-2.21091
109471008	chr1:109471008:C:T	2.07781e-83	0.993117	-2.23787	2.46238e-06	-2.81994	-2.22422
109471333	chr1:109471333:C:T	2.94727e-83	1.25676	-2.15194	2.79469e-06	-2.83747	-2.0801
109471548	chr1:109471548:G:A	2.16545e-83	1.03395	-2.23739	2.45717e-06	-2.82368	-2.2226
109471565	chr1:109471565:A:T	2.65853e-83	0.842762	-1.84106	6.44712e-06	-2.80803	-1.27363
109471711	chr1:109471711:G:A	4.46033e-84	-1.85414	-0.929291	3.16996e-06	-2.82361	-1.96797
109471909	chr1:109471909:T:C	7.72077e-84	-2.6927e-09	-2.23474	4.38563e-05	-2.6927e-09	-2.16437
109471999	chr1:109471999:C:T	9.00182e-84	-2.6927e-09	-2.08123	4.67419e-05	-2.6927e-09	-2.10065
109472156	chr1:109472156:G:A	2.82677e-83	0.922436	-1.85937	6.20654e-06	-2.81609	-1.3036
109472353	chr1:109472353:C:A	2.38476e-83	0.782948	-1.88992	5.98762e-06	-2.80088	-1.35472
109472561	chr1:109472561:G:A	2.60368e-83	0.772563	-1.7917	7.05275e-06	-2.7989	-1.19298
109472897	chr1:109472897:G:A	2.35908e-83	1.11988	-2.23768	2.43699e-06	-2.83082	-2.22371
109473110	chr1:109473110:C:T	3.07537e-83	0.961467	-1.81411	6.62203e-06	-2.82039	-1.2345
109473620	chr1:109473620:G:A	4.98391e-84	-2.67244	-4.05126e-09	2.68085e-05	-2.65657	-4.05126e-09
109473817	chr1:109473817:C:T	1.32317e-83	-2.6927e-09	-1.69604	0.000126047	-2.6927e-09	-1.10863
109474105	chr1:109474105:A:G	8.47398e-84	-2.6927e-09	-2.14165	4.19034e-05	-2.6927e-09	-2.20993
109475526	chr1:109475526:C:T	7.31169e-84	-2.28918	-4.05126e-09	3.90234e-05	-2.28113	-4.05126e-09
109476380	chr1:109476380:C:T	3.19872e-83	0.983823	-1.79714	6.84515e-06	-2.82246	-1.1993
109476793	chr1:109476793:A:T	1.24013e-83	-2.6927e-09	-1.76085	0.000102221	-2.6927e-09	-1.31816
109476817	chr1:109476817:A:G	2.25906e-76	15.2388	-0.281871	4.79626e-06	-2.20593	-2.17153
109476835	chr1:109476835:T:C	9.08265e-84	-2.6927e-09	-2.07229	4.08195e-05	-2.6927e-09	-2.23613
109476963	chr1:109476963:C:T	1.0475e-83	-2.6927e-09	-1.92966	9.42706e-05	-2.6927e-09	-1.39912
109477267	chr1:109477267:A:G	5.41908e-77	15.6477	-2.11832	1.13935e-05	-2.06399	-1.44826
109477719	chr1:109477719:C:T	4.57345e-77	15.4814	-2.12166	1.09347e-05	-2.09801	-1.45534
109478436	chr1:109478436:T:C	1.53173e-83	-2.6927e-09	-1.54967	5.54013e-05	-2.6927e-09	-1.93069
109478931	chr1:109478931:T:C	8.65407e-84	-2.6927e-09	-2.12062	4.15129e-05	-2.6927e-09	-2.21929
109479147	chr1:109479147:A:G	1.13623e-83	-2.6927e-09	-1.84835	4.69979e-05	-2.6927e-09	-2.09519
109479215	chr1:109479215:T:C	3.68118e-83	1.45701	-2.12984	2.42636e-06	-2.8525	-2.2064
109479794	chr1:109479794:A:T	8.65152e-84	-2.6927e-09	-2.12092	5.50588e-05	-2.6927e-09	-1.93689
109479982	chr1:109479982:C:T	4.20054e-84	-2.84344	-4.05126e-09	3.76571e-05	-2.31677	-4.05126e-09
109480230	chr1:109480230:T:C	6.79441e-83	-2.6927e-09	-0.0599676	0.000215557	-2.6927e-09	-0.572068
109480274	chr1:109480274:A:C	5.27402e-85	-2.85508	-2.06337	7.43871e-06	-2.54651	-1.39209
109480516	chr1:109480516:T:G	6.19865e-83	-2.6927e-09	-0.151737	0.000199814	-2.6927e-09	-0.647906
109480522	chr1:109480522:T:G	1.40809e-84	-2.03518	-1.90125	2.61444e-06	-2.74859	-2.23566
109480548	chr1:109480548:T:C	1.10889e-81	4.95836	-2.22589	5.56739e-06	-2.15197	-2.0764
109480582	chr1:109480582:T:TGCCCCAGA	9.56074e-84	-2.6927e-09	-2.02099	9.06915e-05	-2.6927e-09	-1.43783
109480765	chr1:109480765:C:G	8.63183e-84	-2.6927e-09	-2.1232	5.4873e-05	-2.6927e-09	-1.94027
109480810	chr1:109480810:G:A	5.19886e-85	-2.85349	-2.0793	7.18007e-06	-2.54992	-1.42406
109481121	chr1:109481121:A:G	4.71883e-82	-2.6927e-09	1.87808	0.000709985	-2.6927e-09	0.619952
109482502	chr1:109482502:G:C	4.77984e-83	-2.6927e-09	-0.411662	0.000157646	-2.6927e-09	-0.884942
109482586	chr1:109482586:C:T	4.68402e-84	-2.7345	-4.05126e-09	2.27834e-05	-2.81926	-4.05126e-09
109483259	chr1:109483259:A:G	1.24395e-83	0.458126	-2.2159	3.09274e-06	-2.81033	-2.00591
109483581	chr1:109483581:G:A	1.00561e-83	-2.6927e-09	-1.97048	7.03252e-05	-2.6927e-09	-1.69216
109484269	chr1:109484269:T:G	1.06474e-83	0.298325	-2.21166	3.15352e-06	-2.78843	-2.00834
109484281	chr1:109484281:G:T	7.83654e-84	-2.6927e-09	-2.21986	5.11487e-05	-2.6927e-09	-2.01055
109485568	chr1:109485568:T:C	1.37157e-83	-2.6927e-09	-1.66011	5.4488e-05	-2.6927e-09	-1.94731
109486258	chr1:109486258:C:T	5.1189e-83	-2.6927e-09	-0.343128	0.000174321	-2.6927e-09	-0.784392
109486764	chr1:109486764:C:T	3.841e-81	3.97483	-4.05126e-09	2.9861e-05	-2.54874	-4.05126e-09
109486853	chr1:109486853:C:T	2.06128e-83	0.986634	-2.23938	2.36176e-06	-2.85442	-2.23146
109487819	chr1:109487819:T:A	8.46367e-84	-2.6927e-09	-2.14287	4.2374e-05	-2.6927e-09	-2.19876
109488273	chr1:109488273:GTC:G	5.66192e-85	-2.85484	-1.99263	2.85061e-06	-2.67348	-2.22428
109489292	chr1:109489292:A:G	5.73881e-83	-2.6927e-09	-0.228816	0.000404216	-2.6927e-09	0.0566566
109489809	chr1:109489809:T:G	3.85988e-78	10.3034	0.584051	7.54275e-06	-2.57512	-1.34959
109490602	chr1:109490602:G:A	1.74076e-77	12.9765	-0.582684	6.79235e-06	-2.54826	-1.48124
109491046	chr1:109491046:C:T	5.19149e-83	-2.6927e-09	-0.329048	0.000367015	-2.6927e-09	-0.0398885
109491946	chr1:109491946:A:G	1.53551e-82	-2.6927e-09	0.755378	0.000371039	-2.6927e-09	-0.0289857
109492537	chr1:109492537:T:C	5.54725e-85	-2.80757	-2.06037	2.47037e-06	-2.84012	-2.20081
109493250	chr1:109493250:G:A	1.88276e-83	-2.6927e-09	-1.34333	4.07075e-05	-2.6927e-09	-2.23888
109493511	chr1:109493511:TGAG:T	8.30438e-84	-2.6927e-09	-2.16187	4.07582e-05	-2.6927e-09	-2.23764
109493840	chr1:109493840:A:G	2.68272e-83	-2.6927e-09	-0.989235	0.000140172	-2.6927e-09	-1.00242
109494012	chr1:109494012:C:T	1.03071e-76	12.9163	1.25601	8.77391e-06	-2.58948	-1.18403
109494376	chr1:109494376:G:C	4.72993e-85	-2.80683	-2.2205	2.54647e-06	-2.8387	-2.17188
109495087	chr1:109495087:C:T	1.19542e-84	-1.86547	-2.23468	4.31132e-06	-2.26677	-2.21728
109495116	chr1:109495116:C:T	4.56425e-83	-2.6927e-09	-0.457815	0.000204305	-2.6927e-09	-0.62568
109495216	chr1:109495216:T:G	1.54063e-81	1.69832	1.36298	1.32247e-05	-2.84782	-0.515381
109495397	chr1:109495397:G:A	4.40088e-84	-2.79685	-4.05126e-09	7.92311e-05	-1.57292	-4.05126e-09
109496318	chr1:109496318:G:A	3.82806e-83	-2.6927e-09	-0.633708	0.000157456	-2.6927e-09	-0.886145
109496469	chr1:109496469:G:C	1.76861e-83	-2.6927e-09	-1.40588	6.34522e-05	-2.6927e-09	-1.79501
109496535	chr1:109496535:T:C	8.44192e-84	-2.6927e-09	-2.14544	7.89945e-05	-2.6927e-09	-1.57591
109497384	chr1:109497384:T:C	1.5702e-83	-2.6927e-09	-1.52486	5.10494e-05	-2.6927e-09	-2.0125
109497443	chr1:109497443:G:A	1.18039e-83	-2.6927e-09	-1.81022	7.30636e-05	-2.6927e-09	-1.65396
109497688	chr1:109497688:A:G	1.24331e-82	1.61157	-1.06728	4.79004e-06	-2.83583	-1.54292
109497838	chr1:109497838:C:CA	1.2924e-82	1.62468	-1.04167	4.90216e-06	-2.83492	-1.5207
109498058	chr1:109498058:C:T	6.92054e-81	2.57526	1.98833	4.23866e-05	-2.1379	-0.0605617
109498121	chr1:109498121:C:A	7.71649e-84	-2.6927e-09	-2.23529	4.41589e-05	-2.6927e-09	-2.1575
109498415	chr1:109498415:CAG:C	2.30156e-82	0.648093	0.51201	9.49043e-06	-2.79182	-0.903186
109499003	chr1:109499003:T:G	1.02894e-83	-2.6927e-09	-1.94754	6.25809e-05	-2.6927e-09	-1.80883
109499457	chr1:109499457:A:G	6.34577e-83	0.00914634	-0.137425	8.83937e-06	-2.84994	-0.916142
109499466	chr1:109499466:C:A	1.89941e-83	-2.6927e-09	-1.33453	0.000103389	-2.6927e-09	-1.3068
109499822	chr1:109499822:C:T	6.28011e-85	-2.70648	-2.03737	4.4211e-06	-2.35339	-2.10551
109500224	chr1:109500224:G:T	8.83467e-84	-2.6927e-09	-2.09997	5.14994e-05	-2.6927e-09	-2.00372
109500405	chr1:109500405:C:G	8.02887e-84	-2.6927e-09	-2.19561	6.7622e-05	-2.6927e-09	-1.73136
109500435	chr1:109500435:A:G	2.21247e-83	-1.18196	-4.05126e-09	3.13376e-05	-2.50047	-4.05126e-09
109500973	chr1:109500973:GC:G	1.65244e-83	-2.6927e-09	-1.47381	6.73768e-05	-2.6927e-09	-1.73499
109501016	chr1:109501016:A:G	4.36047e-82	-2.6927e-09	1.7991	0.000708828	-2.6927e-09	0.618321
109501753	chr1:109501753:A:G	2.03784e-82	-0.739545	1.77795	1.92682e-05	-2.85553	-0.131302
109501836	chr1:109501836:A:G	1.42002e-83	-0.381383	-1.24402	3.42748e-06	-2.82348	-1.88999
109503258	chr1:109503258:A:C	1.02335e-84	-2.44149	-1.81408	3.2787e-06	-2.85777	-1.90007
109503323	chr1:109503323:A:C	7.68629e-83	-2.6927e-09	0.0633697	0.000464558	-2.6927e-09	0.195795
109503561	chr1:109503561:G:A	8.34135e-84	-2.6927e-09	-2.15743	7.45033e-05	-2.6927e-09	-1.63445
109503563	chr1:109503563:T:G	8.02662e-84	-2.6927e-09	-2.19589	5.47508e-05	-2.6927e-09	-1.9425
109503568	chr1:109503568:T:C	8.27143e-84	-2.6927e-09	-2.16585	5.88785e-05	-2.6927e-09	-1.86982
109503573	chr1:109503573:A:C	9.94413e-83	2.53844	-2.21753	2.79257e-06	-2.85018	-2.06815
109503644	chr1:109503644:C:T	2.30701e-83	-2.6927e-09	-1.14012	9.33768e-05	-2.6927e-09	-1.40865
109503751	chr1:109503751:G:A	1.32478e-83	-1.05527	-0.639549	5.08679e-06	-2.85094	-1.4677
109504711	chr1:109504711:G:A	6.71323e-85	-2.50352	-2.17363	2.38051e-06	-2.85372	-2.22426
109505699	chr1:109505699:C:T	9.48729e-84	-2.6927e-09	-2.0287	5.72117e-05	-2.6927e-09	-1.89853
109505722	chr1:109505722:G:A	4.51252e-84	-2.7718	-4.05126e-09	5.31012e-05	-1.97309	-4.05126e-09
109506542	chr1:109506542:G:T	6.13168e-84	-2.46518	-4.05126e-09	2.65563e-05	-2.66602	-4.05126e-09
109506581	chr1:109506581:G:C	2.1282e-84	-1.7107	-1.81267	3.44702e-06	-2.82017	-1.88761
109506835	chr1:109506835:G:A	2.30164e-78	11.3262	-0.955733	5.3482e-06	-2.6216	-1.64693
109508840	chr1:109508840:C:T	7.75442e-84	-2.6927e-09	-2.23039	7.18815e-05	-2.6927e-09	-1.67027
109510068	chr1:109510068:G:A	5.32611e-84	-2.23813	-0.367905	4.64984e-05	-2.43311	0.327232
109510097	chr1:109510097:A:G	1.43656e-83	-2.6927e-09	-1.61382	8.81648e-05	-2.6927e-09	-1.46609
109510526	chr1:109510526:C:G	7.29412e-85	-2.43629	-2.15787	2.47059e-06	-2.85496	-2.18587
109510740	chr1:109510740:GTTAGCTGTTC:G	9.40047e-85	-2.16675	-2.17373	5.49395e-06	-2.31015	-1.9315
109511323	chr1:109511323:G:T	1.02699e-84	-2.51891	-1.73311	2.52352e-06	-2.84651	-2.17313
109511600	chr1:109511600:A:G	2.7169e-83	-0.707932	-0.268643	1.49654e-05	-2.77998	-0.459573
109511668	chr1:109511668:A:G	7.12439e-84	-0.552894	-1.76224	3.73658e-06	-2.82127	-1.80585
109511833	chr1:109511833:A:G	1.57621e-83	-2.6927e-09	-1.52105	4.8662e-05	-2.6927e-09	-2.06039
109512058	chr1:109512058:C:T	1.04268e-84	-2.03281	-2.20405	5.61527e-06	-2.21826	-2.00155
109512187	chr1:109512187:G:A	8.96348e-84	-2.6927e-09	-2.08549	5.45868e-05	-2.6927e-09	-1.9455
109512486	chr1:109512486:C:T	7.68525e-85	-2.80131	-1.74063	6.83088e-06	-2.80633	-1.21751
109512587	chr1:109512587:T:C	3.44471e-84	-1.80259	-1.23922	3.89452e-06	-2.61716	-1.96856
109512589	chr1:109512589:T:C	3.52403e-84	-1.78574	-1.2333	3.87351e-06	-2.62566	-1.96548
109512606	chr1:109512606:C:T	9.19505e-84	-2.6927e-09	-2.05999	4.39022e-05	-2.6927e-09	-2.16333
109512676	chr1:109512676:C:A	3.77537e-84	-1.69298	-1.25718	3.68854e-06	-2.66415	-1.97591
109512988	chr1:109512988:C:T	2.4083e-83	-0.818939	-0.278209	1.53279e-05	-2.75629	-0.45933
109513033	chr1:109513033:G:A	6.70736e-84	-0.644334	-1.73111	3.92847e-06	-2.80857	-1.76847
109513120	chr1:109513120:G:C	9.12436e-84	-2.6927e-09	-2.06771	5.45e-05	-2.6927e-09	-1.94709
109513184	chr1:109513184:A:T	7.34488e-85	-2.85195	-1.73529	3.61729e-06	-2.7507	-1.90887
109513489	chr1:109513489:C:T	1.09774e-82	0.419772	-4.05126e-09	2.33131e-05	-2.79628	-4.05126e-09
109513504	chr1:109513504:C:T	7.81422e-85	-2.7973	-1.72799	7.14322e-06	-2.80142	-1.17771
109514104	chr1:109514104:G:A	1.17906e-83	-2.72041	0.909057	2.46074e-05	-2.70313	-0.0391143
109514370	chr1:109514370:T:A	4.6099e-85	-2.81365	-2.23938	2.63688e-06	-2.80098	-2.17472
109514937	chr1:109514937:A:G	1.82712e-82	-2.6927e-09	0.929258	0.000449558	-2.6927e-09	0.162973
109514962	chr1:109514962:G:A	1.56757e-83	-2.6927e-09	-1.52654	7.05934e-05	-2.6927e-09	-1.68836
109515389	chr1:109515389:C:T	8.81985e-84	-2.6927e-09	-2.10165	4.07782e-05	-2.6927e-09	-2.23715
109515720	chr1:109515720:T:C	4.46361e-85	-2.85512	-2.23015	2.38178e-06	-2.84848	-2.22896
109516262	chr1:109516262:TAA:T	7.84079e-85	-2.32226	-2.19964	3.60235e-06	-2.44238	-2.22133
109516423	chr1:109516423:AAG:A	4.4115e-85	-2.85764	-2.23939	2.42833e-06	-2.854	-2.20409
109516668	chr1:109516668:C:T	5.04838e-84	-2.65959	-4.05126e-09	9.57127e-05	-1.38394	-4.05126e-09
109516708	chr1:109516708:G:A	9.57574e-85	-2.64049	-1.68151	3.06798e-06	-2.7066	-2.11767
109516951	chr1:109516951:G:A	7.71099e-84	-2.6927e-09	-2.23601	4.16025e-05	-2.6927e-09	-2.21713
109517316	chr1:109517316:A:G	4.35597e-83	-2.6927e-09	-0.504522	0.000333179	-2.6927e-09	-0.136611
109518249	chr1:109518249:G:A	5.6763e-85	-2.61196	-2.23298	3.3393e-06	-2.66135	-2.07818
109518270	chr1:109518270:A:G	4.44695e-85	-2.85772	-2.2313	2.3747e-06	-2.85433	-2.22609
109518386	chr1:109518386:C:T	7.76223e-84	-2.6927e-09	-2.22938	7.23446e-05	-2.6927e-09	-1.66385
109518857	chr1:109518857:C:T	6.3096e-84	-0.830123	-1.60646	3.8069e-06	-2.76331	-1.84517
109518869	chr1:109518869:C:G	3.63661e-84	-2.66329	-0.324306	1.07787e-05	-2.66792	-0.899804
109518989	chr1:109518989:A:T	7.72744e-84	-2.6927e-09	-2.23388	6.8896e-05	-2.6927e-09	-1.71269
109519003	chr1:109519003:T:C	5.44723e-84	-1.32619	-1.25736	3.41004e-06	-2.76468	-1.95389
109519089	chr1:109519089:TTATC:T	2.13282e-83	-1.21862	-4.05126e-09	4.70875e-05	-2.09329	-4.05126e-09
109519157	chr1:109519157:G:A	9.30059e-84	-0.594476	-1.4541	4.12779e-06	-2.80732	-1.72023
109519352	chr1:109519352:T:C	4.23858e-84	-2.83443	-4.05126e-09	6.7908e-05	-1.72714	-4.05126e-09
109519418	chr1:109519418:A:T	8.36845e-84	-0.540478	-1.61371	3.33784e-06	-2.81233	-1.92764
109519443	chr1:109519443:C:T	7.60152e-84	-0.636598	-1.61371	3.39185e-06	-2.79628	-1.92764
109519577	chr1:109519577:TTTTG:T	7.82081e-84	-2.6927e-09	-2.22187	6.66705e-05	-2.6927e-09	-1.74553
109519819	chr1:109519819:T:C	8.08899e-84	-2.6927e-09	-2.18815	4.06865e-05	-2.6927e-09	-2.2394
109520368	chr1:109520368:A:C	7.89395e-84	-2.6927e-09	-2.21256	4.51392e-05	-2.6927e-09	-2.13554
109520523	chr1:109520523:A:G	4.42231e-85	-2.85776	-2.23681	2.3612e-06	-2.8555	-2.23062
109520691	chr1:109520691:G:C	9.61367e-84	-0.525398	-1.49007	3.96398e-06	-2.81522	-1.75282
109520918	chr1:109520918:G:A	4.44839e-85	-2.85797	-2.23072	2.3425e-06	-2.85671	-2.23737
109521634	chr1:109521634:C:T	9.71743e-84	-2.00473	-4.05126e-09	2.24349e-05	-2.83468	-4.05126e-09
109521861	chr1:109521861:G:A	8.12293e-84	-2.6927e-09	-2.18396	5.49212e-05	-2.6927e-09	-1.93939
109521952	chr1:109521952:A:G	7.76484e-84	-2.6927e-09	-2.22905	7.1266e-05	-2.6927e-09	-1.67887
109522013	chr1:109522013:T:C	9.62688e-84	-1.26292	-0.751174	4.24267e-06	-2.78307	-1.71703
109522991	chr1:109522991:T:C	7.78112e-84	-2.6927e-09	-2.22695	7.02576e-05	-2.6927e-09	-1.69312
109523051	chr1:109523051:A:C	9.57092e-84	-2.6927e-09	-2.01992	5.98081e-05	-2.6927e-09	-1.85415
109523084	chr1:109523084:C:G	8.03168e-84	-2.6927e-09	-2.19526	5.69907e-05	-2.6927e-09	-1.9024
109523284	chr1:109523284:A:G	5.81451e-84	-1.4199	-1.0984	3.4225e-06	-2.73832	-1.97661
109523423	chr1:109523423:A:G	5.0045e-85	-2.85272	-2.11818	2.40456e-06	-2.83975	-2.22818
109523470	chr1:109523470:C:T	7.7358e-84	-2.6927e-09	-2.23279	7.59767e-05	-2.6927e-09	-1.61487
109523779	chr1:109523779:TAAATTAAATCCTTAA:T	8.92359e-84	-2.6927e-09	-2.08996	5.24422e-05	-2.6927e-09	-1.98558
109524392	chr1:109524392:G:T	9.57712e-84	-2.6927e-09	-2.01928	5.98542e-05	-2.6927e-09	-1.85338
109524497	chr1:109524497:A:G	5.89129e-84	-1.18414	-1.32104	3.18884e-06	-2.79344	-1.9922
109524502	chr1:109524502:G:A	8.97208e-84	-1.20187	-0.882665	3.88456e-06	-2.78886	-1.79942
109524963	chr1:109524963:T:A	2.30052e-84	-2.70969	-0.735823	3.8682e-06	-2.79249	-1.80001
109524990	chr1:109524990:T:A	7.87353e-83	-2.6927e-09	0.0874392	6.94378e-05	-2.6927e-09	-1.70486
109525165	chr1:109525165:T:C	4.72773e-78	11.0903	-4.05126e-09	2.64454e-05	-2.67021	-4.05126e-09
109525167	chr1:109525167:A:T	6.46348e-85	-2.62032	-2.09475	2.64017e-06	-2.78649	-2.18796
109525608	chr1:109525608:A:G	5.62818e-85	-2.63355	-2.2199	3.68293e-06	-2.67755	-1.96404
109525669	chr1:109525669:C:T	4.18443e-84	-2.84728	-4.05126e-09	8.75796e-05	-1.47274	-4.05126e-09
109525738	chr1:109525738:A:G	7.27784e-84	-1.09909	-1.19473	3.37657e-06	-2.81024	-1.91819
109526177	chr1:109526177:C:T	7.75303e-84	-1.13953	-1.09104	3.21869e-06	-2.7998	-1.97652
109526190	chr1:109526190:T:C	8.24028e-84	-1.16535	-1.00426	3.38305e-06	-2.79502	-1.93149
109526278	chr1:109526278:C:T	1.37233e-83	-0.372363	-1.2872	4.42925e-06	-2.83092	-1.62614
109526293	chr1:109526293:A:G	1.23643e-83	-1.09261	-0.671228	4.31881e-06	-2.81011	-1.6722
109526562	chr1:109526562:C:G	6.8529e-84	-1.25454	-1.09944	3.28689e-06	-2.7717	-1.98365
109526578	chr1:109526578:G:A	1.10685e-83	-0.399617	-1.47493	3.96565e-06	-2.82467	-1.74295
109526654	chr1:109526654:G:A	6.74555e-84	-1.21778	-1.15199	3.18271e-06	-2.7805	-2.00706
109526850	chr1:109526850:A:G	8.0284e-84	-2.6927e-09	-2.19567	4.06872e-05	-2.6927e-09	-2.23938
109527255	chr1:109527255:C:T	8.90468e-84	-2.6927e-09	-2.09208	4.08242e-05	-2.6927e-09	-2.23602
109527273	chr1:109527273:A:G	6.15507e-83	1.36334	-1.52214	2.51581e-06	-2.79969	-2.22301
109527291	chr1:109527291:A:G	8.82388e-84	-2.6927e-09	-2.10119	4.0734e-05	-2.6927e-09	-2.23823
109527311	chr1:109527311:A:G	5.00852e-83	1.25008	-1.615	2.46121e-06	-2.81151	-2.23313
109527321	chr1:109527321:C:A	4.77703e-84	-2.71483	-4.05126e-09	8.02776e-05	-1.5598	-4.05126e-09
109527878	chr1:109527878:C:G	1.80833e-83	-2.6927e-09	-1.38367	4.08443e-05	-2.6927e-09	-2.23553
109527932	chr1:109527932:C:T	1.09916e-83	-0.376286	-1.50524	3.89252e-06	-2.83162	-1.75461
109527966	chr1:109527966:A:G	1.19834e-83	-0.417309	-1.37782	4.18052e-06	-2.8266	-1.68826
109528599	chr1:109528599:T:C	1.02345e-83	-2.6927e-09	-1.95289	6.44876e-05	-2.6927e-09	-1.77882
109529578	chr1:109529578:C:CA	1.3922e-83	-2.6927e-09	-1.64518	8.79308e-05	-2.6927e-09	-1.46874
109529589	chr1:109529589:A:C	1.54322e-83	-2.6927e-09	-1.54219	6.18984e-05	-2.6927e-09	-1.8198
109529816	chr1:109529816:A:C	1.62106e-84	-2.85191	-0.943658	5.99789e-06	-2.49267	-1.66121
109530368	chr1:109530368:A:G	9.45914e-84	-2.6927e-09	-2.03167	4.11904e-05	-2.6927e-09	-2.22709
109530581	chr1:109530581:G:C	4.22642e-84	-2.8373	-4.05126e-09	3.9364e-05	-2.27244	-4.05126e-09
109530696	chr1:109530696:C:T	3.12093e-84	-2.10279	-1.03773	3.05632e-05	-2.20268	-0.322818
109530885	chr1:109530885:C:T	7.73659e-84	-2.6927e-09	-2.23269	7.68674e-05	-2.6927e-09	-1.60321
109531559	chr1:109531559:A:G	5.51131e-84	-1.32204	-1.2498	3.47191e-06	-2.76755	-1.93304
109532345	chr1:109532345:A:G	5.66268e-85	-2.60801	-2.23933	3.31647e-06	-2.65719	-2.0892
109532995	chr1:109532995:C:T	9.03649e-84	-2.6927e-09	-2.07738	4.08535e-05	-2.6927e-09	-2.2353
109533839	chr1:109533839:G:A	7.84801e-85	-2.28473	-2.23625	3.81974e-06	-2.41348	-2.19163
109533926	chr1:109533926:A:C	7.75527e-84	-2.6927e-09	-2.23028	4.18614e-05	-2.6927e-09	-2.21093
109534434	chr1:109534434:T:C	6.59732e-84	-2.33796	-0.0540333	1.95277e-05	-2.37786	-0.595601
109535117	chr1:109535117:C:G	3.32533e-83	-2.6927e-09	-0.7745	0.000210123	-2.6927e-09	-0.597598
109535119	chr1:109535119:A:G	6.00561e-85	-2.70249	-2.08605	2.75048e-06	-2.69414	-2.23938
109535169	chr1:109535169:G:A	4.376e-82	-2.6927e-09	1.80265	0.000614705	-2.6927e-09	0.47585
109535283	chr1:109535283:T:G	7.93834e-83	-2.6927e-09	0.0956363	0.000958127	-2.6927e-09	0.919688
109535633	chr1:109535633:C:G	3.25218e-80	6.11101	-4.05126e-09	6.11718e-05	-1.83161	-4.05126e-09
109535812	chr1:109535812:A:G	3.56647e-84	-0.852715	-2.15436	3.12596e-06	-2.56627	-2.23929
109536521	chr1:109536521:G:A	9.06835e-85	-2.22329	-2.15316	3.06189e-06	-2.60564	-2.22062
109537337	chr1:109537337:T:TG	9.68125e-84	-2.6927e-09	-2.00846	4.07915e-05	-2.6927e-09	-2.23682
109537442	chr1:109537442:G:A	8.49623e-84	-2.6927e-09	-2.13903	4.36199e-05	-2.6927e-09	-2.16978
109539566	chr1:109539566:G:A	7.99664e-84	-2.6927e-09	-2.19963	4.18549e-05	-2.6927e-09	-2.21108
109540264	chr1:109540264:C:T	6.92788e-83	2.16379	-2.2043	5.28808e-06	-2.04144	-2.2384
109540627	chr1:109540627:TG:T	7.71631e-84	-2.6927e-09	-2.23532	4.18343e-05	-2.6927e-09	-2.21157
109541786	chr1:109541786:G:A	9.25318e-84	-2.4392	0.385516	1.63655e-05	-2.78413	-0.365987
109542176	chr1:109542176:G:A	8.16022e-84	-2.6927e-09	-2.17938	4.28645e-05	-2.6927e-09	-2.18725
109542205	chr1:109542205:C:T	5.28969e-85	-2.76322	-2.15226	3.06634e-06	-2.75875	-2.06606
109542999	chr1:109542999:C:T	2.07528e-83	-2.6927e-09	-1.24597	0.000138802	-2.6927e-09	-1.01224
109543145	chr1:109543145:G:A	2.07528e-83	-2.6927e-09	-1.24597	0.000138802	-2.6927e-09	-1.01224
109543829	chr1:109543829:G:A	2.85046e-84	-2.70754	-0.523635	6.6836e-06	-2.84457	-1.20107
109544600	chr1:109544600:G:C	9.14517e-84	-2.6927e-09	-2.06543	4.24203e-05	-2.6927e-09	-2.19766
109544783	chr1:109544783:T:C	3.09056e-84	-2.68108	-0.469218	6.88655e-06	-2.85061	-1.16511
109546035	chr1:109546035:G:A	2.31186e-82	1.16457	-4.05126e-09	3.55901e-05	-2.37322	-4.05126e-09
109546113	chr1:109546113:T:C	4.72834e-84	-2.72508	-4.05126e-09	2.27585e-05	-2.82036	-4.05126e-09
109546407	chr1:109546407:C:T	9.23024e-84	-2.05617	-4.05126e-09	2.324e-05	-2.79942	-4.05126e-09
109548530	chr1:109548530:G:A	1.042e-83	-2.6927e-09	-1.93492	4.14275e-05	-2.6927e-09	-2.22135
109548649	chr1:109548649:C:T	9.96624e-85	-2.61972	-1.66232	2.93535e-06	-2.81175	-2.05671
109548859	chr1:109548859:A:G	1.04048e-83	-2.6927e-09	-1.93639	4.14162e-05	-2.6927e-09	-2.22162
109549530	chr1:109549530:T:G	1.042e-83	-2.6927e-09	-1.93492	4.14275e-05	-2.6927e-09	-2.22135
109549975	chr1:109549975:G:A	5.58627e-83	-2.6927e-09	-0.255756	6.38962e-05	-2.6927e-09	-1.78803
109550838	chr1:109550838:T:G	6.45217e-84	-2.41424	-4.05126e-09	6.52236e-05	-1.76747	-4.05126e-09
109551114	chr1:109551114:A:G	8.52665e-84	-2.6927e-09	-2.13546	4.07814e-05	-2.6927e-09	-2.23707
109552086	chr1:109552086:C:T	1.79172e-83	-2.6927e-09	-1.39289	0.000142967	-2.6927e-09	-0.982682
109552152	chr1:109552152:ACT:A	2.7054e-83	-2.6927e-09	-0.980818	0.000196252	-2.6927e-09	-0.665894
109552947	chr1:109552947:A:G	9.61317e-84	-2.6927e-09	-2.01552	4.2408e-05	-2.6927e-09	-2.19795
109553120	chr1:109553120:G:A	6.84581e-84	-2.35502	-4.05126e-09	7.02744e-05	-1.69288	-4.05126e-09
109553275	chr1:109553275:A:G	5.51873e-85	-2.80364	-2.06945	2.53514e-06	-2.80325	-2.21179
109553580	chr1:109553580:A:G	6.80179e-85	-2.84156	-1.82249	2.38466e-06	-2.85652	-2.21972
109554706	chr1:109554706:T:C	6.5723e-85	-2.84482	-1.85355	2.36832e-06	-2.85526	-2.22785
109555051	chr1:109555051:C:T	7.80573e-84	-2.6927e-09	-2.22379	4.07468e-05	-2.6927e-09	-2.23792
109555517	chr1:109555517:C:T	7.72005e-84	-2.6927e-09	-2.23483	4.16511e-05	-2.6927e-09	-2.21597
109555981	chr1:109555981:T:C	4.32259e-84	-2.8148	-4.05126e-09	2.43117e-05	-2.75433	-4.05126e-09
109556044	chr1:109556044:TC:T	7.78288e-84	-2.6927e-09	-2.22673	4.08998e-05	-2.6927e-09	-2.23417
109556060	chr1:109556060:T:TGAGACA	6.38197e-85	-2.51051	-2.21725	3.12734e-06	-2.61743	-2.18768
109556242	chr1:109556242:C:T	4.88093e-84	-2.69332	-4.05126e-09	2.19303e-05	-2.85742	-4.05126e-09
109556263	chr1:109556263:T:A	7.91515e-84	-2.6927e-09	-2.20987	4.10678e-05	-2.6927e-09	-2.23007
109557090	chr1:109557090:C:T	9.39667e-84	-2.6927e-09	-2.0383	4.63819e-05	-2.6927e-09	-2.10838
109557128	chr1:109557128:G:A	7.76699e-84	-2.6927e-09	-2.22877	4.21188e-05	-2.6927e-09	-2.2048
109557236	chr1:109557236:T:C	5.288e-83	-2.62247	2.31184	4.79615e-05	-2.80851	0.733612
109558291	chr1:109558291:T:C	9.55585e-84	-2.4104	0.388901	7.3094e-06	-2.85003	-1.1061
109558292	chr1:109558292:G:A	2.01111e-83	-2.6927e-09	-1.27738	0.000271741	-2.6927e-09	-0.340442
109558501	chr1:109558501:T:A	2.71463e-84	-1.15878	-2.12121	4.18197e-06	-2.39635	-2.11816
109558502	chr1:109558502:C:T	2.62802e-84	-1.19085	-2.12157	4.25027e-06	-2.3799	-2.11841
109558702	chr1:109558702:TTTTGCTCCTTATTAATAA:T	6.00128e-84	-2.55473	0.0680504	7.70144e-06	-2.83343	-1.07045
109559108	chr1:109559108:G:A	7.85339e-84	-2.6927e-09	-2.21771	4.10966e-05	-2.6927e-09	-2.22937
109559547	chr1:109559547:T:C	4.72268e-84	-2.72628	-4.05126e-09	4.94252e-05	-2.04483	-4.05126e-09
109559762	chr1:109559762:A:G	2.54676e-83	-1.04125	-4.05126e-09	7.74477e-05	-1.59569	-4.05126e-09
109560278	chr1:109560278:G:A	7.86837e-84	-2.6927e-09	-2.2158	4.1152e-05	-2.6927e-09	-2.22802
109561102	chr1:109561102:A:T	1.18008e-83	-2.6927e-09	-1.81049	6.86474e-05	-2.6927e-09	-1.71631
109561567	chr1:109561567:A:C	8.07304e-84	-2.56314	0.373022	9.55128e-06	-2.82971	-0.858907
109562067	chr1:109562067:G:A	2.0794e-83	-2.6927e-09	-1.24399	5.98067e-05	-2.6927e-09	-1.85417
109562570	chr1:109562570:A:G	6.25055e-84	-2.44598	-4.05126e-09	6.54666e-05	-1.76375	-4.05126e-09
109562704	chr1:109562704:A:G	1.03704e-84	-2.03682	-2.20546	5.10825e-06	-2.13016	-2.18428
109562719	chr1:109562719:G:T	5.58879e-83	-2.6927e-09	-0.255306	6.39171e-05	-2.6927e-09	-1.78771
109563410	chr1:109563410:C:T	1.94395e-83	-2.6927e-09	-1.31135	6.58235e-05	-2.6927e-09	-1.75832
109563441	chr1:109563441:T:C	5.02465e-84	-2.6643	-4.05126e-09	2.21238e-05	-2.84864	-4.05126e-09
109563713	chr1:109563713:A:G	7.73643e-84	-2.6927e-09	-2.23271	4.17606e-05	-2.6927e-09	-2.21334
109563760	chr1:109563760:T:TA	7.76631e-84	-2.6927e-09	-2.22886	4.20857e-05	-2.6927e-09	-2.20559
109564422	chr1:109564422:T:C	1.25475e-84	-2.7164	-1.33531	6.65722e-06	-2.79004	-1.25955
109565242	chr1:109565242:C:A	1.11544e-83	-2.6927e-09	-1.86682	4.19721e-05	-2.6927e-09	-2.20829
109565384	chr1:109565384:G:A	1.71494e-81	-2.6927e-09	3.16848	0.00204702	-2.6927e-09	1.67885
109566126	chr1:109566126:G:C	4.90921e-84	-2.68754	-4.05126e-09	2.1923e-05	-2.85775	-4.05126e-09
109566150	chr1:109566150:G:C	6.1274e-83	-2.6927e-09	-0.163298	6.63145e-05	-2.6927e-09	-1.75088
109566417	chr1:109566417:A:G	1.54322e-82	-1.61334	2.37373	0.000137864	-2.15894	1.13992
109566982	chr1:109566982:A:G	6.33208e-85	-2.83365	-1.90196	2.34469e-06	-2.85788	-2.23526
109567234	chr1:109567234:G:C	7.86603e-84	-2.6927e-09	-2.2161	4.11444e-05	-2.6927e-09	-2.2282
109567271	chr1:109567271:A:T	6.37815e-84	-2.42577	-4.05126e-09	0.000154905	-0.902482	-4.05126e-09
109567333	chr1:109567333:A:G	2.19429e-84	-2.17009	-1.3227	3.26052e-06	-2.81367	-1.94974
109567902	chr1:109567902:C:T	5.02302e-84	-2.66462	-4.05126e-09	3.26342e-05	-2.45993	-4.05126e-09
109567986	chr1:109567986:T:G	7.78529e-84	-2.6927e-09	-2.22642	4.72492e-05	-2.6927e-09	-2.08986
109568176	chr1:109568176:T:C	9.60508e-84	-2.6927e-09	-2.01636	5.3738e-05	-2.6927e-09	-1.96117
109569627	chr1:109569627:T:C	2.44059e-83	-2.6927e-09	-1.08383	0.000175546	-2.6927e-09	-0.777391
109571182	chr1:109571182:G:GTCTT	4.14221e-84	-2.85742	-4.05126e-09	2.9087e-05	-2.575	-4.05126e-09
109571184	chr1:109571184:G:C	4.1433e-84	-2.85716	-4.05126e-09	2.92425e-05	-2.56967	-4.05126e-09
109571185	chr1:109571185:T:TCC	4.14301e-84	-2.85723	-4.05126e-09	2.92182e-05	-2.5705	-4.05126e-09
109571336	chr1:109571336:A:C	4.16399e-84	-2.85218	-4.05126e-09	3.94783e-05	-2.26954	-4.05126e-09
109571500	chr1:109571500:G:A	5.49028e-83	-2.58595	2.31286	4.75777e-05	-2.83056	0.747627
109571570	chr1:109571570:G:A	4.14151e-84	-2.85759	-4.05126e-09	2.24991e-05	-2.83182	-4.05126e-09
109571607	chr1:109571607:T:G	6.99509e-84	-2.6182	0.284759	9.17101e-06	-2.81029	-0.918953
109571730	chr1:109571730:A:G	1.20802e-84	-2.75704	-1.33263	6.97237e-06	-2.74652	-1.25682
109571882	chr1:109571882:C:T	3.30467e-82	1.52185	-4.05126e-09	4.11688e-05	-2.22761	-4.05126e-09
109571989	chr1:109571989:C:G	1.09891e-84	-2.74829	-1.43604	3.38842e-06	-2.74259	-1.98234
109572139	chr1:109572139:G:A	7.68653e-84	-2.6927e-09	-2.23918	4.07101e-05	-2.6927e-09	-2.23882
109573600	chr1:109573600:T:C	1.10862e-83	-2.6927e-09	-1.87295	4.1967e-05	-2.6927e-09	-2.20841
109573639	chr1:109573639:C:G	8.45048e-84	-2.6927e-09	-2.14443	4.09142e-05	-2.6927e-09	-2.23382
109574538	chr1:109574538:G:A	5.79536e-83	-2.6927e-09	-0.219011	6.56695e-05	-2.6927e-09	-1.76066
109574799	chr1:109574799:G:T	1.04418e-83	-2.6927e-09	-1.93284	4.07062e-05	-2.6927e-09	-2.23891
109575450	chr1:109575450:T:C	8.22577e-84	-2.17138	-4.05126e-09	2.3197e-05	-2.80127	-4.05126e-09
109575770	chr1:109575770:T:C	4.14774e-84	-2.85609	-4.05126e-09	3.20199e-05	-2.47893	-4.05126e-09
109575781	chr1:109575781:C:T	2.17523e-83	-2.6927e-09	-1.19893	0.000155061	-2.6927e-09	-0.901473
109575782	chr1:109575782:G:A	4.58656e-84	-2.75552	-4.05126e-09	4.46041e-05	-2.14747	-4.05126e-09
109575798	chr1:109575798:G:A	7.87215e-84	-2.6927e-09	-2.21532	9.47501e-05	-2.6927e-09	-1.39405
109576062	chr1:109576062:A:G	5.27651e-83	-2.6927e-09	-0.312802	6.21993e-05	-2.6927e-09	-1.81495
109576456	chr1:109576456:C:CT	7.86285e-84	-2.6927e-09	-2.2165	4.11342e-05	-2.6927e-09	-2.22845
109576650	chr1:109576650:C:G	2.55376e-83	-2.6927e-09	-1.0385	0.000122886	-2.6927e-09	-1.13404
109576863	chr1:109576863:G:A	8.44383e-85	-2.67197	-1.77583	3.31865e-06	-2.65807	-2.08766
109577110	chr1:109577110:C:T	2.12567e-83	-1.89961	0.677624	1.07842e-05	-2.85787	-0.709342
109577118	chr1:109577118:A:G	7.86756e-84	-2.6927e-09	-2.21591	4.115e-05	-2.6927e-09	-2.22807
109577150	chr1:109577150:G:A	1.20003e-83	-2.6927e-09	-1.79372	4.13854e-05	-2.6927e-09	-2.22236
109577179	chr1:109577179:A:G	7.70565e-84	-2.6927e-09	-2.2367	4.11773e-05	-2.6927e-09	-2.2274
109577339	chr1:109577339:C:T	8.29987e-84	-2.6927e-09	-2.16241	4.18013e-05	-2.6927e-09	-2.21237
109577526	chr1:109577526:C:T	1.35365e-82	-1.95389	2.58321	4.89574e-05	-2.85691	0.802571
109579940	chr1:109579940:T:A	7.87619e-84	-2.6927e-09	-2.21481	4.2846e-05	-2.6927e-09	-2.18768
109580042	chr1:109580042:C:T	2.25674e-83	-2.6927e-09	-1.16215	0.000161698	-2.6927e-09	-0.85956
109580179	chr1:109580179:T:C	7.69968e-84	-2.6927e-09	-2.23747	4.14124e-05	-2.6927e-09	-2.22171
109580215	chr1:109580215:G:A	3.84383e-83	-2.49891	1.86931	4.54362e-05	-2.80195	0.672967
109580565	chr1:109580565:C:T	1.03613e-83	-2.6927e-09	-1.94057	4.12792e-05	-2.6927e-09	-2.22493
109580712	chr1:109580712:G:A	2.00306e-84	-2.32537	-1.2586	7.28173e-06	-2.82882	-1.13111
109580891	chr1:109580891:G:T	5.11999e-85	-2.85661	-2.09147	2.85652e-06	-2.72178	-2.17391
109581110	chr1:109581110:T:C	3.13453e-83	-2.6927e-09	-0.833588	0.000145762	-2.6927e-09	-0.96332
109581144	chr1:109581144:T:C	2.16562e-83	-2.6927e-09	-1.20336	0.000154359	-2.6927e-09	-0.90601
109581181	chr1:109581181:G:A	9.40827e-85	-2.46063	-1.87902	2.60826e-06	-2.82623	-2.16038
109581349	chr1:109581349:A:G	2.09197e-83	-1.93182	0.693857	1.0938e-05	-2.85772	-0.695328
109581708	chr1:109581708:T:G	9.48841e-84	-2.6927e-09	-2.02858	4.12553e-05	-2.6927e-09	-2.22551
109581820	chr1:109581820:C:T	1.83575e-83	-2.6927e-09	-1.36862	8.27038e-05	-2.6927e-09	-1.53003
109582266	chr1:109582266:C:T	1.56989e-83	-2.15205	0.626992	1.06554e-05	-2.84521	-0.734023
109582744	chr1:109582744:C:T	1.80472e-83	-2.6927e-09	-1.38566	9.05176e-05	-2.6927e-09	-1.43975
109582763	chr1:109582763:G:A	7.76142e-84	-2.6927e-09	-2.22949	4.18908e-05	-2.6927e-09	-2.21023
109583105	chr1:109583105:A:G	1.12279e-83	-2.6927e-09	-1.86025	5.50985e-05	-2.6927e-09	-1.93617
109583258	chr1:109583258:A:G	7.77921e-84	-2.6927e-09	-2.2272	4.20431e-05	-2.6927e-09	-2.2066
109583402	chr1:109583402:A:G	7.90567e-84	-2.6927e-09	-2.21107	4.10407e-05	-2.6927e-09	-2.23073
109583481	chr1:109583481:C:T	7.86722e-84	-2.6927e-09	-2.21595	4.11487e-05	-2.6927e-09	-2.2281
109583510	chr1:109583510:C:T	4.83612e-83	-2.6927e-09	-0.399956	5.98947e-05	-2.6927e-09	-1.85271
109583897	chr1:109583897:GT:G	1.24106e-82	-1.96267	2.50515	7.05317e-05	-1.84988	0.160649
109586023	chr1:109586023:A:G	1.07017e-83	-2.6927e-09	-1.90825	4.07776e-05	-2.6927e-09	-2.23716
109587118	chr1:109587118:C:T	1.46311e-84	-2.54576	-1.35233	6.63998e-06	-2.75316	-1.29902
109587213	chr1:109587213:T:C	8.86471e-83	-2.32324	2.52925	5.13609e-05	-2.81083	0.80442
109587299	chr1:109587299:G:A	1.27989e-81	-2.6927e-09	2.87587	0.00152825	-2.6927e-09	1.38658
109587642	chr1:109587642:G:A	1.43558e-83	-2.20963	0.595131	1.05774e-05	-2.83621	-0.750367
109587783	chr1:109587783:A:G	1.22507e-84	-1.87575	-2.1999	5.94357e-06	-1.98824	-2.17475
109588019	chr1:109588019:A:T	1.50568e-84	-2.54349	-1.32592	7.3674e-06	-2.75611	-1.19212
109588125	chr1:109588125:A:G	1.44256e-81	-2.6927e-09	2.99552	0.00211809	-2.6927e-09	1.71298
109588483	chr1:109588483:G:A	1.97603e-83	-2.3964	1.10142	1.62713e-05	-2.78342	-0.372472
109588762	chr1:109588762:G:A	1.11937e-83	-2.6927e-09	-1.8633	4.08906e-05	-2.6927e-09	-2.23439
109588817	chr1:109588817:C:T	2.01003e-83	-1.27792	-4.05126e-09	3.24452e-05	-2.46574	-4.05126e-09
109588899	chr1:109588899:A:G	6.45435e-83	2.12709	-2.2384	5.67895e-06	-1.9883	-2.22023
109589096	chr1:109589096:G:A	1.837e-83	-2.6927e-09	-1.36793	8.27663e-05	-2.6927e-09	-1.52927
109589235	chr1:109589235:A:G	4.46144e-84	-2.78318	-4.05126e-09	3.29713e-05	-2.44966	-4.05126e-09
109589476	chr1:109589476:G:A	6.59792e-85	-2.68412	-2.01036	3.19624e-06	-2.58734	-2.19597
109590426	chr1:109590426:T:C	7.69848e-84	-2.6927e-09	-2.23763	4.14008e-05	-2.6927e-09	-2.22199
109591519	chr1:109591519:G:A	5.26535e-83	-2.6927e-09	-0.314921	6.21308e-05	-2.6927e-09	-1.81605
109591561	chr1:109591561:C:T	2.67412e-84	-1.16704	-2.12799	3.97018e-06	-2.44644	-2.12005
109591588	chr1:109591588:TA:T	1.44076e-83	-2.21232	0.601419	1.05955e-05	-2.83591	-0.748954
109591595	chr1:109591595:C:T	2.45444e-84	-1.26624	-2.11451	4.24987e-06	-2.39208	-2.10632
109592686	chr1:109592686:G:A	1.14577e-82	-2.26756	2.73016	5.81158e-05	-2.82501	0.942151
109592820	chr1:109592820:G:A	8.47151e-84	-2.6927e-09	-2.14194	4.08868e-05	-2.6927e-09	-2.23449
109593461	chr1:109593461:A:T	1.03891e-83	-2.6927e-09	-1.9379	4.07865e-05	-2.6927e-09	-2.23694
109593700	chr1:109593700:GAT:G	1.00009e-82	-2.30272	2.62933	5.37309e-05	-2.81512	0.853815
109593836	chr1:109593836:A:G	9.83748e-85	-2.53756	-1.75748	2.95161e-06	-2.73195	-2.131
109594056	chr1:109594056:C:T	1.47034e-83	-2.18067	0.590089	1.04754e-05	-2.84054	-0.755722
109594186	chr1:109594186:G:A	8.24057e-84	-2.6927e-09	-2.16958	5.91671e-05	-2.6927e-09	-1.86493
109594224	chr1:109594224:T:A	1.41924e-83	-2.22118	0.595234	1.05615e-05	-2.8338	-0.754282
109594262	chr1:109594262:T:C	6.56932e-83	2.13646	-2.23011	5.66853e-06	-1.976	-2.23436
109594316	chr1:109594316:T:TA	9.92161e-83	-1.80612	2.12477	0.000126612	-2.03941	0.935244
109595129	chr1:109595129:G:A	1.5185e-83	-2.6927e-09	-1.55835	5.84825e-05	-2.6927e-09	-1.87656
109595215	chr1:109595215:G:A	8.01881e-84	-2.6927e-09	-2.19686	4.91837e-05	-2.6927e-09	-2.04973
109595914	chr1:109595914:T:A	8.179e-85	-2.85744	-1.62223	2.96125e-06	-2.76673	-2.09295
109595916	chr1:109595916:C:T	4.16547e-84	-2.85182	-4.05126e-09	3.1228e-05	-2.50398	-4.05126e-09
109597477	chr1:109597477:A:T	1.02157e-82	-2.30382	2.65168	0.000246319	-2.13765	1.69898
109597735	chr1:109597735:T:C	1.03468e-83	-2.6927e-09	-1.94198	4.12476e-05	-2.6927e-09	-2.2257
109598240	chr1:109598240:A:G	2.60464e-83	-2.6927e-09	-1.01878	4.44523e-05	-2.6927e-09	-2.15087
109598355	chr1:109598355:C:T	9.58116e-85	-2.85386	-1.46758	4.62193e-06	-2.3719	-2.04258
109598565	chr1:109598565:C:T	1.16127e-84	-2.18748	-1.94166	2.54128e-06	-2.83008	-2.18254
109599055	chr1:109599055:C:CT	4.17201e-84	-2.85025	-4.05126e-09	3.54087e-05	-2.37833	-4.05126e-09
109599168	chr1:109599168:A:G	8.11936e-84	-2.6927e-09	-2.1844	4.16053e-05	-2.6927e-09	-2.21707
109599567	chr1:109599567:G:A	9.27418e-85	-2.77438	-1.57962	5.5276e-06	-2.23003	-2.0055
109600180	chr1:109600180:C:T	1.12979e-83	-2.6927e-09	-1.85404	4.66749e-05	-2.6927e-09	-2.10209
109600183	chr1:109600183:T:C	1.08826e-83	-2.6927e-09	-1.89148	4.0713e-05	-2.6927e-09	-2.23874
109600460	chr1:109600460:C:G	1.03045e-83	-2.6927e-09	-1.94607	4.06866e-05	-2.6927e-09	-2.23939
109600588	chr1:109600588:T:TG	1.00169e-83	-2.6927e-09	-1.97438	4.09719e-05	-2.6927e-09	-2.23241
109600688	chr1:109600688:CATA:C	9.68651e-84	-2.6927e-09	-2.00792	4.0784e-05	-2.6927e-09	-2.237
109600908	chr1:109600908:G:A	9.75207e-84	-2.6927e-09	-2.00117	4.07582e-05	-2.6927e-09	-2.23764
109601142	chr1:109601142:A:G	1.9304e-83	-2.6927e-09	-1.31834	0.000135609	-2.6927e-09	-1.03552
109601674	chr1:109601674:C:T	4.89992e-83	-2.6927e-09	-0.38685	5.82836e-05	-2.6927e-09	-1.87997
109602003	chr1:109602003:C:T	1.03717e-84	-2.69218	-1.54997	3.61136e-06	-2.61604	-2.04517
109602179	chr1:109602179:C:T	7.71778e-84	-2.6927e-09	-2.23513	4.06865e-05	-2.6927e-09	-2.2394
109602202	chr1:109602202:TTGTTC:T	9.27875e-84	-2.6927e-09	-2.05093	4.76048e-05	-2.6927e-09	-2.08236
109602203	chr1:109602203:T:A	5.39845e-83	-2.6927e-09	-0.289956	5.92574e-05	-2.6927e-09	-1.8634
109602394	chr1:109602394:G:A	9.45307e-84	-2.6927e-09	-2.03231	4.06905e-05	-2.6927e-09	-2.2393
109602965	chr1:109602965:C:T	2.67744e-83	-2.6927e-09	-0.991206	0.000194099	-2.6927e-09	-0.676925
109603009	chr1:109603009:G:C	1.07686e-82	-1.75144	2.15201	9.17796e-05	-2.51676	1.09086
109603136	chr1:109603136:ACCTGGGGGGTCTTCTAACTACTGG:A	6.80322e-85	-2.75252	-1.91132	3.36395e-06	-2.58005	-2.15213
109604401	chr1:109604401:T:C	8.27182e-84	-2.6927e-09	-2.1658	4.23863e-05	-2.6927e-09	-2.19847
109604476	chr1:109604476:T:G	1.58619e-84	-2.04628	-1.77104	3.6914e-06	-2.58436	-2.05492
109604632	chr1:109604632:C:T	4.33472e-84	-2.812	-4.05126e-09	2.62441e-05	-2.67785	-4.05126e-09
109604699	chr1:109604699:C:T	1.74006e-83	0.733919	-2.15607	4.66635e-06	-2.29684	-2.10807
109604854	chr1:109604854:A:G	1.0601e-83	-2.6927e-09	-1.9177	4.14874e-05	-2.6927e-09	-2.2199
109604883	chr1:109604883:A:G	1.10342e-83	-2.6927e-09	-1.87765	5.22302e-05	-2.6927e-09	-1.98963
109605210	chr1:109605210:C:T	1.03278e-83	-2.6927e-09	-1.94381	4.20254e-05	-2.6927e-09	-2.20702
109605269	chr1:109605269:G:A	1.78895e-83	-2.6927e-09	-1.39444	0.000125124	-2.6927e-09	-1.11599
109605563	chr1:109605563:A:G	2.27743e-82	-2.6927e-09	1.14956	0.000412612	-2.6927e-09	0.0772155
109605708	chr1:109605708:C:T	7.70981e-84	-2.6927e-09	-2.23616	4.11573e-05	-2.6927e-09	-2.22789
109606246	chr1:109606246:C:T	1.00679e-83	-2.6927e-09	-1.96931	4.10436e-05	-2.6927e-09	-2.23066
109607155	chr1:109607155:A:T	1.04914e-83	-2.6927e-09	-1.9281	4.59593e-05	-2.6927e-09	-2.11754
109607537	chr1:109607537:G:T	1.08523e-84	-2.80101	-1.39585	5.49596e-06	-2.85022	-1.39106
109609447	chr1:109609447:A:G	9.40028e-84	-2.03791	-4.05126e-09	3.40994e-05	-2.41601	-4.05126e-09
109609519	chr1:109609519:C:T	1.11052e-83	-2.6927e-09	-1.87124	5.90342e-05	-2.6927e-09	-1.86718
109609563	chr1:109609563:G:A	2.90362e-83	-2.6927e-09	-0.910111	7.27199e-05	-2.6927e-09	-1.65868
109609976	chr1:109609976:TG:T	4.58556e-84	-2.75574	-4.05126e-09	2.43903e-05	-2.75111	-4.05126e-09
109610399	chr1:109610399:A:G	2.14115e-84	-1.90143	-1.61588	4.41729e-06	-2.50418	-1.95558
109610576	chr1:109610576:G:A	9.7333e-84	-2.60803	0.604931	2.38938e-05	-2.85581	0.0841357
109610767	chr1:109610767:C:T	7.97452e-84	-2.6927e-09	-2.2024	4.0774e-05	-2.6927e-09	-2.23725
109611768	chr1:109611768:C:T	8.65035e-84	-2.63407	0.513016	2.11216e-05	-2.85217	-0.0428298
109612066	chr1:109612066:T:C	1.94199e-83	0.842323	-2.15468	4.38325e-06	-2.36033	-2.10717
109612400	chr1:109612400:T:C	9.3763e-84	-2.65244	0.611974	2.37711e-05	-2.84889	0.0720685
109612515	chr1:109612515:C:T	6.35929e-83	-2.27926	2.1531	0.000137553	-2.15682	1.13554
109612653	chr1:109612653:G:A	4.20607e-84	-2.84212	-4.05126e-09	4.00432e-05	-2.25533	-4.05126e-09
109612696	chr1:109612696:T:G	8.39251e-84	-2.6927e-09	-2.15131	4.67256e-05	-2.6927e-09	-2.101
109612999	chr1:109612999:T:C	2.9605e-83	-2.6927e-09	-0.890709	4.89418e-05	-2.6927e-09	-2.05466
109613571	chr1:109613571:T:C	1.05847e-83	-2.6927e-09	-1.91925	6.58858e-05	-2.6927e-09	-1.75737
109613590	chr1:109613590:G:A	5.14111e-85	-2.72667	-2.2173	2.90686e-06	-2.63916	-2.23906
109614628	chr1:109614628:G:A	2.35923e-81	-2.6927e-09	3.48744	0.00303993	-2.6927e-09	2.0743
109614742	chr1:109614742:C:T	3.82223e-83	-2.38961	1.75437	9.64963e-05	-2.03142	0.655634
109615218	chr1:109615218:A:G	7.80886e-84	-2.6927e-09	-2.22339	4.08604e-05	-2.6927e-09	-2.23513
109615302	chr1:109615302:C:A	1.07216e-83	-2.6927e-09	-1.90639	4.16053e-05	-2.6927e-09	-2.21707
109615839	chr1:109615839:C:T	8.37912e-84	-2.6927e-09	-2.15291	4.35826e-05	-2.6927e-09	-2.17063
109615957	chr1:109615957:G:A	9.2881e-84	-2.6927e-09	-2.04992	4.17903e-05	-2.6927e-09	-2.21263
109616709	chr1:109616709:C:T	5.03272e-83	-2.62431	2.2642	0.000625879	-1.25755	1.75142
109616723	chr1:109616723:G:A	8.20843e-84	-2.6927e-09	-2.17349	4.07557e-05	-2.6927e-09	-2.2377
109617254	chr1:109617254:G:A	1.39917e-84	-2.27556	-1.66721	3.0724e-06	-2.84243	-1.9804
109617417	chr1:109617417:T:C	5.77499e-84	-0.386925	-2.13819	5.37231e-06	-2.04617	-2.21787
109618380	chr1:109618380:C:T	2.52253e-83	-2.6927e-09	-1.0508	9.83591e-05	-2.6927e-09	-1.35667
109618938	chr1:109618938:G:A	2.13963e-83	-2.6927e-09	-1.21543	9.1907e-05	-2.6927e-09	-1.42452
109619156	chr1:109619156:C:G	1.25123e-83	-2.6927e-09	-1.75194	6.6955e-05	-2.6927e-09	-1.74127
109619451	chr1:109619451:G:A	1.08537e-83	-1.89415	-4.05126e-09	2.41495e-05	-2.76103	-4.05126e-09
109619568	chr1:109619568:C:T	2.95566e-80	6.01541	-4.05126e-09	2.60536e-05	-2.68514	-4.05126e-09
109619696	chr1:109619696:G:C	8.1497e-84	-2.6927e-09	-2.18067	4.2281e-05	-2.6927e-09	-2.20095
109619926	chr1:109619926:C:T	5.27798e-84	-0.419737	-2.19537	6.54979e-06	-1.83903	-2.22683
109620296	chr1:109620296:T:C	5.14251e-84	-0.413757	-2.22736	6.1856e-06	-1.8866	-2.23646
109620454	chr1:109620454:A:G	8.93849e-85	-2.24585	-2.14502	3.29747e-06	-2.53152	-2.22062
109621257	chr1:109621257:G:A	1.15371e-82	2.69849	-2.22899	8.12525e-05	0.69065	-2.23838
109621723	chr1:109621723:T:C	7.97934e-84	-2.6927e-09	-2.2018	4.08026e-05	-2.6927e-09	-2.23655
109622035	chr1:109622035:A:G	3.84965e-83	1.61029	-2.23837	3.4443e-05	-0.171854	-2.23413
109622341	chr1:109622341:C:T	4.20569e-83	1.69972	-2.23935	3.71162e-05	-0.10027	-2.23097
109622379	chr1:109622379:T:A	2.66557e-83	1.18128	-2.17693	2.46006e-05	-0.578272	-2.16425
109622590	chr1:109622590:T:A	2.51852e-83	1.12126	-2.17366	2.36104e-05	-0.623462	-2.16014
109623118	chr1:109623118:G:A	7.81205e-84	-2.6927e-09	-2.22299	4.25507e-05	-2.6927e-09	-2.1946
109623283	chr1:109623283:C:G	9.73251e-84	-2.6927e-09	-2.00318	4.91717e-05	-2.6927e-09	-2.04997
109624506	chr1:109624506:C:T	4.79236e-84	-2.71163	-4.05126e-09	2.20583e-05	-2.8516	-4.05126e-09
109624507	chr1:109624507:C:T	4.76294e-84	-2.71779	-4.05126e-09	2.20884e-05	-2.85024	-4.05126e-09
109624635	chr1:109624635:G:T	7.78524e-84	-2.6927e-09	-2.22642	4.13369e-05	-2.6927e-09	-2.22354
109624887	chr1:109624887:C:T	2.8665e-83	-2.6927e-09	-0.922975	0.000184896	-2.6927e-09	-0.7255
109624961	chr1:109624961:G:A	4.32359e-84	-2.81457	-4.05126e-09	2.53687e-05	-2.71178	-4.05126e-09
109626117	chr1:109626117:G:A	1.13464e-83	-2.6927e-09	-1.84975	5.80148e-05	-2.6927e-09	-1.88459
109626266	chr1:109626266:C:G	1.49417e-84	-2.0497	-1.82739	3.73524e-06	-2.78998	-1.8375
109626456	chr1:109626456:C:T	1.42318e-83	-2.6927e-09	-1.62318	6.89824e-05	-2.6927e-09	-1.71144
109626568	chr1:109626568:C:T	1.50873e-82	-1.87611	2.61389	5.22447e-05	-1.74324	-0.246111
109626576	chr1:109626576:C:T	1.0501e-83	-1.92719	-4.05126e-09	2.68623e-05	-2.65457	-4.05126e-09
109627335	chr1:109627335:A:G	2.14366e-84	-1.66597	-1.85017	3.41271e-06	-2.70336	-2.01443
109628019	chr1:109628019:C:T	8.7325e-83	0.190983	-4.05126e-09	9.96193e-05	-1.34394	-4.05126e-09
109628106	chr1:109628106:G:A	4.17115e-84	-2.85046	-4.05126e-09	3.27505e-05	-2.45638	-4.05126e-09
109628274	chr1:109628274:T:C	2.12924e-84	-1.76654	-1.75634	4.2715e-06	-2.73828	-1.75505
109628544	chr1:109628544:GC:G	2.38192e-83	-2.6927e-09	-1.10816	0.000101845	-2.6927e-09	-1.32184
109628838	chr1:109628838:C:T	2.31776e-83	-2.6927e-09	-1.13547	0.000101188	-2.6927e-09	-1.32831
109628903	chr1:109628903:C:G	1.60229e-82	-1.81763	2.61558	5.41361e-05	-1.82322	-0.13057
109628930	chr1:109628930:A:G	4.35503e-84	-2.80732	-4.05126e-09	2.40722e-05	-2.76423	-4.05126e-09
109629083	chr1:109629083:A:C	2.40435e-84	-1.94146	-1.45991	3.99329e-06	-2.78681	-1.77386
109629554	chr1:109629554:C:T	6.48749e-83	1.16259	-1.26878	4.69891e-06	-2.31888	-2.07908
109629614	chr1:109629614:T:C	6.2874e-84	-0.342054	-2.09805	8.39763e-06	-1.9641	-1.85325
109629740	chr1:109629740:C:T	1.48674e-84	-2.54673	-1.33534	1.40819e-05	-1.39956	-1.90085
109630036	chr1:109630036:A:G	7.93792e-85	-2.52347	-1.98612	1.64426e-05	-1.11167	-2.03375
109630214	chr1:109630214:C:T	5.95663e-82	-2.6927e-09	2.11102	0.000394454	-2.6927e-09	0.0322104
109631535	chr1:109631535:A:C	8.02666e-84	-2.6927e-09	-2.19588	4.70582e-05	-2.6927e-09	-2.09391
109631583	chr1:109631583:C:T	1.95126e-82	-1.74703	2.74202	5.23433e-05	-1.82337	-0.164095
109632269	chr1:109632269:A:G	2.16304e-84	-1.56761	-1.93953	4.22826e-06	-2.63876	-1.86474
109632673	chr1:109632673:G:A	2.35525e-83	-2.6927e-09	-1.11942	4.63411e-05	-2.6927e-09	-2.10926
109632939	chr1:109632939:C:T	2.3277e-83	-2.6927e-09	-1.13119	0.00016478	-2.6927e-09	-0.84068
109633358	chr1:109633358:C:T	1.34542e-83	0.557472	-2.23683	2.11494e-05	-0.771781	-2.1219
109633683	chr1:109633683:A:C	2.087e-83	-2.6927e-09	-1.24034	4.43581e-05	-2.6927e-09	-2.153
109633938	chr1:109633938:G:A	1.53999e-84	-1.94257	-1.9043	3.37446e-06	-2.719	-2.01005
109634887	chr1:109634887:C:G	6.96679e-83	1.35973	-1.39464	4.75518e-06	-2.24921	-2.13685
109635163	chr1:109635163:G:A	8.34767e-84	-2.15667	-4.05126e-09	8.98554e-05	-1.44709	-4.05126e-09
109635247	chr1:109635247:A:G	6.03427e-85	-2.80626	-1.97752	4.88127e-06	-2.3172	-2.04268
109635558	chr1:109635558:C:T	1.11688e-82	-0.342225	0.779285	0.000184497	-1.52785	0.800191
109635877	chr1:109635877:A:G	7.69799e-84	-2.6927e-09	-2.23769	5.73748e-05	-2.6927e-09	-1.89569
109636300	chr1:109636300:G:A	3.70006e-83	0.83567	-1.50339	3.77671e-06	-2.44823	-2.16821
109636825	chr1:109636825:G:A	6.01525e-84	-2.48436	-4.05126e-09	0.00012933	-1.08293	-4.05126e-09
109636832	chr1:109636832:GC:G	7.69031e-84	-2.6927e-09	-2.23869	5.1932e-05	-2.6927e-09	-1.99536
109637195	chr1:109637195:C:T	1.45281e-83	-2.6927e-09	-1.60257	6.86489e-05	-2.6927e-09	-1.71629
109637740	chr1:109637740:AT:A	2.32785e-84	-1.29458	-2.13913	5.61992e-06	-2.18252	-2.03645
109637809	chr1:109637809:ACCTCTG:A	2.32841e-84	-1.29593	-2.13754	5.6358e-06	-2.18233	-2.03382
109638544	chr1:109638544:C:A	5.8567e-85	-2.68421	-2.12944	2.48892e-06	-2.85612	-2.17733
109638662	chr1:109638662:G:A	1.1137e-83	-2.6927e-09	-1.86838	4.6368e-05	-2.6927e-09	-2.10868
109638683	chr1:109638683:G:A	7.69757e-84	-2.6927e-09	-2.23775	5.2572e-05	-2.6927e-09	-1.98311
109638802	chr1:109638802:C:T	1.21699e-83	-2.6927e-09	-1.77969	5.88904e-05	-2.6927e-09	-1.86961
109638954	chr1:109638954:G:A	8.46717e-84	-2.6927e-09	-2.14246	4.08048e-05	-2.6927e-09	-2.23649
109639007	chr1:109639007:T:C	2.66926e-84	-2.74897	-0.547881	4.04594e-05	-1.18931	-1.05568
109639528	chr1:109639528:G:A	7.81284e-84	-2.6927e-09	-2.22288	6.51713e-05	-2.6927e-09	-1.76827
109639544	chr1:109639544:C:G	1.3653e-83	0.537678	-2.20237	1.81669e-05	-0.851116	-2.19458
109639574	chr1:109639574:T:C	1.63675e-83	-2.6927e-09	-1.48335	7.8633e-05	-2.6927e-09	-1.5805
109639677	chr1:109639677:G:C	7.9413e-84	-2.6927e-09	-2.20658	7.04289e-05	-2.6927e-09	-1.69069
109640400	chr1:109640400:G:T	1.4491e-83	-2.6927e-09	-1.60513	5.19768e-05	-2.6927e-09	-1.99449
109640482	chr1:109640482:T:C	1.10286e-83	-2.6927e-09	-1.87816	4.64285e-05	-2.6927e-09	-2.10738
109640586	chr1:109640586:GCTTAGGCT:G	6.11038e-85	-2.79642	-1.97483	5.09635e-06	-2.26676	-2.05001
109640839	chr1:109640839:T:C	2.33719e-83	-2.6927e-09	-1.12712	0.000112603	-2.6927e-09	-1.22143
109641006	chr1:109641006:T:C	1.43668e-83	-2.6927e-09	-1.61373	5.28452e-05	-2.6927e-09	-1.97792
109641178	chr1:109641178:G:T	1.1133e-83	-2.6927e-09	-1.86874	4.81165e-05	-2.6927e-09	-2.07167
109641618	chr1:109641618:G:A	4.16989e-84	-2.85076	-4.05126e-09	3.42619e-05	-2.41126	-4.05126e-09
109641791	chr1:109641791:C:T	1.01013e-83	-2.6927e-09	-1.96599	5.15068e-05	-2.6927e-09	-2.00358
109642423	chr1:109642423:G:T	7.81471e-84	-2.6927e-09	-2.22265	6.47483e-05	-2.6927e-09	-1.77479
109642812	chr1:109642812:C:T	6.55478e-83	0.578692	-0.674566	8.54367e-05	-0.822653	-0.674863
109643092	chr1:109643092:C:A	1.71237e-83	-2.6927e-09	-1.43819	7.25185e-05	-2.6927e-09	-1.66145
109643882	chr1:109643882:G:A	9.9004e-84	-2.6927e-09	-1.98608	4.22866e-05	-2.6927e-09	-2.20082
109643941	chr1:109643941:C:T	1.65148e-84	-2.8482	-0.928782	5.85303e-05	0.0220593	-1.89781
109644053	chr1:109644053:T:C	1.1897e-83	-2.6927e-09	-1.80237	5.52648e-05	-2.6927e-09	-1.93316
109644152	chr1:109644152:A:G	1.06462e-83	-2.6927e-09	-1.91345	5.06927e-05	-2.6927e-09	-2.01951
109644277	chr1:109644277:G:T	1.10412e-83	-2.6927e-09	-1.87702	5.27456e-05	-2.6927e-09	-1.97981
109644291	chr1:109644291:G:T	1.11554e-83	-2.6927e-09	-1.86673	5.2664e-05	-2.6927e-09	-1.98136
109644359	chr1:109644359:T:TGGCGCCACCTCGGATCACTCCTG	1.33269e-83	-2.6927e-09	-1.68887	6.04186e-05	-2.6927e-09	-1.84399
109644409	chr1:109644409:C:T	2.2021e-83	0.546944	-1.7336	3.31979e-06	-2.50601	-2.23938
109644456	chr1:109644456:C:T	4.16793e-84	-2.85123	-4.05126e-09	3.8628e-05	-2.29131	-4.05126e-09
109644502	chr1:109644502:G:T	4.17139e-84	-2.8504	-4.05126e-09	3.8402e-05	-2.29718	-4.05126e-09
109648762	chr1:109648762:T:C	5.38239e-85	-2.71867	-2.17944	5.82766e-06	-2.1195	-2.06317
109648777	chr1:109648777:G:A	1.12617e-83	-2.6927e-09	-1.85725	5.87741e-05	-2.6927e-09	-1.87159
109648970	chr1:109648970:T:C	1.13848e-83	-2.6927e-09	-1.84638	5.9264e-05	-2.6927e-09	-1.86329
109648984	chr1:109648984:T:C	7.96499e-84	-2.2036	-4.05126e-09	3.08188e-05	-2.51717	-4.05126e-09
109649051	chr1:109649051:C:A	1.13907e-83	-2.6927e-09	-1.84586	5.92738e-05	-2.6927e-09	-1.86313
109649286	chr1:109649286:A:G	8.52039e-84	-2.6927e-09	-2.13619	4.77612e-05	-2.6927e-09	-2.07908
109649862	chr1:109649862:C:A	1.52223e-83	-2.6927e-09	-1.55589	6.6994e-05	-2.6927e-09	-1.74069
109650109	chr1:109650109:G:A	8.15715e-84	-2.6927e-09	-2.17976	4.08958e-05	-2.6927e-09	-2.23427
109650144	chr1:109650144:A:G	4.85581e-85	-2.80489	-2.19617	4.78451e-06	-2.32507	-2.05484
109650432	chr1:109650432:G:A	1.74665e-83	-2.19943	0.781061	5.15867e-05	-1.17523	-0.826801
109650729	chr1:109650729:G:A	1.15384e-83	-2.6927e-09	-1.83297	4.60628e-05	-2.6927e-09	-2.11529
109650768	chr1:109650768:A:G	5.41086e-85	-2.68891	-2.20392	5.96728e-06	-2.09174	-2.06726
109650872	chr1:109650872:A:G	1.08553e-83	-2.6927e-09	-1.894	5.63236e-05	-2.6927e-09	-1.91418
109651104	chr1:109651104:G:A	1.29993e-83	-2.6927e-09	-1.71376	5.89752e-05	-2.6927e-09	-1.86818
109651573	chr1:109651573:G:A	1.15852e-83	-2.6927e-09	-1.82893	5.92327e-05	-2.6927e-09	-1.86382
109651633	chr1:109651633:A:G	4.96089e-85	-2.8184	-2.16125	4.72357e-06	-2.36826	-2.02447
109652373	chr1:109652373:C:T	4.74106e-85	-2.84339	-2.18158	4.72162e-06	-2.34433	-2.04881
109652492	chr1:109652492:G:C	4.73861e-85	-2.84673	-2.17876	4.65327e-06	-2.36438	-2.04334
109652530	chr1:109652530:G:A	1.29418e-84	-2.85652	-1.16425	9.81098e-06	-2.29567	-1.36612
109652543	chr1:109652543:G:A	8.84209e-84	-2.6927e-09	-2.09913	8.3261e-05	-2.6927e-09	-1.52331
109652606	chr1:109652606:G:A	4.69722e-85	-2.84545	-2.18882	4.6013e-06	-2.35572	-2.06324
109653057	chr1:109653057:G:A	2.12108e-83	-2.29664	1.0725	5.71701e-05	-0.99341	-0.905852
109653242	chr1:109653242:A:C	4.76425e-85	-2.84348	-2.17661	4.7578e-06	-2.34415	-2.04136
109653279	chr1:109653279:T:C	5.187e-85	-2.82651	-2.10858	4.90397e-06	-2.27917	-2.07607
109653322	chr1:109653322:C:A	4.75229e-85	-2.84437	-2.17824	4.72952e-06	-2.34891	-2.04256
109653807	chr1:109653807:G:A	4.85073e-85	-2.83643	-2.16568	5.04039e-06	-2.30369	-2.02412
109653885	chr1:109653885:T:C	1.74744e-83	-2.17747	0.759554	4.75799e-05	-1.21463	-0.86825
109653977	chr1:109653977:C:T	1.69041e-83	-2.21118	0.760085	4.97015e-05	-1.16673	-0.872529
109654036	chr1:109654036:C:T	1.01712e-83	-2.6927e-09	-1.95909	5.42101e-05	-2.6927e-09	-1.95243
109654510	chr1:109654510:T:C	1.17099e-84	-2.55769	-1.56311	1.42881e-05	-1.05201	-2.23385
109654513	chr1:109654513:T:C	4.57846e-85	-2.8439	-2.21597	4.37836e-06	-2.34712	-2.1215
109654688	chr1:109654688:C:T	9.08781e-84	-2.6927e-09	-2.07172	4.78405e-05	-2.6927e-09	-2.07742
109654825	chr1:109654825:G:A	4.65439e-85	-2.85133	-2.1921	4.34393e-06	-2.39824	-2.07828
109655304	chr1:109655304:A:G	8.84249e-84	-2.6927e-09	-2.09908	8.41017e-05	-2.6927e-09	-1.51327
109655305	chr1:109655305:A:C	5.64391e-85	-2.84209	-2.00857	5.15761e-06	-2.35325	-1.95157
109655543	chr1:109655543:A:G	9.24705e-84	-2.6927e-09	-2.05435	4.53375e-05	-2.6927e-09	-2.13116
109656105	chr1:109656105:C:G	1.27963e-84	-2.43222	-1.59986	1.18151e-05	-1.23889	-2.23702
109656166	chr1:109656166:T:C	7.70303e-84	-2.6927e-09	-2.23704	4.13695e-05	-2.6927e-09	-2.22275
109656288	chr1:109656288:G:A	4.82431e-83	-2.6927e-09	-0.402401	0.000209349	-2.6927e-09	-0.601289
109656663	chr1:109656663:A:G	1.00137e-83	-2.6927e-09	-1.9747	4.8377e-05	-2.6927e-09	-2.06627
109656902	chr1:109656902:G:C	1.04038e-83	-2.6927e-09	-1.93648	4.0721e-05	-2.6927e-09	-2.23855
109657509	chr1:109657509:C:T	4.23925e-84	-2.83427	-4.05126e-09	3.7711e-05	-2.31534	-4.05126e-09
109657530	chr1:109657530:A:G	8.4778e-83	0.540703	-0.37932	5.76004e-06	-2.47535	-1.719
109657738	chr1:109657738:T:C	7.1095e-85	-2.48749	-2.13231	2.56025e-06	-2.85739	-2.1478
109658504	chr1:109658504:A:G	4.20528e-83	-2.82573	2.28601	0.000299051	-0.496196	0.251517
109658958	chr1:109658958:C:T	9.50437e-84	-0.138733	-1.88817	6.91974e-06	-2.49885	-1.51207
109659045	chr1:109659045:C:T	9.31885e-84	-2.6927e-09	-2.04661	5.0945e-05	-2.6927e-09	-2.01455
109659187	chr1:109659187:G:T	5.08855e-83	-2.77071	2.42163	0.000348131	-0.960366	0.867651
109659190	chr1:109659190:A:G	5.58172e-83	-2.77865	2.52208	0.000389485	-0.922246	0.941778
109659871	chr1:109659871:G:A	1.29648e-83	-2.6927e-09	-1.71641	4.14399e-05	-2.6927e-09	-2.22105
109660282	chr1:109660282:T:C	8.55163e-84	-2.6927e-09	-2.13253	4.62768e-05	-2.6927e-09	-2.11065
109660338	chr1:109660338:TC:T	4.46594e-84	-2.78217	-4.05126e-09	2.57595e-05	-2.69649	-4.05126e-09
109660552	chr1:109660552:C:T	1.02602e-83	-2.6927e-09	-1.95038	5.17463e-05	-2.6927e-09	-1.99894
109660618	chr1:109660618:G:T	8.35045e-84	-2.6927e-09	-2.15634	4.82639e-05	-2.6927e-09	-2.06861
109660632	chr1:109660632:G:A	7.71135e-84	-2.6927e-09	-2.23596	4.24468e-05	-2.6927e-09	-2.19704
109660930	chr1:109660930:C:T	7.84372e-84	-2.6927e-09	-2.21894	4.11592e-05	-2.6927e-09	-2.22784
109660932	chr1:109660932:G:T	1.51852e-82	-2.60963	3.35388	0.000131305	-1.83145	0.763683
109661289	chr1:109661289:C:T	1.63388e-83	-2.6927e-09	-1.48511	6.38568e-05	-2.6927e-09	-1.78865
109661403	chr1:109661403:G:C	7.69859e-84	-2.6927e-09	-2.23762	4.22407e-05	-2.6927e-09	-2.20191
109661546	chr1:109661546:A:G	7.90095e-84	-2.6927e-09	-2.21167	4.18492e-05	-2.6927e-09	-2.21122
109662028	chr1:109662028:T:C	8.90322e-85	-2.83667	-1.55815	1.3099e-05	-1.39618	-1.97658
109662296	chr1:109662296:G:A	1.07097e-84	-2.83468	-1.3754	5.0781e-06	-2.74638	-1.57398
109662976	chr1:109662976:G:A	3.00596e-83	-2.6927e-09	-0.875472	9.83278e-05	-2.6927e-09	-1.35699
109663023	chr1:109663023:A:G	7.81889e-85	-2.72895	-1.79574	8.63292e-06	-1.83108	-1.95863
109663620	chr1:109663620:A:G	4.57834e-85	-2.8411	-2.21881	2.63109e-06	-2.75391	-2.22398
109664053	chr1:109664053:A:G	2.07201e-82	-2.6927e-09	1.05504	0.00157228	-2.6927e-09	1.41499
109666400	chr1:109666400:G:C	1.91643e-83	-2.6927e-09	-1.32561	0.000115569	-2.6927e-09	-1.19542
109666416	chr1:109666416:A:G	1.36819e-83	-2.6927e-09	-1.66258	4.6594e-05	-2.6927e-09	-2.10382
109666516	chr1:109666516:C:T	7.81911e-84	-2.6927e-09	-2.22208	4.08947e-05	-2.6927e-09	-2.23429
109666691	chr1:109666691:G:T	6.05862e-83	-2.6927e-09	-0.174586	0.00022616	-2.6927e-09	-0.524048
109666969	chr1:109666969:G:A	2.23765e-82	-2.6927e-09	1.13194	0.00171419	-2.6927e-09	1.50141
109667284	chr1:109667284:G:A	4.32897e-84	-2.42975	-0.383577	8.065e-06	-2.50026	-1.35749
109667316	chr1:109667316:C:T	8.12719e-85	-2.74225	-1.74377	3.77849e-06	-2.47879	-2.13717
109667893	chr1:109667893:C:T	1.17879e-83	-1.81158	-4.05126e-09	0.000174774	-0.7818	-4.05126e-09
109668049	chr1:109668049:G:T	4.56203e-85	-2.82469	-2.23878	2.69022e-06	-2.74342	-2.21225
109668158	chr1:109668158:C:G	2.63843e-83	-2.85398	1.8481	2.63498e-05	-2.64402	-0.0298173
109668164	chr1:109668164:C:T	7.80131e-84	-2.6927e-09	-2.22436	4.67003e-05	-2.6927e-09	-2.10154
109668173	chr1:109668173:G:A	5.28106e-85	-2.83879	-2.07832	3.21614e-06	-2.71643	-2.06068
109668712	chr1:109668712:C:T	2.30063e-83	-2.6927e-09	-1.14289	0.000122151	-2.6927e-09	-1.14004
109669059	chr1:109669059:G:C	1.02843e-84	-2.66009	-1.59053	5.59177e-06	-2.31535	-1.90864
109669184	chr1:109669184:C:G	1.54761e-84	-2.76139	-1.08055	7.5319e-06	-2.82687	-1.09928
109669374	chr1:109669374:G:A	7.97447e-84	-2.6927e-09	-2.20241	4.92251e-05	-2.6927e-09	-2.04889
109669671	chr1:109669671:C:A	6.7519e-85	-2.62967	-2.04175	5.35358e-06	-2.05685	-2.21068
109669912	chr1:109669912:T:C	7.05032e-85	-2.65315	-1.97501	5.55804e-06	-2.36696	-1.86309
109670378	chr1:109670378:T:A	6.18202e-85	-2.69836	-2.06124	5.07205e-06	-2.43451	-1.88704
109670400	chr1:109670400:G:A	7.73018e-84	-2.6927e-09	-2.23352	4.08159e-05	-2.6927e-09	-2.23622
109670836	chr1:109670836:T:C	3.22916e-84	-1.42463	-1.6818	1.44158e-05	-1.74569	-1.53127
109670886	chr1:109670886:T:C	1.20683e-83	-2.6927e-09	-1.78807	6.15648e-05	-2.6927e-09	-1.8252
109670984	chr1:109670984:C:T	8.9628e-83	-2.6927e-09	0.217015	0.000341041	-2.6927e-09	-0.11329
109671182	chr1:109671182:A:G	7.72597e-84	-2.6927e-09	-2.23407	4.09426e-05	-2.6927e-09	-2.23312
109671875	chr1:109671875:G:A	1.15924e-83	-2.6927e-09	-1.8283	7.0642e-05	-2.6927e-09	-1.68767
109672235	chr1:109672235:G:A	9.76076e-84	-2.6927e-09	-2.00028	4.73595e-05	-2.6927e-09	-2.08752
109672533	chr1:109672533:T:A	8.54737e-84	-2.6927e-09	-2.13303	4.31407e-05	-2.6927e-09	-2.18083
109672556	chr1:109672556:A:G	6.21222e-85	-2.63639	-2.11833	5.79973e-06	-2.31998	-1.8675
109673321	chr1:109673321:G:T	1.17544e-81	-2.6927e-09	2.79075	0.007402	-2.6927e-09	2.96421
109673814	chr1:109673814:G:A	5.79948e-84	-0.821989	-1.6989	3.65813e-06	-2.72837	-1.91997
109673886	chr1:109673886:G:A	3.48544e-83	-0.727475	-4.05126e-09	6.04236e-05	-1.84391	-4.05126e-09
109674017	chr1:109674017:A:G	1.04535e-83	-2.6927e-09	-1.93172	5.2746e-05	-2.6927e-09	-1.9798
109674325	chr1:109674325:T:C	4.14527e-84	-2.85669	-4.05126e-09	2.4813e-05	-2.73392	-4.05126e-09
109674419	chr1:109674419:C:G	6.27466e-85	-2.61172	-2.133	5.37507e-06	-2.28652	-1.977
109675515	chr1:109675515:A:G	8.22772e-84	-2.6927e-09	-2.17114	5.24475e-05	-2.6927e-09	-1.98548
109676068	chr1:109676068:C:G	1.21046e-83	-2.6927e-09	-1.78507	6.34821e-05	-2.6927e-09	-1.79453
109676094	chr1:109676094:C:T	9.82873e-84	-2.85679	0.863446	1.42484e-05	-2.60583	-0.682813
109676129	chr1:109676129:G:T	7.7489e-84	-2.6927e-09	-2.2311	4.30532e-05	-2.6927e-09	-2.18286
109676139	chr1:109676139:G:C	1.91358e-84	-1.52329	-2.10639	7.681e-06	-1.81268	-2.09386
109676144	chr1:109676144:C:T	1.68814e-84	-1.66597	-2.08905	7.20083e-06	-1.89534	-2.07576
109676189	chr1:109676189:G:C	2.89375e-83	-2.6927e-09	-0.913515	5.81929e-05	-2.6927e-09	-1.88153
109676200	chr1:109676200:G:T	4.35776e-84	-2.83423	0.0275337	2.74391e-05	-2.7387	0.105381
109676311	chr1:109676311:C:T	1.0337e-83	-2.6927e-09	-1.94293	7.99697e-05	-2.6927e-09	-1.56364
109676391	chr1:109676391:G:A	1.85603e-83	-1.20309	-0.154544	1.88284e-05	-2.12426	-0.885667
109676406	chr1:109676406:T:C	2.79894e-84	-2.82406	-0.425351	1.71662e-05	-2.75376	-0.348585
109676407	chr1:109676407:G:A	3.19019e-84	-2.82493	-0.293643	1.96632e-05	-2.75331	-0.213233
109676500	chr1:109676500:C:T	5.42964e-84	-0.653741	-1.93304	1.77508e-05	-1.27128	-1.79758
109676719	chr1:109676719:G:T	2.96405e-84	-2.8323	-0.359798	1.85489e-05	-2.73944	-0.285442
109676812	chr1:109676812:T:C	7.68498e-84	-2.6927e-09	-2.23939	4.14464e-05	-2.6927e-09	-2.22089
109676934	chr1:109676934:C:T	1.57724e-83	-2.6927e-09	-1.52039	0.000232335	-2.6927e-09	-0.49711
109677055	chr1:109677055:G:C	2.30461e-83	-2.6927e-09	-1.14116	0.000310981	-2.6927e-09	-0.205559
109677286	chr1:109677286:G:A	1.47749e-83	-2.6927e-09	-1.58572	0.000210089	-2.6927e-09	-0.597761
109677377	chr1:109677377:A:G	5.76235e-82	-2.6927e-09	2.07786	0.00364776	-2.6927e-09	2.25658
109677464	chr1:109677464:C:G	2.78809e-84	-1.1525	-2.10079	5.58966e-06	-2.0289	-2.19547
109677672	chr1:109677672:G:C	8.11537e-84	-2.6927e-09	-2.18489	5.2351e-05	-2.6927e-09	-1.98732
109678117	chr1:109678117:T:A	8.43804e-84	-2.6927e-09	-2.1459	4.27018e-05	-2.6927e-09	-2.19105
109678556	chr1:109678556:TTG:T	5.15485e-84	-2.76456	0.12584	2.30753e-05	-2.18493	-0.6216
109678884	chr1:109678884:A:G	8.32264e-84	-2.6927e-09	-2.15967	4.22921e-05	-2.6927e-09	-2.20069
109678907	chr1:109678907:CTTAT:C	7.86274e-84	-2.6927e-09	-2.21652	4.47414e-05	-2.6927e-09	-2.14439
109679192	chr1:109679192:TG:T	8.3484e-84	-2.6927e-09	-2.15658	4.23637e-05	-2.6927e-09	-2.199
109679400	chr1:109679400:G:A	3.48332e-84	-2.81607	-0.214598	2.08874e-05	-2.76813	-0.13802
109679454	chr1:109679454:G:T	7.70863e-84	-2.6927e-09	-2.23631	4.09456e-05	-2.6927e-09	-2.23305
109679475	chr1:109679475:C:T	3.1569e-84	-2.82366	-0.305405	1.92855e-05	-2.75602	-0.229916
109680184	chr1:109680184:G:A	7.81156e-84	-2.6927e-09	-2.22305	4.22054e-05	-2.6927e-09	-2.20274
109680385	chr1:109680385:C:T	1.01535e-83	0.224602	-2.18544	4.07142e-05	-0.04495	-2.19377
109680639	chr1:109680639:C:A	8.40972e-84	-2.6927e-09	-2.14926	5.57641e-05	-2.6927e-09	-1.92416
109682482	chr1:109682482:C:T	1.62687e-83	-2.6927e-09	-1.48941	0.000152547	-2.6927e-09	-0.917823
109702556	chr1:109702556:AC:A	5.24602e-83	-0.188283	-0.130316	1.36649e-05	-2.38449	-0.945977
109702696	chr1:109702696:T:C	7.68492e-84	-2.6927e-09	-2.23939	4.77584e-05	-2.6927e-09	-2.07914
109702842	chr1:109702842:TTGATTGTAAAACATGTG:T	1.71282e-83	-2.6927e-09	-1.43793	6.88049e-05	-2.6927e-09	-1.71402
109702988	chr1:109702988:T:C	4.50044e-83	-2.6927e-09	-0.471892	0.000298559	-2.6927e-09	-0.246326
109703087	chr1:109703087:A:T	7.91012e-84	-2.6927e-09	-2.21051	4.06865e-05	-2.6927e-09	-2.2394
109703211	chr1:109703211:A:G	4.17771e-84	-2.84889	-4.05126e-09	3.40213e-05	-2.4183	-4.05126e-09
109703309	chr1:109703309:G:A	7.91537e-84	-2.6927e-09	-2.20985	4.06866e-05	-2.6927e-09	-2.23939
109703431	chr1:109703431:G:A	5.46194e-85	-2.76581	-2.11763	2.85624e-06	-2.84943	-2.04636
109703440	chr1:109703440:C:T	4.58447e-82	1.84919	-4.05126e-09	0.000688041	0.588556	-4.05126e-09
109703639	chr1:109703639:C:A	7.87102e-84	-2.6927e-09	-2.21546	4.317e-05	-2.6927e-09	-2.18015
109703649	chr1:109703649:G:T	6.12775e-85	-2.68827	-2.08014	5.41622e-06	-2.6995	-1.55639
109703660	chr1:109703660:A:G	2.08761e-83	-2.6927e-09	-1.24005	8.07183e-05	-2.6927e-09	-1.55433
109703893	chr1:109703893:T:C	7.85003e-84	-2.6927e-09	-2.21814	4.07131e-05	-2.6927e-09	-2.23874
109703923	chr1:109703923:A:G	8.34744e-84	-2.6927e-09	-2.1567	4.15826e-05	-2.6927e-09	-2.21761
109704153	chr1:109704153:A:G	6.22595e-85	-2.70132	-2.05119	5.65056e-06	-2.71187	-1.50167
109704188	chr1:109704188:G:A	1.44043e-83	-0.176968	-1.43416	6.84834e-05	-0.277574	-1.44113
109704237	chr1:109704237:G:A	4.17971e-84	-2.84841	-4.05126e-09	3.04387e-05	-2.52958	-4.05126e-09
109704542	chr1:109704542:C:T	1.44082e-82	-0.0274264	0.719154	2.83922e-05	-2.31952	-0.279652
109704557	chr1:109704557:G:T	7.92983e-84	-2.6927e-09	-2.20802	4.06887e-05	-2.6927e-09	-2.23934
109704618	chr1:109704618:C:A	1.17979e-83	-0.254928	-1.5558	5.61403e-05	-0.352657	-1.56478
109704859	chr1:109704859:T:G	4.78533e-84	-2.7131	-4.05126e-09	2.28975e-05	-2.81427	-4.05126e-09
109705044	chr1:109705044:C:T	1.40454e-83	-2.6927e-09	-1.63636	6.88337e-05	-2.6927e-09	-1.7136
109705640	chr1:109705640:GC:G	1.89333e-83	-2.6927e-09	-1.33773	7.4904e-05	-2.6927e-09	-1.62908
109705752	chr1:109705752:G:A	6.21588e-85	-2.66555	-2.08858	5.44462e-06	-2.67656	-1.5741
109705846	chr1:109705846:A:G	3.57018e-83	-0.726229	0.0227785	5.24449e-06	-2.85457	-1.43354
109705872	chr1:109705872:A:G	6.0433e-85	-2.69376	-2.08853	5.29806e-06	-2.70397	-1.57398
109706290	chr1:109706290:A:G	2.09288e-84	-1.30366	-2.23645	1.989e-05	-0.755549	-2.19953
109706554	chr1:109706554:T:C	5.37924e-84	-1.11055	-1.48556	4.78861e-05	-0.644144	-1.43232
109706723	chr1:109706723:C:A	1.40464e-81	-2.6927e-09	2.96888	0.000745618	-2.6927e-09	0.668921
109706742	chr1:109706742:T:G	6.14763e-85	-2.68172	-2.08345	5.37988e-06	-2.69236	-1.57027
109706882	chr1:109706882:G:T	1.69093e-84	-1.72986	-2.02352	1.351e-05	-1.14575	-2.19611
109706936	chr1:109706936:G:T	4.51534e-84	-2.84047	0.0693019	1.78521e-05	-2.7539	-0.309274
109707372	chr1:109707372:C:T	2.3363e-84	-1.46427	-1.96581	1.73256e-05	-0.941073	-2.15203
109707442	chr1:109707442:T:C	1.89335e-83	-2.6927e-09	-1.33772	7.49192e-05	-2.6927e-09	-1.62888
109707457	chr1:109707457:C:G	7.94008e-84	-2.6927e-09	-2.20673	4.06896e-05	-2.6927e-09	-2.23932
109707546	chr1:109707546:G:A	1.10549e-83	-0.249053	-1.62672	5.28499e-05	-0.355677	-1.62216
109707641	chr1:109707641:C:T	1.44556e-83	-2.6927e-09	-1.60757	0.000110957	-2.6927e-09	-1.23615
109707899	chr1:109707899:T:C	1.40356e-81	-2.6927e-09	2.96811	0.000745602	-2.6927e-09	0.668899
109707947	chr1:109707947:T:C	1.89333e-83	-2.6927e-09	-1.33773	7.4904e-05	-2.6927e-09	-1.62908
109708153	chr1:109708153:G:A	1.94808e-83	-2.6927e-09	-1.30922	7.5592e-05	-2.6927e-09	-1.61994
109708163	chr1:109708163:T:C	7.73674e-84	-2.6927e-09	-2.23267	4.20656e-05	-2.6927e-09	-2.20606
109708288	chr1:109708288:G:A	1.89333e-83	-2.6927e-09	-1.33773	7.4904e-05	-2.6927e-09	-1.62908
109708429	chr1:109708429:G:A	1.59781e-83	-2.6927e-09	-1.50743	4.96552e-05	-2.6927e-09	-2.04019
109708610	chr1:109708610:A:C	7.71547e-84	-2.6927e-09	-2.23543	4.31611e-05	-2.6927e-09	-2.18035
109708839	chr1:109708839:C:G	7.8513e-84	-2.6927e-09	-2.21797	4.30538e-05	-2.6927e-09	-2.18284
109708936	chr1:109708936:A:G	9.29074e-85	-2.54715	-1.80507	2.98591e-06	-2.83446	-2.01693
109708937	chr1:109708937:A:C	9.41759e-85	-2.5316	-1.80705	2.99533e-06	-2.83003	-2.0182
109708960	chr1:109708960:G:A	2.73058e-83	-2.6927e-09	-0.971554	0.00010952	-2.6927e-09	-1.24919
109709124	chr1:109709124:G:A	3.42042e-84	-1.50966	-1.53923	6.90656e-05	-1.09606	-0.61418
109709352	chr1:109709352:G:T	7.68534e-84	-2.6927e-09	-2.23934	5.93275e-05	-2.6927e-09	-1.86222
109709388	chr1:109709388:T:C	4.5867e-83	-0.446328	-0.00657858	4.31207e-06	-2.85728	-1.62659
109709692	chr1:109709692:A:C	1.007e-82	-0.175813	0.509306	2.54753e-05	-2.37183	-0.335748
109709900	chr1:109709900:A:G	8.32292e-84	-2.6927e-09	-2.15964	5.07736e-05	-2.6927e-09	-2.01792
109710435	chr1:109710435:T:C	1.40007e-83	-2.6927e-09	-1.63954	6.15743e-05	-2.6927e-09	-1.82505
109710508	chr1:109710508:T:C	1.23865e-83	-0.693845	-1.0682	0.000234713	0.103984	-0.590915
109710593	chr1:109710593:G:T	5.35046e-85	-2.73319	-2.17087	2.65281e-06	-2.8563	-2.11337
109710619	chr1:109710619:A:C	1.11957e-83	-0.266689	-1.59644	5.30552e-05	-0.36621	-1.60775
109710758	chr1:109710758:A:G	1.23007e-83	-1.88047	0.111475	5.1014e-06	-2.85613	-1.45965
109710933	chr1:109710933:C:T	9.66815e-84	-0.301568	-1.70825	4.74699e-05	-0.386762	-1.69844
109711080	chr1:109711080:C:T	8.47106e-84	-2.142	-4.05126e-09	3.03901e-05	-2.53118	-4.05126e-09
109711353	chr1:109711353:C:T	2.74645e-84	-1.03482	-2.23353	2.48281e-05	-0.545642	-2.18767
109711641	chr1:109711641:A:G	3.39153e-83	-0.463648	-0.29114	9.52369e-06	-2.54963	-1.14188
109711643	chr1:109711643:A:G	3.33269e-83	-0.281326	-0.490961	8.67928e-06	-2.48072	-1.30363
109711871	chr1:109711871:T:C	2.88849e-83	0.338805	-1.25414	6.91582e-05	0.0821653	-1.79106
109711898	chr1:109711898:G:T	9.91222e-85	-2.62352	-1.66395	3.51179e-06	-2.85707	-1.8321
109712056	chr1:109712056:G:T	1.04761e-84	-2.85037	-1.38177	3.52514e-06	-2.69423	-1.99114
109712113	chr1:109712113:G:C	5.65388e-85	-2.83887	-2.01002	4.02074e-06	-2.82693	-1.7269
109712552	chr1:109712552:T:G	5.45463e-84	-0.487497	-2.09469	1.40297e-05	-1.39503	-1.90909
109712724	chr1:109712724:C:A	1.20318e-83	-2.6927e-09	-1.7911	5.26738e-05	-2.6927e-09	-1.98117
109712797	chr1:109712797:A:G	8.08858e-84	-2.6927e-09	-2.1882	4.11269e-05	-2.6927e-09	-2.22863
109712974	chr1:109712974:C:G	4.35867e-83	0.108081	-0.611983	6.83203e-05	-0.949468	-0.771618
109713453	chr1:109713453:A:G	2.42396e-84	-1.52036	-1.87289	3.10908e-06	-2.67085	-2.14012
109713742	chr1:109713742:T:A	7.70118e-84	-2.6927e-09	-2.23728	4.64112e-05	-2.6927e-09	-2.10775
109714024	chr1:109714024:G:A	4.18482e-84	-2.84719	-4.05126e-09	2.21388e-05	-2.84796	-4.05126e-09
109714156	chr1:109714156:A:G	7.70113e-85	-2.67211	-1.86776	5.47844e-06	-2.85087	-1.39361
109714801	chr1:109714801:T:C	1.01402e-81	-2.6927e-09	2.64302	0.0027358	-2.6927e-09	1.96889
109714906	chr1:109714906:A:T	1.21114e-83	0.156657	-1.94116	0.000109021	0.660113	-1.91386
109715213	chr1:109715213:C:T	1.00255e-84	-2.50276	-1.77335	5.67046e-06	-2.85428	-1.35575
109715214	chr1:109715214:T:C	1.00319e-84	-2.50152	-1.77395	5.67207e-06	-2.85413	-1.35561
109715325	chr1:109715325:A:C	9.70097e-85	-2.50913	-1.79989	5.4624e-06	-2.85477	-1.39264
109715742	chr1:109715742:A:G	4.54151e-84	-0.526368	-2.23903	4.0629e-05	-0.0566527	-2.18416
109716394	chr1:109716394:G:T	2.48758e-84	-2.06398	-1.30336	1.26527e-05	-2.36561	-1.04181
109716740	chr1:109716740:G:A	2.57925e-84	-1.97617	-1.35499	1.25891e-05	-2.31011	-1.10235
109717049	chr1:109717049:C:T	7.70757e-84	-2.6927e-09	-2.23645	4.09062e-05	-2.6927e-09	-2.23401
109717263	chr1:109717263:C:T	2.17587e-83	-2.6927e-09	-1.19864	5.55743e-05	-2.6927e-09	-1.92757
109717654	chr1:109717654:G:A	7.70904e-84	-2.6927e-09	-2.23626	4.75251e-05	-2.6927e-09	-2.08403
109717675	chr1:109717675:C:T	8.24319e-84	-2.6927e-09	-2.16927	4.23973e-05	-2.6927e-09	-2.19821
109718120	chr1:109718120:T:C	4.65429e-84	-1.41425	-1.32662	2.79108e-06	-2.82211	-2.09675
109718208	chr1:109718208:C:T	8.07491e-84	-2.6927e-09	-2.18989	4.1405e-05	-2.6927e-09	-2.22189
109718527	chr1:109718527:C:T	6.57356e-83	-2.6927e-09	-0.0930119	0.000245973	-2.6927e-09	-0.440069
109718760	chr1:109718760:T:C	1.11466e-84	-2.68429	-1.48582	8.68359e-06	-2.83996	-0.943895
109718818	chr1:109718818:G:C	1.02198e-82	-2.6927e-09	0.348261	0.000927232	-2.6927e-09	0.886911
109719149	chr1:109719149:C:T	1.06021e-83	-2.6927e-09	-1.9176	4.92509e-05	-2.6927e-09	-2.04836
109719623	chr1:109719623:C:A	1.07441e-83	-2.6927e-09	-1.9043	4.96906e-05	-2.6927e-09	-2.03948
109720464	chr1:109720464:C:A	1.91239e-83	-0.99764	-0.330076	9.66501e-06	-2.51291	-1.16387
109720988	chr1:109720988:T:C	5.37286e-85	-2.69484	-2.20504	2.51068e-06	-2.85645	-2.16829
109722152	chr1:109722152:A:G	9.74603e-84	-2.6927e-09	-2.00179	4.60816e-05	-2.6927e-09	-2.11488
109722476	chr1:109722476:T:C	7.72188e-84	-2.6927e-09	-2.2346	4.09708e-05	-2.6927e-09	-2.23243
109722681	chr1:109722681:G:A	9.73573e-84	-2.6927e-09	-2.00285	4.60442e-05	-2.6927e-09	-2.11569
109722897	chr1:109722897:T:A	8.49895e-85	-2.20402	-2.23728	3.41117e-06	-2.48778	-2.23046
109722915	chr1:109722915:G:A	4.20794e-84	-2.84168	-4.05126e-09	2.75985e-05	-2.62753	-4.05126e-09
109723116	chr1:109723116:C:T	4.59274e-85	-2.85782	-2.19894	2.87181e-06	-2.65175	-2.2386
109723359	chr1:109723359:G:A	2.67486e-83	-2.6927e-09	-0.992172	0.000102294	-2.6927e-09	-1.31744
109724107	chr1:109724107:G:A	8.86332e-84	-2.6927e-09	-2.09673	4.51994e-05	-2.6927e-09	-2.13421
109724261	chr1:109724261:C:T	8.28157e-84	-2.6927e-09	-2.16462	4.27094e-05	-2.6927e-09	-2.19087
109724774	chr1:109724774:C:T	8.28623e-84	-2.6927e-09	-2.16406	4.27234e-05	-2.6927e-09	-2.19055
109726566	chr1:109726566:C:T	2.0012e-83	0.72029	-2.00261	5.36302e-06	-2.58945	-1.67632
109726664	chr1:109726664:G:A	2.73635e-84	-1.69344	-1.57859	1.44582e-05	-1.64266	-1.63138
109727471	chr1:109727471:A:C	2.8767e-83	-0.566196	-0.353227	1.0917e-05	-2.40207	-1.15291
109727543	chr1:109727543:T:C	2.91189e-83	-0.3942	-0.513067	3.38558e-06	-2.8571	-1.86867
109727978	chr1:109727978:C:G	2.67288e-84	-2.18206	-1.11343	4.26685e-05	-2.17275	-0.0190814
109727987	chr1:109727987:G:A	7.80867e-84	-2.6927e-09	-2.22342	4.87495e-05	-2.6927e-09	-2.0586
109728019	chr1:109728019:T:C	1.15448e-83	-2.6927e-09	-1.83242	4.73989e-05	-2.6927e-09	-2.08669
109728085	chr1:109728085:T:C	2.46715e-84	-2.32342	-1.05217	4.07757e-05	-2.30896	0.0717544
109728214	chr1:109728214:A:C	9.88438e-84	-2.6927e-09	-1.9877	4.89865e-05	-2.6927e-09	-2.05375
109728286	chr1:109728286:T:G	2.05658e-83	-1.02169	-0.233331	9.88376e-06	-2.58963	-1.06477
109728335	chr1:109728335:CTT:C	8.90989e-84	-2.6927e-09	-2.09149	4.43045e-05	-2.6927e-09	-2.15421
109728612	chr1:109728612:G:C	3.85303e-84	-2.52452	-0.405273	0.000107121	-2.20031	0.928981
109728718	chr1:109728718:C:T	5.27693e-84	-2.61531	-4.05126e-09	3.9956e-05	-2.25751	-4.05126e-09
109728835	chr1:109728835:T:A	3.02218e-84	-2.23126	-0.941411	5.1699e-05	-2.22389	0.224035
109729445	chr1:109729445:TCC:T	1.13611e-83	-2.6927e-09	-1.84846	5.37345e-05	-2.6927e-09	-1.96124
109730023	chr1:109730023:C:T	1.55474e-83	-1.26928	-0.265477	9.65443e-06	-2.57148	-1.10639
109730276	chr1:109730276:T:A	8.17214e-84	-2.6927e-09	-2.17792	5.48777e-05	-2.6927e-09	-1.94019
109730919	chr1:109730919:C:T	1.67635e-84	-2.70262	-1.05942	1.54968e-05	-2.84523	-0.359425
109730982	chr1:109730982:TACTC:T	6.55141e-83	-2.6927e-09	-0.0963876	0.000705004	-2.6927e-09	0.61291
109731140	chr1:109731140:G:A	8.12321e-84	-2.6927e-09	-2.18393	5.45009e-05	-2.6927e-09	-1.94708
109731286	chr1:109731286:G:T	1.5613e-84	-1.78147	-2.05166	7.47819e-06	-2.85772	-1.07558
109731309	chr1:109731309:C:T	1.1393e-83	-2.6927e-09	-1.84565	5.38495e-05	-2.6927e-09	-1.9591
109731825	chr1:109731825:C:T	1.21771e-84	-2.79919	-1.28249	1.30872e-05	-2.79162	-0.582035
109732104	chr1:109732104:C:T	7.887e-84	-2.6927e-09	-2.21344	5.02247e-05	-2.6927e-09	-2.02879
109732361	chr1:109732361:G:T	4.17197e-84	-2.85027	-4.05126e-09	2.2024e-05	-2.85316	-4.05126e-09
109732588	chr1:109732588:G:A	2.98849e-84	-1.16547	-2.01842	3.87507e-06	-2.42091	-2.16981
109732617	chr1:109732617:C:A	9.80934e-84	-2.6927e-09	-1.99532	5.44019e-05	-2.6927e-09	-1.94889
109733239	chr1:109733239:T:C	5.08365e-84	-2.66643	0.0138075	0.000121771	-2.40399	1.26084
109733641	chr1:109733641:C:T	9.75633e-84	-2.00074	-4.05126e-09	2.64285e-05	-2.67085	-4.05126e-09
109733653	chr1:109733653:T:C	6.74667e-84	-2.3696	-4.05126e-09	2.61131e-05	-2.68285	-4.05126e-09
109733943	chr1:109733943:G:A	1.08771e-81	-2.6927e-09	2.71318	0.0039957	-2.6927e-09	2.34768
109734150	chr1:109734150:C:G	9.92027e-82	-2.6927e-09	2.6211	0.00346636	-2.6927e-09	2.20557
109734239	chr1:109734239:T:C	6.62875e-83	0.363907	-0.448559	3.79621e-06	-2.8115	-1.79979
109734369	chr1:109734369:T:C	1.42575e-83	-2.6927e-09	-1.62137	8.8322e-05	-2.6927e-09	-1.4643
109734781	chr1:109734781:T:C	1.94945e-84	-2.15581	-1.45529	8.33688e-06	-2.5422	-1.2824
109735327	chr1:109735327:T:C	1.43935e-83	-1.03015	-0.581726	1.41137e-05	-2.57076	-0.727386
109735511	chr1:109735511:C:T	1.81324e-83	-2.6927e-09	-1.38095	5.14928e-05	-2.6927e-09	-2.00385
109735759	chr1:109735759:C:T	2.783e-82	-2.6927e-09	1.35005	0.00245977	-2.6927e-09	1.86253
109736350	chr1:109736350:C:T	8.59347e-81	-0.843865	5.62397	0.00397897	-2.59603	4.93952
109736405	chr1:109736405:C:T	1.55481e-84	-2.31808	-1.51922	7.67007e-06	-2.54026	-1.3677
109736448	chr1:109736448:TCTTTAAA:T	4.36911e-84	-2.80409	-4.05126e-09	2.19554e-05	-2.85628	-4.05126e-09
109737079	chr1:109737079:C:T	1.47517e-84	-2.38484	-1.50504	7.33782e-06	-2.58386	-1.36839
109737292	chr1:109737292:C:T	1.31877e-84	-2.48464	-1.51731	5.90479e-06	-2.66546	-1.50406
109737630	chr1:109737630:ATCC:A	6.5946e-85	-2.56479	-2.1302	2.36414e-06	-2.84617	-2.23871
109738671	chr1:109738671:AAAT:A	4.18977e-84	-2.84601	-4.05126e-09	2.27757e-05	-2.8196	-4.05126e-09
109738908	chr1:109738908:C:T	7.91059e-84	-2.6927e-09	-2.21045	4.0689e-05	-2.6927e-09	-2.23934
109739319	chr1:109739319:G:A	1.62466e-83	-1.07644	-0.414325	9.5833e-06	-2.48226	-1.20301
109739889	chr1:109739889:A:G	8.29725e-84	-2.6927e-09	-2.16273	5.08906e-05	-2.6927e-09	-2.01561
109740350	chr1:109740350:G:T	4.40371e-84	-1.42841	-1.3678	6.90001e-06	-2.65374	-1.36003
109740512	chr1:109740512:C:G	8.202e-84	-2.6927e-09	-2.17428	4.82208e-05	-2.6927e-09	-2.0695
109741163	chr1:109741163:C:T	6.30464e-84	-1.54426	-0.893104	8.90882e-06	-2.69636	-1.0619
109741227	chr1:109741227:A:G	7.98259e-84	-2.6927e-09	-2.20139	4.07316e-05	-2.6927e-09	-2.23829
109741390	chr1:109741390:ATAGC:A	8.2174e-84	-2.6927e-09	-2.1724	4.11622e-05	-2.6927e-09	-2.22777
109741590	chr1:109741590:C:G	5.89426e-84	-1.97081	-0.533865	1.68046e-05	-2.40253	-0.721108
109742409	chr1:109742409:T:A	5.8252e-84	-2.51646	-4.05126e-09	4.51434e-05	-2.13545	-4.05126e-09
109742411	chr1:109742411:C:A	4.1641e-84	-2.85215	-4.05126e-09	2.1919e-05	-2.85794	-4.05126e-09
109743030	chr1:109743030:T:C	1.39256e-83	-2.85434	1.20942	4.98728e-05	-2.61453	0.578707
109743727	chr1:109743727:G:A	5.69626e-82	-2.6927e-09	2.06633	0.00312021	-2.6927e-09	2.10036
109744821	chr1:109744821:A:G	6.98181e-85	-2.44492	-2.19301	2.53673e-06	-2.78727	-2.22715
109745260	chr1:109745260:C:T	7.69924e-84	-2.6927e-09	-2.23753	4.09062e-05	-2.6927e-09	-2.23401
109745935	chr1:109745935:C:A	5.62967e-85	-2.72375	-2.12944	2.861e-06	-2.85231	-2.04181
109746233	chr1:109746233:G:A	5.9844e-85	-2.64109	-2.15099	2.76628e-06	-2.85713	-2.07066
109746804	chr1:109746804:G:A	8.19738e-82	-2.6927e-09	2.43033	0.00967146	-2.6927e-09	3.23164
109747105	chr1:109747105:G:A	7.94548e-84	-2.6927e-09	-2.20605	4.07188e-05	-2.6927e-09	-2.2386
109747232	chr1:109747232:T:G	2.01758e-83	-0.653852	-0.620318	4.01798e-06	-2.74943	-1.80508
109748237	chr1:109748237:A:G	6.79335e-82	-2.6927e-09	2.24246	0.00793201	-2.6927e-09	3.03337
109748453	chr1:109748453:G:A	8.1816e-84	-2.6927e-09	-2.17676	4.15927e-05	-2.6927e-09	-2.21737
109748565	chr1:109748565:G:C	8.12511e-84	-2.6927e-09	-2.18369	4.13455e-05	-2.6927e-09	-2.22333
109748639	chr1:109748639:C:T	8.69618e-84	-2.6927e-09	-2.11577	4.06997e-05	-2.6927e-09	-2.23907
109748784	chr1:109748784:C:T	1.90378e-83	-0.138726	-1.1935	4.15606e-06	-2.59759	-1.92313
109748926	chr1:109748926:G:A	6.97029e-82	-2.6927e-09	2.26817	0.00824674	-2.6927e-09	3.07228
109749469	chr1:109749469:G:C	6.28859e-84	-0.836888	-1.60303	6.27411e-06	-2.21265	-1.89621
109749487	chr1:109749487:G:A	6.44538e-84	-2.41529	-4.05126e-09	2.65532e-05	-2.66614	-4.05126e-09
109750234	chr1:109750234:G:C	4.26738e-83	-0.477546	-0.0475229	3.46726e-05	-2.14806	-0.251281
109750302	chr1:109750302:A:G	1.08064e-83	-2.6927e-09	-1.89852	4.20146e-05	-2.6927e-09	-2.20728
109750688	chr1:109750688:C:T	2.37529e-83	-2.6927e-09	-1.11095	0.000180461	-2.6927e-09	-0.74978
109751050	chr1:109751050:C:T	5.84536e-85	-2.58197	-2.23362	2.92599e-06	-2.6355	-2.23616
109751170	chr1:109751170:G:A	2.67787e-83	-0.570881	-0.420164	4.60131e-06	-2.73157	-1.68739
109751367	chr1:109751367:A:G	9.98171e-85	-2.25114	-2.02935	4.34927e-06	-2.62763	-1.84765
109751455	chr1:109751455:CT:C	6.86927e-82	-0.114878	2.36845	4.44757e-05	-2.59974	0.449387
109751774	chr1:109751774:G:A	1.10281e-83	-2.6927e-09	-1.8782	4.16651e-05	-2.6927e-09	-2.21563
109751861	chr1:109751861:A:G	6.70508e-82	-2.6927e-09	2.22938	0.0064449	-2.6927e-09	2.82575
109751955	chr1:109751955:A:G	1.04144e-83	-2.7915	0.856028	5.74548e-05	-2.70966	0.815363
109752306	chr1:109752306:G:C	7.99742e-84	-2.6927e-09	-2.19953	5.00349e-05	-2.6927e-09	-2.03257
109753021	chr1:109753021:G:T	4.88919e-84	-2.8468	0.155169	5.64807e-05	-2.55318	0.641784
109753268	chr1:109753268:C:G	1.46174e-83	-0.475917	-1.12053	7.56383e-06	-2.72687	-1.19504
109753395	chr1:109753395:C:T	6.26626e-82	-0.982537	3.14423	0.000928939	-2.81455	3.7033
109753465	chr1:109753465:T:C	5.20857e-82	-2.6927e-09	1.97682	0.0028992	-2.6927e-09	2.0269
109753609	chr1:109753609:C:G	5.08524e-85	-2.80239	-2.15251	2.89527e-06	-2.80944	-2.07277
109753667	chr1:109753667:T:C	2.25848e-83	-0.77108	-0.390294	1.23364e-05	-2.78344	-0.649293
109753716	chr1:109753716:C:T	2.45259e-82	-1.75977	2.98343	0.00081155	-2.85169	3.60534
109754128	chr1:109754128:TG:T	7.24819e-82	-2.6927e-09	2.30727	0.007024	-2.6927e-09	2.9118
109754277	chr1:109754277:C:T	1.10239e-83	-2.6927e-09	-1.87858	8.02422e-05	-2.6927e-09	-1.56024
109754722	chr1:109754722:C:T	7.29223e-82	-2.6927e-09	2.31333	0.00711751	-2.6927e-09	2.92502
109755163	chr1:109755163:T:C	1.06428e-83	-2.6927e-09	-1.91377	4.99617e-05	-2.6927e-09	-2.03404
109755179	chr1:109755179:C:T	7.7799e-84	-2.6927e-09	-2.22711	4.0999e-05	-2.6927e-09	-2.23174
109755283	chr1:109755283:G:T	8.35737e-84	-2.6927e-09	-2.15551	4.0687e-05	-2.6927e-09	-2.23938
109755289	chr1:109755289:A:T	8.37251e-84	-2.6927e-09	-2.1537	4.06971e-05	-2.6927e-09	-2.23914
109755377	chr1:109755377:C:T	7.69047e-84	-2.6927e-09	-2.23867	4.27645e-05	-2.6927e-09	-2.18958
109755397	chr1:109755397:GT:G	7.69571e-84	-2.6927e-09	-2.23799	4.09591e-05	-2.6927e-09	-2.23272
109755485	chr1:109755485:A:C	8.27239e-85	-2.84991	-1.61841	4.51088e-06	-2.81975	-1.61905
109755544	chr1:109755544:G:C	1.39855e-83	-0.485521	-1.15511	1.37367e-05	-2.49133	-0.83389
109755754	chr1:109755754:G:T	3.26302e-82	-2.6927e-09	1.50917	0.00186326	-2.6927e-09	1.58479
109755831	chr1:109755831:G:A	7.37834e-82	-2.6927e-09	2.32507	0.00710052	-2.6927e-09	2.92263
109755855	chr1:109755855:C:T	5.75766e-84	-2.52812	-4.05126e-09	2.49334e-05	-2.72908	-4.05126e-09
109756098	chr1:109756098:G:T	1.15972e-83	-2.6927e-09	-1.82789	5.23864e-05	-2.6927e-09	-1.98664
109756128	chr1:109756128:C:T	1.09685e-83	-2.6927e-09	-1.88363	7.96742e-05	-2.6927e-09	-1.56735
109756430	chr1:109756430:T:G	6.41536e-84	-1.73363	-0.686332	5.26651e-06	-2.84941	-1.43452
109756774	chr1:109756774:A:T	7.68514e-84	-2.6927e-09	-2.23936	4.09162e-05	-2.6927e-09	-2.23377
109757069	chr1:109757069:G:A	3.7308e-84	-1.53151	-1.43052	1.33392e-05	-2.84429	-0.510295
109757655	chr1:109757655:C:T	2.10237e-84	-2.33452	-1.20107	7.74692e-06	-2.78315	-1.11485
109757673	chr1:109757673:G:T	7.89166e-84	-2.6927e-09	-2.21285	4.3589e-05	-2.6927e-09	-2.17049
109757819	chr1:109757819:G:A	7.44527e-85	-2.35623	-2.21743	2.47712e-06	-2.83007	-2.20813
109758112	chr1:109758112:C:T	3.00056e-83	-2.6927e-09	-0.877267	0.000141267	-2.6927e-09	-0.994638
109758638	chr1:109758638:C:T	1.54146e-84	-2.18989	-1.65603	3.92811e-06	-2.83392	-1.74321
109758807	chr1:109758807:AC:A	1.56789e-84	-2.17269	-1.65624	3.92264e-06	-2.83639	-1.74214
109759506	chr1:109759506:C:G	1.63349e-83	-2.6927e-09	-1.48535	4.45008e-05	-2.6927e-09	-2.14979
109759828	chr1:109759828:C:T	5.36487e-84	-2.59878	-4.05126e-09	3.92416e-05	-2.27555	-4.05126e-09
109759883	chr1:109759883:G:A	4.28102e-83	0.896882	-1.41876	5.2499e-06	-2.48262	-1.80446
109760185	chr1:109760185:G:A	7.70715e-84	-2.6927e-09	-2.23651	4.06883e-05	-2.6927e-09	-2.23935
109760332	chr1:109760332:C:T	8.32802e-84	-2.6927e-09	-2.15903	4.17583e-05	-2.6927e-09	-2.21339
109760404	chr1:109760404:C:T	7.68857e-84	-2.6927e-09	-2.23892	4.24413e-05	-2.6927e-09	-2.19717
109760506	chr1:109760506:C:T	9.52672e-85	-2.50631	-1.82082	8.68084e-06	-2.29163	-1.49254
109760707	chr1:109760707:C:T	9.16872e-84	-2.6927e-09	-2.06286	6.48698e-05	-2.6927e-09	-1.77291
109760726	chr1:109760726:C:G	7.71947e-84	-2.6927e-09	-2.23491	4.17786e-05	-2.6927e-09	-2.21291
109761307	chr1:109761307:C:T	4.52915e-83	-2.6927e-09	-0.465533	0.000283624	-2.6927e-09	-0.297645
109762060	chr1:109762060:G:A	4.62101e-83	-2.6927e-09	-0.445455	0.000135105	-2.6927e-09	-1.03924
109762155	chr1:109762155:G:A	5.57608e-85	-2.85246	-2.01029	3.22531e-06	-2.69615	-2.07811
109762315	chr1:109762315:C:T	1.16017e-82	-2.6927e-09	0.475087	0.000347962	-2.6927e-09	-0.0932001
109762624	chr1:109762624:GTACT:G	6.72732e-85	-2.63452	-2.04054	2.92419e-06	-2.796	-2.07628
109762966	chr1:109762966:G:C	1.46147e-84	-2.2694	-1.6298	3.63609e-06	-2.84965	-1.80473
109763065	chr1:109763065:T:C	1.10451e-84	-2.53002	-1.64923	5.21602e-06	-2.62428	-1.66928
109763077	chr1:109763077:G:C	4.49247e-84	-1.84555	-0.930702	8.43916e-06	-2.83621	-0.976198
109763396	chr1:109763396:G:A	1.83341e-83	-2.6927e-09	-1.36989	0.000109678	-2.6927e-09	-1.24774
109763550	chr1:109763550:T:C	3.02953e-83	-2.6927e-09	-0.867661	0.000150033	-2.6927e-09	-0.93444
109763589	chr1:109763589:T:C	3.53454e-84	-1.49986	-1.51621	4.63744e-06	-2.68764	-1.72349
109763762	chr1:109763762:G:T	1.83721e-84	-2.11145	-1.55896	3.93979e-06	-2.85771	-1.71645
109763794	chr1:109763794:C:T	2.02002e-84	-2.06471	-1.51084	4.09715e-06	-2.85631	-1.67869
109763811	chr1:109763811:C:T	8.2444e-84	-2.6927e-09	-2.16912	4.61388e-05	-2.6927e-09	-2.11364
109763909	chr1:109763909:A:G	1.35559e-84	-2.41813	-1.55628	4.06985e-06	-2.83294	-1.70874
109764066	chr1:109764066:G:A	7.83567e-84	-2.6927e-09	-2.21997	4.07366e-05	-2.6927e-09	-2.23817
109764200	chr1:109764200:A:G	1.87922e-83	-2.6927e-09	-1.34521	7.62074e-05	-2.6927e-09	-1.61183
109764496	chr1:109764496:C:T	1.79881e-84	-2.15282	-1.53871	3.9963e-06	-2.85766	-1.70226
109764568	chr1:109764568:C:T	1.80148e-84	-2.12948	-1.56056	3.91033e-06	-2.85796	-1.72371
109764641	chr1:109764641:T:C	1.77967e-84	-2.11622	-1.586	3.85904e-06	-2.85798	-1.7369
109764662	chr1:109764662:A:G	1.70185e-84	-2.1468	-1.60014	3.78856e-06	-2.85779	-1.75552
109764818	chr1:109764818:A:G	5.63553e-84	-0.907126	-1.64244	5.3828e-06	-2.47915	-1.78293
109765384	chr1:109765384:T:C	2.00857e-83	-2.6927e-09	-1.27864	0.000125989	-2.6927e-09	-1.1091
109765907	chr1:109765907:C:T	7.89532e-84	-2.6927e-09	-2.21238	4.07987e-05	-2.6927e-09	-2.23664
109765965	chr1:109765965:A:T	7.72057e-84	-2.6927e-09	-2.23476	4.06865e-05	-2.6927e-09	-2.2394
109766192	chr1:109766192:G:A	1.46989e-84	-1.9721	-1.92137	3.241e-06	-2.85143	-1.91798
109766253	chr1:109766253:G:A	6.9626e-84	-1.6168	-0.7213	8.78806e-06	-2.74464	-1.02726
109766378	chr1:109766378:G:T	4.17008e-84	-1.96415	-0.886565	7.99557e-06	-2.85188	-1.01453
109766443	chr1:109766443:C:A	3.45651e-84	-1.37194	-1.66646	4.9123e-06	-2.66632	-1.68723
109766608	chr1:109766608:G:A	2.92574e-84	-1.42797	-1.77714	4.26151e-06	-2.68707	-1.8086
109766814	chr1:109766814:A:G	6.1017e-83	-2.6927e-09	-0.1675	0.000391253	-2.6927e-09	0.0240618
109766899	chr1:109766899:A:G	8.08464e-84	-2.6927e-09	-2.18869	4.30507e-05	-2.6927e-09	-2.18291
109767062	chr1:109767062:A:G	7.74154e-84	-2.6927e-09	-2.23205	4.08942e-05	-2.6927e-09	-2.2343
109767080	chr1:109767080:CT:C	7.95453e-84	-2.6927e-09	-2.20491	4.23286e-05	-2.6927e-09	-2.19983
109767086	chr1:109767086:A:G	7.95595e-84	-2.6927e-09	-2.20473	4.23316e-05	-2.6927e-09	-2.19976
109767135	chr1:109767135:T:C	7.97821e-84	-2.6927e-09	-2.20194	4.24091e-05	-2.6927e-09	-2.19793
109767143	chr1:109767143:T:C	9.05849e-84	-2.6927e-09	-2.07495	4.59184e-05	-2.6927e-09	-2.11843
109767295	chr1:109767295:C:T	7.82258e-84	-2.6927e-09	-2.22164	4.15291e-05	-2.6927e-09	-2.2189
109767403	chr1:109767403:A:G	7.0744e-84	-2.10412	-0.218051	1.56259e-05	-2.60514	-0.591223
109767744	chr1:109767744:T:C	7.69173e-84	-2.6927e-09	-2.23851	4.09435e-05	-2.6927e-09	-2.2331
109767811	chr1:109767811:G:T	9.18103e-84	-2.6927e-09	-2.06151	4.46519e-05	-2.6927e-09	-2.1464
109767919	chr1:109767919:A:G	1.90502e-84	-1.82924	-1.80493	3.68024e-06	-2.80079	-1.84153
109768204	chr1:109768204:ACT:A	7.77364e-84	-2.6927e-09	-2.22791	4.09024e-05	-2.6927e-09	-2.2341
109768419	chr1:109768419:C:T	1.53601e-84	-2.20416	-1.6453	4.74836e-06	-2.70157	-1.68592
109768440	chr1:109768440:A:T	7.71088e-84	-2.6927e-09	-2.23602	4.10276e-05	-2.6927e-09	-2.23105
109768492	chr1:109768492:T:C	7.70192e-84	-2.6927e-09	-2.23718	4.06912e-05	-2.6927e-09	-2.23928
109768579	chr1:109768579:A:G	7.68927e-84	-2.6927e-09	-2.23883	4.06988e-05	-2.6927e-09	-2.23909
109768593	chr1:109768593:T:C	7.75084e-84	-2.6927e-09	-2.23085	4.08154e-05	-2.6927e-09	-2.23623
109768602	chr1:109768602:T:TGCC	4.93338e-84	-0.924805	-1.75782	4.67687e-06	-2.6832	-1.71946
109768637	chr1:109768637:G:A	7.70234e-84	-2.6927e-09	-2.23713	4.06916e-05	-2.6927e-09	-2.23927
109768782	chr1:109768782:T:C	1.59035e-83	-2.6927e-09	-1.51211	6.60693e-05	-2.6927e-09	-1.75459
109769028	chr1:109769028:G:A	1.8835e-84	-1.96935	-1.67617	5.41396e-06	-2.5973	-1.65901
109769375	chr1:109769375:G:A	7.73808e-84	-2.6927e-09	-2.2325	4.08039e-05	-2.6927e-09	-2.23652
109769600	chr1:109769600:C:T	5.76988e-83	-2.6927e-09	-0.223417	0.00020099	-2.6927e-09	-0.642035
109769643	chr1:109769643:G:A	8.13043e-84	-2.6927e-09	-2.18304	4.52022e-05	-2.6927e-09	-2.13415
109770394	chr1:109770394:C:T	8.43176e-84	-2.6927e-09	-2.14665	4.13792e-05	-2.6927e-09	-2.22251
109770411	chr1:109770411:A:G	6.70771e-85	-2.70233	-1.97565	3.4641e-06	-2.78225	-1.92059
109770511	chr1:109770511:A:G	1.75137e-83	-2.6927e-09	-1.41567	5.55584e-05	-2.6927e-09	-1.92786
109771051	chr1:109771051:C:T	7.7237e-84	-2.6927e-09	-2.23436	4.10704e-05	-2.6927e-09	-2.23
109771909	chr1:109771909:C:T	7.70545e-84	-2.6927e-09	-2.23673	4.07512e-05	-2.6927e-09	-2.23781
109772031	chr1:109772031:C:T	1.49474e-84	-2.37417	-1.50253	3.40511e-06	-2.84155	-1.87847
109772203	chr1:109772203:G:A	1.14999e-83	-2.6927e-09	-1.83632	7.20772e-05	-2.6927e-09	-1.66755
109772277	chr1:109772277:C:T	1.5702e-83	-2.6927e-09	-1.52487	6.38929e-05	-2.6927e-09	-1.78808
109772287	chr1:109772287:C:A	1.47455e-83	-2.6927e-09	-1.58772	9.48146e-05	-2.6927e-09	-1.39337
109772410	chr1:109772410:C:G	1.43451e-83	-2.6927e-09	-1.61524	5.95988e-05	-2.6927e-09	-1.85766
109772484	chr1:109772484:C:T	1.38285e-83	-2.6927e-09	-1.65192	9.28274e-05	-2.6927e-09	-1.41455
109772688	chr1:109772688:A:G	7.90776e-84	-2.6927e-09	-2.21081	4.10292e-05	-2.6927e-09	-2.23101
109773212	chr1:109773212:C:T	8.06599e-84	-2.6927e-09	-2.191	4.69755e-05	-2.6927e-09	-2.09567
109773553	chr1:109773553:C:G	1.96467e-83	-2.6927e-09	-1.30074	8.20671e-05	-2.6927e-09	-1.53776
109773818	chr1:109773818:A:C	8.52816e-84	-2.6927e-09	-2.13528	4.26452e-05	-2.6927e-09	-2.19238
109774750	chr1:109774750:C:A	7.85891e-84	-2.6927e-09	-2.217	4.07656e-05	-2.6927e-09	-2.23745
109774801	chr1:109774801:A:G	3.90492e-83	-2.6927e-09	-0.613831	0.000161128	-2.6927e-09	-0.863094
109774997	chr1:109774997:G:A	7.71252e-84	-2.6927e-09	-2.23581	4.11393e-05	-2.6927e-09	-2.22833
109775193	chr1:109775193:T:C	7.76351e-84	-2.6927e-09	-2.22922	4.06867e-05	-2.6927e-09	-2.23939
109775258	chr1:109775258:T:C	7.68814e-84	-2.6927e-09	-2.23897	4.07989e-05	-2.6927e-09	-2.23664
109775388	chr1:109775388:T:C	1.17174e-84	-2.23059	-1.88957	3.13144e-06	-2.85771	-1.94609
109775739	chr1:109775739:C:T	6.22915e-85	-2.84968	-1.90232	3.8469e-06	-2.50488	-2.09315
109775773	chr1:109775773:C:T	1.50017e-84	-1.93936	-1.93372	3.13162e-06	-2.84888	-1.95486
109775781	chr1:109775781:G:T	1.40031e-84	-1.99904	-1.94292	3.08714e-06	-2.85387	-1.96418
109775839	chr1:109775839:C:T	1.70092e-84	-2.30847	-1.43901	3.53795e-06	-2.83886	-1.84288
109775950	chr1:109775950:C:T	1.2482e-84	-1.95056	-2.10639	2.96393e-06	-2.84014	-2.01863
109776969	chr1:109776969:T:G	1.02043e-83	-2.6927e-09	-1.95584	4.63032e-05	-2.6927e-09	-2.11008
109777079	chr1:109777079:G:C	1.51882e-84	-2.20435	-1.65637	3.51898e-06	-2.81186	-1.87526
109777094	chr1:109777094:G:T	7.68712e-84	-2.6927e-09	-2.23911	4.08441e-05	-2.6927e-09	-2.23553
109777169	chr1:109777169:G:GGA	1.95204e-83	-2.6927e-09	-1.3072	7.73842e-05	-2.6927e-09	-1.59651
109777216	chr1:109777216:C:T	1.85682e-84	-1.46033	-2.19945	2.96256e-06	-2.68755	-2.17168
109777253	chr1:109777253:T:C	1.91114e-84	-2.13718	-1.49377	4.37877e-06	-2.77689	-1.69163
109777626	chr1:109777626:C:T	2.1461e-84	-2.29209	-1.22291	4.17579e-06	-2.83416	-1.68183
109777714	chr1:109777714:A:G	1.32323e-84	-1.80495	-2.19363	2.59869e-06	-2.78867	-2.20162
109777823	chr1:109777823:G:A	1.84385e-83	-2.6927e-09	-1.36421	5.63397e-05	-2.6927e-09	-1.91389
109777861	chr1:109777861:A:G	2.00756e-84	-2.63127	-0.950465	5.58517e-06	-2.84416	-1.38102
109777868	chr1:109777868:G:A	2.2415e-84	-1.38269	-2.08881	3.24775e-06	-2.65232	-2.11501
109778026	chr1:109778026:C:T	8.74275e-84	-2.6927e-09	-2.11043	4.44782e-05	-2.6927e-09	-2.15029
109778182	chr1:109778182:G:A	2.07391e-83	-2.6927e-09	-1.24663	6.03602e-05	-2.6927e-09	-1.84496
109778357	chr1:109778357:G:A	2.10733e-84	-2.31385	-1.21938	4.156e-06	-2.83802	-1.68272
109778407	chr1:109778407:A:G	1.37232e-84	-2.23655	-1.7256	5.17954e-06	-2.7368	-1.56378
109778808	chr1:109778808:T:C	8.26568e-85	-2.23753	-2.23159	2.46058e-06	-2.85502	-2.18987
109778902	chr1:109778902:C:T	1.06821e-84	-2.04561	-2.16706	3.74204e-06	-2.4659	-2.15976
109778968	chr1:109778968:G:A	2.28692e-83	-2.6927e-09	-1.14886	7.07199e-05	-2.6927e-09	-1.68657
109779454	chr1:109779454:G:A	7.20279e-85	-2.37835	-2.22842	2.46445e-06	-2.84853	-2.1948
109779635	chr1:109779635:A:G	1.9394e-83	-2.6927e-09	-1.31369	5.85497e-05	-2.6927e-09	-1.87542
109779748	chr1:109779748:A:G	5.0462e-83	-2.6927e-09	-0.357433	0.000137287	-2.6927e-09	-1.02322
109779885	chr1:109779885:T:C	3.40118e-83	-2.6927e-09	-0.751945	0.000133853	-2.6927e-09	-1.04855
109779919	chr1:109779919:A:G	9.51151e-85	-2.68499	-1.64375	3.62658e-06	-2.85798	-1.79903
109780255	chr1:109780255:A:G	1.41568e-84	-1.74933	-2.18171	2.59196e-06	-2.84639	-2.14649
109780323	chr1:109780323:G:T	1.28395e-84	-2.61794	-1.41077	4.86644e-06	-2.84211	-1.52082
109780433	chr1:109780433:G:A	7.72384e-84	-2.6927e-09	-2.23434	4.06866e-05	-2.6927e-09	-2.23939
109780513	chr1:109780513:T:C	1.16676e-83	-2.6927e-09	-1.82184	5.62733e-05	-2.6927e-09	-1.91507
109780528	chr1:109780528:C:T	1.18634e-84	-1.90438	-2.2034	2.53588e-06	-2.8318	-2.18295
109780756	chr1:109780756:C:T	1.05834e-84	-2.01216	-2.20978	2.47192e-06	-2.84841	-2.19189
109780838	chr1:109780838:T:G	8.86756e-84	-2.6927e-09	-2.09625	4.42094e-05	-2.6927e-09	-2.15636
109780909	chr1:109780909:C:T	1.43155e-84	-1.71454	-2.20536	2.50651e-06	-2.84344	-2.18296
109780924	chr1:109780924:C:T	4.15645e-84	-2.85399	-4.05126e-09	2.30438e-05	-2.80789	-4.05126e-09
109781150	chr1:109781150:C:G	1.39511e-84	-1.73538	-2.21029	2.49071e-06	-2.84426	-2.18846
109781275	chr1:109781275:C:T	9.65951e-84	-2.01071	-4.05126e-09	2.24158e-05	-2.83553	-4.05126e-09
109781427	chr1:109781427:C:T	6.96658e-84	-0.516271	-1.82126	6.15318e-06	-2.33919	-1.78914
109781601	chr1:109781601:A:G	1.54368e-84	-1.699	-2.14548	2.67792e-06	-2.8361	-2.12415
109782060	chr1:109782060:ATG:A	2.57449e-84	-2.37329	-0.959711	5.00677e-06	-2.84662	-1.48788
109782170	chr1:109782170:C:G	1.19559e-83	-1.79743	-4.05126e-09	3.7708e-05	-2.31542	-4.05126e-09
109782695	chr1:109782695:G:T	7.71807e-84	-2.23509	-4.05126e-09	2.19955e-05	-2.85445	-4.05126e-09
109782910	chr1:109782910:T:C	4.73792e-84	-2.1094	-0.613654	1.11888e-05	-2.64847	-0.881914
109783335	chr1:109783335:C:T	7.68498e-84	-2.6927e-09	-2.23939	4.52877e-05	-2.6927e-09	-2.13226
109783831	chr1:109783831:C:G	4.32574e-84	-2.81407	-4.05126e-09	3.04579e-05	-2.52895	-4.05126e-09
109783923	chr1:109783923:G:A	9.06319e-82	2.53074	-4.05126e-09	4.97629e-05	-2.03802	-4.05126e-09
109784255	chr1:109784255:G:A	7.93829e-84	-2.6927e-09	-2.20695	5.18301e-05	-2.6927e-09	-1.99732
109784468	chr1:109784468:T:C	8.17752e-84	-2.6927e-09	-2.17726	4.15042e-05	-2.6927e-09	-2.2195
109784524	chr1:109784524:T:C	8.57398e-84	-2.6927e-09	-2.12992	4.67406e-05	-2.6927e-09	-2.10068
109784665	chr1:109784665:T:C	7.70759e-84	-2.6927e-09	-2.23645	4.07479e-05	-2.6927e-09	-2.23789
109784677	chr1:109784677:T:C	7.91862e-84	-2.6927e-09	-2.20944	5.14114e-05	-2.6927e-09	-2.00543
109785081	chr1:109785081:A:G	1.0686e-84	-2.32542	-1.88688	3.40962e-06	-2.82132	-1.89737
109785091	chr1:109785091:T:G	1.03946e-84	-2.46955	-1.7704	3.68953e-06	-2.85193	-1.78787
109785107	chr1:109785107:T:C	1.10151e-84	-2.42528	-1.75669	3.77448e-06	-2.84545	-1.77158
109785194	chr1:109785194:AAAT:A	3.30593e-84	-0.857502	-2.22543	9.96079e-06	-1.43863	-2.208
109785207	chr1:109785207:C:T	1.52831e-83	-2.6927e-09	-1.55191	9.90231e-05	-2.6927e-09	-1.34994
109785209	chr1:109785209:T:C	1.02447e-84	-2.45181	-1.80267	3.58503e-06	-2.8498	-1.81873
109785300	chr1:109785300:C:T	7.08472e-85	-2.64982	-1.97348	3.05435e-06	-2.85728	-1.97145
109785494	chr1:109785494:GC:G	8.34279e-84	-2.6927e-09	-2.15726	4.74874e-05	-2.6927e-09	-2.08483
109785584	chr1:109785584:G:A	1.73124e-83	-2.6927e-09	-1.42723	0.000112213	-2.6927e-09	-1.2249
109785610	chr1:109785610:G:A	4.93969e-84	-0.464834	-2.21652	1.40306e-05	-1.10742	-2.19664
109785643	chr1:109785643:TG:T	1.04753e-84	-2.44618	-1.78604	3.64669e-06	-2.84959	-1.80189
109785787	chr1:109785787:T:C	8.07417e-84	-2.6927e-09	-2.18998	4.09728e-05	-2.6927e-09	-2.23238
109785954	chr1:109785954:G:A	8.01048e-84	-2.6927e-09	-2.1979	4.08531e-05	-2.6927e-09	-2.23531
109786032	chr1:109786032:G:A	1.40409e-84	-2.51395	-1.42531	5.52027e-06	-2.85648	-1.38038
109786063	chr1:109786063:C:A	7.72814e-84	-2.6927e-09	-2.23379	4.06905e-05	-2.6927e-09	-2.2393
109786331	chr1:109786331:G:A	1.18427e-83	-2.6927e-09	-1.80694	7.30331e-05	-2.6927e-09	-1.65438
109786381	chr1:109786381:T:C	4.49242e-85	-2.84036	-2.23849	3.14574e-06	-2.57642	-2.22282
109786592	chr1:109786592:T:C	2.86394e-84	-1.10316	-2.1233	1.1521e-05	-1.51207	-1.98905
109786906	chr1:109786906:G:A	1.03527e-83	-2.6927e-09	-1.94141	6.03789e-05	-2.6927e-09	-1.84465
109786916	chr1:109786916:A:G	3.18574e-84	-1.06463	-2.05534	1.29419e-05	-1.46493	-1.91989
109786933	chr1:109786933:A:G	3.62131e-84	-0.95449	-2.03733	1.45335e-05	-1.37366	-1.89518
109787105	chr1:109787105:A:G	1.46515e-83	-2.6927e-09	-1.59411	7.11573e-05	-2.6927e-09	-1.6804
109787542	chr1:109787542:C:T	3.16051e-83	-2.6927e-09	-0.825334	0.000157718	-2.6927e-09	-0.884482
109787834	chr1:109787834:G:A	4.07427e-84	-1.23138	-1.64258	1.90926e-05	-1.37121	-1.62478
109787902	chr1:109787902:GA:G	5.25371e-85	-2.81894	-2.10337	4.09454e-06	-2.48619	-2.04945
109787904	chr1:109787904:A:C	5.25835e-85	-2.81805	-2.10337	4.10824e-06	-2.48285	-2.04945
109787973	chr1:109787973:C:A	5.29073e-83	-2.6927e-09	-0.310111	0.000264547	-2.6927e-09	-0.367273
109787990	chr1:109787990:G:A	5.81794e-83	-2.6927e-09	-0.215121	0.000290501	-2.6927e-09	-0.273684
109788062	chr1:109788062:C:T	4.81608e-85	-2.84788	-2.16139	2.58652e-06	-2.82081	-2.17417
109788101	chr1:109788101:T:C	4.35246e-83	-2.6927e-09	-0.505326	0.000270559	-2.6927e-09	-0.344802
109788640	chr1:109788640:C:T	4.26946e-83	-2.6927e-09	-0.52458	0.000220466	-2.6927e-09	-0.549547
109788695	chr1:109788695:C:G	8.54034e-83	-2.6927e-09	0.168733	0.00048395	-2.6927e-09	0.23669
109788703	chr1:109788703:C:T	1.5303e-83	-2.6927e-09	-1.5506	6.82139e-05	-2.6927e-09	-1.72264
109789106	chr1:109789106:A:G	6.06148e-84	-0.291179	-2.18552	1.94745e-05	-0.849741	-2.12645
109789448	chr1:109789448:T:G	4.48858e-83	-2.6927e-09	-0.474531	0.00030298	-2.6927e-09	-0.231625
109789548	chr1:109789548:T:G	8.38489e-84	-2.6927e-09	-2.15222	4.56583e-05	-2.6927e-09	-2.12411
109789739	chr1:109789739:T:C	3.79033e-83	1.018	-1.66161	0.000135065	0.201984	-1.24152
109789789	chr1:109789789:T:C	2.6766e-83	-2.6927e-09	-0.991521	0.000114785	-2.6927e-09	-1.20224
109790103	chr1:109790103:C:T	8.39063e-84	-2.6927e-09	-2.15154	4.56942e-05	-2.6927e-09	-2.12332
109790194	chr1:109790194:G:T	5.4653e-85	-2.66473	-2.21809	2.8955e-06	-2.67281	-2.20933
109790396	chr1:109790396:G:T	4.88315e-84	-2.69286	-4.05126e-09	2.22079e-05	-2.84484	-4.05126e-09
109791027	chr1:109791027:G:A	5.79227e-85	-2.72759	-2.09713	3.46047e-06	-2.74556	-1.95833
109791202	chr1:109791202:G:C	3.42861e-82	-2.6927e-09	1.55867	0.00217369	-2.6927e-09	1.73889
109791279	chr1:109791279:G:A	1.2497e-83	-0.341554	-1.41161	6.45145e-05	-0.689156	-1.08925
109791412	chr1:109791412:A:G	4.91215e-85	-2.8532	-2.13633	3.40658e-06	-2.71358	-2.00601
109791472	chr1:109791472:G:A	1.69315e-83	-1.44948	-4.05126e-09	2.70151e-05	-2.6489	-4.05126e-09
109791509	chr1:109791509:G:A	1.05391e-83	-2.6927e-09	-1.92356	8.18849e-05	-2.6927e-09	-1.53998
109791653	chr1:109791653:G:T	1.98999e-84	-1.60757	-1.98295	5.5733e-06	-2.25733	-1.96998
109791792	chr1:109791792:G:A	1.32981e-83	-2.6927e-09	-1.69103	7.42873e-05	-2.6927e-09	-1.63735
109791845	chr1:109791845:G:T	8.07169e-84	-2.6927e-09	-2.19029	4.11244e-05	-2.6927e-09	-2.22869
109791856	chr1:109791856:ATAGTAGGTGTTCT:A	1.18352e-83	-2.6927e-09	-1.80758	6.59134e-05	-2.6927e-09	-1.75695
109791997	chr1:109791997:T:C	8.36718e-84	-2.6927e-09	-2.15434	4.54047e-05	-2.6927e-09	-2.12968
109792175	chr1:109792175:G:A	4.14257e-84	-2.85734	-4.05126e-09	2.35473e-05	-2.78628	-4.05126e-09
109792189	chr1:109792189:A:ATT	1.0525e-83	-2.6927e-09	-1.9249	5.18116e-05	-2.6927e-09	-1.99768
109792944	chr1:109792944:G:A	2.77391e-83	-2.6927e-09	-0.95581	0.000132126	-2.6927e-09	-1.06153
109792969	chr1:109792969:G:A	1.17184e-83	-2.6927e-09	-1.8175	6.0119e-05	-2.6927e-09	-1.84897
109793281	chr1:109793281:G:C	2.08957e-83	-2.6927e-09	-1.23911	8.95944e-05	-2.6927e-09	-1.45
109793512	chr1:109793512:A:G	2.09265e-84	-2.48525	-1.05497	1.45978e-05	-2.42472	-0.8397
109793668	chr1:109793668:G:A	8.01438e-84	-2.6927e-09	-2.19742	4.17752e-05	-2.6927e-09	-2.21299
109793868	chr1:109793868:A:G	5.59119e-84	-2.64709	0.0896275	4.32544e-05	-2.57522	0.397024
109794108	chr1:109794108:T:C	8.57566e-84	-2.6927e-09	-2.12972	4.4309e-05	-2.6927e-09	-2.15411
109794125	chr1:109794125:T:TA	2.20903e-83	-2.6927e-09	-1.18352	0.000128702	-2.6927e-09	-1.08779
109794132	chr1:109794132:C:CACGAAATAATAG	2.21472e-83	-2.6927e-09	-1.18094	0.000129104	-2.6927e-09	-1.08467
109794344	chr1:109794344:G:A	8.6808e-85	-2.67873	-1.7414	5.40147e-06	-2.59789	-1.66074
109794392	chr1:109794392:T:C	9.11618e-84	-2.0686	-4.05126e-09	5.88186e-05	-1.87083	-4.05126e-09
109794764	chr1:109794764:A:G	6.46327e-84	-2.26323	-0.14929	5.47419e-05	-2.05929	0.116626
109794950	chr1:109794950:T:C	1.5077e-84	-2.2962	-1.57186	1.02708e-05	-2.13988	-1.47612
109795306	chr1:109795306:T:C	2.24177e-83	-2.6927e-09	-1.1688	0.000131083	-2.6927e-09	-1.06946
109795432	chr1:109795432:T:G	7.68497e-84	-2.6927e-09	-2.23939	4.19759e-05	-2.6927e-09	-2.2082
109795765	chr1:109795765:T:C	1.08618e-84	-2.05741	-2.13858	6.20479e-06	-1.93429	-2.18568
109795812	chr1:109795812:A:G	1.22221e-84	-1.94025	-2.13775	6.83244e-06	-1.84222	-2.18139
109796305	chr1:109796305:T:C	9.81249e-84	-1.995	-4.05126e-09	8.41881e-05	-1.51224	-4.05126e-09
109796362	chr1:109796362:T:C	7.02052e-84	-2.01824	-0.311574	5.84832e-05	-1.79969	-0.0768598
109796662	chr1:109796662:C:T	7.76976e-84	-2.6927e-09	-2.22841	4.24326e-05	-2.6927e-09	-2.19737
109796858	chr1:109796858:C:T	2.09173e-83	-2.6927e-09	-1.23808	0.000123506	-2.6927e-09	-1.12901
109796962	chr1:109796962:G:A	2.20465e-83	-2.6927e-09	-1.1855	0.000130839	-2.6927e-09	-1.07133
109797065	chr1:109797065:G:A	2.06253e-84	-1.54772	-2.007	1.3426e-05	-1.22027	-2.12783
109797108	chr1:109797108:C:T	4.15728e-84	-2.85379	-4.05126e-09	3.32507e-05	-2.44122	-4.05126e-09
109797206	chr1:109797206:A:G	8.15622e-84	-1.76427	-0.4156	6.90549e-05	-1.5402	-0.170188
109797357	chr1:109797357:C:G	8.5013e-84	-2.6927e-09	-2.13843	4.55783e-05	-2.6927e-09	-2.12586
109797393	chr1:109797393:T:C	1.01911e-83	-2.6927e-09	-1.95714	5.86961e-05	-2.6927e-09	-1.87292
109797610	chr1:109797610:T:C	7.53593e-84	-1.91185	-0.347116	6.20788e-05	-1.71026	-0.106627
109797650	chr1:109797650:C:T	4.92966e-85	-2.76478	-2.22119	2.40976e-06	-2.82722	-2.23854
109797983	chr1:109797983:C:T	1.66982e-84	-1.7659	-2.00004	1.05155e-05	-1.46946	-2.12299
109798134	chr1:109798134:A:G	2.65368e-83	-2.6927e-09	-1.00012	0.000160948	-2.6927e-09	-0.864213
109798191	chr1:109798191:G:T	4.1668e-84	-2.8515	-4.05126e-09	2.19268e-05	-2.85758	-4.05126e-09
109798343	chr1:109798343:T:C	2.17911e-83	-2.6927e-09	-1.19715	0.000129536	-2.6927e-09	-1.08133
109798425	chr1:109798425:G:A	2.34168e-83	-2.6927e-09	-1.1252	0.0001391	-2.6927e-09	-1.0101
109798493	chr1:109798493:C:T	1.27277e-84	-1.98987	-2.04758	8.52138e-06	-1.64259	-2.16013
109798505	chr1:109798505:TCC:T	1.12554e-83	-1.88547	0.0276647	0.000102717	-1.62886	0.315538
109798885	chr1:109798885:T:C	9.42468e-84	-2.6927e-09	-2.03532	4.97251e-05	-2.6927e-09	-2.03878
109799015	chr1:109799015:C:T	2.33385e-83	-2.6927e-09	-1.12855	0.000138996	-2.6927e-09	-1.01085
109799364	chr1:109799364:C:T	2.348e-83	-2.6927e-09	-1.1225	0.000139685	-2.6927e-09	-1.0059
109799518	chr1:109799518:A:G	2.33385e-83	-2.6927e-09	-1.12855	0.000138996	-2.6927e-09	-1.01085
109799784	chr1:109799784:G:A	2.29783e-83	-2.6927e-09	-1.1441	0.00013674	-2.6927e-09	-1.02721
109800065	chr1:109800065:A:G	2.34902e-83	-2.6927e-09	-1.12207	0.000141011	-2.6927e-09	-0.996455
109800173	chr1:109800173:G:C	2.38179e-83	-2.6927e-09	-1.10821	0.000141204	-2.6927e-09	-0.995084
109800355	chr1:109800355:T:C	2.53433e-83	-2.6927e-09	-1.04614	0.000154435	-2.6927e-09	-0.905519
109800843	chr1:109800843:C:T	2.33385e-83	-2.6927e-09	-1.12855	0.000138996	-2.6927e-09	-1.01085
109800865	chr1:109800865:T:C	1.69294e-84	-1.72122	-2.03097	1.08002e-05	-1.42237	-2.14335
109800997	chr1:109800997:G:C	2.33385e-83	-2.6927e-09	-1.12855	0.000138996	-2.6927e-09	-1.01085
109801022	chr1:109801022:G:A	6.89338e-85	-2.63849	-2.01219	4.19261e-06	-2.55042	-1.96155
109801256	chr1:109801256:C:T	4.02224e-84	-1.93507	-0.951746	3.42507e-05	-1.73799	-0.673594
109801465	chr1:109801465:A:G	2.19743e-83	-2.6927e-09	-1.18878	0.000129904	-2.6927e-09	-1.0785
109801497	chr1:109801497:C:T	2.25054e-83	-2.6927e-09	-1.1649	0.00013273	-2.6927e-09	-1.05698
109801741	chr1:109801741:T:C	7.94808e-84	-2.6927e-09	-2.20572	4.11024e-05	-2.6927e-09	-2.22923
109801772	chr1:109801772:T:G	1.16973e-83	-2.6927e-09	-1.8193	6.63889e-05	-2.6927e-09	-1.74976
109801935	chr1:109801935:T:C	1.38569e-84	-2.85185	-1.10061	9.49963e-06	-2.85379	-0.84025
109801999	chr1:109801999:A:C	1.14908e-83	-2.6927e-09	-1.8371	6.49268e-05	-2.6927e-09	-1.77203
109802002	chr1:109802002:A:G	1.13095e-83	-2.6927e-09	-1.85301	6.3846e-05	-2.6927e-09	-1.78882
109802006	chr1:109802006:A:T	1.62923e-84	-1.78968	-2.00087	1.00835e-05	-1.5106	-2.12379
109802010	chr1:109802010:C:G	1.21651e-84	-2.27117	-1.8115	8.53292e-06	-2.12087	-1.68049
109802027	chr1:109802027:T:C	1.34108e-83	-2.6927e-09	-1.6826	7.75108e-05	-2.6927e-09	-1.59488
109802080	chr1:109802080:G:A	1.21726e-83	-2.6927e-09	-1.77946	6.93201e-05	-2.6927e-09	-1.70656
109802567	chr1:109802567:G:A	1.33569e-84	-2.84701	-1.1422	9.03105e-06	-2.85641	-0.888218
109802661	chr1:109802661:C:T	8.54195e-84	-1.77465	-0.359017	4.34979e-05	-1.93345	-0.23913
109802774	chr1:109802774:T:G	8.14116e-84	-1.72023	-0.461489	4.17335e-05	-1.8827	-0.331284
109802851	chr1:109802851:A:G	8.33621e-85	-2.85645	-1.60418	5.86368e-06	-2.83728	-1.33924
109803108	chr1:109803108:A:G	1.34534e-83	-2.6927e-09	-1.67942	7.79512e-05	-2.6927e-09	-1.58921
109803312	chr1:109803312:G:T	8.87324e-84	-2.6927e-09	-2.09561	5.26766e-05	-2.6927e-09	-1.98112
109803493	chr1:109803493:A:G	3.04095e-84	-1.91797	-1.24851	1.15796e-05	-2.30978	-1.18626
109803525	chr1:109803525:T:G	6.92124e-84	-2.10215	-0.241911	3.40461e-05	-2.45334	0.035768
109803538	chr1:109803538:A:T	1.1118e-83	-2.6927e-09	-1.87009	6.33351e-05	-2.6927e-09	-1.79685
109803733	chr1:109803733:A:G	2.22024e-84	-1.66183	-1.81921	8.23874e-06	-2.13897	-1.69747
109803749	chr1:109803749:C:T	1.28868e-83	-2.6927e-09	-1.72245	7.56384e-05	-2.6927e-09	-1.61933
109803917	chr1:109803917:A:T	7.89393e-85	-2.53128	-1.98386	6.55981e-06	-2.1933	-1.87104
109804139	chr1:109804139:C:T	8.71634e-84	-2.6927e-09	-2.11345	4.40839e-05	-2.6927e-09	-2.1592
109804203	chr1:109804203:G:A	6.58731e-85	-2.72555	-1.97054	4.76713e-06	-2.35023	-2.03332
109804273	chr1:109804273:A:G	1.18106e-83	-2.6927e-09	-1.80966	5.72983e-05	-2.6927e-09	-1.89702
109805374	chr1:109805374:T:A	6.28572e-84	-2.18029	-0.260084	3.39733e-05	-1.64817	-0.771553
109805397	chr1:109805397:A:G	6.17555e-84	-2.21427	-0.24378	3.28907e-05	-1.697	-0.755105
109805418	chr1:109805418:T:C	2.81698e-84	-2.37072	-0.872274	1.59871e-05	-1.88442	-1.28909
109805492	chr1:109805492:A:G	9.10831e-84	-2.6927e-09	-2.06947	4.93992e-05	-2.6927e-09	-2.04536
109805724	chr1:109805724:T:C	1.26602e-83	-2.36939	0.629197	4.62971e-05	-2.16474	0.0545235
109806035	chr1:109806035:A:T	4.5263e-85	-2.83232	-2.23901	2.59683e-06	-2.75624	-2.23476
109806149	chr1:109806149:A:C	1.71291e-83	-2.6927e-09	-1.43788	9.1748e-05	-2.6927e-09	-1.42625
109806518	chr1:109806518:G:C	1.0235e-83	-2.6927e-09	-1.95284	6.47597e-05	-2.6927e-09	-1.77461
109806666	chr1:109806666:A:G	5.63866e-85	-2.76033	-2.09127	4.43663e-06	-2.47062	-1.98478
109806693	chr1:109806693:G:A	5.35973e-83	-2.6927e-09	-0.297155	0.000290587	-2.6927e-09	-0.273389
109806699	chr1:109806699:T:C	5.7127e-84	-2.53596	-4.05126e-09	3.43879e-05	-2.40759	-4.05126e-09
109806822	chr1:109806822:A:G	4.17246e-83	-2.6927e-09	-0.547562	0.000169949	-2.6927e-09	-0.809794
109806850	chr1:109806850:A:C	4.51351e-83	-2.6927e-09	-0.468992	0.000182653	-2.6927e-09	-0.737707
109806852	chr1:109806852:T:C	4.40396e-83	-2.6927e-09	-0.493565	0.00017841	-2.6927e-09	-0.761206
109807637	chr1:109807637:G:T	1.12568e-83	-2.6927e-09	-1.85768	5.46092e-05	-2.6927e-09	-1.94509
109807708	chr1:109807708:C:T	8.13028e-84	-2.6927e-09	-2.18306	4.23167e-05	-2.6927e-09	-2.20011
109807767	chr1:109807767:C:T	8.29785e-84	-2.6927e-09	-2.16266	4.28182e-05	-2.6927e-09	-2.18833
109808001	chr1:109808001:C:T	8.77984e-84	-2.6927e-09	-2.1062	4.48644e-05	-2.6927e-09	-2.14165
109808377	chr1:109808377:G:A	5.30448e-84	-2.6101	-4.05126e-09	2.21995e-05	-2.84522	-4.05126e-09
109808451	chr1:109808451:C:A	1.07723e-83	-2.6927e-09	-1.90168	4.83374e-05	-2.6927e-09	-2.06709
109808839	chr1:109808839:T:C	8.41924e-84	-2.6927e-09	-2.14813	4.32816e-05	-2.6927e-09	-2.17757
109808950	chr1:109808950:A:G	1.24917e-83	-2.6927e-09	-1.75359	8.32235e-05	-2.6927e-09	-1.52376
109809083	chr1:109809083:G:A	4.78851e-85	-2.80226	-2.21276	2.35445e-06	-2.85773	-2.23125
109809090	chr1:109809090:G:A	7.69875e-84	-2.6927e-09	-2.2376	4.09721e-05	-2.6927e-09	-2.2324
109809255	chr1:109809255:G:A	4.84769e-85	-2.83075	-2.17199	2.43157e-06	-2.85071	-2.20604
109809279	chr1:109809279:C:T	1.31561e-83	-2.6927e-09	-1.70177	9.67192e-05	-2.6927e-09	-1.37348
109809345	chr1:109809345:T:C	1.24801e-83	-2.6927e-09	-1.75451	8.2873e-05	-2.6927e-09	-1.52798
109809551	chr1:109809551:T:C	4.18329e-84	-2.84756	-4.05126e-09	3.39695e-05	-2.41983	-4.05126e-09
109809757	chr1:109809757:T:A	1.28461e-83	-2.6927e-09	-1.72561	9.08939e-05	-2.6927e-09	-1.4356
109809855	chr1:109809855:A:G	1.939e-84	-2.85621	-0.760274	7.76529e-06	-2.82124	-1.07439
109810025	chr1:109810025:C:G	9.51893e-84	-2.6927e-09	-2.02537	5.90686e-05	-2.6927e-09	-1.86659
109810524	chr1:109810524:T:C	1.42334e-83	-2.6927e-09	-1.62306	0.000106724	-2.6927e-09	-1.27505
109811197	chr1:109811197:G:C	6.01119e-84	-2.48503	-4.05126e-09	2.22104e-05	-2.84473	-4.05126e-09
109811241	chr1:109811241:A:T	5.65429e-85	-2.79075	-2.05808	2.63534e-06	-2.85706	-2.11922
109811385	chr1:109811385:T:C	6.18762e-85	-2.7577	-2.00099	3.06073e-06	-2.84419	-1.98245
109811528	chr1:109811528:C:CA	2.28338e-82	-2.6927e-09	1.15218	0.00102257	-2.6927e-09	0.984777
109811612	chr1:109811612:AT:A	1.37534e-84	-2.75306	-1.20689	9.16962e-06	-2.68764	-1.04175
109811624	chr1:109811624:G:A	4.58328e-84	-2.75624	-4.05126e-09	2.22186e-05	-2.84436	-4.05126e-09
109812449	chr1:109812449:G:A	2.38382e-84	-1.37078	-2.03917	6.73259e-06	-1.94089	-2.09744
109812685	chr1:109812685:A:G	6.80678e-85	-2.73102	-1.9323	3.42228e-06	-2.83185	-1.88314
109813992	chr1:109813992:T:A	1.0916e-83	-2.6927e-09	-1.88842	6.02631e-05	-2.6927e-09	-1.84657
109814192	chr1:109814192:C:A	9.69759e-84	-2.6927e-09	-2.00678	6.34063e-05	-2.6927e-09	-1.79573
109814412	chr1:109814412:C:T	1.32791e-83	-2.6927e-09	-1.69246	9.20321e-05	-2.6927e-09	-1.42316
109814914	chr1:109814914:G:A	1.0169e-83	-2.6927e-09	-1.95931	6.78936e-05	-2.6927e-09	-1.72735
109814978	chr1:109814978:T:C	6.49035e-84	-2.40834	-4.05126e-09	2.26448e-05	-2.82536	-4.05126e-09
109815359	chr1:109815359:A:G	8.07658e-84	-2.6927e-09	-2.18968	4.37815e-05	-2.6927e-09	-2.16608
109815546	chr1:109815546:T:G	6.27018e-85	-2.72869	-2.01674	3.13245e-06	-2.77085	-2.03263
109815723	chr1:109815723:T:C	7.71618e-84	-2.6927e-09	-2.23533	4.0705e-05	-2.6927e-09	-2.23894
109816079	chr1:109816079:G:C	7.70238e-84	-2.6927e-09	-2.23712	4.06894e-05	-2.6927e-09	-2.23932
109816268	chr1:109816268:C:T	4.78134e-85	-2.80378	-2.21273	2.3657e-06	-2.85695	-2.22727
109816831	chr1:109816831:T:C	1.13857e-83	-2.6927e-09	-1.84629	8.1586e-05	-2.6927e-09	-1.54363
109817260	chr1:109817260:A:G	4.86251e-85	-2.7619	-2.23779	2.45749e-06	-2.80694	-2.23921
109817569	chr1:109817569:G:A	7.09064e-85	-2.49418	-2.12828	5.16558e-06	-2.13921	-2.16407
109817717	chr1:109817717:A:G	1.1311e-83	-2.6927e-09	-1.85287	8.13475e-05	-2.6927e-09	-1.54656
109817800	chr1:109817800:A:G	1.12871e-83	-2.6927e-09	-1.85499	8.11133e-05	-2.6927e-09	-1.54945
109817807	chr1:109817807:T:G	1.12871e-83	-2.6927e-09	-1.85499	8.11133e-05	-2.6927e-09	-1.54945
109817837	chr1:109817837:A:G	1.12871e-83	-2.6927e-09	-1.85499	8.11133e-05	-2.6927e-09	-1.54945
109817855	chr1:109817855:T:C	1.12871e-83	-2.6927e-09	-1.85499	8.11133e-05	-2.6927e-09	-1.54945
109817904	chr1:109817904:A:T	1.13947e-83	-2.6927e-09	-1.8455	8.21496e-05	-2.6927e-09	-1.53675
109817953	chr1:109817953:C:T	7.7542e-84	-2.6927e-09	-2.23042	4.13339e-05	-2.6927e-09	-2.22361
109818029	chr1:109818029:A:G	1.12871e-83	-2.6927e-09	-1.85499	8.11133e-05	-2.6927e-09	-1.54945
109818099	chr1:109818099:G:A	1.13246e-83	-2.6927e-09	-1.85167	8.14534e-05	-2.6927e-09	-1.54526
109818293	chr1:109818293:T:G	1.12871e-83	-2.6927e-09	-1.85499	8.11133e-05	-2.6927e-09	-1.54945
109818494	chr1:109818494:T:C	1.13027e-83	-2.6927e-09	-1.85361	8.07241e-05	-2.6927e-09	-1.55426
109818578	chr1:109818578:ACTC:A	1.13747e-83	-2.6927e-09	-1.84726	8.13869e-05	-2.6927e-09	-1.54608
109818828	chr1:109818828:C:T	7.693e-84	-2.6927e-09	-2.23834	4.06894e-05	-2.6927e-09	-2.23932
109818912	chr1:109818912:G:T	4.3376e-84	-2.81133	-4.05126e-09	2.58328e-05	-2.69365	-4.05126e-09
109819049	chr1:109819049:C:T	8.12756e-84	-2.6927e-09	-2.18339	4.32375e-05	-2.6927e-09	-2.17859
109819099	chr1:109819099:T:C	4.56657e-85	-2.82355	-2.23892	2.34772e-06	-2.85502	-2.23683
109819255	chr1:109819255:G:A	4.63209e-85	-2.8216	-2.22663	2.35613e-06	-2.85324	-2.23503
109819399	chr1:109819399:C:G	8.99145e-85	-2.33999	-2.04498	6.04133e-06	-2.06344	-2.08323
109819551	chr1:109819551:T:A	1.69666e-84	-2.46426	-1.28573	1.58697e-05	-2.16837	-1.01251
109819734	chr1:109819734:T:C	4.77563e-85	-2.78463	-2.23308	2.41304e-06	-2.82597	-2.23844
109819849	chr1:109819849:C:T	4.77052e-85	-2.79239	-2.2264	2.40077e-06	-2.83966	-2.22984
109820083	chr1:109820083:T:TG	8.25458e-84	-2.6927e-09	-2.16788	4.21322e-05	-2.6927e-09	-2.20448
109820219	chr1:109820219:T:A	7.24393e-85	-2.36434	-2.23673	5.77413e-06	-1.95263	-2.23927
109820865	chr1:109820865:G:A	8.96751e-84	-0.0635992	-2.02145	2.51478e-05	-0.701848	-2.01867
109820893	chr1:109820893:T:C	7.90447e-84	-2.6927e-09	-2.21122	4.08316e-05	-2.6927e-09	-2.23584
109820927	chr1:109820927:C:T	7.68625e-84	-2.6927e-09	-2.23922	4.08698e-05	-2.6927e-09	-2.2349
109821393	chr1:109821393:G:A	1.98963e-84	-2.66705	-0.923658	8.6559e-06	-2.73714	-1.04991
109821621	chr1:109821621:C:T	1.07453e-83	-2.6927e-09	-1.90418	5.15637e-05	-2.6927e-09	-2.00248
109821741	chr1:109821741:G:A	7.73366e-85	-2.62343	-1.91223	2.92823e-06	-2.82678	-2.04411
109821909	chr1:109821909:G:A	8.13397e-84	-2.6927e-09	-2.1826	4.44416e-05	-2.6927e-09	-2.15112
109822087	chr1:109822087:G:A	5.28366e-85	-2.80955	-2.10707	2.60322e-06	-2.85538	-2.13316
109822246	chr1:109822246:A:G	5.54131e-85	-2.69404	-2.17497	2.42161e-06	-2.84931	-2.21155
109823345	chr1:109823345:T:A	5.52481e-85	-2.69547	-2.17652	2.44106e-06	-2.84731	-2.20555
109823422	chr1:109823422:T:C	6.30172e-85	-2.53396	-2.20646	2.56986e-06	-2.78497	-2.21647
109823534	chr1:109823534:G:A	4.69692e-84	-0.498244	-2.2335	1.72329e-05	-0.860532	-2.23794
109823592	chr1:109823592:G:C	3.9643e-84	-0.666708	-2.23462	1.47013e-05	-1.01862	-2.23874
109823643	chr1:109823643:T:C	5.64778e-84	-0.411872	-2.13552	2.01692e-05	-0.799573	-2.14156
109823688	chr1:109823688:G:A	5.72318e-84	-0.397355	-2.13677	2.03284e-05	-0.792399	-2.14087
109823697	chr1:109823697:G:A	7.77619e-84	-2.6927e-09	-2.22759	4.1116e-05	-2.6927e-09	-2.22889
109823769	chr1:109823769:C:T	1.34247e-84	-1.89193	-2.09221	6.89466e-06	-1.94832	-2.06622
109824473	chr1:109824473:G:A	1.06628e-84	-2.7613	-1.45319	6.7122e-06	-2.48594	-1.55542
109825250	chr1:109825250:C:T	7.17333e-85	-2.47471	-2.13616	3.3624e-06	-2.75977	-1.97287
109825307	chr1:109825307:T:C	7.47593e-85	-2.49504	-2.07451	3.74269e-06	-2.77054	-1.85495
109825347	chr1:109825347:C:T	8.884e-84	-2.6927e-09	-2.0944	4.42291e-05	-2.6927e-09	-2.15591
109825423	chr1:109825423:T:C	1.1596e-82	-2.6927e-09	0.474593	0.000482373	-2.6927e-09	0.233424
109825439	chr1:109825439:A:G	7.5133e-85	-2.49211	-2.07245	3.75849e-06	-2.76894	-1.85234
109825449	chr1:109825449:G:A	7.16891e-85	-2.46168	-2.1498	3.29005e-06	-2.75709	-1.9973
109825592	chr1:109825592:A:G	7.40564e-85	-2.4828	-2.0962	3.61968e-06	-2.76503	-1.89388
109825731	chr1:109825731:T:G	2.63364e-84	-1.28343	-2.02686	1.61384e-05	-1.05238	-2.11171
109826151	chr1:109826151:A:C	7.37472e-85	-2.44826	-2.13492	3.41738e-06	-2.74529	-1.97113
109826653	chr1:109826653:C:T	7.79083e-85	-2.43984	-2.08845	3.8136e-06	-2.73641	-1.87031
109826681	chr1:109826681:A:G	7.44675e-85	-2.42742	-2.14604	3.4056e-06	-2.73048	-1.98939
109826725	chr1:109826725:G:A	2.01072e-83	-2.6927e-09	-1.27757	9.82228e-05	-2.6927e-09	-1.35805
109826841	chr1:109826841:T:C	7.6583e-85	-2.4094	-2.13605	3.51526e-06	-2.72144	-1.96674
109826848	chr1:109826848:T:C	7.62674e-85	-2.41043	-2.13915	3.49655e-06	-2.7219	-1.97162
109826916	chr1:109826916:C:T	7.92364e-85	-2.40988	-2.1015	3.78764e-06	-2.72098	-1.89257
109827118	chr1:109827118:A:C	2.174e-84	-1.63703	-1.86506	2.38369e-05	-1.01948	-1.75458
109827161	chr1:109827161:G:A	7.99329e-84	-2.6927e-09	-2.20005	4.15382e-05	-2.6927e-09	-2.21868
109827341	chr1:109827341:G:A	4.31572e-84	-2.81639	-4.05126e-09	2.41208e-05	-2.76222	-4.05126e-09
109827468	chr1:109827468:A:G	8.43189e-84	-2.6927e-09	-2.14663	4.4154e-05	-2.6927e-09	-2.15761
109827624	chr1:109827624:G:A	5.90784e-85	-2.56565	-2.23931	2.61599e-06	-2.74452	-2.23913
109827756	chr1:109827756:G:A	1.62764e-84	-2.35478	-1.43674	5.06544e-06	-2.58369	-1.73916
109827926	chr1:109827926:G:T	1.70923e-84	-2.23112	-1.51149	5.22212e-06	-2.49435	-1.79804
109828376	chr1:109828376:G:A	1.74061e-84	-2.25476	-1.46965	5.25721e-06	-2.51771	-1.76798
109828530	chr1:109828530:G:C	1.66796e-84	-2.26467	-1.50238	5.0262e-06	-2.52666	-1.80397
109828534	chr1:109828534:G:C	1.66786e-84	-2.26473	-1.50238	5.02561e-06	-2.52678	-1.80397
109828698	chr1:109828698:G:A	1.58484e-84	-2.32513	-1.49304	4.8946e-06	-2.57146	-1.7857
109828872	chr1:109828872:C:T	1.87352e-84	-2.32089	-1.32994	9.09417e-06	-2.03875	-1.69891
109828952	chr1:109828952:A:G	1.52444e-84	-2.33734	-1.51969	7.4754e-06	-2.06299	-1.87069
109829007	chr1:109829007:C:G	7.56059e-84	-0.118659	-2.13705	2.13614e-05	-0.694459	-2.18925
109829126	chr1:109829126:G:C	7.265e-85	-2.72827	-1.8699	2.78736e-06	-2.80037	-2.11982
109829282	chr1:109829282:G:A	2.9851e-83	0.537431	-1.41986	6.70856e-05	-0.125706	-1.61362
109829563	chr1:109829563:G:A	1.81976e-84	-2.34229	-1.33766	8.79305e-06	-2.06651	-1.70482
109829576	chr1:109829576:G:A	3.49236e-83	0.474879	-1.20037	6.71289e-05	-0.156092	-1.58259
109829593	chr1:109829593:C:T	3.18688e-83	0.406491	-1.22352	6.20115e-05	-0.217009	-1.60096
109829641	chr1:109829641:C:T	7.75553e-84	-2.6927e-09	-2.23025	4.10265e-05	-2.6927e-09	-2.23107
109829864	chr1:109829864:T:C	7.66789e-85	-2.75822	-1.78598	2.90399e-06	-2.81987	-2.05934
109830044	chr1:109830044:A:C	7.64916e-85	-2.7428	-1.80384	2.90368e-06	-2.80994	-2.06938
109830086	chr1:109830086:G:A	1.29325e-83	-2.6927e-09	-1.71891	8.43675e-05	-2.6927e-09	-1.51011
109830087	chr1:109830087:A:G	7.51535e-85	-2.73913	-1.82516	2.84728e-06	-2.80757	-2.09136
109830114	chr1:109830114:A:G	7.48049e-85	-2.75332	-1.81562	2.86557e-06	-2.81582	-2.07671
109830401	chr1:109830401:C:T	8.45205e-83	0.204596	-0.0462549	0.000170749	-0.392435	-0.412663
109830671	chr1:109830671:AC:A	2.15872e-84	-1.5693	-1.93984	1.10098e-05	-1.62192	-1.92459
109830805	chr1:109830805:C:T	2.80892e-83	-2.6927e-09	-0.943269	0.000134347	-2.6927e-09	-1.04487
109830883	chr1:109830883:G:C	1.32426e-83	-2.6927e-09	-1.69521	9.29206e-05	-2.6927e-09	-1.41355
109830913	chr1:109830913:T:C	1.94532e-84	-2.27676	-1.33646	9.48499e-06	-1.99164	-1.70394
109831024	chr1:109831024:G:C	6.43283e-85	-2.53283	-2.187	3.02004e-06	-2.60559	-2.23443
109831355	chr1:109831355:C:T	7.37812e-85	-2.78342	-1.79929	2.83652e-06	-2.83547	-2.06724
109831713	chr1:109831713:AC:A	6.85437e-85	-2.78665	-1.8697	2.69784e-06	-2.8371	-2.11574
109831935	chr1:109831935:A:T	7.76621e-85	-2.56213	-1.96933	3.52814e-06	-2.6226	-2.06192
109831936	chr1:109831936:T:G	7.77746e-85	-2.56894	-1.96106	3.53482e-06	-2.62828	-2.05435
109831945	chr1:109831945:A:G	6.42064e-85	-2.5382	-2.18352	3.02471e-06	-2.6063	-2.23218
109832112	chr1:109832112:C:G	7.49457e-85	-2.77023	-1.79683	2.86669e-06	-2.8258	-2.06634
109832285	chr1:109832285:C:T	7.1599e-85	-2.76884	-1.8439	2.7687e-06	-2.82548	-2.10144
109832364	chr1:109832364:C:T	6.63326e-85	-2.51115	-2.17799	3.10481e-06	-2.58224	-2.23011
109832369	chr1:109832369:C:T	7.19606e-85	-2.77641	-1.8313	2.77648e-06	-2.82974	-2.09437
109832463	chr1:109832463:G:A	7.61086e-85	-2.76882	-1.78284	2.89379e-06	-2.82589	-2.05683
109832501	chr1:109832501:A:T	7.99169e-85	-2.55222	-1.95062	3.60351e-06	-2.61283	-2.05056
109832537	chr1:109832537:C:T	7.39025e-85	-2.77323	-1.80784	2.8558e-06	-2.8286	-2.06734
109832692	chr1:109832692:T:C	7.0646e-85	-2.76651	-1.85963	2.74644e-06	-2.82432	-2.11066
109832894	chr1:109832894:T:C	1.39351e-83	-1.64424	-4.05126e-09	4.79517e-05	-2.0751	-4.05126e-09
109832989	chr1:109832989:G:A	1.24549e-83	-2.6927e-09	-1.75654	8.6648e-05	-2.6927e-09	-1.48344
109833003	chr1:109833003:G:T	1.85219e-83	0.693873	-2.05357	4.37793e-05	0.0132241	-2.17936
109833073	chr1:109833073:G:A	7.6376e-85	-2.76179	-1.78636	2.85703e-06	-2.82169	-2.07382
109833075	chr1:109833075:T:C	9.87145e-84	-2.6927e-09	-1.98901	4.94371e-05	-2.6927e-09	-2.04459
109833399	chr1:109833399:T:G	4.15145e-84	-2.8552	-4.05126e-09	2.20858e-05	-2.85036	-4.05126e-09
109833445	chr1:109833445:T:C	1.66262e-84	-2.23117	-1.53909	8.29983e-06	-1.94328	-1.88577
109833516	chr1:109833516:A:G	6.67142e-85	-2.52132	-2.16208	3.08045e-06	-2.59612	-2.2241
109833616	chr1:109833616:GGA:G	1.69265e-84	-2.21112	-1.54123	8.51229e-06	-1.9158	-1.88798
109833711	chr1:109833711:A:G	2.39497e-84	-1.46919	-1.93609	1.21312e-05	-1.52809	-1.92142
109833731	chr1:109833731:C:T	1.61611e-84	-2.21244	-1.58619	8.23021e-06	-1.91852	-1.91896
109833841	chr1:109833841:C:A	1.8716e-84	-1.7858	-1.86607	9.5383e-06	-1.83996	-1.85002
109833986	chr1:109833986:T:C	2.43223e-84	-1.69843	-1.69142	1.25318e-05	-1.78038	-1.63664
109834029	chr1:109834029:C:T	2.3539e-84	-1.51085	-1.91173	1.18929e-05	-1.5752	-1.89416
109834600	chr1:109834600:T:C	4.31606e-84	-2.81631	-4.05126e-09	2.52164e-05	-2.7178	-4.05126e-09
109834735	chr1:109834735:A:G	2.3882e-84	-1.98988	-1.41823	1.06553e-05	-2.0451	-1.53413
109835120	chr1:109835120:C:G	7.85419e-84	-2.6927e-09	-2.21761	4.10814e-05	-2.6927e-09	-2.22974
109835301	chr1:109835301:C:T	2.52017e-83	-2.6927e-09	-1.05174	8.41602e-05	-2.6927e-09	-1.51257
109835515	chr1:109835515:C:T	8.24679e-84	-2.6927e-09	-2.16883	4.24627e-05	-2.6927e-09	-2.19667
109835778	chr1:109835778:G:A	1.08815e-83	-2.6927e-09	-1.89159	7.48123e-05	-2.6927e-09	-1.63031
109836216	chr1:109836216:C:T	1.97192e-83	-2.6927e-09	-1.29706	9.33408e-05	-2.6927e-09	-1.40903
109836359	chr1:109836359:C:T	4.66139e-85	-2.81307	-2.22886	2.60817e-06	-2.81068	-2.17596
109836693	chr1:109836693:T:C	1.10309e-84	-2.7865	-1.39404	5.15424e-06	-2.80041	-1.50506
109836712	chr1:109836712:T:C	1.02092e-83	-2.6927e-09	-1.95536	6.25737e-05	-2.6927e-09	-1.80895
109836929	chr1:109836929:A:G	2.58611e-83	-2.6927e-09	-1.02591	8.59187e-05	-2.6927e-09	-1.49189
109837196	chr1:109837196:C:T	7.68504e-84	-2.6927e-09	-2.23938	4.09285e-05	-2.6927e-09	-2.23347
109837529	chr1:109837529:T:C	2.92416e-83	-2.6927e-09	-0.90306	8.98902e-05	-2.6927e-09	-1.4467
109837639	chr1:109837639:C:T	1.87071e-83	-2.6927e-09	-1.34975	8.89049e-05	-2.6927e-09	-1.45773
109837665	chr1:109837665:A:G	4.72504e-84	-2.72578	-4.05126e-09	2.49501e-05	-2.72842	-4.05126e-09
109837892	chr1:109837892:G:A	1.45656e-83	-2.6927e-09	-1.59999	8.78871e-05	-2.6927e-09	-1.46924
109838316	chr1:109838316:G:A	2.58611e-83	-2.6927e-09	-1.02591	8.59187e-05	-2.6927e-09	-1.49189
109838910	chr1:109838910:A:C	2.58553e-83	-2.6927e-09	-1.02614	8.59214e-05	-2.6927e-09	-1.49186
109839069	chr1:109839069:G:A	4.94714e-84	-2.67984	-4.05126e-09	2.20311e-05	-2.85284	-4.05126e-09
109839200	chr1:109839200:A:G	9.71391e-84	-2.6927e-09	-2.00509	4.67489e-05	-2.6927e-09	-2.1005
109839320	chr1:109839320:A:G	1.00638e-83	-2.6927e-09	-1.9697	6.27437e-05	-2.6927e-09	-1.80623
109839648	chr1:109839648:C:T	2.41629e-83	-2.6927e-09	-1.09384	8.20944e-05	-2.6927e-09	-1.53742
109839663	chr1:109839663:T:C	1.09021e-83	-2.6927e-09	-1.88969	5.14087e-05	-2.6927e-09	-2.00549
109839854	chr1:109839854:C:T	7.87176e-84	-2.6927e-09	-2.21537	4.10348e-05	-2.6927e-09	-2.23087
109839888	chr1:109839888:C:T	4.97366e-84	-0.57699	-2.09751	3.55999e-05	-0.3251	-2.04785
109840025	chr1:109840025:T:C	7.93549e-84	-2.6927e-09	-2.20731	4.13476e-05	-2.6927e-09	-2.22328
109840224	chr1:109840224:G:A	1.00157e-84	-2.23188	-2.0452	7.82286e-06	-1.95077	-1.93747
109840283	chr1:109840283:G:A	9.67496e-84	-2.6927e-09	-2.00911	4.77277e-05	-2.6927e-09	-2.07978
109840483	chr1:109840483:A:G	5.4104e-84	-2.1282	-0.462129	2.65855e-05	-1.9821	-0.682828
109840568	chr1:109840568:G:A	4.17119e-84	-2.85045	-4.05126e-09	2.19994e-05	-2.85428	-4.05126e-09
109840883	chr1:109840883:A:G	7.7344e-84	-2.6927e-09	-2.23298	4.07169e-05	-2.6927e-09	-2.23865
109841271	chr1:109841271:G:A	7.80344e-84	-2.6927e-09	-2.22409	4.56843e-05	-2.6927e-09	-2.12354
109841293	chr1:109841293:G:A	4.32517e-83	-2.6927e-09	-0.511616	0.000123348	-2.6927e-09	-1.13028
109841398	chr1:109841398:G:A	8.26223e-84	-2.6927e-09	-2.16696	4.3286e-05	-2.6927e-09	-2.17746
109842708	chr1:109842708:A:G	7.86446e-84	-2.6927e-09	-2.2163	4.23739e-05	-2.6927e-09	-2.19876
109842775	chr1:109842775:C:T	4.23507e-84	-2.83525	-4.05126e-09	2.22016e-05	-2.84513	-4.05126e-09
109843459	chr1:109843459:C:T	5.46013e-84	-2.58118	-4.05126e-09	3.19325e-05	-2.48167	-4.05126e-09
109844022	chr1:109844022:C:A	1.1292e-84	-1.98906	-2.16808	3.94355e-06	-2.37749	-2.19572
109844495	chr1:109844495:C:T	8.76912e-84	-2.6927e-09	-2.10742	4.59057e-05	-2.6927e-09	-2.1187
109844834	chr1:109844834:C:T	1.03657e-82	-2.6927e-09	0.362431	0.000588538	-2.6927e-09	0.432348
109844981	chr1:109844981:G:T	8.00887e-84	-2.6927e-09	-2.1981	4.0799e-05	-2.6927e-09	-2.23664
109845493	chr1:109845493:C:T	3.38007e-84	-0.833329	-2.22743	1.38408e-05	-1.07898	-2.23869
109845507	chr1:109845507:C:T	1.37776e-83	-0.216784	-1.43883	0.000143688	0.340207	-1.31785
109846775	chr1:109846775:T:C	7.70707e-84	-2.6927e-09	-2.23652	4.07364e-05	-2.6927e-09	-2.23817
109847036	chr1:109847036:A:G	4.78983e-84	-2.71216	-4.05126e-09	2.83646e-05	-2.60015	-4.05126e-09
109847163	chr1:109847163:A:G	9.30679e-84	-2.6927e-09	-2.04791	5.13134e-05	-2.6927e-09	-2.00734
109847354	chr1:109847354:G:A	5.65324e-83	-2.6927e-09	-0.243839	0.000243021	-2.6927e-09	-0.452143
109847785	chr1:109847785:C:T	3.33747e-83	-2.6927e-09	-0.770854	0.000154734	-2.6927e-09	-0.903583
109848116	chr1:109848116:A:G	1.05009e-83	0.154738	-2.08193	3.37569e-05	-0.288588	-2.13752
109848597	chr1:109848597:T:TG	2.06521e-83	0.96558	-2.21641	7.89118e-05	0.63895	-2.21591
109848661	chr1:109848661:A:G	1.07903e-83	0.213668	-2.11368	3.49827e-05	-0.231759	-2.15868
109848929	chr1:109848929:A:C	1.05673e-83	0.218857	-2.13974	3.46169e-05	-0.221426	-2.17952
109849067	chr1:109849067:T:C	1.32362e-83	-2.6927e-09	-1.6957	7.79798e-05	-2.6927e-09	-1.58884
109849117	chr1:109849117:A:G	2.10145e-83	-1.23344	-4.05126e-09	4.58366e-05	-2.12021	-4.05126e-09
109849380	chr1:109849380:G:A	5.68229e-84	-2.5413	-4.05126e-09	3.42903e-05	-2.41043	-4.05126e-09
109849520	chr1:109849520:C:T	1.31651e-83	-2.6927e-09	-1.70108	6.62932e-05	-2.6927e-09	-1.75121
109849553	chr1:109849553:G:C	1.19197e-83	0.306731	-2.10719	3.84124e-05	-0.142744	-2.15417
109849666	chr1:109849666:C:T	1.82606e-83	0.846453	-2.22036	7.1279e-05	0.542731	-2.22142
109849895	chr1:109849895:G:T	1.24485e-83	-2.6927e-09	-1.75705	6.32586e-05	-2.6927e-09	-1.79806
109850540	chr1:109850540:G:A	4.2158e-84	-2.83981	-4.05126e-09	2.43511e-05	-2.75271	-4.05126e-09
109850800	chr1:109850800:G:A	1.15886e-83	0.310253	-2.13888	3.75916e-05	-0.137611	-2.1809
109850811	chr1:109850811:A:C	1.24756e-83	0.378908	-2.13379	4.02633e-05	-0.0745051	-2.17535
109850888	chr1:109850888:C:A	4.54519e-84	-2.76458	-4.05126e-09	2.67535e-05	-2.65863	-4.05126e-09
109850941	chr1:109850941:G:A	7.73779e-84	-2.6927e-09	-2.23254	4.06865e-05	-2.6927e-09	-2.2394
109851151	chr1:109851151:A:C	5.28143e-84	-2.61446	-4.05126e-09	3.30301e-05	-2.44787	-4.05126e-09
109851406	chr1:109851406:T:C	7.73779e-84	-2.6927e-09	-2.23254	4.06865e-05	-2.6927e-09	-2.2394
109851410	chr1:109851410:A:T	7.73779e-84	-2.6927e-09	-2.23254	4.06865e-05	-2.6927e-09	-2.2394
109851532	chr1:109851532:A:G	2.29404e-83	1.06685	-2.21261	8.76757e-05	0.741557	-2.2132
109851652	chr1:109851652:T:C	2.19989e-83	1.02902	-2.21668	8.43427e-05	0.707724	-2.21813
109851681	chr1:109851681:A:G	1.60953e-84	-2.10432	-1.6984	5.65616e-06	-2.5171	-1.69545
109851719	chr1:109851719:G:A	1.31472e-83	0.432384	-2.13483	4.20541e-05	-0.0288477	-2.17749
109852569	chr1:109852569:C:T	1.18593e-83	0.333374	-2.13892	3.78637e-05	-0.128473	-2.18283
109852574	chr1:109852574:G:C	1.17979e-83	0.295921	-2.10666	3.77562e-05	-0.156161	-2.15798
109852707	chr1:109852707:C:T	1.61219e-83	0.701018	-2.19949	6.31259e-05	0.401882	-2.20204
109852759	chr1:109852759:G:A	2.3446e-83	-2.6927e-09	-1.12395	0.000100493	-2.6927e-09	-1.33521
109853279	chr1:109853279:G:A	7.15618e-84	-0.141086	-2.16959	2.23705e-05	-0.629831	-2.20772
109853455	chr1:109853455:G:A	8.19474e-84	-2.6927e-09	-2.17516	4.07168e-05	-2.6927e-09	-2.23865
109853629	chr1:109853629:T:C	7.93459e-84	-2.6927e-09	-2.20742	4.09587e-05	-2.6927e-09	-2.23273
109854077	chr1:109854077:G:A	1.31804e-83	-2.6927e-09	-1.69992	7.88837e-05	-2.6927e-09	-1.57732
109854183	chr1:109854183:A:G	1.25517e-83	-1.7488	-4.05126e-09	3.77314e-05	-2.3148	-4.05126e-09
109854252	chr1:109854252:G:A	1.02337e-84	-2.06868	-2.18687	5.13158e-06	-2.0882	-2.22168
109854435	chr1:109854435:G:A	7.72071e-84	-2.6927e-09	-2.23475	4.07761e-05	-2.6927e-09	-2.2372
109854452	chr1:109854452:T:C	7.96138e-84	-2.6927e-09	-2.20405	4.10935e-05	-2.6927e-09	-2.22944
109854597	chr1:109854597:C:T	9.69549e-85	-2.11529	-2.19428	4.91375e-06	-2.12902	-2.22423
109854683	chr1:109854683:T:C	7.90948e-84	-2.6927e-09	-2.21059	4.08025e-05	-2.6927e-09	-2.23655
109854688	chr1:109854688:A:G	1.82205e-83	0.839495	-2.2156	6.81662e-05	0.500846	-2.22419
109854697	chr1:109854697:C:T	1.31112e-83	-2.6927e-09	-1.70519	6.75345e-05	-2.6927e-09	-1.73265
109854847	chr1:109854847:G:C	7.69961e-84	-2.6927e-09	-2.23748	4.07038e-05	-2.6927e-09	-2.23897
109855237	chr1:109855237:G:A	7.80886e-84	-2.6927e-09	-2.22339	4.08239e-05	-2.6927e-09	-2.23603
109855613	chr1:109855613:A:G	1.0665e-83	0.293642	-2.20533	3.97376e-05	-0.0492084	-2.21379
109855675	chr1:109855675:C:A	7.9649e-84	-2.6927e-09	-2.20361	4.1102e-05	-2.6927e-09	-2.22924
109855720	chr1:109855720:C:A	1.3538e-83	-2.6927e-09	-1.67316	6.95228e-05	-2.6927e-09	-1.70364
109855841	chr1:109855841:A:G	2.74672e-83	-2.6927e-09	-0.965661	9.48562e-05	-2.6927e-09	-1.39293
109855867	chr1:109855867:A:T	1.37405e-83	0.516947	-2.17525	5.05143e-05	0.161688	-2.18472
109856007	chr1:109856007:C:T	1.41422e-83	0.125711	-1.7552	0.000124708	0.802155	-1.92147
109856247	chr1:109856247:C:T	1.0561e-84	-1.98744	-2.23663	5.532e-06	-1.99654	-2.2382
109856352	chr1:109856352:G:A	1.31804e-83	-2.6927e-09	-1.69992	7.88837e-05	-2.6927e-09	-1.57732
109856621	chr1:109856621:C:T	2.72931e-83	-2.6927e-09	-0.97202	9.48071e-05	-2.6927e-09	-1.39345
109856641	chr1:109856641:G:A	6.25452e-84	-2.44535	-4.05126e-09	7.0775e-05	-1.68579	-4.05126e-09
109856860	chr1:109856860:G:A	7.71639e-84	-2.6927e-09	-2.23531	4.09948e-05	-2.6927e-09	-2.23185
109856907	chr1:109856907:C:T	7.73319e-84	-2.6927e-09	-2.23313	4.06923e-05	-2.6927e-09	-2.23925
109856926	chr1:109856926:G:A	1.03037e-83	0.261281	-2.20744	3.83208e-05	-0.0831909	-2.21611
109857327	chr1:109857327:C:G	7.89079e-84	-2.6927e-09	-2.21296	4.0959e-05	-2.6927e-09	-2.23272
109857348	chr1:109857348:C:A	3.57781e-84	-2.17049	-0.833412	1.84087e-05	-1.69018	-1.34229
109857485	chr1:109857485:G:A	4.72307e-84	-0.596436	-2.12976	1.53857e-05	-1.02987	-2.18199
109857713	chr1:109857713:G:T	5.28289e-84	-0.518201	-2.09598	1.68194e-05	-0.970478	-2.15228
109857834	chr1:109857834:C:G	7.90454e-84	-2.6927e-09	-2.21122	4.09457e-05	-2.6927e-09	-2.23305
109858080	chr1:109858080:C:T	9.19093e-85	-2.16874	-2.19428	4.65691e-06	-2.18271	-2.22423
109858111	chr1:109858111:G:A	9.61429e-84	-2.6927e-09	-2.0154	5.81406e-05	-2.6927e-09	-1.88243
109858160	chr1:109858160:C:T	1.01236e-83	-2.6927e-09	-1.96379	5.3577e-05	-2.6927e-09	-1.96417
109858718	chr1:109858718:G:A	7.71854e-84	-2.6927e-09	-2.23503	4.06866e-05	-2.6927e-09	-2.23939
109860233	chr1:109860233:A:G	8.04315e-84	-2.6927e-09	-2.19383	4.2745e-05	-2.6927e-09	-2.19004
109860358	chr1:109860358:GACAA:G	3.18737e-84	-2.16895	-0.950507	1.66856e-05	-1.69798	-1.43277
109860525	chr1:109860525:C:T	9.34323e-85	-2.15688	-2.1897	4.72997e-06	-2.16947	-2.22191
109861199	chr1:109861199:C:T	1.2589e-83	-2.6927e-09	-1.74583	7.64696e-05	-2.6927e-09	-1.6084
109861319	chr1:109861319:A:G	1.74859e-83	0.322279	-1.73954	0.00014055	0.927047	-1.92678
109861610	chr1:109861610:A:G	8.08331e-84	-2.6927e-09	-2.18885	4.14971e-05	-2.6927e-09	-2.21967
109861787	chr1:109861787:A:G	7.99714e-84	-2.6927e-09	-2.19957	4.12068e-05	-2.6927e-09	-2.22669
109861804	chr1:109861804:A:T	8.00659e-84	-2.6927e-09	-2.19839	4.12306e-05	-2.6927e-09	-2.22611
109862239	chr1:109862239:G:A	7.9677e-84	-2.6927e-09	-2.20326	4.11322e-05	-2.6927e-09	-2.2285
109862294	chr1:109862294:G:A	3.14163e-83	-2.6927e-09	-0.831325	0.000106962	-2.6927e-09	-1.27282
109862350	chr1:109862350:G:C	6.01731e-84	-0.358965	-2.12505	1.89389e-05	-0.823546	-2.18053
109862649	chr1:109862649:T:C	6.18231e-85	-2.82317	-1.93638	3.44977e-06	-2.5399	-2.16708
109862650	chr1:109862650:C:G	1.68686e-84	-2.17103	-1.58475	1.04049e-05	-1.67669	-1.92633
109862666	chr1:109862666:A:T	1.09492e-83	-2.6927e-09	-1.88538	5.61979e-05	-2.6927e-09	-1.91641
109863051	chr1:109863051:T:A	1.69059e-83	-2.6927e-09	-1.45099	7.59499e-05	-2.6927e-09	-1.61522
109863174	chr1:109863174:C:T	6.84072e-84	-0.174673	-2.18109	2.54896e-05	-0.510475	-2.19655
109863177	chr1:109863177:T:G	3.46617e-84	-2.1782	-0.857406	1.78528e-05	-1.70891	-1.35423
109863265	chr1:109863265:G:A	1.35119e-83	0.476152	-2.15123	3.82951e-05	-0.106795	-2.19318
109863283	chr1:109863283:G:A	4.20467e-84	-2.84246	-4.05126e-09	2.21868e-05	-2.84579	-4.05126e-09
109864256	chr1:109864256:G:A	1.20671e-83	0.217096	-2.00526	3.83058e-05	-0.226044	-2.07365
109864702	chr1:109864702:A:G	8.59393e-85	-2.23846	-2.19172	3.66683e-06	-2.42035	-2.22561
109864748	chr1:109864748:T:C	1.03015e-84	-2.0843	-2.16464	5.0889e-06	-2.1096	-2.20863
109865145	chr1:109865145:G:A	2.38371e-83	-2.6927e-09	-1.10741	9.53018e-05	-2.6927e-09	-1.38824
109865275	chr1:109865275:T:A	1.59221e-83	-2.6927e-09	-1.51094	9.54597e-05	-2.6927e-09	-1.38659
109865619	chr1:109865619:C:T	8.99827e-84	-0.310725	-1.7709	6.9067e-05	0.208307	-1.91852
109865796	chr1:109865796:C:T	1.24329e-84	-1.95173	-2.10917	5.913e-06	-1.98019	-2.18795
109866014	chr1:109866014:T:C	9.96563e-84	-2.6927e-09	-1.97951	5.17324e-05	-2.6927e-09	-1.99921
109866149	chr1:109866149:T:C	4.3609e-84	-1.92787	-0.878107	2.55968e-05	-1.37843	-1.32439
109866794	chr1:109866794:T:C	2.29099e-83	-2.6927e-09	-1.14709	8.10831e-05	-2.6927e-09	-1.54982
109867009	chr1:109867009:C:A	7.90745e-84	-2.6927e-09	-2.21085	4.21254e-05	-2.6927e-09	-2.20464
109867164	chr1:109867164:G:A	8.04169e-85	-2.75649	-1.74011	8.12278e-06	-2.38996	-1.46066
109867985	chr1:109867985:A:T	3.98461e-83	-0.593628	-4.05126e-09	0.000193166	-0.681742	-4.05126e-09
109868153	chr1:109868153:A:G	8.53439e-85	-2.30352	-2.13362	3.93806e-06	-2.39797	-2.17664
109868419	chr1:109868419:T:C	7.79977e-84	-2.6927e-09	-2.22456	4.06988e-05	-2.6927e-09	-2.23909
109868488	chr1:109868488:C:T	1.34535e-83	-2.6927e-09	-1.67942	8.08668e-05	-2.6927e-09	-1.55249
109868575	chr1:109868575:C:T	7.88077e-84	-2.6927e-09	-2.21423	4.20518e-05	-2.6927e-09	-2.20639
109868711	chr1:109868711:C:T	1.27665e-83	-1.73183	-4.05126e-09	7.38404e-05	-1.64339	-4.05126e-09
109868778	chr1:109868778:C:T	4.50035e-84	-2.7745	-4.05126e-09	2.30728e-05	-2.80664	-4.05126e-09
109868963	chr1:109868963:T:A	7.8252e-84	-2.6927e-09	-2.2213	4.0758e-05	-2.6927e-09	-2.23764
109868971	chr1:109868971:G:A	2.889e-84	-0.980951	-2.23679	2.83968e-05	-0.380904	-2.21811
109869470	chr1:109869470:T:C	2.88058e-84	-1.35321	-1.86745	6.19349e-06	-2.13115	-1.99064
109869714	chr1:109869714:T:A	4.94012e-85	-2.78415	-2.1997	3.0043e-06	-2.65386	-2.19138
109869781	chr1:109869781:T:C	4.53295e-83	-2.6927e-09	-0.464694	0.000162216	-2.6927e-09	-0.856363
109869785	chr1:109869785:T:C	7.93339e-84	-2.6927e-09	-2.20757	4.09255e-05	-2.6927e-09	-2.23354
109870330	chr1:109870330:G:A	5.83406e-85	-2.856	-1.96153	4.23961e-06	-2.74804	-1.75278
109870373	chr1:109870373:C:T	6.62865e-85	-2.85784	-1.83199	3.43783e-06	-2.84678	-1.86367
109871414	chr1:109871414:T:C	1.12164e-84	-1.95076	-2.21311	5.53578e-06	-2.02585	-2.20821
109871516	chr1:109871516:GGAA:G	8.31257e-85	-2.30862	-2.15485	4.05485e-06	-2.379	-2.16638
109872273	chr1:109872273:C:T	4.66789e-84	-2.73795	-4.05126e-09	2.23893e-05	-2.83671	-4.05126e-09
109872291	chr1:109872291:C:T	8.5169e-84	-2.6927e-09	-2.1366	4.39491e-05	-2.6927e-09	-2.16226
109872755	chr1:109872755:G:A	1.06575e-83	-2.62298	0.710598	8.50097e-05	-2.30486	0.802328
109872938	chr1:109872938:G:A	4.56328e-84	-2.76061	-4.05126e-09	2.75462e-05	-2.62943	-4.05126e-09
109873004	chr1:109873004:G:A	1.78832e-84	-2.34111	-1.35626	5.53365e-06	-2.85356	-1.38089
109873177	chr1:109873177:A:G	1.0176e-84	-2.03112	-2.23009	5.13141e-06	-2.07342	-2.23649
109873216	chr1:109873216:T:C	1.29334e-84	-2.18177	-1.83965	3.28189e-06	-2.68534	-2.07154
109873383	chr1:109873383:G:A	1.11956e-83	-2.6927e-09	-1.86313	7.50967e-05	-2.6927e-09	-1.62652
109873406	chr1:109873406:G:T	1.45906e-84	-1.67016	-2.2307	7.24359e-06	-1.72703	-2.23814
109873884	chr1:109873884:T:A	2.06675e-84	-1.57177	-1.98091	9.93248e-06	-1.61971	-2.02978
109874245	chr1:109874245:T:C	1.86941e-84	-1.70316	-1.94987	9.04245e-06	-1.72497	-2.0184
109874428	chr1:109874428:T:C	5.45582e-84	-1.86884	-0.713127	8.12239e-06	-2.60171	-1.24896
109874965	chr1:109874965:T:C	6.44068e-83	-2.6927e-09	-0.113434	0.00020685	-2.6927e-09	-0.613297
109875807	chr1:109875807:C:A	2.14852e-84	-2.05563	-1.45824	4.3083e-06	-2.66286	-1.82189
109876361	chr1:109876361:TG:T	7.83275e-84	-2.6927e-09	-2.22034	4.12583e-05	-2.6927e-09	-2.22544
109876385	chr1:109876385:C:T	4.50775e-84	-2.77286	-4.05126e-09	2.26613e-05	-2.82463	-4.05126e-09
109876789	chr1:109876789:C:T	8.27156e-84	-2.6927e-09	-2.16583	4.30588e-05	-2.6927e-09	-2.18273
109876922	chr1:109876922:A:C	4.18405e-84	-2.84737	-4.05126e-09	2.19182e-05	-2.85798	-4.05126e-09
109877600	chr1:109877600:C:A	3.49078e-84	-2.29347	-0.735063	8.96151e-06	-2.63772	-1.11463
109877704	chr1:109877704:T:C	5.39923e-83	-2.6927e-09	-0.289812	0.000189133	-2.6927e-09	-0.702842
109877763	chr1:109877763:G:A	7.68499e-84	-2.6927e-09	-2.23938	4.06892e-05	-2.6927e-09	-2.23933
109877961	chr1:109877961:T:C	4.90727e-83	-2.6927e-09	-0.385349	0.000312239	-2.6927e-09	-0.201525
109878526	chr1:109878526:A:AG	1.16283e-84	-2.42719	-1.7006	3.8615e-06	-2.80925	-1.78499
109879174	chr1:109879174:GT:G	2.66621e-84	-2.47682	-0.821171	8.19676e-06	-2.70169	-1.13986
109880493	chr1:109880493:G:A	2.30637e-83	-2.6927e-09	-1.14039	0.000143154	-2.6927e-09	-0.98137
109880680	chr1:109880680:G:A	1.71073e-83	-2.6927e-09	-1.43915	8.17883e-05	-2.6927e-09	-1.54116
109880730	chr1:109880730:A:T	2.45274e-84	-2.42912	-0.952325	7.712e-06	-2.66882	-1.2337
109880731	chr1:109880731:A:C	2.41942e-84	-2.42912	-0.966003	7.66525e-06	-2.66882	-1.23978
109880754	chr1:109880754:C:T	2.89759e-83	-2.6927e-09	-0.912187	0.000186613	-2.6927e-09	-0.716258
109880978	chr1:109880978:A:G	2.21273e-84	-2.50075	-0.983683	7.27556e-06	-2.71373	-1.24704
109881054	chr1:109881054:G:A	4.45983e-85	-2.85327	-2.23285	2.51165e-06	-2.80173	-2.22262
109881554	chr1:109881554:TGTG:T	4.13998e-84	-2.85796	-4.05126e-09	2.33939e-05	-2.79282	-4.05126e-09
109881558	chr1:109881558:A:AATT	4.14285e-84	-2.85727	-4.05126e-09	2.31383e-05	-2.8038	-4.05126e-09
109881559	chr1:109881559:G:T	4.14303e-84	-2.85723	-4.05126e-09	2.31295e-05	-2.80419	-4.05126e-09
109881907	chr1:109881907:A:G	2.67544e-84	-2.41814	-0.8764	8.39872e-06	-2.64914	-1.16807
109881993	chr1:109881993:C:T	2.32794e-83	-2.6927e-09	-1.13108	0.00014474	-2.6927e-09	-0.970355
109882398	chr1:109882398:C:T	8.04279e-84	-2.6927e-09	-2.19388	4.30532e-05	-2.6927e-09	-2.18286
109882417	chr1:109882417:A:C	8.1264e-84	-2.6927e-09	-2.18353	4.35497e-05	-2.6927e-09	-2.17139
109882752	chr1:109882752:G:A	1.24124e-83	-2.6927e-09	-1.75995	6.40528e-05	-2.6927e-09	-1.78559
109883037	chr1:109883037:G:A	8.91992e-84	-2.6927e-09	-2.09037	4.36107e-05	-2.6927e-09	-2.16999
109883341	chr1:109883341:C:T	8.34093e-85	-2.85649	-1.60358	5.83224e-06	-2.5416	-1.64029
109883546	chr1:109883546:G:A	6.25143e-85	-2.84588	-1.90255	4.11606e-06	-2.61388	-1.91652
109883551	chr1:109883551:C:T	9.95149e-84	-2.6927e-09	-1.98093	5.17659e-05	-2.6927e-09	-1.99856
109883630	chr1:109883630:G:A	5.35013e-85	-2.81662	-2.08749	3.38428e-06	-2.68505	-2.0411
109883667	chr1:109883667:A:G	6.77603e-85	-2.85748	-1.81037	4.84378e-06	-2.52242	-1.84518
109883735	chr1:109883735:G:A	8.20466e-85	-2.58194	-1.8946	3.89987e-06	-2.83597	-1.74838
109884156	chr1:109884156:G:A	6.08557e-85	-2.83704	-1.93828	3.60937e-06	-2.63959	-2.02217
109884309	chr1:109884309:C:T	8.22139e-84	-2.6927e-09	-2.17191	4.09344e-05	-2.6927e-09	-2.23332
109884568	chr1:109884568:A:G	9.04835e-85	-2.66299	-1.71567	7.73832e-06	-2.06298	-1.83612
109885059	chr1:109885059:A:G	1.21364e-84	-2.85787	-1.22716	8.5885e-06	-2.49873	-1.29614
109885370	chr1:109885370:A:G	4.21009e-84	-2.84117	-4.05126e-09	2.197e-05	-2.85561	-4.05126e-09
109885602	chr1:109885602:A:G	1.14249e-82	-2.6927e-09	0.459731	0.00034736	-2.6927e-09	-0.0949316
109885614	chr1:109885614:G:A	8.33616e-84	-2.6927e-09	-2.15805	4.30757e-05	-2.6927e-09	-2.18233
109885708	chr1:109885708:T:C	1.25369e-83	-2.6927e-09	-1.74997	6.2574e-05	-2.6927e-09	-1.80894
109886064	chr1:109886064:A:G	6.79895e-84	-2.36189	-4.05126e-09	4.52135e-05	-2.1339	-4.05126e-09
109886176	chr1:109886176:A:G	9.02825e-83	-2.6927e-09	0.224291	0.000292176	-2.6927e-09	-0.267935
109886256	chr1:109886256:T:C	5.89775e-84	-2.8558	0.351718	4.98859e-05	-2.50985	0.474299
109886400	chr1:109886400:C:G	2.96938e-82	-2.6927e-09	1.41487	0.000751044	-2.6927e-09	0.676171
109886457	chr1:109886457:C:T	1.4138e-83	-1.62979	-4.05126e-09	7.409e-05	-1.64001	-4.05126e-09
109886492	chr1:109886492:A:G	1.2044e-84	-2.5244	-1.56827	4.92259e-06	-2.61251	-1.73895
109886607	chr1:109886607:C:T	3.35985e-83	-2.6927e-09	-0.764172	0.000140158	-2.6927e-09	-1.00252
109886884	chr1:109886884:G:A	8.6062e-84	-2.6927e-09	-2.12617	4.2972e-05	-2.6927e-09	-2.18474
109886895	chr1:109886895:G:A	5.38076e-84	-2.59582	-4.05126e-09	3.58276e-05	-2.36657	-4.05126e-09
109887591	chr1:109887591:G:T	1.04086e-82	-2.6927e-09	0.366568	0.0003194	-2.6927e-09	-0.178847
109887757	chr1:109887757:G:A	8.6062e-84	-2.6927e-09	-2.12617	4.2972e-05	-2.6927e-09	-2.18474
109887949	chr1:109887949:C:T	4.18778e-84	-2.84648	-4.05126e-09	2.29983e-05	-2.80987	-4.05126e-09
109888028	chr1:109888028:G:A	2.37263e-83	-2.6927e-09	-1.11207	0.00012945	-2.6927e-09	-1.082
109888034	chr1:109888034:C:T	2.38742e-83	-2.6927e-09	-1.10586	0.000117662	-2.6927e-09	-1.17748
109888398	chr1:109888398:T:A	4.57509e-85	-2.83808	-2.22253	2.47449e-06	-2.85796	-2.1813
109888416	chr1:109888416:C:G	7.7735e-84	-2.6927e-09	-2.22793	4.07552e-05	-2.6927e-09	-2.23771
109888525	chr1:109888525:G:A	1.07605e-83	-2.6927e-09	-1.90277	5.63093e-05	-2.6927e-09	-1.91443
109888533	chr1:109888533:C:T	6.58213e-83	-2.6927e-09	-0.0917092	0.00027547	-2.6927e-09	-0.326814
109888690	chr1:109888690:T:C	6.76084e-85	-2.83976	-1.83033	3.35225e-06	-2.84435	-1.89131
109888756	chr1:109888756:C:T	5.06856e-85	-2.73439	-2.22379	2.67249e-06	-2.77648	-2.1858
109888769	chr1:109888769:A:C	6.36203e-85	-2.65986	-2.07103	3.13566e-06	-2.68724	-2.11521
109888892	chr1:109888892:A:T	6.33604e-85	-2.68588	-2.0491	3.07539e-06	-2.70987	-2.112
109889417	chr1:109889417:G:T	1.81567e-83	-2.6927e-09	-1.37961	0.000118006	-2.6927e-09	-1.17455
109889529	chr1:109889529:A:G	3.64289e-83	-2.6927e-09	-0.68329	0.00014677	-2.6927e-09	-0.956425
109889561	chr1:109889561:C:T	1.34636e-83	-2.6927e-09	-1.67866	8.08742e-05	-2.6927e-09	-1.5524
109889577	chr1:109889577:C:G	8.27425e-84	-2.6927e-09	-2.1655	4.11638e-05	-2.6927e-09	-2.22773
109889591	chr1:109889591:T:C	6.36804e-85	-2.67981	-2.05013	4.56126e-06	-2.35652	-2.07117
109889842	chr1:109889842:C:T	2.79629e-84	-2.36853	-0.881831	1.75938e-05	-2.06117	-1.01658
109889845	chr1:109889845:G:A	8.68343e-85	-2.72311	-1.69671	4.78217e-06	-2.72747	-1.65293
109889883	chr1:109889883:T:A	6.85564e-85	-2.45196	-2.20421	5.44362e-06	-2.16126	-2.08959
109890071	chr1:109890071:T:C	7.86153e-84	-2.6927e-09	-2.21667	4.07201e-05	-2.6927e-09	-2.23857
109890183	chr1:109890183:G:A	8.22192e-84	-2.6927e-09	-2.17185	4.14633e-05	-2.6927e-09	-2.22048
109890831	chr1:109890831:C:T	1.66668e-83	-2.6927e-09	-1.46523	8.12148e-05	-2.6927e-09	-1.54819
109891299	chr1:109891299:C:T	1.14473e-83	-2.6927e-09	-1.8409	5.64483e-05	-2.6927e-09	-1.91197
109891455	chr1:109891455:A:G	2.21444e-83	-2.6927e-09	-1.18107	8.31401e-05	-2.6927e-09	-1.52477
109891528	chr1:109891528:G:A	2.09191e-83	-2.6927e-09	-1.23799	8.18471e-05	-2.6927e-09	-1.54044
109891679	chr1:109891679:T:G	4.68768e-83	-2.6927e-09	-0.431131	0.000246906	-2.6927e-09	-0.436284
109891917	chr1:109891917:T:C	9.72816e-84	-2.6927e-09	-2.00363	5.50427e-05	-2.6927e-09	-1.93718
109891961	chr1:109891961:G:A	1.18824e-84	-2.10606	-2.00012	4.03916e-06	-2.37158	-2.17767
109892193	chr1:109892193:C:T	5.84863e-84	-2.51245	-4.05126e-09	2.64236e-05	-2.67104	-4.05126e-09
109892270	chr1:109892270:C:T	7.67202e-84	-2.24107	-4.05126e-09	4.74618e-05	-2.08537	-4.05126e-09
109892285	chr1:109892285:A:G	5.65405e-83	-2.6927e-09	-0.243696	0.000209537	-2.6927e-09	-0.600392
109892706	chr1:109892706:G:A	1.11503e-84	-2.64242	-1.52736	6.19775e-06	-2.60521	-1.5159
109892891	chr1:109892891:T:C	1.48561e-84	-2.81881	-1.06401	6.94183e-06	-2.84314	-1.16459
109892994	chr1:109892994:G:GCGCTC	2.49149e-83	-2.6927e-09	-1.06319	0.000128588	-2.6927e-09	-1.08868
109893113	chr1:109893113:A:C	8.38267e-84	-2.6927e-09	-2.15249	4.18731e-05	-2.6927e-09	-2.21065
109893258	chr1:109893258:A:G	4.9143e-85	-2.81271	-2.17638	3.13297e-06	-2.65159	-2.15173
109893351	chr1:109893351:TGCTGTTCTGTGG:T	1.15862e-83	-2.6927e-09	-1.82884	4.84584e-05	-2.6927e-09	-2.06459
109893400	chr1:109893400:C:T	6.546e-84	-2.3998	-4.05126e-09	3.67655e-05	-2.34073	-4.05126e-09
109894756	chr1:109894756:G:A	7.6004e-85	-2.84323	-1.70981	3.27557e-06	-2.74196	-2.01684
109895634	chr1:109895634:C:T	8.6036e-84	-2.6927e-09	-2.12647	4.58024e-05	-2.6927e-09	-2.12096
109895924	chr1:109895924:T:C	4.70173e-85	-2.85797	-2.17534	2.80487e-06	-2.82726	-2.08667
109896040	chr1:109896040:T:C	4.77367e-85	-2.85713	-2.16099	2.82554e-06	-2.83443	-2.07216
109896143	chr1:109896143:A:T	4.76572e-85	-2.85778	-2.162	2.88823e-06	-2.81956	-2.06509
109896304	chr1:109896304:C:T	7.93311e-85	-2.78351	-1.72668	5.20947e-06	-2.41863	-1.87619
109897014	chr1:109897014:C:T	7.68341e-85	-2.49307	-2.04911	3.65033e-06	-2.48102	-2.16945
109897539	chr1:109897539:T:C	7.91018e-84	-2.6927e-09	-2.2105	4.53215e-05	-2.6927e-09	-2.13151
109897734	chr1:109897734:G:T	8.76978e-84	-2.6927e-09	-2.10734	5.26484e-05	-2.6927e-09	-1.98166
109897784	chr1:109897784:A:G	8.76726e-84	-2.6927e-09	-2.10763	4.3664e-05	-2.6927e-09	-2.16877
109898077	chr1:109898077:C:T	5.70525e-85	-2.84452	-1.99533	3.63054e-06	-2.78795	-1.86796
109898100	chr1:109898100:A:T	5.20969e-85	-2.85355	-2.07717	3.20737e-06	-2.74541	-2.03443
109898193	chr1:109898193:T:C	2.33323e-84	-2.85787	-0.573533	1.36211e-05	-2.83056	-0.503117
109898564	chr1:109898564:G:T	6.20192e-85	-2.62451	-2.13187	2.92382e-06	-2.7659	-2.1065
109899170	chr1:109899170:A:G	5.37591e-85	-2.85638	-2.04293	3.34734e-06	-2.74588	-1.99124
109899678	chr1:109899678:C:G	1.47192e-84	-2.85559	-1.03649	8.56526e-06	-2.85706	-0.940517
109899689	chr1:109899689:A:G	7.84893e-84	-2.6927e-09	-2.21828	4.1022e-05	-2.6927e-09	-2.23118
109899715	chr1:109899715:T:G	4.64428e-85	-2.80647	-2.23913	2.37693e-06	-2.84325	-2.23624
109900504	chr1:109900504:T:C	3.91761e-83	-2.6927e-09	-0.610585	0.000199055	-2.6927e-09	-0.651709
109901145	chr1:109901145:A:G	9.52187e-84	-2.6927e-09	-2.02506	5.32683e-05	-2.6927e-09	-1.96995
109901608	chr1:109901608:G:C	1.75887e-83	-2.6927e-09	-1.4114	0.000126354	-2.6927e-09	-1.10621
109901637	chr1:109901637:G:A	6.08099e-84	-2.47349	-4.05126e-09	2.62444e-05	-2.67784	-4.05126e-09
109902628	chr1:109902628:C:T	1.102e-83	-2.6927e-09	-1.87894	5.26784e-05	-2.6927e-09	-1.98109
109902863	chr1:109902863:T:C	8.36083e-84	-2.6927e-09	-2.1551	4.44222e-05	-2.6927e-09	-2.15155
109902889	chr1:109902889:T:A	1.05496e-84	-2.72865	-1.49649	7.04172e-06	-2.58402	-1.40942
109903083	chr1:109903083:C:A	9.86934e-84	-2.6927e-09	-1.98922	5.94478e-05	-2.6927e-09	-1.86019
109903575	chr1:109903575:C:T	8.69306e-84	-2.6927e-09	-2.11613	5.18025e-05	-2.6927e-09	-1.99785
109903782	chr1:109903782:A:T	8.74915e-84	-2.6927e-09	-2.1097	5.18248e-05	-2.6927e-09	-1.99742
109903865	chr1:109903865:T:C	8.7686e-84	-2.6927e-09	-2.10748	5.19862e-05	-2.6927e-09	-1.99431
109904149	chr1:109904149:C:T	8.16491e-84	-2.6927e-09	-2.17881	4.14151e-05	-2.6927e-09	-2.22165
109904186	chr1:109904186:T:C	8.17512e-84	-2.6927e-09	-2.17756	4.31131e-05	-2.6927e-09	-2.18147
109904339	chr1:109904339:T:A	8.04009e-84	-2.6927e-09	-2.19421	4.66675e-05	-2.6927e-09	-2.10225
109904549	chr1:109904549:G:A	7.85846e-84	-2.6927e-09	-2.21706	4.30729e-05	-2.6927e-09	-2.1824
109904586	chr1:109904586:C:T	8.45078e-84	-2.6927e-09	-2.14439	4.46846e-05	-2.6927e-09	-2.14566
109904879	chr1:109904879:A:G	7.94823e-84	-2.6927e-09	-2.2057	4.5787e-05	-2.6927e-09	-2.12129
109905062	chr1:109905062:C:T	4.60259e-85	-2.85086	-2.20376	2.65146e-06	-2.74268	-2.22751
109905279	chr1:109905279:C:G	5.3003e-84	-2.61089	-4.05126e-09	2.97053e-05	-2.55397	-4.05126e-09
109905447	chr1:109905447:C:T	7.9316e-84	-2.6927e-09	-2.2078	4.07704e-05	-2.6927e-09	-2.23734
109905872	chr1:109905872:C:T	8.36025e-84	-2.6927e-09	-2.15516	4.19404e-05	-2.6927e-09	-2.20904
109905968	chr1:109905968:G:A	3.00387e-84	-2.39265	-0.786097	2.83745e-05	-1.78886	-0.810943
109906125	chr1:109906125:C:T	4.95108e-84	-2.67905	-4.05126e-09	2.32725e-05	-2.79802	-4.05126e-09
109906920	chr1:109906920:TAGGAAGCTGGC:T	2.79802e-84	-2.3945	-0.855247	2.71464e-05	-1.8449	-0.799147
109907340	chr1:109907340:C:A	2.33762e-84	-2.47785	-0.951675	2.03381e-05	-2.00619	-0.926604
109907411	chr1:109907411:G:T	1.39845e-84	-2.47057	-1.47272	1.27036e-05	-1.96931	-1.43409
109907487	chr1:109907487:AAG:A	1.90644e-83	-2.6927e-09	-1.33083	9.85419e-05	-2.6927e-09	-1.35481
109907524	chr1:109907524:G:T	8.39784e-84	-2.6927e-09	-2.15068	4.40996e-05	-2.6927e-09	-2.15884
109907555	chr1:109907555:T:C	2.05039e-84	-2.81089	-0.749729	1.47773e-05	-2.60917	-0.643028
109907715	chr1:109907715:C:T	1.57568e-84	-2.82215	-1.00182	8.17736e-06	-2.61096	-1.23296
109907826	chr1:109907826:C:A	1.12736e-84	-2.84668	-1.31209	5.49398e-06	-2.68954	-1.5521
109908220	chr1:109908220:G:A	8.08401e-84	-2.6927e-09	-2.18876	4.40921e-05	-2.6927e-09	-2.15901
109908258	chr1:109908258:C:A	1.01481e-84	-2.85526	-1.40869	4.80629e-06	-2.72994	-1.64543
109908496	chr1:109908496:T:C	1.79847e-84	-2.83532	-0.856399	1.01556e-05	-2.69242	-0.934846
109908568	chr1:109908568:A:G	5.10123e-85	-2.83647	-2.11529	2.55733e-06	-2.85781	-2.14852
109908583	chr1:109908583:C:A	8.28859e-85	-2.85402	-1.61234	4.11852e-06	-2.74407	-1.78572
109908698	chr1:109908698:T:A	8.03017e-85	-2.85724	-1.6408	4.06875e-06	-2.76492	-1.77703
109909068	chr1:109909068:T:C	5.90727e-85	-2.85461	-1.95045	3.41093e-06	-2.7765	-1.94181
109909380	chr1:109909380:A:G	9.3402e-84	-2.6927e-09	-2.04433	5.17229e-05	-2.6927e-09	-1.99939
109910017	chr1:109910017:G:T	8.00699e-84	-2.6927e-09	-2.19834	4.10035e-05	-2.6927e-09	-2.23164
109910261	chr1:109910261:C:G	7.70661e-84	-2.6927e-09	-2.23657	4.08456e-05	-2.6927e-09	-2.23549
109910298	chr1:109910298:G:A	4.14279e-84	-2.85728	-4.05126e-09	2.22613e-05	-2.84244	-4.05126e-09
109911185	chr1:109911185:C:G	1.25616e-84	-2.21359	-1.83701	9.99762e-06	-1.88973	-1.75322
109911527	chr1:109911527:G:A	6.04498e-84	-1.7315	-0.747921	3.9228e-05	-1.4538	-0.822104
109911783	chr1:109911783:T:G	5.05733e-84	-1.45974	-1.19808	9.05503e-05	-0.130603	-1.30878
109912254	chr1:109912254:T:C	8.00457e-84	-2.6927e-09	-2.19864	4.14475e-05	-2.6927e-09	-2.22087
109912620	chr1:109912620:C:G	7.74129e-84	-2.6927e-09	-2.23209	4.0877e-05	-2.6927e-09	-2.23473
109912811	chr1:109912811:A:G	1.71646e-84	-2.48759	-1.2508	5.9157e-06	-2.74057	-1.42711
109912902	chr1:109912902:G:C	1.01881e-83	-2.6927e-09	-1.95743	4.68252e-05	-2.6927e-09	-2.09887
109913248	chr1:109913248:T:C	1.22595e-84	-2.71834	-1.35659	6.39261e-06	-2.76456	-1.32559
109915107	chr1:109915107:C:T	1.8924e-84	-1.78711	-1.85369	2.10564e-05	-0.929258	-1.96883
109915150	chr1:109915150:G:A	4.45252e-85	-2.85163	-2.23614	2.8719e-06	-2.6655	-2.22482
109915612	chr1:109915612:G:A	6.01102e-85	-2.55304	-2.2346	4.25494e-06	-2.25804	-2.23917
109916317	chr1:109916317:C:G	2.87372e-84	-1.98311	-1.23993	2.83997e-05	-1.09175	-1.50716
109917108	chr1:109917108:G:A	7.16487e-85	-2.42675	-2.18529	4.15123e-06	-2.38232	-2.13956
109917523	chr1:109917523:G:A	5.3408e-83	-0.300692	-4.05126e-09	0.000296608	-0.252881	-4.05126e-09
109917720	chr1:109917720:T:C	2.47603e-83	-2.6927e-09	-1.06941	0.000147897	-2.6927e-09	-0.948776
109917898	chr1:109917898:C:T	6.8786e-85	-2.43832	-2.2145	4.03347e-06	-2.38422	-2.16644
109917931	chr1:109917931:T:C	5.76075e-85	-2.79114	-2.03903	3.2011e-06	-2.85589	-1.92591
109918102	chr1:109918102:A:G	2.30997e-84	-1.91254	-1.52888	4.05145e-05	-0.696812	-1.54682
109918991	chr1:109918991:CAG:C	1.33981e-84	-2.37679	-1.60934	5.14294e-06	-2.75614	-1.55153
109919126	chr1:109919126:C:T	9.87391e-85	-2.14439	-2.14695	5.59321e-06	-2.08563	-2.13811
109919299	chr1:109919299:C:T	4.72591e-85	-2.83954	-2.18864	2.65966e-06	-2.83013	-2.13696
109919602	chr1:109919602:G:A	2.07912e-84	-1.98741	-1.5593	3.00657e-05	-0.935101	-1.60681
109919760	chr1:109919760:A:G	5.73409e-85	-2.85251	-1.98229	3.84127e-06	-2.8142	-1.78529
109919866	chr1:109919866:G:A	1.66262e-84	-2.2789	-1.49136	1.22195e-05	-2.06328	-1.37898
109920112	chr1:109920112:G:C	3.75679e-84	-2.36807	-0.587021	3.59235e-05	-1.46568	-0.898223
109921555	chr1:109921555:G:T	1.04914e-83	-2.6927e-09	-1.92809	5.87907e-05	-2.6927e-09	-1.87131
109922314	chr1:109922314:G:A	1.41311e-83	-2.6927e-09	-1.63028	6.3611e-05	-2.6927e-09	-1.79251
109922494	chr1:109922494:G:C	7.8388e-84	-2.6927e-09	-2.21957	4.31143e-05	-2.6927e-09	-2.18144
109922537	chr1:109922537:A:G	1.09423e-83	-2.6927e-09	-1.88601	5.32678e-05	-2.6927e-09	-1.96996
109922919	chr1:109922919:C:T	4.30968e-84	-2.81779	-4.05126e-09	2.34842e-05	-2.78897	-4.05126e-09
109923107	chr1:109923107:G:A	8.75668e-83	-2.6927e-09	0.193749	0.000492864	-2.6927e-09	0.25494
109923153	chr1:109923153:G:A	1.28108e-83	-2.6927e-09	-1.72837	6.94846e-05	-2.6927e-09	-1.70419
109923497	chr1:109923497:G:A	9.15388e-84	-2.6927e-09	-2.06448	4.41365e-05	-2.6927e-09	-2.15801
109923716	chr1:109923716:C:A	1.65817e-84	-2.45904	-1.3139	1.15541e-05	-2.35474	-1.14351
109923844	chr1:109923844:T:C	5.79622e-85	-2.73633	-2.08771	2.94617e-06	-2.82579	-2.03899
109923933	chr1:109923933:G:A	5.07757e-85	-2.80762	-2.14878	2.84781e-06	-2.85662	-2.04212
109924087	chr1:109924087:T:C	8.15499e-84	-2.6927e-09	-2.18002	4.18503e-05	-2.6927e-09	-2.21119
109924154	chr1:109924154:C:T	8.21017e-84	-2.6927e-09	-2.17328	4.19598e-05	-2.6927e-09	-2.20858
109925123	chr1:109925123:A:G	8.15499e-84	-2.6927e-09	-2.18002	4.18503e-05	-2.6927e-09	-2.21119
109925209	chr1:109925209:T:A	4.16821e-84	-2.85117	-4.05126e-09	2.20985e-05	-2.84978	-4.05126e-09
109925427	chr1:109925427:G:A	9.54549e-83	0.28	-4.05126e-09	0.0119431	3.44262	-4.05126e-09
109926732	chr1:109926732:C:G	9.50119e-84	-2.6927e-09	-2.02724	4.95869e-05	-2.6927e-09	-2.04157
109926770	chr1:109926770:A:T	1.96734e-84	-1.62685	-1.97512	3.37923e-05	-0.358417	-2.06664
109926789	chr1:109926789:A:G	1.33467e-84	-2.57704	-1.41292	5.58562e-06	-2.77696	-1.44813
109927551	chr1:109927551:C:T	7.94544e-84	-2.6927e-09	-2.20606	4.33373e-05	-2.6927e-09	-2.17628
109927802	chr1:109927802:G:A	7.46716e-85	-2.73523	-1.83549	3.59886e-06	-2.84706	-1.81762
109927970	chr1:109927970:G:A	7.74233e-85	-2.71585	-1.81869	7.99688e-06	-2.25012	-1.61613
109928142	chr1:109928142:G:A	7.57054e-85	-2.39311	-2.16387	7.97147e-06	-1.73479	-2.13463
109928268	chr1:109928268:G:A	1.46237e-83	-2.6927e-09	-1.59601	8.78177e-05	-2.6927e-09	-1.47003
109928569	chr1:109928569:G:A	1.46405e-83	-2.6927e-09	-1.59486	8.79142e-05	-2.6927e-09	-1.46893
109928644	chr1:109928644:G:A	7.69598e-84	-2.6927e-09	-2.23795	4.07951e-05	-2.6927e-09	-2.23673
109928810	chr1:109928810:G:A	1.2326e-83	-2.6927e-09	-1.76694	6.15166e-05	-2.6927e-09	-1.82599
109929061	chr1:109929061:G:A	7.76491e-84	-2.6927e-09	-2.22904	4.0693e-05	-2.6927e-09	-2.23924
109929284	chr1:109929284:C:T	5.47017e-85	-2.66451	-2.21742	2.90252e-06	-2.64374	-2.23597
109929345	chr1:109929345:C:G	8.4241e-84	-2.6927e-09	-2.14756	4.54539e-05	-2.6927e-09	-2.12859
109929763	chr1:109929763:C:T	2.31013e-83	-2.6927e-09	-1.13876	8.48261e-05	-2.6927e-09	-1.50469
109929863	chr1:109929863:C:T	1.2053e-83	-2.6927e-09	-1.78934	7.22599e-05	-2.6927e-09	-1.66502
109930720	chr1:109930720:G:A	7.85207e-84	-2.6927e-09	-2.21788	4.16562e-05	-2.6927e-09	-2.21584
109931179	chr1:109931179:A:G	1.35691e-83	-2.6927e-09	-1.67086	8.16589e-05	-2.6927e-09	-1.54274
109931206	chr1:109931206:A:C	7.81512e-84	-2.6927e-09	-2.22259	4.07141e-05	-2.6927e-09	-2.23872
109931371	chr1:109931371:G:A	5.13905e-85	-2.70608	-2.23829	2.39058e-06	-2.83439	-2.23936
109931388	chr1:109931388:G:A	8.64986e-84	-2.6927e-09	-2.12111	4.52187e-05	-2.6927e-09	-2.13378
109931686	chr1:109931686:A:T	7.68494e-84	-2.6927e-09	-2.23939	4.08621e-05	-2.6927e-09	-2.23509
109931820	chr1:109931820:C:G	5.49323e-85	-2.77799	-2.09973	3.21623e-06	-2.74735	-2.02974
109931896	chr1:109931896:C:T	1.28597e-84	-2.08615	-1.94099	1.25326e-05	-1.36035	-2.05661
109932073	chr1:109932073:C:A	5.07459e-85	-2.74482	-2.21217	2.8142e-06	-2.74321	-2.16741
109932930	chr1:109932930:A:G	4.81615e-85	-2.78987	-2.21939	3.0251e-06	-2.66107	-2.17728
109932955	chr1:109932955:G:A	8.95275e-84	-2.6927e-09	-2.08669	4.58586e-05	-2.6927e-09	-2.11973
109933349	chr1:109933349:T:C	5.00797e-85	-2.80732	-2.16289	2.64071e-06	-2.82781	-2.14644
109933478	chr1:109933478:A:G	4.85248e-85	-2.78579	-2.21596	3.06609e-06	-2.65428	-2.17061
109933971	chr1:109933971:G:A	4.76425e-85	-2.79404	-2.22606	2.33733e-06	-2.85717	-2.23912
109934624	chr1:109934624:C:T	1.07093e-83	-2.6927e-09	-1.90754	5.98447e-05	-2.6927e-09	-1.85354
109935188	chr1:109935188:A:G	1.20575e-83	-2.6927e-09	-1.78897	5.53459e-05	-2.6927e-09	-1.93169
109935230	chr1:109935230:T:A	4.68264e-85	-2.79799	-2.23938	2.39079e-06	-2.85728	-2.21639
109935442	chr1:109935442:T:C	5.25289e-85	-2.79663	-2.12583	3.25011e-06	-2.74122	-2.02538
109935689	chr1:109935689:T:C	1.93178e-83	-2.6927e-09	-1.31763	7.59043e-05	-2.6927e-09	-1.61582
109935897	chr1:109935897:C:T	9.18615e-85	-2.78796	-1.57558	5.36539e-06	-2.6461	-1.61923
109936169	chr1:109936169:A:C	9.08698e-84	-2.6927e-09	-2.07181	4.73633e-05	-2.6927e-09	-2.08744
109936238	chr1:109936238:G:A	1.36408e-84	-2.70069	-1.26748	6.81542e-06	-2.55005	-1.47606
109936239	chr1:109936239:T:C	6.81036e-85	-2.58387	-2.07892	5.02997e-06	-2.32	-2.00988
109936510	chr1:109936510:T:C	4.7684e-85	-2.85564	-2.16358	2.71537e-06	-2.73139	-2.21498
109937252	chr1:109937252:C:T	7.85638e-85	-2.73924	-1.78068	4.41516e-06	-2.66572	-1.79452
109937333	chr1:109937333:C:T	4.96698e-85	-2.85561	-2.12281	2.7848e-06	-2.73506	-2.18606
109937446	chr1:109937446:T:A	4.95502e-85	-2.85586	-2.12498	2.76736e-06	-2.73797	-2.18943
109937520	chr1:109937520:A:G	4.93931e-85	-2.8553	-2.12871	2.77001e-06	-2.73456	-2.19188
109937942	chr1:109937942:G:A	4.9696e-85	-2.74393	-2.23397	2.98658e-06	-2.61217	-2.23899
109938045	chr1:109938045:G:T	3.85796e-83	-2.6927e-09	-0.62593	0.000329594	-2.6927e-09	-0.14743
109938236	chr1:109938236:C:T	5.28052e-85	-2.73036	-2.18685	2.43537e-06	-2.83492	-2.22028
109938380	chr1:109938380:T:C	1.47426e-84	-2.05699	-1.83351	1.80571e-05	-1.07044	-1.98131
109938400	chr1:109938400:G:A	4.22695e-84	-2.83717	-4.05126e-09	2.19995e-05	-2.85428	-4.05126e-09
109939532	chr1:109939532:G:T	9.26079e-84	-2.6927e-09	-2.05286	4.81273e-05	-2.6927e-09	-2.07144
109939639	chr1:109939639:A:G	2.86666e-83	-2.6927e-09	-0.922921	0.000234574	-2.6927e-09	-0.48752
109939713	chr1:109939713:G:A	4.68274e-85	-2.85399	-2.18336	3.1106e-06	-2.65029	-2.16019
109939864	chr1:109939864:C:T	4.42144e-85	-2.85767	-2.23711	2.36838e-06	-2.85232	-2.23076
109940069	chr1:109940069:C:T	4.41444e-85	-2.85727	-2.23908	2.77642e-06	-2.68914	-2.23499
109940233	chr1:109940233:T:C	8.40904e-84	-2.6927e-09	-2.14935	4.37341e-05	-2.6927e-09	-2.16716
109940405	chr1:109940405:G:A	4.70869e-85	-2.85729	-2.17454	3.04927e-06	-2.69045	-2.13994
109941151	chr1:109941151:G:A	5.66839e-85	-2.78538	-2.06095	4.42631e-06	-2.4301	-2.02763
109941295	chr1:109941295:G:A	7.78719e-85	-2.64989	-1.87887	4.38466e-06	-2.47975	-1.98743
109941423	chr1:109941423:G:A	1.05832e-83	-2.6927e-09	-1.91939	6.71899e-05	-2.6927e-09	-1.73777
109941594	chr1:109941594:C:T	9.75926e-84	-2.6927e-09	-2.00044	6.07539e-05	-2.6927e-09	-1.83846
109941644	chr1:109941644:T:C	4.58481e-85	-2.85716	-2.20133	2.95214e-06	-2.67918	-2.18359
109941787	chr1:109941787:A:G	5.50652e-85	-2.75928	-2.11602	3.17291e-06	-2.62695	-2.16369
109942755	chr1:109942755:A:G	5.13502e-85	-2.79812	-2.14704	3.94676e-06	-2.45033	-2.12206
109942804	chr1:109942804:C:T	5.20529e-85	-2.7966	-2.13496	4.00592e-06	-2.44654	-2.11097
109943027	chr1:109943027:GAGAA:G	8.03413e-83	-2.6927e-09	0.107631	0.000421383	-2.6927e-09	0.0982499
109943207	chr1:109943207:G:A	5.47002e-85	-2.78607	-2.09589	4.31914e-06	-2.41631	-2.06593
109943463	chr1:109943463:C:T	2.64535e-83	-2.6927e-09	-1.00327	0.000120824	-2.6927e-09	-1.15095
109943551	chr1:109943551:G:C	5.01762e-84	-2.6657	-4.05126e-09	2.49595e-05	-2.72804	-4.05126e-09
109943867	chr1:109943867:G:A	2.80867e-83	-2.6927e-09	-0.943357	8.71874e-05	-2.6927e-09	-1.47723
109943910	chr1:109943910:T:C	7.02688e-85	-2.4769	-2.15459	2.84684e-06	-2.69721	-2.20188
109943927	chr1:109943927:C:A	7.69633e-85	-2.82967	-1.71083	4.8019e-06	-2.85518	-1.5211
109943969	chr1:109943969:A:T	5.06412e-85	-2.81563	-2.14342	3.84027e-06	-2.47732	-2.12243
109944083	chr1:109944083:C:T	8.88599e-85	-2.55278	-1.84399	4.63194e-06	-2.55905	-1.85326
109944217	chr1:109944217:C:T	8.23695e-85	-2.56851	-1.9041	4.30666e-06	-2.57435	-1.91078
109945017	chr1:109945017:T:C	8.15435e-85	-2.85766	-1.62503	4.88838e-06	-2.81408	-1.54435
109945212	chr1:109945212:G:A	8.08642e-84	-2.6927e-09	-2.18847	4.50335e-05	-2.6927e-09	-2.13789
109945464	chr1:109945464:G:T	1.19064e-84	-2.10363	-2.00054	9.2762e-06	-1.78895	-1.92889
109945723	chr1:109945723:G:T	1.02771e-83	-2.6927e-09	-1.94874	5.04077e-05	-2.6927e-09	-2.02515
109945937	chr1:109945937:C:A	8.66659e-85	-2.85795	-1.56381	5.20631e-06	-2.80811	-1.48731
109946340	chr1:109946340:TA:T	1.15124e-84	-2.62848	-1.50934	6.42123e-06	-2.63107	-1.45461
109946361	chr1:109946361:AG:A	6.93625e-85	-2.85512	-1.78936	3.97507e-06	-2.82737	-1.73788
109946363	chr1:109946363:C:T	6.68978e-85	-2.85513	-1.82553	3.83566e-06	-2.8271	-1.77385
109946850	chr1:109946850:C:A	2.01982e-83	-2.76688	1.49382	0.000114341	-2.81915	1.61305
109946914	chr1:109946914:C:G	1.19776e-83	-2.6927e-09	-1.79561	6.10546e-05	-2.6927e-09	-1.83352
109947135	chr1:109947135:C:T	7.57407e-83	0.0486626	-4.05126e-09	0.00970789	3.2354	-4.05126e-09
109947406	chr1:109947406:G:C	7.25552e-85	-2.36603	-2.23345	3.56099e-06	-2.44844	-2.22682
109947415	chr1:109947415:G:T	1.39585e-84	-2.8525	-1.09265	9.13412e-06	-2.84902	-0.884259
109947719	chr1:109947719:C:T	5.62625e-85	-2.74722	-2.10657	3.18886e-06	-2.68101	-2.10462
109947760	chr1:109947760:G:A	6.24707e-85	-2.70507	-2.04406	3.51478e-06	-2.64033	-2.04798
109948196	chr1:109948196:T:C	6.13483e-83	-2.6927e-09	-0.162085	0.000333374	-2.6927e-09	-0.136027
109948590	chr1:109948590:C:T	2.12166e-84	-2.6671	-0.859349	1.29513e-05	-2.78044	-0.603661
109948746	chr1:109948746:G:A	7.10763e-85	-2.84969	-1.77038	4.44847e-06	-2.82993	-1.6228
109950021	chr1:109950021:T:C	1.3251e-84	-2.74546	-1.2517	7.91481e-06	-2.84705	-1.02951
109950028	chr1:109950028:T:A	1.40167e-83	-2.6927e-09	-1.6384	6.92735e-05	-2.6927e-09	-1.70723
109950884	chr1:109950884:T:G	1.63408e-84	-2.62622	-1.16136	9.66005e-06	-2.76211	-0.91518
109950890	chr1:109950890:T:C	1.62888e-84	-2.62777	-1.16299	9.63177e-06	-2.7631	-0.917121
109951323	chr1:109951323:A:G	9.69155e-85	-2.65655	-1.65344	5.10001e-06	-2.7868	-1.52925
109951334	chr1:109951334:C:T	1.56607e-84	-2.66849	-1.1616	9.37477e-06	-2.7883	-0.918966
109951499	chr1:109951499:T:C	1.14874e-83	-2.6927e-09	-1.8374	6.65641e-05	-2.6927e-09	-1.74713
109952252	chr1:109952252:T:C	1.22736e-84	-1.88862	-2.18516	6.63095e-06	-1.9168	-2.13675
109952314	chr1:109952314:G:A	7.71651e-84	-2.6927e-09	-2.23529	4.16572e-05	-2.6927e-09	-2.21582
109952698	chr1:109952698:G:A	4.15133e-84	-2.85522	-4.05126e-09	2.19199e-05	-2.8579	-4.05126e-09
109952751	chr1:109952751:C:T	4.54418e-85	-2.8456	-2.22179	2.49059e-06	-2.82749	-2.20528
109953338	chr1:109953338:T:C	8.04125e-84	-2.6927e-09	-2.19407	4.12927e-05	-2.6927e-09	-2.22461
109953465	chr1:109953465:G:A	1.26046e-84	-1.8464	-2.20077	7.88644e-06	-1.7267	-2.15345
109954105	chr1:109954105:AC:A	7.29354e-85	-2.47205	-2.1222	3.76568e-06	-2.54642	-2.07295
109954833	chr1:109954833:T:C	9.99014e-84	-2.6927e-09	-1.97705	5.06947e-05	-2.6927e-09	-2.01947
109954842	chr1:109954842:A:G	1.0565e-83	-2.6927e-09	-1.92111	5.35649e-05	-2.6927e-09	-1.9644
109954858	chr1:109954858:C:A	1.96415e-83	-2.6927e-09	-1.30101	8.62556e-05	-2.6927e-09	-1.48798
109954983	chr1:109954983:G:A	7.71533e-84	-2.6927e-09	-2.23544	4.07763e-05	-2.6927e-09	-2.23719
109955006	chr1:109955006:C:T	4.90988e-84	-2.6874	-4.05126e-09	2.78227e-05	-2.61944	-4.05126e-09
109955046	chr1:109955046:G:T	7.71006e-84	-2.6927e-09	-2.23613	4.08105e-05	-2.6927e-09	-2.23635
109955186	chr1:109955186:G:A	5.60225e-85	-2.6235	-2.23457	2.67171e-06	-2.73081	-2.23177
109955446	chr1:109955446:G:A	7.72214e-84	-2.6927e-09	-2.23456	4.06865e-05	-2.6927e-09	-2.2394
109955534	chr1:109955534:A:G	1.067e-83	-2.6927e-09	-1.91122	5.3787e-05	-2.6927e-09	-1.96026
109955709	chr1:109955709:G:T	1.15173e-83	-2.6927e-09	-1.8348	6.34267e-05	-2.6927e-09	-1.79541
109955925	chr1:109955925:A:C	1.02496e-83	-2.6927e-09	-1.95142	5.6743e-05	-2.6927e-09	-1.90676
109957047	chr1:109957047:A:G	6.54704e-85	-2.61553	-2.08669	3.17903e-06	-2.71977	-2.06895
109957225	chr1:109957225:G:C	1.05229e-84	-2.21618	-2.0115	5.26449e-06	-2.4259	-1.85841
109957246	chr1:109957246:A:C	7.68785e-84	-2.6927e-09	-2.23901	4.07581e-05	-2.6927e-09	-2.23764
109957282	chr1:109957282:AAATAT:A	9.769e-84	-2.6927e-09	-1.99944	5.02183e-05	-2.6927e-09	-2.02891
109957463	chr1:109957463:A:G	7.93864e-84	-2.6927e-09	-2.20691	4.15926e-05	-2.6927e-09	-2.21737
109957553	chr1:109957553:T:C	1.04137e-84	-2.22791	-2.0102	5.19656e-06	-2.4405	-1.85679
109957639	chr1:109957639:AT:A	8.33136e-84	-2.6927e-09	-2.15863	4.53562e-05	-2.6927e-09	-2.13075
109957820	chr1:109957820:C:T	1.03678e-83	-2.6927e-09	-1.93994	5.27637e-05	-2.6927e-09	-1.97947
109958012	chr1:109958012:T:C	5.06697e-85	-2.80414	-2.15436	2.71547e-06	-2.83781	-2.10852
109958349	chr1:109958349:C:T	6.20234e-84	-2.45373	-4.05126e-09	4.06087e-05	-2.24131	-4.05126e-09
109958362	chr1:109958362:C:A	1.10181e-83	-2.6927e-09	-1.87911	5.77724e-05	-2.6927e-09	-1.88878
109958434	chr1:109958434:T:C	7.68944e-84	-2.6927e-09	-2.2388	4.07784e-05	-2.6927e-09	-2.23714
109959057	chr1:109959057:C:T	8.05405e-84	-2.6927e-09	-2.19248	4.12343e-05	-2.6927e-09	-2.22602
109959166	chr1:109959166:T:C	7.70673e-84	-2.6927e-09	-2.23656	4.07941e-05	-2.6927e-09	-2.23675
109959217	chr1:109959217:A:G	7.97052e-84	-2.6927e-09	-2.2029	4.27204e-05	-2.6927e-09	-2.19062
109959580	chr1:109959580:G:A	9.98025e-84	-2.6927e-09	-1.97805	4.95966e-05	-2.6927e-09	-2.04137
109959722	chr1:109959722:A:G	3.88917e-83	-2.6927e-09	-0.617873	0.000187703	-2.6927e-09	-0.710434
109959861	chr1:109959861:C:T	3.62803e-83	-2.6927e-09	-0.687378	0.000175418	-2.6927e-09	-0.778118
109960000	chr1:109960000:T:C	1.59002e-83	-2.6927e-09	-1.51232	8.98902e-05	-2.6927e-09	-1.4467
109960136	chr1:109960136:G:A	4.15222e-84	-2.85501	-4.05126e-09	2.26569e-05	-2.82483	-4.05126e-09
109960250	chr1:109960250:A:G	9.4145e-84	-2.0364	-4.05126e-09	4.74537e-05	-2.08554	-4.05126e-09
109960456	chr1:109960456:T:C	1.1212e-84	-2.41922	-1.74504	6.21801e-06	-2.61521	-1.50263
109960650	chr1:109960650:A:G	8.36122e-84	-2.6927e-09	-2.15505	4.28239e-05	-2.6927e-09	-2.1882
109960674	chr1:109960674:T:C	7.53627e-85	-2.35695	-2.20457	3.51221e-06	-2.56206	-2.12699
109960811	chr1:109960811:G:A	6.73352e-85	-2.65487	-2.01927	3.12554e-06	-2.73151	-2.07417
109960979	chr1:109960979:T:C	8.45793e-84	-2.6927e-09	-2.14355	4.47273e-05	-2.6927e-09	-2.14471
109961119	chr1:109961119:T:C	9.59091e-84	-2.6927e-09	-2.01784	5.44075e-05	-2.6927e-09	-1.94879
109961283	chr1:109961283:A:G	5.87961e-85	-2.58456	-2.22519	2.82627e-06	-2.66921	-2.23713
109961738	chr1:109961738:C:T	6.16256e-85	-2.58152	-2.18122	2.8838e-06	-2.71419	-2.172
109961824	chr1:109961824:G:T	9.31951e-84	-2.6927e-09	-2.04654	4.6845e-05	-2.6927e-09	-2.09845
109961963	chr1:109961963:T:C	9.99281e-85	-2.06831	-2.21106	4.05196e-06	-2.36789	-2.1782
109962041	chr1:109962041:G:A	7.28797e-85	-2.69589	-1.89912	4.01054e-06	-2.78642	-1.76994
109962416	chr1:109962416:T:C	5.95939e-85	-2.65399	-2.14228	2.66652e-06	-2.77347	-2.19104
109963232	chr1:109963232:C:T	8.47752e-84	-2.14124	-4.05126e-09	3.79896e-05	-2.30798	-4.05126e-09
109964012	chr1:109964012:T:C	8.25182e-84	-2.6927e-09	-2.16822	4.57915e-05	-2.6927e-09	-2.12119
109964728	chr1:109964728:G:A	5.74534e-84	-2.53026	-4.05126e-09	2.90095e-05	-2.57767	-4.05126e-09
109965412	chr1:109965412:T:C	8.1489e-84	-2.6927e-09	-2.18077	4.52877e-05	-2.6927e-09	-2.13226
109965437	chr1:109965437:A:AT	4.34565e-84	-2.80948	-4.05126e-09	2.19341e-05	-2.85725	-4.05126e-09
109965544	chr1:109965544:C:G	7.7085e-84	-2.6927e-09	-2.23633	4.0759e-05	-2.6927e-09	-2.23762
109965725	chr1:109965725:A:C	8.68155e-84	-2.6927e-09	-2.11745	4.77011e-05	-2.6927e-09	-2.08034
109966442	chr1:109966442:G:A	9.6894e-84	-2.6927e-09	-2.00762	4.94175e-05	-2.6927e-09	-2.04499
109967860	chr1:109967860:G:A	1.08444e-83	-2.6927e-09	-1.895	5.40676e-05	-2.6927e-09	-1.95506
109967895	chr1:109967895:C:T	1.27737e-83	-2.6927e-09	-1.73127	6.19776e-05	-2.6927e-09	-1.81852
109967925	chr1:109967925:A:G	6.86689e-85	-2.41859	-2.23593	3.11459e-06	-2.59622	-2.21297
109967937	chr1:109967937:C:T	7.83064e-84	-2.6927e-09	-2.22061	4.21275e-05	-2.6927e-09	-2.20459
109968226	chr1:109968226:C:A	1.93754e-84	-1.86796	-1.74927	1.30092e-05	-1.6822	-1.69743
109968605	chr1:109968605:A:C	4.79513e-84	-2.71105	-4.05126e-09	2.44068e-05	-2.75043	-4.05126e-09
109968639	chr1:109968639:TAA:T	1.06747e-84	-2.83861	-1.37475	6.12381e-06	-2.80405	-1.32906
109969568	chr1:109969568:T:C	7.85887e-84	-2.6927e-09	-2.21701	4.23786e-05	-2.6927e-09	-2.19865
109969910	chr1:109969910:C:T	1.48541e-83	-2.6927e-09	-1.58038	9.86135e-05	-2.6927e-09	-1.35408
109970180	chr1:109970180:A:G	8.77232e-85	-2.46172	-1.94791	5.28458e-06	-2.4188	-1.8617
109970280	chr1:109970280:G:A	9.78429e-84	-2.6927e-09	-1.99787	5.55676e-05	-2.6927e-09	-1.92769
109970309	chr1:109970309:A:G	2.05168e-84	-1.63348	-1.92652	1.46296e-05	-1.38978	-1.87247
109970583	chr1:109970583:G:A	8.0171e-84	-2.6927e-09	-2.19708	4.18668e-05	-2.6927e-09	-2.2108
109970718	chr1:109970718:C:A	8.02586e-84	-2.6927e-09	-2.19598	4.19059e-05	-2.6927e-09	-2.20987
109970945	chr1:109970945:A:T	1.00386e-83	-2.6927e-09	-1.97222	5.71415e-05	-2.6927e-09	-1.89976
109972271	chr1:109972271:A:G	1.78597e-84	-1.78087	-1.91782	1.17454e-05	-1.62495	-1.85688
109972474	chr1:109972474:C:T	8.48429e-84	-2.6927e-09	-2.14044	4.7489e-05	-2.6927e-09	-2.08479
109973170	chr1:109973170:A:G	9.42145e-84	-2.6927e-09	-2.03566	5.31813e-05	-2.6927e-09	-1.97159
109973178	chr1:109973178:A:G	8.81659e-84	-2.6927e-09	-2.10202	4.41827e-05	-2.6927e-09	-2.15696
109973289	chr1:109973289:TC:T	9.06162e-84	-2.6927e-09	-2.07461	5.16109e-05	-2.6927e-09	-2.00156
109973319	chr1:109973319:T:C	1.30855e-83	-2.6927e-09	-1.70715	6.63646e-05	-2.6927e-09	-1.75013
109973908	chr1:109973908:T:C	9.50918e-84	-2.6927e-09	-2.0264	5.36768e-05	-2.6927e-09	-1.96231
109974225	chr1:109974225:C:T	8.12311e-84	-2.6927e-09	-2.18394	4.24163e-05	-2.6927e-09	-2.19776
109974493	chr1:109974493:T:C	5.01276e-85	-2.72986	-2.23939	2.8276e-06	-2.681	-2.22486
109974641	chr1:109974641:C:T	1.02627e-83	-2.6927e-09	-1.95014	5.93436e-05	-2.6927e-09	-1.86195
109974774	chr1:109974774:C:T	5.52079e-85	-2.82994	-2.04278	3.28013e-06	-2.67735	-2.08006
109974995	chr1:109974995:T:C	6.18753e-85	-2.51934	-2.23936	3.54709e-06	-2.45022	-2.22895
109975079	chr1:109975079:G:A	9.53621e-84	-2.6927e-09	-2.02356	5.38489e-05	-2.6927e-09	-1.95911
109975110	chr1:109975110:C:T	7.78357e-84	-2.6927e-09	-2.22664	4.07461e-05	-2.6927e-09	-2.23793
109975302	chr1:109975302:A:G	7.68935e-84	-2.6927e-09	-2.23882	4.07659e-05	-2.6927e-09	-2.23745
109975360	chr1:109975360:G:T	8.00087e-84	-2.6927e-09	-2.1991	4.35406e-05	-2.6927e-09	-2.1716
109975726	chr1:109975726:T:A	8.08232e-84	-2.6927e-09	-2.18897	4.21982e-05	-2.6927e-09	-2.20291
109976368	chr1:109976368:A:G	8.19447e-84	-2.6927e-09	-2.17519	4.26854e-05	-2.6927e-09	-2.19143
109976952	chr1:109976952:C:A	7.79208e-84	-2.6927e-09	-2.22555	4.29977e-05	-2.6927e-09	-2.18414
109976987	chr1:109976987:C:A	4.43802e-84	-2.78844	-4.05126e-09	3.98683e-05	-2.25971	-4.05126e-09
109977289	chr1:109977289:A:G	1.46646e-83	-2.6927e-09	-1.59322	7.22679e-05	-2.6927e-09	-1.66491
109977371	chr1:109977371:C:T	8.37397e-84	-2.6927e-09	-2.15353	4.36107e-05	-2.6927e-09	-2.16999
109977427	chr1:109977427:C:T	1.25131e-83	-2.6927e-09	-1.75188	6.23683e-05	-2.6927e-09	-1.81224
109977737	chr1:109977737:C:A	4.35414e-84	-2.80753	-4.05126e-09	2.30102e-05	-2.80935	-4.05126e-09
109978018	chr1:109978018:G:A	8.17256e-84	-2.6927e-09	-2.17787	4.26772e-05	-2.6927e-09	-2.19163
109978106	chr1:109978106:G:A	7.73959e-84	-2.6927e-09	-2.2323	4.07752e-05	-2.6927e-09	-2.23722
109978796	chr1:109978796:C:T	7.73247e-84	-2.6927e-09	-2.23322	4.07865e-05	-2.6927e-09	-2.23694
109978949	chr1:109978949:G:A	7.90727e-84	-2.6927e-09	-2.21087	4.15091e-05	-2.6927e-09	-2.21938
109979015	chr1:109979015:C:T	7.95096e-84	-2.6927e-09	-2.20536	4.06942e-05	-2.6927e-09	-2.23921
109979037	chr1:109979037:A:G	7.85938e-84	-2.6927e-09	-2.21695	4.31988e-05	-2.6927e-09	-2.17948
109980124	chr1:109980124:C:T	1.29375e-84	-1.79518	-2.22593	8.16784e-06	-1.64221	-2.20288
109980129	chr1:109980129:C:T	8.66261e-84	-2.6927e-09	-2.11964	4.43407e-05	-2.6927e-09	-2.15339
109980130	chr1:109980130:G:A	7.82759e-84	-2.6927e-09	-2.221	4.11871e-05	-2.6927e-09	-2.22717
109980289	chr1:109980289:A:T	4.2307e-84	-2.83629	-4.05126e-09	2.1936e-05	-2.85716	-4.05126e-09
109980523	chr1:109980523:A:G	1.90295e-83	-2.6927e-09	-1.33266	0.000112612	-2.6927e-09	-1.22135
109981098	chr1:109981098:C:T	7.73374e-84	-2.6927e-09	-2.23306	4.1512e-05	-2.6927e-09	-2.21931
109981600	chr1:109981600:G:A	7.74796e-84	-2.6927e-09	-2.23122	4.16442e-05	-2.6927e-09	-2.21613
109981666	chr1:109981666:C:T	8.04806e-84	-2.6927e-09	-2.19322	4.28853e-05	-2.6927e-09	-2.18676
109982010	chr1:109982010:C:T	7.82759e-84	-2.6927e-09	-2.221	4.11871e-05	-2.6927e-09	-2.22717
109982031	chr1:109982031:T:C	7.68642e-84	-2.6927e-09	-2.2392	4.1124e-05	-2.6927e-09	-2.2287
109982175	chr1:109982175:A:C	7.70443e-84	-2.6927e-09	-2.23686	4.14763e-05	-2.6927e-09	-2.22017
109982445	chr1:109982445:A:T	4.86795e-84	-2.69598	-4.05126e-09	2.92923e-05	-2.56797	-4.05126e-09
109982466	chr1:109982466:T:A	1.22102e-84	-1.89031	-2.18865	7.718e-06	-1.7386	-2.16314
109982789	chr1:109982789:A:G	5.14451e-83	-2.6927e-09	-0.338137	0.000204763	-2.6927e-09	-0.623441
109983008	chr1:109983008:A:G	4.55215e-85	-2.85743	-2.20821	2.40782e-06	-2.85322	-2.21335
109983114	chr1:109983114:A:G	4.9838e-85	-2.75882	-2.21622	3.29946e-06	-2.52383	-2.2277
109983287	chr1:109983287:G:A	8.01057e-84	-2.6927e-09	-2.19789	4.26344e-05	-2.6927e-09	-2.19263
109984017	chr1:109984017:G:C	7.77075e-84	-2.6927e-09	-2.22829	4.09169e-05	-2.6927e-09	-2.23375
109984850	chr1:109984850:G:A	5.28851e-85	-2.80017	-2.11554	3.3317e-06	-2.62659	-2.11522
109985233	chr1:109985233:C:T	7.77883e-84	-2.6927e-09	-2.22725	4.2165e-05	-2.6927e-09	-2.2037
109985449	chr1:109985449:G:A	1.33661e-83	-2.6927e-09	-1.68593	6.67027e-05	-2.6927e-09	-1.74505
109985666	chr1:109985666:A:G	9.20903e-84	-2.6927e-09	-2.05847	5.13178e-05	-2.6927e-09	-2.00725
109985783	chr1:109985783:A:T	5.80401e-84	-2.5201	-4.05126e-09	2.93412e-05	-2.5663	-4.05126e-09
109986295	chr1:109986295:T:C	1.50929e-83	-2.6927e-09	-1.56443	6.6407e-05	-2.6927e-09	-1.74949
109986529	chr1:109986529:A:G	4.95446e-85	-2.85796	-2.12299	2.69235e-06	-2.85355	-2.10133
109986823	chr1:109986823:C:T	6.54076e-85	-2.46422	-2.23897	3.89441e-06	-2.35764	-2.22811
109986862	chr1:109986862:A:G	1.98345e-84	-2.72863	-0.865186	9.03892e-06	-2.80575	-0.938004
109987085	chr1:109987085:A:G	9.44741e-84	-2.6927e-09	-2.03291	5.11175e-05	-2.6927e-09	-2.01117
109987150	chr1:109987150:A:G	7.80019e-84	-2.6927e-09	-2.2245	4.10076e-05	-2.6927e-09	-2.23154
109987806	chr1:109987806:G:A	7.79596e-84	-2.6927e-09	-2.22505	4.10314e-05	-2.6927e-09	-2.23095
109987864	chr1:109987864:C:G	7.75708e-84	-2.6927e-09	-2.23005	4.18383e-05	-2.6927e-09	-2.21148
109988088	chr1:109988088:A:G	1.05348e-83	-2.6927e-09	-1.92396	6.09305e-05	-2.6927e-09	-1.83556
109988250	chr1:109988250:C:T	4.88032e-85	-2.85609	-2.13993	2.66922e-06	-2.85772	-2.10578
109988373	chr1:109988373:G:C	1.22196e-84	-2.85135	-1.22684	7.44546e-06	-2.79642	-1.14126
109988541	chr1:109988541:T:C	5.1563e-83	-2.6927e-09	-0.335849	0.00025663	-2.6927e-09	-0.397656
109988775	chr1:109988775:T:C	1.05085e-83	-2.6927e-09	-1.92647	7.20261e-05	-2.6927e-09	-1.66826
109988853	chr1:109988853:C:T	9.86108e-84	-2.6927e-09	-1.99006	6.30091e-05	-2.6927e-09	-1.80201
109989155	chr1:109989155:A:T	1.14244e-83	-2.6927e-09	-1.84291	6.65171e-05	-2.6927e-09	-1.74783
109989408	chr1:109989408:G:A	1.05436e-83	-2.6927e-09	-1.92313	6.80987e-05	-2.6927e-09	-1.72433
109989983	chr1:109989983:C:T	9.29907e-84	-2.6927e-09	-2.04874	5.40211e-05	-2.6927e-09	-1.95592
109990348	chr1:109990348:A:G	1.14122e-83	-2.6927e-09	-1.84397	7.47377e-05	-2.6927e-09	-1.63131
109990465	chr1:109990465:C:T	7.89226e-84	-2.6927e-09	-2.21277	4.13005e-05	-2.6927e-09	-2.22442
109990952	chr1:109990952:G:A	7.86258e-84	-2.6927e-09	-2.21654	4.25537e-05	-2.6927e-09	-2.19453
109991170	chr1:109991170:G:T	1.06334e-83	-2.6927e-09	-1.91465	6.91383e-05	-2.6927e-09	-1.70918
109991251	chr1:109991251:A:G	7.99135e-84	-2.6927e-09	-2.20029	4.41668e-05	-2.6927e-09	-2.15732
109991375	chr1:109991375:G:A	5.14903e-85	-2.71484	-2.22759	2.91279e-06	-2.66865	-2.20754
109991840	chr1:109991840:G:A	5.13509e-85	-2.78651	-2.15863	3.27306e-06	-2.58495	-2.17462
109992292	chr1:109992292:C:A	5.86599e-85	-2.83105	-1.98101	3.11869e-06	-2.81971	-1.98817
109992509	chr1:109992509:A:G	7.74137e-84	-2.6927e-09	-2.23207	4.15351e-05	-2.6927e-09	-2.21875
109992664	chr1:109992664:A:G	1.13652e-83	-2.6927e-09	-1.8481	5.85206e-05	-2.6927e-09	-1.87591
109992723	chr1:109992723:A:G	1.56319e-83	-2.6927e-09	-1.52934	9.18776e-05	-2.6927e-09	-1.42484
109992783	chr1:109992783:G:C	1.38512e-83	-2.6927e-09	-1.65028	7.74398e-05	-2.6927e-09	-1.59579
109993091	chr1:109993091:T:TAA	7.73801e-84	-2.6927e-09	-2.23251	4.15043e-05	-2.6927e-09	-2.2195
109993320	chr1:109993320:A:G	8.72524e-84	-2.6927e-09	-2.11243	5.16914e-05	-2.6927e-09	-2
109993477	chr1:109993477:G:A	1.18372e-83	-2.6927e-09	-1.80741	6.73165e-05	-2.6927e-09	-1.73589
109993490	chr1:109993490:T:A	6.32681e-85	-2.49788	-2.23856	3.70464e-06	-2.407	-2.22871
109993581	chr1:109993581:A:G	8.8742e-85	-2.47389	-1.9242	4.49413e-06	-2.51709	-1.92543
109994302	chr1:109994302:G:A	7.85527e-84	-2.6927e-09	-2.21747	4.32084e-05	-2.6927e-09	-2.17926
109994613	chr1:109994613:A:G	1.02e-83	-2.6927e-09	-1.95626	6.57904e-05	-2.6927e-09	-1.75882
109995200	chr1:109995200:C:T	2.29948e-83	-2.6927e-09	-1.14338	0.000119995	-2.6927e-09	-1.15784
109995242	chr1:109995242:C:T	6.57202e-85	-2.71115	-1.98727	3.19279e-06	-2.84151	-1.94289
109995286	chr1:109995286:AG:A	1.52574e-83	-1.55359	-4.05126e-09	6.44579e-05	-1.77928	-4.05126e-09
109995303	chr1:109995303:G:A	7.87412e-84	-2.6927e-09	-2.21507	4.24931e-05	-2.6927e-09	-2.19595
109995530	chr1:109995530:C:T	5.7699e-84	-2.526	-4.05126e-09	2.85482e-05	-2.5937	-4.05126e-09
109995570	chr1:109995570:A:G	1.05868e-83	-2.6927e-09	-1.91904	6.91754e-05	-2.6927e-09	-1.70865
109995911	chr1:109995911:C:T	1.00677e-83	-2.6927e-09	-1.96932	6.45735e-05	-2.6927e-09	-1.77749
109995922	chr1:109995922:C:T	5.93206e-85	-2.56839	-2.23248	3.51482e-06	-2.47811	-2.2102
109995936	chr1:109995936:T:C	7.77043e-84	-2.6927e-09	-2.22833	4.15004e-05	-2.6927e-09	-2.21959
109996319	chr1:109996319:G:A	1.32898e-83	-2.6927e-09	-1.69166	6.39354e-05	-2.6927e-09	-1.78742
109996865	chr1:109996865:C:A	9.97533e-84	-2.6927e-09	-1.97854	6.37435e-05	-2.6927e-09	-1.79042
109997582	chr1:109997582:A:G	8.33318e-84	-2.15841	-4.05126e-09	4.00559e-05	-2.25502	-4.05126e-09
109997921	chr1:109997921:T:C	7.90277e-84	-2.6927e-09	-2.21144	4.27144e-05	-2.6927e-09	-2.19076
109997995	chr1:109997995:G:A	7.68932e-84	-2.6927e-09	-2.23882	4.08615e-05	-2.6927e-09	-2.2351
109998214	chr1:109998214:T:G	1.68809e-83	-1.45247	-4.05126e-09	7.1204e-05	-1.67974	-4.05126e-09
109998355	chr1:109998355:T:C	5.22965e-85	-2.85491	-2.07198	2.7053e-06	-2.8539	-2.09618
109999298	chr1:109999298:A:G	8.12103e-84	-2.6927e-09	-2.1842	4.51839e-05	-2.6927e-09	-2.13455
109999892	chr1:109999892:C:G	7.90145e-84	-2.6927e-09	-2.21161	4.27033e-05	-2.6927e-09	-2.19102
109999931	chr1:109999931:T:A	1.66824e-83	-2.6927e-09	-1.4643	7.88109e-05	-2.6927e-09	-1.57824
110000402	chr1:110000402:T:C	5.42567e-85	-2.6988	-2.1913	3.71355e-06	-2.44471	-2.18859
110000463	chr1:110000463:T:C	5.19229e-85	-2.71807	-2.21599	2.96606e-06	-2.67599	-2.18206
110000586	chr1:110000586:CTT:C	7.72764e-84	-2.6927e-09	-2.23385	4.06922e-05	-2.6927e-09	-2.23926
110001149	chr1:110001149:T:C	1.48365e-83	-2.6927e-09	-1.58156	7.82152e-05	-2.6927e-09	-1.58583
110001257	chr1:110001257:G:A	1.57918e-84	-2.83859	-0.983159	7.8124e-06	-2.75043	-1.13915
110001289	chr1:110001289:C:T	1.45167e-83	-2.6927e-09	-1.60335	6.87512e-05	-2.6927e-09	-1.7148
110001304	chr1:110001304:A:C	7.68535e-84	-2.6927e-09	-2.23934	4.11033e-05	-2.6927e-09	-2.2292
110001769	chr1:110001769:T:C	7.78214e-84	-2.6927e-09	-2.22682	4.09769e-05	-2.6927e-09	-2.23228
110002785	chr1:110002785:C:T	7.68498e-84	-2.6927e-09	-2.23939	4.10473e-05	-2.6927e-09	-2.23057
110002848	chr1:110002848:G:C	7.87412e-84	-2.6927e-09	-2.21507	4.24931e-05	-2.6927e-09	-2.19595
110004079	chr1:110004079:G:A	7.72402e-84	-2.6927e-09	-2.23432	4.16512e-05	-2.6927e-09	-2.21596
110004133	chr1:110004133:T:G	7.7478e-84	-2.6927e-09	-2.23124	4.06868e-05	-2.6927e-09	-2.23939
110004152	chr1:110004152:T:G	1.55572e-83	-2.6927e-09	-1.53413	7.10257e-05	-2.6927e-09	-1.68225
110005116	chr1:110005116:A:G	1.32644e-83	-2.6927e-09	-1.69357	6.13334e-05	-2.6927e-09	-1.82897
110007223	chr1:110007223:G:A	8.90701e-84	-2.09181	-4.05126e-09	4.42142e-05	-2.15625	-4.05126e-09
110007559	chr1:110007559:T:A	7.7497e-84	-2.6927e-09	-2.231	4.15683e-05	-2.6927e-09	-2.21795
110007596	chr1:110007596:A:G	1.48161e-83	-2.6927e-09	-1.58294	7.80872e-05	-2.6927e-09	-1.58747
110007760	chr1:110007760:G:A	7.68998e-84	-2.6927e-09	-2.23873	4.16316e-05	-2.6927e-09	-2.21643
110008640	chr1:110008640:A:G	7.85803e-84	-2.6927e-09	-2.21712	4.28253e-05	-2.6927e-09	-2.18816
110008703	chr1:110008703:T:G	5.56629e-84	-2.56192	-4.05126e-09	2.37614e-05	-2.77723	-4.05126e-09
110009320	chr1:110009320:T:C	7.87643e-84	-2.6927e-09	-2.21478	4.16387e-05	-2.6927e-09	-2.21626
110009477	chr1:110009477:A:T	4.22134e-84	-2.8385	-4.05126e-09	2.19909e-05	-2.85467	-4.05126e-09
110009600	chr1:110009600:T:A	1.39833e-82	0.661795	-4.05126e-09	0.342679	6.79926	-4.05126e-09
110010187	chr1:110010187:T:C	7.8964e-84	-2.6927e-09	-2.21225	4.26672e-05	-2.6927e-09	-2.19186
110012494	chr1:110012494:G:C	7.70214e-84	-2.6927e-09	-2.23716	4.07309e-05	-2.6927e-09	-2.23831
110013656	chr1:110013656:G:T	5.75481e-85	-2.62695	-2.20425	3.52952e-06	-2.55185	-2.13228
110013805	chr1:110013805:T:TC	1.15521e-83	-2.6927e-09	-1.83178	5.85282e-05	-2.6927e-09	-1.87578
110014101	chr1:110014101:G:A	7.87435e-84	-2.6927e-09	-2.21504	4.24858e-05	-2.6927e-09	-2.19612
110014393	chr1:110014393:A:G	7.18051e-85	-2.58912	-2.02075	4.4943e-06	-2.42462	-2.01786
110014443	chr1:110014443:A:C	9.69208e-84	-2.6927e-09	-2.00734	6.11772e-05	-2.6927e-09	-1.83152
110014567	chr1:110014567:T:C	1.51051e-83	-2.6927e-09	-1.56362	6.9389e-05	-2.6927e-09	-1.70556
110015803	chr1:110015803:A:G	1.28782e-83	-2.6927e-09	-1.72312	6.41066e-05	-2.6927e-09	-1.78474
110016621	chr1:110016621:G:C	8.11504e-84	-2.6927e-09	-2.18493	4.68811e-05	-2.6927e-09	-2.09768
110018183	chr1:110018183:C:T	7.69044e-84	-2.6927e-09	-2.23867	4.11591e-05	-2.6927e-09	-2.22785
110018504	chr1:110018504:AC:A	7.9117e-84	-2.6927e-09	-2.21031	4.31578e-05	-2.6927e-09	-2.18043
110019438	chr1:110019438:T:A	1.08393e-83	-2.6927e-09	-1.89547	5.52456e-05	-2.6927e-09	-1.9335
110020074	chr1:110020074:A:G	7.87366e-84	-2.6927e-09	-2.21513	4.24881e-05	-2.6927e-09	-2.19607
110020522	chr1:110020522:T:C	8.19221e-84	-2.6927e-09	-2.17547	4.43296e-05	-2.6927e-09	-2.15364
110020531	chr1:110020531:GC:G	1.36112e-84	-2.85389	-1.11646	6.63714e-06	-2.79504	-1.25757
110020544	chr1:110020544:T:C	5.00482e-85	-2.81968	-2.15116	2.94403e-06	-2.79281	-2.07271
110020627	chr1:110020627:C:A	7.69053e-84	-2.6927e-09	-2.23866	4.11476e-05	-2.6927e-09	-2.22813
110020923	chr1:110020923:C:T	4.7111e-84	-2.72873	-4.05126e-09	2.32302e-05	-2.79984	-4.05126e-09
110020986	chr1:110020986:G:A	7.8964e-84	-2.6927e-09	-2.21225	4.26672e-05	-2.6927e-09	-2.19186
110021192	chr1:110021192:G:A	5.71457e-85	-2.81481	-2.0234	2.92113e-06	-2.81164	-2.06169
110021254	chr1:110021254:C:CA	8.12953e-84	-2.6927e-09	-2.18315	4.16551e-05	-2.6927e-09	-2.21587
110021670	chr1:110021670:A:T	1.45516e-83	-2.6927e-09	-1.60095	6.88887e-05	-2.6927e-09	-1.7128
110022412	chr1:110022412:T:G	9.02098e-84	-2.6927e-09	-2.0791	4.47471e-05	-2.6927e-09	-2.14427
110022462	chr1:110022462:T:C	8.09413e-84	-2.6927e-09	-2.18751	4.7008e-05	-2.6927e-09	-2.09498
110023340	chr1:110023340:C:T	1.38594e-83	-2.6927e-09	-1.64969	6.40979e-05	-2.6927e-09	-1.78488
110024211	chr1:110024211:C:T	5.19534e-85	-2.71817	-2.21531	3.45945e-06	-2.47631	-2.22787
110024336	chr1:110024336:G:A	7.31455e-83	-2.6927e-09	0.0137978	0.000292093	-2.6927e-09	-0.26822
110024522	chr1:110024522:G:A	9.56864e-84	-2.6927e-09	-2.02016	5.99232e-05	-2.6927e-09	-1.85223
110025750	chr1:110025750:C:G	7.8739e-84	-2.6927e-09	-2.2151	4.24946e-05	-2.6927e-09	-2.19591
110026792	chr1:110026792:G:A	4.50445e-85	-2.85793	-2.21824	2.61398e-06	-2.77376	-2.21066
110027438	chr1:110027438:A:G	4.33447e-84	-2.81205	-4.05126e-09	8.16611e-05	-1.54271	-4.05126e-09
110027964	chr1:110027964:T:A	7.7524e-84	-2.6927e-09	-2.23065	4.15956e-05	-2.6927e-09	-2.2173
110028178	chr1:110028178:A:T	1.45581e-83	-2.6927e-09	-1.60051	5.92646e-05	-2.6927e-09	-1.86328
110028332	chr1:110028332:G:A	7.73208e-84	-2.6927e-09	-2.23328	4.14105e-05	-2.6927e-09	-2.22176
110028658	chr1:110028658:AAGG:A	8.00478e-84	-2.6927e-09	-2.19861	4.3464e-05	-2.6927e-09	-2.17336
110029814	chr1:110029814:T:A	7.80949e-84	-2.6927e-09	-2.22331	4.07282e-05	-2.6927e-09	-2.23837
110030041	chr1:110030041:G:A	1.11021e-83	-2.6927e-09	-1.87152	7.19014e-05	-2.6927e-09	-1.67
110030177	chr1:110030177:T:C	7.87632e-84	-2.6927e-09	-2.21479	4.25073e-05	-2.6927e-09	-2.19562
110030479	chr1:110030479:T:C	7.90122e-84	-2.6927e-09	-2.21164	4.25787e-05	-2.6927e-09	-2.19394
110030917	chr1:110030917:T:C	7.97288e-84	-2.6927e-09	-2.20261	4.1175e-05	-2.6927e-09	-2.22746
110031668	chr1:110031668:G:T	1.65511e-83	-2.6927e-09	-1.4722	9.26573e-05	-2.6927e-09	-1.41639
110032027	chr1:110032027:C:T	1.3821e-83	-2.6927e-09	-1.65247	8.01351e-05	-2.6927e-09	-1.56158
110032239	chr1:110032239:G:A	7.71631e-84	-2.6927e-09	-2.23532	4.13082e-05	-2.6927e-09	-2.22423
110032284	chr1:110032284:A:C	8.90372e-84	-2.6927e-09	-2.09218	4.26619e-05	-2.6927e-09	-2.19199
110032928	chr1:110032928:T:C	6.82917e-85	-2.80167	-1.85836	3.54366e-06	-2.796	-1.88414
110032998	chr1:110032998:T:C	6.74985e-85	-2.80418	-1.86753	3.5063e-06	-2.79818	-1.89256
110033323	chr1:110033323:T:C	1.75748e-83	-1.41219	-4.05126e-09	9.82366e-05	-1.35791	-4.05126e-09
110034626	chr1:110034626:G:A	7.70224e-84	-2.6927e-09	-2.23714	4.11782e-05	-2.6927e-09	-2.22738
110035333	chr1:110035333:T:C	5.78513e-85	-2.58805	-2.2379	3.00709e-06	-2.61203	-2.23229
110035909	chr1:110035909:C:T	6.26481e-84	-2.44371	-4.05126e-09	3.5695e-05	-2.37028	-4.05126e-09
110036274	chr1:110036274:C:T	8.00575e-84	-2.6927e-09	-2.19849	4.33612e-05	-2.6927e-09	-2.17573
110036412	chr1:110036412:C:T	7.86949e-84	-2.6927e-09	-2.21566	4.23878e-05	-2.6927e-09	-2.19843
110036585	chr1:110036585:G:A	9.57743e-84	-2.6927e-09	-2.01924	5.78073e-05	-2.6927e-09	-1.88818
110036686	chr1:110036686:C:T	7.83123e-84	-2.6927e-09	-2.22053	4.20896e-05	-2.6927e-09	-2.20549
110036741	chr1:110036741:C:T	1.72613e-83	-2.6927e-09	-1.43019	9.52875e-05	-2.6927e-09	-1.38839
110037023	chr1:110037023:C:T	9.55865e-84	-2.6927e-09	-2.02121	5.76485e-05	-2.6927e-09	-1.89093
110037026	chr1:110037026:G:A	1.79805e-83	-2.6927e-09	-1.38937	0.000103848	-2.6927e-09	-1.30236
110037593	chr1:110037593:G:A	1.01794e-84	-2.82511	-1.43576	7.31003e-06	-2.71993	-1.23611
110037635	chr1:110037635:G:A	9.48378e-84	-2.6927e-09	-2.02907	4.87606e-05	-2.6927e-09	-2.05837
110037816	chr1:110037816:C:T	7.72111e-84	-2.6927e-09	-2.23469	4.06963e-05	-2.6927e-09	-2.23916
110038259	chr1:110038259:C:A	6.50793e-84	-2.40563	-4.05126e-09	2.27973e-05	-2.81865	-4.05126e-09
110038307	chr1:110038307:G:GCTGCCA	1.41535e-83	-2.6927e-09	-1.62869	7.21247e-05	-2.6927e-09	-1.6669
110039158	chr1:110039158:T:G	9.8443e-85	-2.69388	-1.60047	8.02559e-06	-2.40758	-1.45508
110039672	chr1:110039672:A:C	9.63546e-84	-2.6927e-09	-2.0132	5.79261e-05	-2.6927e-09	-1.88613
110039851	chr1:110039851:C:T	8.79979e-84	-2.6927e-09	-2.10393	4.94477e-05	-2.6927e-09	-2.04438
110040262	chr1:110040262:A:G	7.73193e-84	-2.6927e-09	-2.2333	4.09997e-05	-2.6927e-09	-2.23173
110040289	chr1:110040289:C:T	1.84144e-83	-2.6927e-09	-1.36552	0.000103247	-2.6927e-09	-1.30817
110040503	chr1:110040503:C:T	7.69173e-84	-2.6927e-09	-2.23851	4.08648e-05	-2.6927e-09	-2.23502
110040818	chr1:110040818:T:C	4.15639e-84	-2.85401	-4.05126e-09	2.20357e-05	-2.85263	-4.05126e-09
110041248	chr1:110041248:C:T	7.76931e-84	-2.6927e-09	-2.22847	4.20075e-05	-2.6927e-09	-2.20744
110041394	chr1:110041394:T:G	9.7703e-84	-2.6927e-09	-1.99931	5.50694e-05	-2.6927e-09	-1.9367
110041635	chr1:110041635:C:T	2.14174e-83	-1.21445	-4.05126e-09	0.000116864	-1.18428	-4.05126e-09
110042391	chr1:110042391:C:G	7.61775e-84	-2.24817	-4.05126e-09	9.08212e-05	-1.4364	-4.05126e-09
110042451	chr1:110042451:T:C	7.87428e-84	-2.6927e-09	-2.21505	4.11578e-05	-2.6927e-09	-2.22788
110042515	chr1:110042515:A:G	6.16756e-85	-2.79482	-1.96711	4.06609e-06	-2.61466	-1.92795
110042975	chr1:110042975:C:T	6.2041e-84	-2.45344	-4.05126e-09	3.66573e-05	-2.34368	-4.05126e-09
110043002	chr1:110043002:A:G	8.02985e-84	-2.6927e-09	-2.19549	4.12725e-05	-2.6927e-09	-2.2251
110043461	chr1:110043461:T:C	8.03026e-84	-2.6927e-09	-2.19544	4.18915e-05	-2.6927e-09	-2.21021
110043958	chr1:110043958:G:A	7.71224e-84	-2.6927e-09	-2.23584	4.07368e-05	-2.6927e-09	-2.23816
110044207	chr1:110044207:T:C	8.12777e-84	-2.6927e-09	-2.18337	4.23398e-05	-2.6927e-09	-2.19957
110044493	chr1:110044493:G:A	8.12777e-84	-2.6927e-09	-2.18337	4.23398e-05	-2.6927e-09	-2.19957
110044495	chr1:110044495:C:T	4.77298e-85	-2.81948	-2.19879	2.57205e-06	-2.81718	-2.18341
110045302	chr1:110045302:G:A	7.85946e-85	-2.61304	-1.90648	5.659e-06	-2.47117	-1.74088
110045334	chr1:110045334:G:A	7.49256e-85	-2.79604	-1.77129	5.41052e-06	-2.64201	-1.61493
110045687	chr1:110045687:G:A	7.85096e-84	-2.6927e-09	-2.21802	4.12184e-05	-2.6927e-09	-2.22641
110045809	chr1:110045809:AAAGAG:A	8.08067e-84	-2.6927e-09	-2.18918	4.2151e-05	-2.6927e-09	-2.20403
110046607	chr1:110046607:A:T	4.52785e-85	-2.83386	-2.23713	2.36169e-06	-2.84694	-2.23898
110046896	chr1:110046896:A:C	7.82073e-84	-2.6927e-09	-2.22187	4.13406e-05	-2.6927e-09	-2.22345
110046954	chr1:110046954:G:A	4.15437e-84	-2.85449	-4.05126e-09	2.26646e-05	-2.82449	-4.05126e-09
110046957	chr1:110046957:G:A	9.88833e-85	-2.77256	-1.51733	6.83421e-06	-2.6	-1.42335
110047798	chr1:110047798:T:G	7.86026e-84	-2.6927e-09	-2.21683	4.24159e-05	-2.6927e-09	-2.19777
110048034	chr1:110048034:T:C	7.86435e-84	-2.6927e-09	-2.21631	4.23862e-05	-2.6927e-09	-2.19847
110048081	chr1:110048081:T:C	4.38887e-84	-2.79958	-4.05126e-09	2.46857e-05	-2.73907	-4.05126e-09
110048191	chr1:110048191:A:G	5.35679e-85	-2.66405	-2.23882	2.74304e-06	-2.70209	-2.23414
110048194	chr1:110048194:C:T	1.02554e-84	-2.79744	-1.456	6.99773e-06	-2.6441	-1.35561
110048362	chr1:110048362:A:G	7.86739e-84	-2.6927e-09	-2.21593	4.24106e-05	-2.6927e-09	-2.19789
110049065	chr1:110049065:G:T	4.1771e-84	-2.84904	-4.05126e-09	2.19718e-05	-2.85553	-4.05126e-09
110049082	chr1:110049082:G:C	1.3849e-83	-2.6927e-09	-1.65044	7.80427e-05	-2.6927e-09	-1.58804
110050020	chr1:110050020:GA:G	8.0514e-84	-2.6927e-09	-2.19281	4.2007e-05	-2.6927e-09	-2.20746
110050430	chr1:110050430:C:T	1.3849e-83	-2.6927e-09	-1.65044	7.80427e-05	-2.6927e-09	-1.58804
110051085	chr1:110051085:G:A	8.32123e-84	-2.6927e-09	-2.15984	4.65773e-05	-2.6927e-09	-2.10418
110051296	chr1:110051296:G:A	1.13169e-83	-2.6927e-09	-1.85236	6.46749e-05	-2.6927e-09	-1.77592
110051897	chr1:110051897:T:C	7.81153e-84	-2.6927e-09	-2.22305	4.13047e-05	-2.6927e-09	-2.22432
110052074	chr1:110052074:C:T	7.87412e-84	-2.6927e-09	-2.21507	4.24931e-05	-2.6927e-09	-2.19595
110052508	chr1:110052508:C:T	7.80089e-84	-2.6927e-09	-2.22441	4.19012e-05	-2.6927e-09	-2.20998
110052717	chr1:110052717:A:G	6.27696e-85	-2.50942	-2.23493	3.22926e-06	-2.54313	-2.22991
110052780	chr1:110052780:G:A	8.1434e-84	-2.6927e-09	-2.18145	4.0849e-05	-2.6927e-09	-2.23541
110052866	chr1:110052866:C:T	4.97872e-85	-2.82674	-2.14933	2.5825e-06	-2.84183	-2.1547
110053639	chr1:110053639:C:T	8.06496e-84	-2.6927e-09	-2.19112	4.35867e-05	-2.6927e-09	-2.17054
110054282	chr1:110054282:A:G	1.55964e-83	-2.6927e-09	-1.53161	7.11946e-05	-2.6927e-09	-1.67988
110054529	chr1:110054529:T:C	7.92994e-84	-2.6927e-09	-2.20801	4.27739e-05	-2.6927e-09	-2.18936
110054537	chr1:110054537:G:A	9.61887e-84	-2.6927e-09	-2.01493	5.12324e-05	-2.6927e-09	-2.00892
110054975	chr1:110054975:T:G	7.00722e-85	-2.60769	-2.0266	3.41988e-06	-2.64297	-2.07272
110055014	chr1:110055014:T:C	1.6588e-83	-2.6927e-09	-1.46997	7.48999e-05	-2.6927e-09	-1.62914
110055734	chr1:110055734:A:G	7.77648e-84	-2.6927e-09	-2.22755	4.13475e-05	-2.6927e-09	-2.22328
110055735	chr1:110055735:A:C	8.22502e-85	-2.28884	-2.18522	4.09127e-06	-2.34301	-2.19343
110055830	chr1:110055830:T:C	9.85925e-85	-2.81196	-1.48087	6.66505e-06	-2.66837	-1.38004
110055955	chr1:110055955:A:C	9.27371e-85	-2.80855	-1.5455	6.82549e-06	-2.66745	-1.35718
110056392	chr1:110056392:T:C	4.27959e-84	-2.8248	-4.05126e-09	3.19516e-05	-2.48107	-4.05126e-09
110056508	chr1:110056508:CT:C	9.69246e-84	-2.6927e-09	-2.0073	5.44784e-05	-2.6927e-09	-1.94749
110057174	chr1:110057174:C:T	5.31811e-85	-2.69899	-2.21113	2.71106e-06	-2.7512	-2.19675
110057382	chr1:110057382:G:A	8.56119e-84	-2.6927e-09	-2.13141	4.67791e-05	-2.6927e-09	-2.09986
110057430	chr1:110057430:G:A	2.07479e-83	-2.6927e-09	-1.24621	9.34133e-05	-2.6927e-09	-1.40826
110059175	chr1:110059175:C:G	1.09485e-84	-2.44679	-1.74125	8.40109e-06	-2.02512	-1.79181
110059538	chr1:110059538:CCTTT:C	8.09481e-84	-2.6927e-09	-2.18743	4.34152e-05	-2.6927e-09	-2.17448
110059560	chr1:110059560:T:G	6.36855e-85	-2.49425	-2.23562	3.15835e-06	-2.56014	-2.2351
110060250	chr1:110060250:A:G	6.3856e-85	-2.52504	-2.20215	3.13744e-06	-2.58087	-2.22102
110060257	chr1:110060257:C:T	3.05783e-83	-2.6927e-09	-0.858364	0.000128798	-2.6927e-09	-1.08705
110060360	chr1:110060360:G:A	7.68506e-84	-2.6927e-09	-2.23937	4.10591e-05	-2.6927e-09	-2.23028
110060524	chr1:110060524:T:C	8.00235e-84	-2.6927e-09	-2.19892	4.34213e-05	-2.6927e-09	-2.17434
110060850	chr1:110060850:G:A	7.70955e-84	-2.6927e-09	-2.23619	4.06961e-05	-2.6927e-09	-2.23916
110061017	chr1:110061017:G:C	8.32293e-84	-2.6927e-09	-2.15964	4.23969e-05	-2.6927e-09	-2.19822
110061318	chr1:110061318:AGTG:A	8.04934e-84	-2.6927e-09	-2.19306	4.09315e-05	-2.6927e-09	-2.23339
110061818	chr1:110061818:C:T	7.95678e-84	-2.6927e-09	-2.20463	4.34114e-05	-2.6927e-09	-2.17457
110061961	chr1:110061961:A:G	8.19506e-84	-2.6927e-09	-2.17512	4.41635e-05	-2.6927e-09	-2.15739
110062356	chr1:110062356:A:G	8.1456e-84	-2.6927e-09	-2.18117	4.08656e-05	-2.6927e-09	-2.235
110062417	chr1:110062417:T:C	1.02117e-83	-2.6927e-09	-1.95512	6.26544e-05	-2.6927e-09	-1.80766
110062465	chr1:110062465:G:C	9.48548e-84	-2.6927e-09	-2.02889	4.6975e-05	-2.6927e-09	-2.09568
110063456	chr1:110063456:C:T	8.50208e-84	-2.6927e-09	-2.13834	4.61971e-05	-2.6927e-09	-2.11238
110063459	chr1:110063459:C:T	1.10278e-84	-2.18951	-1.99132	1.03856e-05	-1.66382	-1.94105
110063766	chr1:110063766:G:A	8.48865e-84	-2.6927e-09	-2.13992	4.61126e-05	-2.6927e-09	-2.11421
110063819	chr1:110063819:C:T	7.89589e-84	-2.6927e-09	-2.21231	4.2818e-05	-2.6927e-09	-2.18833
110063916	chr1:110063916:G:A	1.88527e-83	-2.6927e-09	-1.342	8.5615e-05	-2.6927e-09	-1.49543
110064011	chr1:110064011:G:T	8.57349e-84	-2.6927e-09	-2.12998	4.49696e-05	-2.6927e-09	-2.13931
110064053	chr1:110064053:G:A	1.06862e-84	-2.61439	-1.5979	7.68081e-06	-2.34261	-1.56396
110064205	chr1:110064205:C:T	8.44322e-84	-2.6927e-09	-2.14529	4.61478e-05	-2.6927e-09	-2.11344
110064324	chr1:110064324:C:G	8.65326e-85	-2.35352	-2.06978	7.21678e-06	-2.00077	-1.96812
110064397	chr1:110064397:A:G	8.48923e-85	-2.35698	-2.08546	7.04505e-06	-2.00492	-1.98805
110065699	chr1:110065699:T:C	9.95149e-84	-2.6927e-09	-1.98093	4.92111e-05	-2.6927e-09	-2.04917
110065797	chr1:110065797:A:G	5.87371e-85	-2.59115	-2.2196	3.69272e-06	-2.42727	-2.21166
110065949	chr1:110065949:G:C	5.40912e-85	-2.8145	-2.07865	2.73493e-06	-2.85782	-2.08137
110065955	chr1:110065955:T:G	7.98055e-84	-2.6927e-09	-2.20165	4.10091e-05	-2.6927e-09	-2.2315
110066139	chr1:110066139:C:G	1.02866e-84	-2.39257	-1.85783	8.2543e-06	-2.05074	-1.78382
110066396	chr1:110066396:C:T	1.53477e-83	-2.6927e-09	-1.54769	8.00291e-05	-2.6927e-09	-1.5629
110066666	chr1:110066666:T:G	7.824e-84	-2.6927e-09	-2.22146	4.06978e-05	-2.6927e-09	-2.23912
110067074	chr1:110067074:A:C	8.17249e-84	-2.6927e-09	-2.17788	4.51525e-05	-2.6927e-09	-2.13525
110067720	chr1:110067720:G:A	7.7682e-84	-2.6927e-09	-2.22861	4.17597e-05	-2.6927e-09	-2.21336
110067901	chr1:110067901:CT:C	8.14663e-84	-2.6927e-09	-2.18105	4.10579e-05	-2.6927e-09	-2.23031
110068615	chr1:110068615:T:A	7.7353e-84	-2.6927e-09	-2.23286	4.07161e-05	-2.6927e-09	-2.23867
110068823	chr1:110068823:G:C	7.68986e-84	-2.6927e-09	-2.23875	4.07283e-05	-2.6927e-09	-2.23837
110068905	chr1:110068905:C:T	1.82106e-83	-2.6927e-09	-1.37665	8.16614e-05	-2.6927e-09	-1.54271
110068939	chr1:110068939:G:A	1.82784e-83	-2.6927e-09	-1.37293	8.18628e-05	-2.6927e-09	-1.54025
110069074	chr1:110069074:A:G	1.95012e-83	-2.6927e-09	-1.30818	8.71967e-05	-2.6927e-09	-1.47713
110069264	chr1:110069264:C:T	6.99436e-85	-2.39726	-2.23887	5.30377e-06	-2.04461	-2.23227
110069587	chr1:110069587:A:C	1.11269e-83	-2.6927e-09	-1.86929	6.25717e-05	-2.6927e-09	-1.80898
110069744	chr1:110069744:G:A	2.53604e-83	-2.6927e-09	-1.04547	0.000131098	-2.6927e-09	-1.06935
110069788	chr1:110069788:C:A	9.26873e-84	-2.6927e-09	-2.05201	4.62828e-05	-2.6927e-09	-2.11052
110069817	chr1:110069817:G:A	1.12199e-83	-2.6927e-09	-1.86097	6.21325e-05	-2.6927e-09	-1.81602
110070040	chr1:110070040:A:G	5.55238e-85	-2.65832	-2.20869	3.9206e-06	-2.41833	-2.16072
110070284	chr1:110070284:GGAA:G	7.92238e-84	-2.6927e-09	-2.20896	4.29425e-05	-2.6927e-09	-2.18543
110070801	chr1:110070801:C:T	4.31927e-84	-2.81557	-4.05126e-09	2.25008e-05	-2.83174	-4.05126e-09
110070855	chr1:110070855:C:T	9.88747e-84	-2.6927e-09	-1.98739	4.92749e-05	-2.6927e-09	-2.04788
110070921	chr1:110070921:G:T	1.25123e-83	-1.75194	-4.05126e-09	4.91012e-05	-2.05141	-4.05126e-09
110071025	chr1:110071025:G:A	7.2637e-85	-2.45816	-2.14019	5.50686e-06	-2.10721	-2.13208
110071052	chr1:110071052:G:A	6.23914e-85	-2.59963	-2.15077	4.71677e-06	-2.32703	-2.06713
110071076	chr1:110071076:T:C	8.39703e-84	-2.6927e-09	-2.15077	4.84755e-05	-2.6927e-09	-2.06424
110071731	chr1:110071731:G:C	8.89128e-84	-2.6927e-09	-2.09358	4.82215e-05	-2.6927e-09	-2.06949
110071778	chr1:110071778:G:A	7.69924e-85	-2.70012	-1.84	6.10582e-06	-2.47904	-1.65701
110071868	chr1:110071868:AAG:A	7.7073e-84	-2.6927e-09	-2.23648	4.06886e-05	-2.6927e-09	-2.23934
110072222	chr1:110072222:G:A	2.81518e-83	-2.6927e-09	-0.941043	0.000141174	-2.6927e-09	-0.995298
110072343	chr1:110072343:A:G	7.70803e-84	-2.6927e-09	-2.23639	4.06891e-05	-2.6927e-09	-2.23933
110073046	chr1:110073046:C:T	6.46815e-85	-2.63695	-2.0774	4.90231e-06	-2.38406	-1.97153
110073277	chr1:110073277:A:G	8.42499e-84	-2.6927e-09	-2.14745	4.44533e-05	-2.6927e-09	-2.15085
110073302	chr1:110073302:G:C	6.4328e-85	-2.63886	-2.08097	4.85791e-06	-2.38856	-1.97612
110073397	chr1:110073397:C:T	7.79809e-84	-2.6927e-09	-2.22477	4.24078e-05	-2.6927e-09	-2.19796
110073681	chr1:110073681:G:T	9.3486e-84	-2.6927e-09	-2.04343	4.94795e-05	-2.6927e-09	-2.04373
110073983	chr1:110073983:C:T	5.24304e-85	-2.81411	-2.11023	2.86391e-06	-2.81201	-2.08109
110074057	chr1:110074057:C:T	1.026e-84	-2.7261	-1.52689	7.32081e-06	-2.51696	-1.43761
110075755	chr1:110075755:C:T	8.20497e-84	-2.6927e-09	-2.17391	4.25287e-05	-2.6927e-09	-2.19511
110076108	chr1:110076108:A:G	8.76899e-85	-2.76195	-1.64806	6.04063e-06	-2.57253	-1.57425
110076168	chr1:110076168:G:A	1.53975e-83	-2.6927e-09	-1.54445	6.88001e-05	-2.6927e-09	-1.71409
110077050	chr1:110077050:C:A	2.70082e-83	-2.6927e-09	-0.982513	0.000155231	-2.6927e-09	-0.900379
110077129	chr1:110077129:G:A	8.02322e-84	-2.6927e-09	-2.19631	4.33714e-05	-2.6927e-09	-2.17549
110077495	chr1:110077495:C:T	9.48624e-85	-2.78945	-1.54195	6.84879e-06	-2.6143	-1.40692
110078395	chr1:110078395:A:C	8.15035e-85	-2.66677	-1.81641	6.39429e-06	-2.42294	-1.66695
110078890	chr1:110078890:G:C	7.74954e-84	-2.6927e-09	-2.23102	4.07772e-05	-2.6927e-09	-2.23717
110078899	chr1:110078899:T:C	7.88007e-84	-2.21432	-4.05126e-09	9.35377e-05	-1.40693	-4.05126e-09
110078969	chr1:110078969:C:T	1.12199e-83	-2.6927e-09	-1.86097	6.21325e-05	-2.6927e-09	-1.81602
110079014	chr1:110079014:T:C	1.67846e-83	-2.6927e-09	-1.45819	7.04785e-05	-2.6927e-09	-1.68999
110079090	chr1:110079090:A:G	1.67368e-83	-2.6927e-09	-1.46104	7.02949e-05	-2.6927e-09	-1.69259
110079564	chr1:110079564:A:AAGG	9.56693e-85	-2.41182	-1.91111	8.22598e-06	-2.05468	-1.78331
110079778	chr1:110079778:G:A	9.24654e-84	-2.6927e-09	-2.0544	4.91775e-05	-2.6927e-09	-2.04986
110080143	chr1:110080143:TC:T	2.27437e-84	-2.53904	-0.917907	1.19381e-05	-2.56479	-0.900766
110080149	chr1:110080149:TC:T	8.96397e-84	-2.6927e-09	-2.08544	4.68502e-05	-2.6927e-09	-2.09834
110080475	chr1:110080475:C:T	9.37566e-85	-2.14714	-2.19599	8.22179e-06	-1.64612	-2.19238
110080653	chr1:110080653:G:A	6.4332e-83	-2.6927e-09	-0.114596	0.000336714	-2.6927e-09	-0.126058
110081482	chr1:110081482:G:A	6.87567e-85	-2.63235	-2.0209	5.35915e-06	-2.36627	-1.90021
110082236	chr1:110082236:T:C	9.80423e-84	-2.6927e-09	-1.99584	5.21521e-05	-2.6927e-09	-1.99113
110082256	chr1:110082256:ATTG:A	1.5793e-83	-2.6927e-09	-1.51909	8.06917e-05	-2.6927e-09	-1.55466
110082314	chr1:110082314:C:T	1.58143e-83	-2.6927e-09	-1.51774	8.07965e-05	-2.6927e-09	-1.55336
110082762	chr1:110082762:T:C	8.16676e-84	-2.6927e-09	-2.17858	4.46929e-05	-2.6927e-09	-2.14548
110082963	chr1:110082963:C:T	8.05879e-84	-2.6927e-09	-2.19189	4.15223e-05	-2.6927e-09	-2.21906
110083083	chr1:110083083:G:C	1.25046e-83	-2.6927e-09	-1.75256	7.27589e-05	-2.6927e-09	-1.65814
110083645	chr1:110083645:CAG:C	4.74421e-85	-2.7966	-2.22771	2.53936e-06	-2.79571	-2.21767
110084148	chr1:110084148:G:A	1.82246e-83	-2.6927e-09	-1.37588	9.61157e-05	-2.6927e-09	-1.37974
110084238	chr1:110084238:G:T	4.70041e-85	-2.81549	-2.2181	2.5196e-06	-2.81704	-2.20415
110084640	chr1:110084640:G:A	7.77331e-84	-2.6927e-09	-2.22796	4.07032e-05	-2.6927e-09	-2.23899
110084975	chr1:110084975:A:C	9.0427e-84	-2.6927e-09	-2.0767	4.61497e-05	-2.6927e-09	-2.1134
110085091	chr1:110085091:T:C	1.66944e-83	-2.6927e-09	-1.46358	8.2674e-05	-2.6927e-09	-1.53039
110085301	chr1:110085301:T:A	4.48449e-85	-2.84791	-2.23271	2.39404e-06	-2.84733	-2.22499
110085411	chr1:110085411:A:G	4.48737e-83	-2.6927e-09	-0.474801	0.000182932	-2.6927e-09	-0.736176
110085590	chr1:110085590:A:G	4.78345e-85	-2.78974	-2.22634	2.54942e-06	-2.79461	-2.21481
110085672	chr1:110085672:G:T	8.17675e-84	-2.6927e-09	-2.17736	4.47632e-05	-2.6927e-09	-2.14391
110086006	chr1:110086006:G:T	7.73979e-84	-2.6927e-09	-2.23228	4.16562e-05	-2.6927e-09	-2.21584
110086042	chr1:110086042:A:G	6.64493e-84	-2.3848	-4.05126e-09	6.76666e-05	-1.7307	-4.05126e-09
110086438	chr1:110086438:T:G	7.70025e-84	-2.6927e-09	-2.2374	4.06874e-05	-2.6927e-09	-2.23937
110086847	chr1:110086847:C:T	4.76143e-84	-2.71811	-4.05126e-09	2.75127e-05	-2.63064	-4.05126e-09
110087275	chr1:110087275:C:T	1.35898e-84	-1.77045	-2.20148	1.42994e-05	-1.05835	-2.22672
110087583	chr1:110087583:G:A	7.90733e-84	-2.6927e-09	-2.21086	4.09323e-05	-2.6927e-09	-2.23337
110087727	chr1:110087727:A:G	7.70455e-84	-2.6927e-09	-2.23684	4.09611e-05	-2.6927e-09	-2.23267
110087828	chr1:110087828:C:G	7.70527e-84	-2.6927e-09	-2.23675	4.21094e-05	-2.6927e-09	-2.20502
110088067	chr1:110088067:C:T	7.84317e-84	-2.6927e-09	-2.21901	4.07819e-05	-2.6927e-09	-2.23706
110088554	chr1:110088554:A:C	7.78361e-84	-2.6927e-09	-2.22663	4.33675e-05	-2.6927e-09	-2.17558
110088767	chr1:110088767:C:T	4.77047e-85	-2.78206	-2.23673	2.3866e-06	-2.84848	-2.22694
110088848	chr1:110088848:G:A	7.85653e-84	-2.6927e-09	-2.21731	4.28894e-05	-2.6927e-09	-2.18667
110089355	chr1:110089355:A:C	5.6993e-85	-2.73973	-2.10116	2.94955e-06	-2.74733	-2.11631
110089914	chr1:110089914:A:T	6.02202e-85	-2.77446	-2.01136	3.15762e-06	-2.78068	-2.01479
110090263	chr1:110090263:AG:A	1.30857e-83	-2.6927e-09	-1.70713	6.42366e-05	-2.6927e-09	-1.78272
110090786	chr1:110090786:T:C	1.60899e-83	-2.6927e-09	-1.50046	6.84143e-05	-2.6927e-09	-1.71971
110091391	chr1:110091391:T:C	9.67721e-85	-2.27342	-2.03804	8.04823e-06	-1.76618	-2.09366
110091506	chr1:110091506:C:T	5.41564e-85	-2.68819	-2.20375	2.84098e-06	-2.69423	-2.20692
110092331	chr1:110092331:C:T	5.48598e-85	-2.65725	-2.22179	2.88593e-06	-2.66108	-2.22437
110094003	chr1:110094003:G:A	5.39068e-85	-2.6955	-2.20107	2.85918e-06	-2.69074	-2.20402
110094226	chr1:110094226:C:T	7.76648e-84	-2.6927e-09	-2.22884	4.11813e-05	-2.6927e-09	-2.22731
110094669	chr1:110094669:A:C	7.94604e-84	-2.6927e-09	-2.20598	4.08713e-05	-2.6927e-09	-2.23486
110094764	chr1:110094764:C:A	8.24566e-84	-2.6927e-09	-2.16897	4.21308e-05	-2.6927e-09	-2.20451
110094772	chr1:110094772:A:G	6.89514e-85	-2.70101	-1.94942	3.53422e-06	-2.70054	-1.98226
110094785	chr1:110094785:G:T	1.70236e-83	-1.44405	-4.05126e-09	8.08398e-05	-1.55282	-4.05126e-09
110094885	chr1:110094885:C:T	7.76532e-84	-2.6927e-09	-2.22899	4.07029e-05	-2.6927e-09	-2.23899
110095220	chr1:110095220:G:T	1.46425e-83	-2.6927e-09	-1.59472	5.85227e-05	-2.6927e-09	-1.87588
110095684	chr1:110095684:G:A	6.55114e-85	-2.79157	-1.91002	4.9058e-06	-2.6107	-1.74418
110095881	chr1:110095881:T:C	1.0334e-83	-2.6927e-09	-1.94321	5.40899e-05	-2.6927e-09	-1.95464
110096237	chr1:110096237:G:A	1.5681e-84	-1.63447	-2.19432	6.12967e-06	-1.93532	-2.19683
110096297	chr1:110096297:G:A	1.10774e-83	-2.6927e-09	-1.87375	5.09669e-05	-2.6927e-09	-2.01412
110097043	chr1:110097043:A:G	1.96154e-83	-2.6927e-09	-1.30234	0.00010477	-2.6927e-09	-1.29352
110097251	chr1:110097251:C:T	9.48996e-85	-2.76058	-1.57042	6.67954e-06	-2.57308	-1.47317
110097323	chr1:110097323:A:G	8.15281e-84	-2.6927e-09	-2.18029	4.61949e-05	-2.6927e-09	-2.11242
110097613	chr1:110097613:C:T	1.36754e-83	-2.57146	0.9084	8.32518e-05	-2.24574	0.722315
110097811	chr1:110097811:G:A	1.94721e-84	-2.83153	-0.780728	7.17703e-06	-2.85599	-1.11841
110097858	chr1:110097858:T:A	8.15075e-84	-2.6927e-09	-2.18054	4.61754e-05	-2.6927e-09	-2.11284
110097863	chr1:110097863:C:T	7.68547e-84	-2.6927e-09	-2.23932	4.09078e-05	-2.6927e-09	-2.23397
110098376	chr1:110098376:G:T	7.45823e-84	-2.26933	-4.05126e-09	3.34846e-05	-2.43421	-4.05126e-09
110098575	chr1:110098575:T:C	6.2205e-85	-2.51705	-2.23634	4.36853e-06	-2.26102	-2.20985
110098790	chr1:110098790:C:G	1.12888e-84	-2.67739	-1.48004	9.87355e-06	-2.26506	-1.39037
110099059	chr1:110099059:C:T	5.29643e-83	-2.6927e-09	-0.309035	0.000181373	-2.6927e-09	-0.744736
110099238	chr1:110099238:A:G	6.43982e-85	-2.49678	-2.22195	4.34605e-06	-2.23663	-2.23939
110099362	chr1:110099362:T:A	8.94157e-83	0.214643	-4.05126e-09	0.000476567	0.221316	-4.05126e-09
110100180	chr1:110100180:C:T	1.87123e-83	-2.6927e-09	-1.34947	8.90014e-05	-2.6927e-09	-1.45664
110100603	chr1:110100603:A:G	7.80609e-85	-2.28854	-2.23779	5.80996e-06	-1.96081	-2.22491
110100764	chr1:110100764:G:C	1.56955e-84	-1.92299	-1.90488	5.8988e-06	-2.13899	-2.03156
110100913	chr1:110100913:G:A	9.0668e-85	-2.47857	-1.89805	3.61752e-06	-2.63056	-2.02895
110101041	chr1:110101041:G:A	1.6376e-84	-1.89917	-1.88625	6.18645e-06	-2.10652	-2.01641
110101489	chr1:110101489:A:G	8.54371e-84	-2.6927e-09	-2.13346	4.4527e-05	-2.6927e-09	-2.1492
110101711	chr1:110101711:A:T	1.10953e-84	-2.85738	-1.31733	5.05512e-06	-2.83904	-1.48585
110102440	chr1:110102440:T:C	7.97165e-84	-2.6927e-09	-2.20276	4.08728e-05	-2.6927e-09	-2.23483
110102492	chr1:110102492:C:T	6.8082e-83	-2.6927e-09	-0.0579401	0.000229316	-2.6927e-09	-0.510193
110102705	chr1:110102705:C:T	6.33464e-85	-2.51538	-2.21982	2.7133e-06	-2.71025	-2.23688
110103126	chr1:110103126:C:G	2.61406e-83	-2.6927e-09	-1.01516	0.000124393	-2.6927e-09	-1.12185
110103293	chr1:110103293:T:A	5.39175e-83	-2.6927e-09	-0.291198	0.000153001	-2.6927e-09	-0.914849
110103624	chr1:110103624:A:T	2.49645e-84	-1.91738	-1.4464	1.20377e-05	-1.83279	-1.62445
110103661	chr1:110103661:A:G	8.37707e-85	-2.32031	-2.13542	6.10719e-06	-2.06148	-2.07434
110104159	chr1:110104159:TCAAA:T	7.88964e-84	-2.6927e-09	-2.2131	4.07635e-05	-2.6927e-09	-2.23751
110104236	chr1:110104236:A:G	2.1925e-83	-1.54122	0.350192	0.000194918	-0.880421	0.207707
110104467	chr1:110104467:G:A	2.69611e-84	-1.86935	-1.41749	1.26315e-05	-1.77029	-1.63881
110104526	chr1:110104526:G:A	7.78881e-84	-2.6927e-09	-2.22596	4.09874e-05	-2.6927e-09	-2.23203
110104639	chr1:110104639:C:T	5.13799e-84	-2.64199	-4.05126e-09	2.99684e-05	-2.54515	-4.05126e-09
110105079	chr1:110105079:C:T	1.27173e-83	-2.6927e-09	-1.73569	6.73733e-05	-2.6927e-09	-1.73504
110105376	chr1:110105376:C:T	2.36957e-83	-2.6927e-09	-1.11336	0.000108406	-2.6927e-09	-1.25941
110105377	chr1:110105377:A:G	9.29687e-85	-2.39347	-1.95809	6.93291e-06	-2.15738	-1.85163
110105936	chr1:110105936:C:T	8.45236e-84	-2.6927e-09	-2.14421	4.38066e-05	-2.6927e-09	-2.16551
110106347	chr1:110106347:C:T	2.08296e-83	-2.6927e-09	-1.24228	9.51474e-05	-2.6927e-09	-1.38987
110106582	chr1:110106582:C:T	1.18746e-84	-2.5235	-1.58334	8.38351e-06	-2.36927	-1.44975
110106592	chr1:110106592:G:A	2.15195e-83	-1.2097	-4.05126e-09	8.41312e-05	-1.51292	-4.05126e-09
110106839	chr1:110106839:A:G	1.02863e-84	-2.52945	-1.72097	7.28735e-06	-2.37573	-1.58342
110106916	chr1:110106916:G:A	2.01024e-83	-2.0613	0.783484	0.000127399	-1.57882	0.480855
110106997	chr1:110106997:C:T	1.65586e-84	-2.72135	-1.05298	8.29473e-06	-2.60278	-1.22689
110107071	chr1:110107071:T:C	9.77251e-85	-2.53262	-1.76904	6.87186e-06	-2.37741	-1.64045
110107091	chr1:110107091:T:G	1.0028e-84	-2.50681	-1.76904	7.08341e-06	-2.34709	-1.64045
110107380	chr1:110107380:A:G	9.00638e-85	-2.49492	-1.88838	6.51032e-06	-2.29898	-1.77292
110107460	chr1:110107460:G:T	1.34113e-84	-2.06245	-1.92269	7.89102e-06	-2.01378	-1.86579
110107723	chr1:110107723:G:A	1.17006e-84	-1.93265	-2.18895	6.54318e-06	-1.88812	-2.17875
110108150	chr1:110108150:C:T	4.47918e-85	-2.85432	-2.22748	2.39966e-06	-2.85537	-2.2146
110108156	chr1:110108156:G:A	6.08301e-85	-2.60074	-2.17499	3.8814e-06	-2.44795	-2.14115
110108290	chr1:110108290:T:C	1.03005e-83	-2.6927e-09	-1.94646	5.5584e-05	-2.6927e-09	-1.9274
110108343	chr1:110108343:T:C	7.83678e-84	-2.6927e-09	-2.21982	4.06946e-05	-2.6927e-09	-2.2392
110108400	chr1:110108400:A:C	7.6905e-85	-2.5784	-1.96285	4.03125e-06	-2.68678	-1.86444
110109011	chr1:110109011:C:T	4.52411e-84	-2.76923	-4.05126e-09	2.88554e-05	-2.58299	-4.05126e-09
110109092	chr1:110109092:T:C	7.68923e-84	-2.6927e-09	-2.23883	4.06966e-05	-2.6927e-09	-2.23915
110109766	chr1:110109766:C:T	8.93756e-85	-2.36044	-2.03054	4.62728e-06	-2.35033	-2.06299
110110021	chr1:110110021:G:A	3.89664e-82	-2.6927e-09	1.68663	0.000977049	-2.6927e-09	0.939244
110110275	chr1:110110275:A:AT	1.58377e-84	-2.61029	-1.20855	8.01289e-06	-2.83056	-1.03368
110110346	chr1:110110346:A:C	4.53487e-85	-2.8325	-2.23694	2.46239e-06	-2.83199	-2.21217
110110449	chr1:110110449:C:A	5.09078e-82	-2.6927e-09	1.95395	0.0010848	-2.6927e-09	1.04386
110110571	chr1:110110571:G:A	3.89616e-82	-2.6927e-09	1.68651	0.000994502	-2.6927e-09	0.95695
110110669	chr1:110110669:T:G	4.44783e-85	-2.84983	-2.23899	2.53877e-06	-2.8242	-2.18941
110111148	chr1:110111148:G:A	1.38761e-83	-2.6927e-09	-1.64849	7.36616e-05	-2.6927e-09	-1.64581
110111486	chr1:110111486:C:T	7.82285e-84	-2.6927e-09	-2.2216	4.11195e-05	-2.6927e-09	-2.22881
110111717	chr1:110111717:C:T	7.12464e-85	-2.852	-1.76568	3.9398e-06	-2.73753	-1.83663
110111773	chr1:110111773:AC:A	9.18096e-85	-2.71509	-1.64902	9.21991e-06	-1.95757	-1.76635
110111876	chr1:110111876:G:A	7.06662e-85	-2.85224	-1.77361	3.91959e-06	-2.73505	-1.84426
110112278	chr1:110112278:C:A	1.09195e-83	-2.6927e-09	-1.88811	4.7684e-05	-2.6927e-09	-2.0807
110112285	chr1:110112285:C:T	8.00555e-84	-2.6927e-09	-2.19852	4.26361e-05	-2.6927e-09	-2.19259
110112325	chr1:110112325:G:C	9.44527e-84	-2.6927e-09	-2.03314	4.726e-05	-2.6927e-09	-2.08963
110112888	chr1:110112888:C:T	1.31816e-83	-2.6927e-09	-1.69983	5.76562e-05	-2.6927e-09	-1.89079
110112994	chr1:110112994:G:A	1.53827e-83	-2.6927e-09	-1.54541	8.31052e-05	-2.6927e-09	-1.52518
110113062	chr1:110113062:G:A	8.42654e-84	-2.6927e-09	-2.14727	4.33945e-05	-2.6927e-09	-2.17496
110113097	chr1:110113097:C:T	1.10942e-82	-2.6927e-09	0.430358	0.00026798	-2.6927e-09	-0.354379
110113389	chr1:110113389:G:A	2.38153e-84	-2.84551	-0.565402	1.13878e-05	-2.8223	-0.690447
110113720	chr1:110113720:CAA:C	1.09492e-83	-1.88538	-4.05126e-09	5.56404e-05	-1.92638	-4.05126e-09
110113833	chr1:110113833:C:T	4.60681e-82	-2.6927e-09	1.85405	0.00112246	-2.6927e-09	1.07798
110114027	chr1:110114027:C:T	1.13868e-82	-2.6927e-09	0.45639	0.000278582	-2.6927e-09	-0.315579
110114211	chr1:110114211:G:A	5.31952e-84	-2.8169	0.209633	2.34159e-05	-2.78073	-0.0111463
110114348	chr1:110114348:T:A	4.70587e-84	-2.8226	0.092761	2.08437e-05	-2.7888	-0.119444
110114910	chr1:110114910:G:A	4.76382e-85	-2.85724	-2.16294	2.72676e-06	-2.71202	-2.23015
110114933	chr1:110114933:C:T	1.1424e-83	-2.6927e-09	-1.84294	5.15029e-05	-2.6927e-09	-2.00365
110115078	chr1:110115078:G:A	4.17077e-84	-2.85055	-4.05126e-09	2.23836e-05	-2.83697	-4.05126e-09
110115166	chr1:110115166:G:T	7.94766e-85	-2.28032	-2.22805	4.33373e-06	-2.24599	-2.23288
110115327	chr1:110115327:T:C	6.61773e-84	-2.85798	0.469076	2.50778e-05	-2.85181	0.128504
110115362	chr1:110115362:AT:A	7.09618e-84	-2.85793	0.538831	2.6736e-05	-2.85007	0.190792
110115417	chr1:110115417:T:C	4.79361e-84	-2.85559	0.144218	2.07418e-05	-2.84264	-0.0705006
110115614	chr1:110115614:C:T	4.75374e-85	-2.85765	-2.16465	2.73463e-06	-2.70864	-2.23066
110115615	chr1:110115615:G:A	1.03127e-83	-2.6927e-09	-1.94528	5.00429e-05	-2.6927e-09	-2.03241
110115638	chr1:110115638:C:T	8.85049e-85	-2.85787	-1.5429	5.87012e-06	-2.77769	-1.39773
110115993	chr1:110115993:G:A	4.44491e-84	-2.84008	0.0531887	1.94982e-05	-2.81424	-0.160727
110116096	chr1:110116096:G:T	1.04248e-83	-2.6927e-09	-1.93446	4.61833e-05	-2.6927e-09	-2.11267
110116185	chr1:110116185:G:T	8.53716e-84	-2.6927e-09	-2.13423	4.45035e-05	-2.6927e-09	-2.14972
110116468	chr1:110116468:T:C	7.45948e-84	-2.82835	0.559181	2.89369e-05	-2.79299	0.212818
110117083	chr1:110117083:T:C	1.71124e-83	-2.6927e-09	-1.43885	6.35271e-05	-2.6927e-09	-1.79383
110117816	chr1:110117816:C:T	1.42265e-83	-2.6927e-09	-1.62354	7.57235e-05	-2.6927e-09	-1.6182
110117891	chr1:110117891:G:A	1.44296e-83	-2.6927e-09	-1.60937	7.66218e-05	-2.6927e-09	-1.60641
110117904	chr1:110117904:T:G	7.97529e-85	-2.6824	-1.82249	4.05797e-06	-2.81331	-1.7313
110117943	chr1:110117943:C:T	5.90962e-85	-2.56639	-2.23827	4.44481e-06	-2.22536	-2.22819
110118215	chr1:110118215:T:C	5.10736e-85	-2.71785	-2.2327	2.49453e-06	-2.82618	-2.20501
110118291	chr1:110118291:A:G	1.23367e-82	-2.6927e-09	0.53651	0.000328098	-2.6927e-09	-0.15198
110118404	chr1:110118404:C:T	7.89388e-84	-2.6927e-09	-2.21257	4.13905e-05	-2.6927e-09	-2.22224
110118719	chr1:110118719:G:T	7.34332e-85	-2.36086	-2.22659	3.97978e-06	-2.33339	-2.23068
110118765	chr1:110118765:T:C	8.98611e-84	-2.08297	-4.05126e-09	3.83341e-05	-2.29895	-4.05126e-09
110118870	chr1:110118870:C:A	7.69833e-84	-2.6927e-09	-2.23765	4.06894e-05	-2.6927e-09	-2.23933
110119282	chr1:110119282:G:A	2.89495e-83	-2.6927e-09	-0.913099	0.000184577	-2.6927e-09	-0.727224
110119481	chr1:110119481:G:A	2.13886e-83	-2.6927e-09	-1.2158	0.00013556	-2.6927e-09	-1.03588
110119494	chr1:110119494:G:C	1.04527e-83	-2.6927e-09	-1.93179	4.62197e-05	-2.6927e-09	-2.11189
110119601	chr1:110119601:C:T	7.68693e-84	-2.6927e-09	-2.23913	4.06939e-05	-2.6927e-09	-2.23921
110119976	chr1:110119976:C:T	9.37505e-84	-2.6927e-09	-2.0406	5.48663e-05	-2.6927e-09	-1.94039
110120096	chr1:110120096:C:G	5.74541e-85	-2.83254	-2.00029	4.14934e-06	-2.61784	-1.9045
110120265	chr1:110120265:T:C	4.93543e-84	-2.68221	-4.05126e-09	2.43635e-05	-2.75221	-4.05126e-09
110120336	chr1:110120336:T:C	8.41875e-84	-2.6927e-09	-2.14819	4.5917e-05	-2.6927e-09	-2.11846
110120385	chr1:110120385:T:C	1.29658e-83	-2.6927e-09	-1.71634	6.29456e-05	-2.6927e-09	-1.80302
110120406	chr1:110120406:T:C	4.63757e-85	-2.82265	-2.2244	3.13042e-06	-2.58405	-2.22008
110120727	chr1:110120727:CTTTT:C	8.19438e-84	-2.6927e-09	-2.1752	4.96954e-05	-2.6927e-09	-2.03938
110120750	chr1:110120750:A:C	1.086e-83	-2.6927e-09	-1.89357	5.44474e-05	-2.6927e-09	-1.94806
110120890	chr1:110120890:T:C	8.41182e-84	-2.14902	-4.05126e-09	9.13013e-05	-1.43113	-4.05126e-09
110120996	chr1:110120996:T:A	9.88358e-84	-2.6927e-09	-1.98778	4.43373e-05	-2.6927e-09	-2.15347
110121152	chr1:110121152:C:T	9.88358e-84	-2.6927e-09	-1.98778	4.43373e-05	-2.6927e-09	-2.15347
110121158	chr1:110121158:A:G	4.80155e-85	-2.77305	-2.23925	3.26825e-06	-2.52456	-2.23647
110121229	chr1:110121229:A:G	4.76232e-85	-2.78147	-2.23903	3.21495e-06	-2.54187	-2.23561
110121426	chr1:110121426:A:G	5.41201e-85	-2.85654	-2.03608	3.00722e-06	-2.77966	-2.06461
110121560	chr1:110121560:C:T	5.87717e-85	-2.81437	-1.9958	4.22943e-06	-2.57082	-1.9324
110121729	chr1:110121729:TG:T	4.84934e-85	-2.78968	-2.21272	3.50898e-06	-2.5187	-2.17126
110121841	chr1:110121841:T:C	4.7247e-85	-2.79047	-2.23797	3.16352e-06	-2.5604	-2.23321
110121881	chr1:110121881:G:A	6.24772e-84	-2.64991	0.203477	2.81557e-05	-2.68534	0.0777998
110122299	chr1:110122299:C:T	7.50867e-85	-2.74843	-1.81675	5.28295e-06	-2.43825	-1.84255
110122695	chr1:110122695:A:T	5.77604e-85	-2.78302	-2.0445	4.05367e-06	-2.51613	-2.02954
110123205	chr1:110123205:G:A	2.45871e-83	-2.6927e-09	-1.07643	0.000117646	-2.6927e-09	-1.17761
110123788	chr1:110123788:A:G	4.99858e-85	-2.75054	-2.22154	3.55354e-06	-2.48679	-2.19056
110123841	chr1:110123841:G:T	8.05047e-84	-2.6927e-09	-2.19292	4.18057e-05	-2.6927e-09	-2.21226
110123985	chr1:110123985:G:C	8.16411e-84	-2.6927e-09	-2.17891	4.25715e-05	-2.6927e-09	-2.19411
110124254	chr1:110124254:A:G	7.68689e-84	-2.6927e-09	-2.23914	4.0694e-05	-2.6927e-09	-2.23921
110124679	chr1:110124679:A:G	1.27864e-83	-2.6927e-09	-1.73027	7.96599e-05	-2.6927e-09	-1.56753
110124795	chr1:110124795:C:A	1.42596e-83	-2.6927e-09	-1.62122	7.02919e-05	-2.6927e-09	-1.69264
110124822	chr1:110124822:A:T	7.68872e-84	-2.6927e-09	-2.2389	4.08317e-05	-2.6927e-09	-2.23583
110125534	chr1:110125534:G:T	7.98956e-84	-2.6927e-09	-2.20052	4.41399e-05	-2.6927e-09	-2.15793
110125560	chr1:110125560:A:G	7.69154e-84	-2.6927e-09	-2.23853	4.11797e-05	-2.6927e-09	-2.22735
110125730	chr1:110125730:T:A	3.11741e-84	-2.70996	-0.431687	1.50881e-05	-2.65023	-0.581151
110125862	chr1:110125862:C:T	1.42082e-83	-2.6927e-09	-1.62484	7.03483e-05	-2.6927e-09	-1.69183
110125885	chr1:110125885:G:A	1.25908e-83	-2.6927e-09	-1.74569	5.59316e-05	-2.6927e-09	-1.92116
110126066	chr1:110126066:C:T	7.73724e-84	-2.6927e-09	-2.23261	4.06947e-05	-2.6927e-09	-2.2392
110126117	chr1:110126117:T:G	4.90038e-85	-2.83448	-2.15745	2.55181e-06	-2.85589	-2.1526
110126238	chr1:110126238:C:T	5.19163e-84	-2.63161	-4.05126e-09	3.63173e-05	-2.353	-4.05126e-09
110126578	chr1:110126578:G:A	7.68693e-84	-2.6927e-09	-2.23913	4.06939e-05	-2.6927e-09	-2.23921
110126580	chr1:110126580:A:C	2.52267e-83	-2.6927e-09	-1.05075	0.000140927	-2.6927e-09	-0.997053
110126706	chr1:110126706:C:T	7.86692e-84	-2.6927e-09	-2.21599	4.30622e-05	-2.6927e-09	-2.18265
110126814	chr1:110126814:A:C	8.09583e-84	-2.6927e-09	-2.1873	4.06935e-05	-2.6927e-09	-2.23922
110127208	chr1:110127208:G:A	2.64647e-84	-1.52406	-1.78137	3.72309e-05	-0.533036	-1.79512
110127400	chr1:110127400:G:A	4.55971e-85	-2.85552	-2.20846	2.52433e-06	-2.82666	-2.19265
110127590	chr1:110127590:A:G	7.68667e-84	-2.6927e-09	-2.23917	4.0759e-05	-2.6927e-09	-2.23761
110127917	chr1:110127917:TC:T	4.53469e-85	-2.84688	-2.2226	2.56012e-06	-2.79651	-2.20873
110128197	chr1:110128197:G:A	2.52147e-83	-2.6927e-09	-1.05123	0.000154055	-2.6927e-09	-0.907986
110128548	chr1:110128548:G:T	9.9699e-84	-2.6927e-09	-1.97908	5.72231e-05	-2.6927e-09	-1.89833
110128698	chr1:110128698:T:G	5.61161e-85	-2.64054	-2.21586	2.56104e-06	-2.76618	-2.2387
110129119	chr1:110129119:T:G	1.57802e-83	-2.6927e-09	-1.5199	7.45541e-05	-2.6927e-09	-1.63377
110129397	chr1:110129397:G:T	8.42041e-84	-2.6927e-09	-2.14799	4.3608e-05	-2.6927e-09	-2.17005
110130544	chr1:110130544:T:TG	8.24678e-84	-2.6927e-09	-2.16883	4.31029e-05	-2.6927e-09	-2.1817
110130797	chr1:110130797:CG:C	4.88402e-85	-2.85292	-2.14235	2.8262e-06	-2.8574	-2.04896
110131106	chr1:110131106:A:G	2.41967e-83	-2.6927e-09	-1.09243	0.000150609	-2.6927e-09	-0.930604
110131224	chr1:110131224:G:A	1.78877e-83	-1.39454	-4.05126e-09	0.000105105	-1.29033	-4.05126e-09
110131385	chr1:110131385:CT:C	4.80921e-83	-2.6927e-09	-0.405534	0.00021479	-2.6927e-09	-0.575631
110131401	chr1:110131401:A:G	8.55446e-84	-2.6927e-09	-2.1322	4.28265e-05	-2.6927e-09	-2.18814
110131515	chr1:110131515:T:C	1.76929e-84	-1.52855	-2.17953	9.17559e-06	-1.51961	-2.20913
110131681	chr1:110131681:G:A	6.03503e-84	-2.48107	-4.05126e-09	2.76602e-05	-2.6253	-4.05126e-09
110131914	chr1:110131914:A:T	4.4659e-85	-2.85775	-2.22702	2.60515e-06	-2.771	-2.2168
110131941	chr1:110131941:G:A	5.89983e-85	-2.85665	-1.94966	3.46536e-06	-2.79818	-1.9043
110131973	chr1:110131973:C:T	1.82085e-83	-2.6927e-09	-1.37676	9.48432e-05	-2.6927e-09	-1.39307
110132559	chr1:110132559:G:A	7.685e-84	-2.6927e-09	-2.23938	4.13011e-05	-2.6927e-09	-2.2244
110132613	chr1:110132613:T:A	7.71162e-84	-2.6927e-09	-2.23592	4.08331e-05	-2.6927e-09	-2.2358
110132817	chr1:110132817:T:C	7.69247e-84	-2.6927e-09	-2.23841	4.0744e-05	-2.6927e-09	-2.23798
110132960	chr1:110132960:T:C	1.13632e-83	-2.6927e-09	-1.84827	6.11595e-05	-2.6927e-09	-1.83181
110133036	chr1:110133036:A:G	7.92794e-84	-2.6927e-09	-2.20826	4.43456e-05	-2.6927e-09	-2.15328
110133187	chr1:110133187:G:C	1.58203e-83	-2.6927e-09	-1.51736	8.77333e-05	-2.6927e-09	-1.47099
110134401	chr1:110134401:C:T	8.98673e-84	-2.6927e-09	-2.0829	5.19762e-05	-2.6927e-09	-1.99451
110134466	chr1:110134466:G:C	9.72685e-85	-2.32765	-1.9787	5.50718e-06	-2.28368	-1.95556
110135053	chr1:110135053:T:G	9.31719e-84	-2.6927e-09	-2.04679	5.4776e-05	-2.6927e-09	-1.94204
110135070	chr1:110135070:C:T	9.86133e-84	-2.6927e-09	-1.99003	5.85473e-05	-2.6927e-09	-1.87546
110135090	chr1:110135090:A:G	2.95899e-84	-2.40554	-0.788262	1.61984e-05	-2.38681	-0.77357
110135097	chr1:110135097:G:A	7.74643e-84	-2.6927e-09	-2.23142	4.07637e-05	-2.6927e-09	-2.2375
110135299	chr1:110135299:A:C	1.53763e-84	-2.33277	-1.51564	1.06984e-05	-2.27348	-1.30172
110135624	chr1:110135624:C:T	1.50271e-83	-2.6927e-09	-1.5688	7.24415e-05	-2.6927e-09	-1.66251
110135686	chr1:110135686:ACT:A	1.48444e-83	-2.6927e-09	-1.58103	9.57601e-05	-2.6927e-09	-1.38345
110135734	chr1:110135734:A:G	1.34811e-83	-2.6927e-09	-1.67736	6.92906e-05	-2.6927e-09	-1.70698
110136301	chr1:110136301:G:A	1.408e-83	-2.6927e-09	-1.6339	8.05085e-05	-2.6927e-09	-1.55693
110136307	chr1:110136307:A:G	1.84227e-84	-1.71219	-1.95547	8.33747e-06	-1.88685	-1.93769
110136351	chr1:110136351:C:T	8.01123e-84	-2.6927e-09	-2.19781	4.25004e-05	-2.6927e-09	-2.19578
110136395	chr1:110136395:A:G	3.99221e-84	-1.77225	-1.12206	2.9899e-05	-1.64013	-0.907336
110136488	chr1:110136488:T:A	1.12337e-84	-2.02847	-2.13385	5.09881e-06	-2.20156	-2.11473
110136568	chr1:110136568:G:T	7.71383e-84	-2.6927e-09	-2.23564	4.47059e-05	-2.6927e-09	-2.14519
110136974	chr1:110136974:T:C	4.25728e-84	-1.80161	-1.02842	3.21797e-05	-1.67814	-0.795815
110137343	chr1:110137343:C:T	9.99371e-84	-2.6927e-09	-1.9767	4.92491e-05	-2.6927e-09	-2.0484
110137465	chr1:110137465:C:A	1.34583e-83	-2.6927e-09	-1.67906	6.89699e-05	-2.6927e-09	-1.71162
110137492	chr1:110137492:G:A	2.51347e-84	-2.08162	-1.27536	1.36313e-05	-2.2402	-1.09272
110137666	chr1:110137666:C:T	2.71609e-83	-2.6927e-09	-0.976876	0.00012953	-2.6927e-09	-1.08138
110137717	chr1:110137717:T:A	5.04899e-84	-2.11029	-0.549172	2.79561e-05	-2.26838	-0.346278
110137796	chr1:110137796:C:T	2.71609e-83	-2.6927e-09	-0.976876	0.00012953	-2.6927e-09	-1.08138
110137808	chr1:110137808:G:A	1.20196e-83	-2.6927e-09	-1.79212	5.46825e-05	-2.6927e-09	-1.94375
110138401	chr1:110138401:C:T	5.29413e-84	-2.61206	-4.05126e-09	3.06363e-05	-2.52311	-4.05126e-09
110138920	chr1:110138920:T:G	5.92364e-84	-1.83843	-0.661272	4.23688e-05	-1.71123	-0.487649
110139661	chr1:110139661:T:A	3.3539e-84	-2.19056	-0.87797	2.40735e-05	-2.08152	-0.682657
110140111	chr1:110140111:A:T	2.92891e-84	-1.65471	-1.54931	1.31033e-05	-1.90054	-1.47189
110140276	chr1:110140276:G:A	8.32631e-84	-2.6927e-09	-2.15923	4.46047e-05	-2.6927e-09	-2.14745
110140303	chr1:110140303:A:G	8.09318e-84	-2.6927e-09	-2.18763	4.25011e-05	-2.6927e-09	-2.19576
110140335	chr1:110140335:G:T	2.42735e-84	-1.5018	-1.89005	1.03739e-05	-1.77438	-1.83162
110140749	chr1:110140749:T:C	8.72658e-85	-2.85616	-1.55871	5.73677e-06	-2.71512	-1.48328
110140773	chr1:110140773:G:A	2.64072e-83	-2.6927e-09	-1.00502	9.93649e-05	-2.6927e-09	-1.34649
110141665	chr1:110141665:T:C	8.37961e-84	-1.33164	-0.821212	6.32039e-05	-1.18822	-0.610703
110141919	chr1:110141919:T:A	1.54504e-83	-2.6927e-09	-1.54102	7.41063e-05	-2.6927e-09	-1.63979
110142019	chr1:110142019:A:G	1.04706e-83	-2.6927e-09	-1.93008	4.85849e-05	-2.6927e-09	-2.06198
110142389	chr1:110142389:C:T	2.4228e-84	-1.58002	-1.81371	1.12841e-05	-1.83333	-1.68857
110143396	chr1:110143396:TG:T	1.2248e-83	-2.6927e-09	-1.77329	6.74688e-05	-2.6927e-09	-1.73363
110143579	chr1:110143579:C:T	1.08794e-83	-2.6927e-09	-1.89178	5.78245e-05	-2.6927e-09	-1.88788
110143734	chr1:110143734:A:G	4.35573e-84	-1.62703	-1.18013	3.06031e-05	-1.51729	-1.0069
110143835	chr1:110143835:C:G	9.35971e-84	-2.6927e-09	-2.04224	4.66851e-05	-2.6927e-09	-2.10187
110144198	chr1:110144198:G:A	3.50076e-83	-2.6927e-09	-0.723087	0.000205464	-2.6927e-09	-0.620023
110144315	chr1:110144315:T:C	4.59281e-84	-1.59332	-1.16084	3.32017e-05	-1.47162	-0.971068
110144327	chr1:110144327:T:C	1.1204e-82	-1.50155	1.94176	0.000409725	-1.74104	1.81124
110144644	chr1:110144644:A:C	5.12154e-84	-1.66376	-0.981441	2.60944e-05	-1.87086	-0.812707
110144824	chr1:110144824:A:G	1.47713e-83	-2.6927e-09	-1.58597	7.43873e-05	-2.6927e-09	-1.63601
110144871	chr1:110144871:T:G	3.04121e-84	-1.59995	-1.56644	1.35886e-05	-1.85036	-1.48571
110144978	chr1:110144978:ACT:A	4.19568e-84	-2.8446	-4.05126e-09	2.39865e-05	-2.7678	-4.05126e-09
110145027	chr1:110145027:G:A	1.91315e-83	-2.6927e-09	-1.32732	7.66068e-05	-2.6927e-09	-1.60661
110145340	chr1:110145340:C:T	4.42556e-85	-2.85456	-2.23928	2.70137e-06	-2.71406	-2.23747
110145360	chr1:110145360:C:T	8.3487e-84	-2.6927e-09	-2.15655	4.16212e-05	-2.6927e-09	-2.21668
110146353	chr1:110146353:G:C	8.76284e-84	-2.6927e-09	-2.10813	4.93772e-05	-2.6927e-09	-2.0458
110146389	chr1:110146389:C:A	1.03057e-83	-1.94595	-4.05126e-09	4.13274e-05	-2.22377	-4.05126e-09
110146531	chr1:110146531:C:T	2.43224e-83	-2.6927e-09	-1.08726	9.48737e-05	-2.6927e-09	-1.39275
110146697	chr1:110146697:T:C	1.22894e-83	-2.6927e-09	-1.76992	5.66895e-05	-2.6927e-09	-1.9077
110146912	chr1:110146912:G:A	2.85176e-83	-2.6927e-09	-0.928133	0.000107956	-2.6927e-09	-1.26357
110147370	chr1:110147370:A:G	1.87639e-83	-2.6927e-09	-1.34672	7.49219e-05	-2.6927e-09	-1.62885
110147603	chr1:110147603:G:A	3.02387e-83	-2.6927e-09	-0.869532	0.000112015	-2.6927e-09	-1.22666
110147612	chr1:110147612:CA:C	1.16432e-83	-2.6927e-09	-1.82393	6.40521e-05	-2.6927e-09	-1.7856
110147901	chr1:110147901:T:G	3.06234e-83	-1.56048	0.703593	0.000158765	-1.60211	0.724242
110147955	chr1:110147955:G:A	3.17082e-83	-1.60339	0.781313	0.000162537	-1.64488	0.790497
110148144	chr1:110148144:A:G	9.97154e-84	-2.6927e-09	-1.97892	4.88852e-05	-2.6927e-09	-2.05582
110149076	chr1:110149076:G:A	9.32157e-84	-2.6927e-09	-2.04632	5.31164e-05	-2.6927e-09	-1.97281
110149165	chr1:110149165:A:T	1.33305e-83	-2.6927e-09	-1.6886	6.82221e-05	-2.6927e-09	-1.72252
110149243	chr1:110149243:A:G	1.01056e-83	-2.6927e-09	-1.96557	4.9432e-05	-2.6927e-09	-2.0447
110149304	chr1:110149304:C:T	9.32157e-84	-2.6927e-09	-2.04632	5.31164e-05	-2.6927e-09	-1.97281
110149472	chr1:110149472:G:C	9.00368e-84	-2.6927e-09	-2.08102	4.85452e-05	-2.6927e-09	-2.0628
110150016	chr1:110150016:C:T	2.21502e-81	-2.6927e-09	3.42436	0.0095981	-2.6927e-09	3.22403
110150243	chr1:110150243:A:C	9.90061e-84	-2.6927e-09	-1.98606	5.68733e-05	-2.6927e-09	-1.90447
110150265	chr1:110150265:C:G	1.77112e-83	-2.6927e-09	-1.40446	9.93671e-05	-2.6927e-09	-1.34647
110150387	chr1:110150387:C:T	8.79364e-84	-2.6927e-09	-2.10462	4.98328e-05	-2.6927e-09	-2.03662
110150641	chr1:110150641:C:T	5.84359e-85	-2.61034	-2.20555	3.81161e-06	-2.44648	-2.16077
110150825	chr1:110150825:T:C	1.12875e-84	-2.30634	-1.85121	3.53648e-06	-2.69853	-1.98363
110151077	chr1:110151077:G:A	1.12354e-83	-2.6927e-09	-1.85959	5.49933e-05	-2.6927e-09	-1.93808
110151088	chr1:110151088:T:C	3.20564e-81	-2.6927e-09	3.79401	0.010381	-2.6927e-09	3.30244
110151274	chr1:110151274:A:G	2.93485e-83	-2.6927e-09	-0.899411	0.000101432	-2.6927e-09	-1.3259
110151321	chr1:110151321:G:T	7.77222e-84	-2.6927e-09	-2.2281	4.07472e-05	-2.6927e-09	-2.23791
110151532	chr1:110151532:C:T	1.82401e-82	-2.6927e-09	0.927557	0.000847052	-2.6927e-09	0.79647
110152082	chr1:110152082:G:C	7.68985e-84	-2.6927e-09	-2.23875	4.08e-05	-2.6927e-09	-2.23661
110152156	chr1:110152156:T:G	9.86694e-85	-2.05868	-2.23337	5.52112e-06	-1.99762	-2.23909
110152281	chr1:110152281:A:G	7.73608e-84	-2.6927e-09	-2.23276	4.07e-05	-2.6927e-09	-2.23906
110152392	chr1:110152392:G:A	1.56368e-83	-2.6927e-09	-1.52902	7.45689e-05	-2.6927e-09	-1.63357
110152745	chr1:110152745:C:T	2.15116e-83	-2.6927e-09	-1.21006	0.000124488	-2.6927e-09	-1.12108
110152767	chr1:110152767:A:G	1.01934e-83	-2.6927e-09	-1.95691	5.26341e-05	-2.6927e-09	-1.98193
110153581	chr1:110153581:A:G	7.74383e-84	-2.23176	-4.05126e-09	3.50427e-05	-2.38872	-4.05126e-09
110153893	chr1:110153893:A:T	1.70574e-83	-1.44207	-4.05126e-09	5.57015e-05	-1.92529	-4.05126e-09
110154052	chr1:110154052:T:C	9.25543e-84	-2.6927e-09	-2.05344	5.22406e-05	-2.6927e-09	-1.98943
110154580	chr1:110154580:T:C	1.53617e-84	-1.98932	-1.86004	8.61519e-06	-1.94197	-1.8498
110154663	chr1:110154663:T:C	1.44443e-84	-1.8898	-2.02113	7.89507e-06	-1.84461	-2.03444
110154752	chr1:110154752:G:A	5.72275e-84	-2.5342	-4.05126e-09	2.66563e-05	-2.66227	-4.05126e-09
110154901	chr1:110154901:T:C	9.78986e-84	-2.6927e-09	-1.99731	5.74187e-05	-2.6927e-09	-1.89492
110155267	chr1:110155267:C:T	8.49083e-84	-2.6927e-09	-2.13967	4.69299e-05	-2.6927e-09	-2.09664
110155510	chr1:110155510:T:C	1.29372e-84	-1.83577	-2.18536	7.11344e-06	-1.80079	-2.18252
110155536	chr1:110155536:A:G	3.43637e-84	-1.67036	-1.37388	1.04021e-05	-1.98566	-1.61762
110155593	chr1:110155593:G:T	1.58362e-83	-2.6927e-09	-1.51635	8.18607e-05	-2.6927e-09	-1.54027
110155826	chr1:110155826:G:C	1.11625e-82	-2.6927e-09	0.436493	0.000580416	-2.6927e-09	0.418453
110156029	chr1:110156029:A:G	1.31379e-84	-1.88099	-2.12474	7.18884e-06	-1.85374	-2.11902
110157100	chr1:110157100:A:G	1.01713e-83	-2.6927e-09	-1.95908	5.90161e-05	-2.6927e-09	-1.86748
110157299	chr1:110157299:G:A	4.52103e-85	-2.84955	-2.22295	2.52168e-06	-2.79062	-2.22975
110157915	chr1:110157915:G:C	4.06085e-84	-0.708195	-2.16906	1.95572e-05	-0.839435	-2.13252
110158354	chr1:110158354:C:A	1.1027e-82	-2.6927e-09	0.42428	0.000588104	-2.6927e-09	0.431612
110158449	chr1:110158449:T:C	1.03966e-84	-2.01176	-2.22801	5.63034e-06	-1.98283	-2.23429
110158552	chr1:110158552:A:G	1.37363e-84	-1.84769	-2.11351	7.61793e-06	-1.80361	-2.11118
110158647	chr1:110158647:G:A	1.42163e-84	-1.83321	-2.09364	7.70958e-06	-1.81034	-2.09248
110158838	chr1:110158838:C:T	1.00553e-83	-2.6927e-09	-1.97056	5.43966e-05	-2.6927e-09	-1.94899
110158942	chr1:110158942:A:G	1.73019e-84	-2.0372	-1.69322	1.02085e-05	-1.99372	-1.62835
110159304	chr1:110159304:A:G	1.28392e-84	-1.87477	-2.15397	7.02265e-06	-1.84284	-2.15331
110159412	chr1:110159412:A:G	1.08681e-83	-2.6927e-09	-1.89282	6.3993e-05	-2.6927e-09	-1.78652
110159653	chr1:110159653:T:G	9.94016e-83	-2.6927e-09	0.320515	0.000543917	-2.6927e-09	0.353504
110160900	chr1:110160900:C:CA	1.12081e-83	-2.6927e-09	-1.86201	6.61541e-05	-2.6927e-09	-1.75331
110160997	chr1:110160997:G:A	2.89547e-84	-2.18188	-1.03363	1.67333e-05	-2.12311	-1.00478
110161199	chr1:110161199:T:C	9.56686e-84	-2.6927e-09	-2.02035	5.40734e-05	-2.6927e-09	-1.95495
110162308	chr1:110162308:T:G	4.14175e-84	-2.85753	-4.05126e-09	2.27033e-05	-2.82278	-4.05126e-09
110162665	chr1:110162665:G:A	8.74897e-84	-2.6927e-09	-2.10972	4.66348e-05	-2.6927e-09	-2.10295
110162726	chr1:110162726:G:A	1.13607e-83	-2.6927e-09	-1.84849	5.78495e-05	-2.6927e-09	-1.88745
110162820	chr1:110162820:A:G	1.01371e-83	-2.6927e-09	-1.96246	5.88517e-05	-2.6927e-09	-1.87027
110163157	chr1:110163157:G:A	1.53999e-84	-2.2479	-1.59898	9.05945e-06	-2.19145	-1.55003
110163300	chr1:110163300:T:C	1.32902e-83	-2.6927e-09	-1.69162	7.4413e-05	-2.6927e-09	-1.63566
110163428	chr1:110163428:A:G	1.39939e-83	-2.6927e-09	-1.64003	6.52822e-05	-2.6927e-09	-1.76657
110163935	chr1:110163935:G:C	1.48296e-83	-2.6927e-09	-1.58202	8.74472e-05	-2.6927e-09	-1.47426
110163987	chr1:110163987:A:G	8.6206e-83	-2.6927e-09	0.178087	0.000450886	-2.6927e-09	0.165923
110164429	chr1:110164429:C:A	5.58662e-84	-2.55828	-4.05126e-09	3.373e-05	-2.4269	-4.05126e-09
110164835	chr1:110164835:A:G	9.74371e-84	-2.6927e-09	-2.00203	5.61716e-05	-2.6927e-09	-1.91688
110164959	chr1:110164959:G:A	5.17471e-83	-2.6927e-09	-0.332285	0.000297632	-2.6927e-09	-0.249434
110165169	chr1:110165169:C:T	6.7578e-84	-2.36795	-4.05126e-09	3.11958e-05	-2.50501	-4.05126e-09
110165226	chr1:110165226:T:C	5.06491e-84	-1.99978	-0.656531	2.00364e-05	-2.2295	-0.718243
110165593	chr1:110165593:C:T	8.61002e-84	-2.6927e-09	-2.12573	4.66807e-05	-2.6927e-09	-2.10196
110166196	chr1:110166196:A:G	4.14018e-84	-2.85791	-4.05126e-09	2.19725e-05	-2.8555	-4.05126e-09
110166351	chr1:110166351:G:T	4.15502e-84	-2.85433	-4.05126e-09	2.34139e-05	-2.79196	-4.05126e-09
110166719	chr1:110166719:C:A	7.98028e-84	-2.6927e-09	-2.20168	4.39042e-05	-2.6927e-09	-2.16328
110167097	chr1:110167097:T:C	1.071e-84	-2.07728	-2.13278	6.08327e-06	-2.02278	-2.11697
110167098	chr1:110167098:G:A	1.80001e-84	-1.77837	-1.91249	6.08496e-06	-2.07509	-2.06438
110167112	chr1:110167112:G:A	4.70273e-85	-2.85377	-2.17932	2.57034e-06	-2.78747	-2.21378
110167272	chr1:110167272:G:A	7.80171e-84	-2.6927e-09	-2.22431	4.097e-05	-2.6927e-09	-2.23245
110167740	chr1:110167740:T:C	4.22206e-84	-1.89511	-0.943221	1.5475e-05	-2.14605	-1.06002
110167953	chr1:110167953:C:T	7.71018e-84	-2.6927e-09	-2.23611	4.168e-05	-2.6927e-09	-2.21527
110168036	chr1:110168036:C:G	1.723e-83	-2.6927e-09	-1.432	0.000103208	-2.6927e-09	-1.30855
110168238	chr1:110168238:C:T	1.27891e-83	-2.6927e-09	-1.73006	7.05445e-05	-2.6927e-09	-1.68905
110168543	chr1:110168543:T:C	9.03447e-84	-2.6927e-09	-2.07761	5.1758e-05	-2.6927e-09	-1.99871
110169532	chr1:110169532:G:A	1.37018e-84	-2.19336	-1.77035	8.35229e-06	-2.14185	-1.68091
110170024	chr1:110170024:T:A	1.40891e-84	-2.28092	-1.65491	8.42427e-06	-2.24419	-1.56999
110170122	chr1:110170122:T:C	8.58328e-84	-2.6927e-09	-2.12884	4.87025e-05	-2.6927e-09	-2.05956
110170146	chr1:110170146:C:A	7.73303e-84	-2.6927e-09	-2.23315	4.14372e-05	-2.6927e-09	-2.22111
110170172	chr1:110170172:C:T	2.52833e-83	-2.6927e-09	-1.04851	0.00015148	-2.6927e-09	-0.924836
110170352	chr1:110170352:C:T	9.98097e-84	-2.6927e-09	-1.97797	5.57812e-05	-2.6927e-09	-1.92385
110170471	chr1:110170471:A:G	8.98327e-84	-2.6927e-09	-2.08329	5.17029e-05	-2.6927e-09	-1.99978
110170670	chr1:110170670:G:A	6.93969e-83	-0.038811	-4.05126e-09	0.000386014	0.01058	-4.05126e-09
110170761	chr1:110170761:C:T	7.71859e-84	-2.6927e-09	-2.23502	4.18638e-05	-2.6927e-09	-2.21087
110170913	chr1:110170913:C:T	1.18185e-84	-1.89834	-2.21323	4.59416e-06	-2.1815	-2.23901
110171469	chr1:110171469:A:G	7.78223e-84	-2.6927e-09	-2.22681	4.06882e-05	-2.6927e-09	-2.23935
110171481	chr1:110171481:A:G	7.8677e-84	-2.6927e-09	-2.21589	4.07725e-05	-2.6927e-09	-2.23729
110171518	chr1:110171518:G:A	7.96569e-84	-2.6927e-09	-2.20351	4.21401e-05	-2.6927e-09	-2.20429
110171814	chr1:110171814:A:T	1.19001e-84	-1.9753	-2.1294	3.53468e-06	-2.45692	-2.22575
110171982	chr1:110171982:A:G	8.22348e-84	-2.6927e-09	-2.17166	4.15458e-05	-2.6927e-09	-2.2185
110172806	chr1:110172806:C:T	1.7961e-83	-2.6927e-09	-1.39045	0.000100362	-2.6927e-09	-1.33651
110172895	chr1:110172895:A:G	8.7912e-84	-2.6927e-09	-2.1049	4.38976e-05	-2.6927e-09	-2.16343
110172896	chr1:110172896:A:C	8.79284e-84	-2.6927e-09	-2.10472	4.39055e-05	-2.6927e-09	-2.16325
110172961	chr1:110172961:T:C	8.7912e-84	-2.6927e-09	-2.1049	4.38976e-05	-2.6927e-09	-2.16343
110173146	chr1:110173146:A:C	1.17583e-84	-2.55615	-1.56053	5.68159e-06	-2.82595	-1.38211
110173203	chr1:110173203:C:G	8.60067e-84	-2.6927e-09	-2.12681	4.31296e-05	-2.6927e-09	-2.18108
110173277	chr1:110173277:G:A	8.60067e-84	-2.6927e-09	-2.12681	4.31296e-05	-2.6927e-09	-2.18108
110173839	chr1:110173839:T:C	8.41143e-84	-2.6927e-09	-2.14906	4.24023e-05	-2.6927e-09	-2.19809
110174518	chr1:110174518:C:T	5.30728e-84	-2.60957	-4.05126e-09	2.4567e-05	-2.74389	-4.05126e-09
110174715	chr1:110174715:C:T	1.25804e-83	-2.6927e-09	-1.74652	5.93483e-05	-2.6927e-09	-1.86187
110175187	chr1:110175187:A:G	7.71858e-84	-2.6927e-09	-2.23502	4.14233e-05	-2.6927e-09	-2.22145
110175983	chr1:110175983:C:T	1.69609e-83	-2.6927e-09	-1.44774	7.55819e-05	-2.6927e-09	-1.62008
110176829	chr1:110176829:C:A	7.9347e-84	-2.6927e-09	-2.20741	4.09774e-05	-2.6927e-09	-2.23227
110177378	chr1:110177378:TCA:T	7.69049e-84	-2.6927e-09	-2.23867	4.07022e-05	-2.6927e-09	-2.23901
110177381	chr1:110177381:C:G	5.49248e-85	-2.8036	-2.07426	2.71405e-06	-2.85306	-2.09379
110177649	chr1:110177649:G:A	1.09358e-83	-2.6927e-09	-1.88661	5.52887e-05	-2.6927e-09	-1.93272
110178449	chr1:110178449:A:G	1.77831e-84	-1.53733	-2.16566	6.02842e-06	-1.91834	-2.23046
110178962	chr1:110178962:A:G	5.37463e-84	-1.47622	-1.12074	1.66172e-05	-1.85586	-1.27899
110179773	chr1:110179773:G:A	5.84177e-84	-1.19505	-1.31857	4.93662e-05	-0.730661	-1.31537
110179833	chr1:110179833:G:A	8.35084e-84	-2.6927e-09	-2.15629	4.43126e-05	-2.6927e-09	-2.15402
110180031	chr1:110180031:T:G	1.6276e-84	-1.57594	-2.21561	5.95584e-06	-1.92397	-2.23695
110180172	chr1:110180172:C:T	8.07674e-84	-2.6927e-09	-2.18966	4.34602e-05	-2.6927e-09	-2.17345
110180327	chr1:110180327:A:C	2.55623e-83	-2.6927e-09	-1.03753	0.000114901	-2.6927e-09	-1.20122
110180495	chr1:110180495:G:A	2.041e-83	-1.26263	-4.05126e-09	7.49509e-05	-1.62846	-4.05126e-09
110180941	chr1:110180941:C:T	5.00447e-83	-2.6927e-09	-0.365737	0.000215235	-2.6927e-09	-0.573561
110181022	chr1:110181022:G:A	7.99848e-84	-2.6927e-09	-2.1994	4.2918e-05	-2.6927e-09	-2.186
110181077	chr1:110181077:G:A	5.4006e-85	-2.83942	-2.05531	2.86389e-06	-2.85731	-2.0358
110181223	chr1:110181223:G:A	1.98834e-84	-1.4934	-2.09796	6.88702e-06	-1.83363	-2.18202
110181335	chr1:110181335:G:A	7.68533e-84	-2.6927e-09	-2.23934	4.08124e-05	-2.6927e-09	-2.23631
110181647	chr1:110181647:T:G	8.26557e-84	-2.6927e-09	-2.16655	4.36434e-05	-2.6927e-09	-2.16924
110181792	chr1:110181792:AGT:A	1.43237e-84	-2.66913	-1.25019	7.75072e-06	-2.70738	-1.19013
110181880	chr1:110181880:T:C	1.34738e-83	-2.6927e-09	-1.6779	6.93824e-05	-2.6927e-09	-1.70566
110181885	chr1:110181885:G:A	1.63084e-84	-1.57588	-2.21367	6.11635e-06	-1.89532	-2.23901
110182051	chr1:110182051:T:G	8.01351e-84	-2.6927e-09	-2.19752	4.10327e-05	-2.6927e-09	-2.23092
110182280	chr1:110182280:G:A	7.50123e-84	-2.26359	-4.05126e-09	3.55585e-05	-2.37411	-4.05126e-09
110182300	chr1:110182300:G:T	9.08952e-84	-2.6927e-09	-2.07153	4.69536e-05	-2.6927e-09	-2.09613
110182320	chr1:110182320:C:G	4.44547e-85	-2.85721	-2.23215	2.57673e-06	-2.76343	-2.23534
110182462	chr1:110182462:C:T	5.93539e-85	-2.71864	-2.08167	3.57148e-06	-2.50972	-2.16259
110182885	chr1:110182885:G:C	2.25256e-82	-2.6927e-09	1.13858	0.00103614	-2.6927e-09	0.997962
110182943	chr1:110182943:G:A	9.49884e-84	-2.6927e-09	-2.02748	5.31608e-05	-2.6927e-09	-1.97197
110183018	chr1:110183018:C:T	1.64527e-84	-2.18507	-1.59568	8.30268e-06	-2.10565	-1.72307
110183162	chr1:110183162:TATACAC:T	2.28214e-83	-2.6927e-09	-1.15096	0.000107234	-2.6927e-09	-1.27028
110183753	chr1:110183753:G:A	2.166e-83	-2.6927e-09	-1.20318	0.000100371	-2.6927e-09	-1.33641
110183839	chr1:110183839:TTGTC:T	1.33408e-83	-2.6927e-09	-1.68783	7.89072e-05	-2.6927e-09	-1.57702
110183985	chr1:110183985:ACT:A	5.3405e-85	-2.84621	-2.05971	2.98081e-06	-2.83745	-2.01565
110184005	chr1:110184005:C:T	4.22863e-83	-2.6927e-09	-0.534189	0.000249503	-2.6927e-09	-0.425823
110184173	chr1:110184173:T:C	1.47968e-84	-1.69075	-2.19608	1.17126e-05	-1.26345	-2.22118
110184396	chr1:110184396:C:T	1.81548e-84	-1.77764	-1.90467	9.2842e-06	-1.70352	-2.01346
110184601	chr1:110184601:C:G	1.1862e-83	-2.6927e-09	-1.80531	6.901e-05	-2.6927e-09	-1.71104
110184879	chr1:110184879:A:T	1.05794e-83	-2.6927e-09	-1.91975	5.26683e-05	-2.6927e-09	-1.98128
110185373	chr1:110185373:C:T	1.4088e-83	-2.6927e-09	-1.63333	6.361e-05	-2.6927e-09	-1.79252
110185378	chr1:110185378:C:T	7.81199e-85	-2.54845	-1.97713	3.73109e-06	-2.6367	-1.99189
110185433	chr1:110185433:G:T	1.73851e-83	-2.6927e-09	-1.42304	8.18826e-05	-2.6927e-09	-1.54001
110185629	chr1:110185629:C:T	6.51037e-85	-2.56639	-2.14145	3.78261e-06	-2.45996	-2.15492
110185646	chr1:110185646:G:T	1.34158e-83	-2.6927e-09	-1.68222	7.97528e-05	-2.6927e-09	-1.56636
110185925	chr1:110185925:C:T	5.51222e-83	-2.6927e-09	-0.269101	0.000242743	-2.6927e-09	-0.453289
110186127	chr1:110186127:C:T	1.33926e-83	-2.6927e-09	-1.68395	7.95914e-05	-2.6927e-09	-1.56839
110186512	chr1:110186512:T:C	5.72475e-83	-2.6927e-09	-0.231269	0.000216258	-2.6927e-09	-0.568819
110186698	chr1:110186698:C:T	8.96794e-84	-2.6927e-09	-2.085	5.14861e-05	-2.6927e-09	-2.00398
110186782	chr1:110186782:C:T	1.57308e-84	-1.66096	-2.16466	4.31555e-06	-2.32995	-2.15312
110186899	chr1:110186899:T:G	1.80518e-83	-2.6927e-09	-1.38541	7.73286e-05	-2.6927e-09	-1.59723
110187540	chr1:110187540:C:G	1.51318e-84	-2.21971	-1.64472	8.78791e-06	-2.11423	-1.65769
110188143	chr1:110188143:T:C	1.76541e-84	-1.79727	-1.913	1.00161e-05	-1.69893	-1.94217
110189286	chr1:110189286:A:G	7.814e-84	-2.6927e-09	-2.22274	4.19185e-05	-2.6927e-09	-2.20957
110190363	chr1:110190363:C:T	4.19278e-83	-2.6927e-09	-0.542705	0.000211376	-2.6927e-09	-0.591655
110190481	chr1:110190481:C:T	7.93173e-84	-2.6927e-09	-2.20778	4.47173e-05	-2.6927e-09	-2.14493
110190492	chr1:110190492:A:C	8.04996e-84	-2.6927e-09	-2.19299	4.16052e-05	-2.6927e-09	-2.21707
110190607	chr1:110190607:C:T	7.73024e-84	-2.6927e-09	-2.23351	4.08397e-05	-2.6927e-09	-2.23564
110190843	chr1:110190843:G:A	3.59602e-84	-1.64486	-1.35397	1.79794e-05	-1.47183	-1.58423
110191052	chr1:110191052:C:T	7.61801e-85	-2.41785	-2.13287	3.27704e-06	-2.65893	-2.09942
110191172	chr1:110191172:A:G	1.31079e-84	-2.28706	-1.72096	4.03571e-06	-2.75995	-1.79016
110191881	chr1:110191881:T:C	8.88105e-84	-2.6927e-09	-2.09473	4.45588e-05	-2.6927e-09	-2.14848
110192668	chr1:110192668:C:T	8.77457e-84	-2.1068	-4.05126e-09	2.89906e-05	-2.57832	-4.05126e-09
110192765	chr1:110192765:C:G	7.91338e-84	-2.6927e-09	-2.2101	4.18606e-05	-2.6927e-09	-2.21095
110192905	chr1:110192905:A:G	8.28322e-84	-2.6927e-09	-2.16442	4.28553e-05	-2.6927e-09	-2.18746
110192940	chr1:110192940:C:T	8.03854e-84	-2.6927e-09	-2.19441	4.16861e-05	-2.6927e-09	-2.21512
110193187	chr1:110193187:T:C	1.00551e-84	-2.51	-1.76316	3.66487e-06	-2.83806	-1.80844
110193790	chr1:110193790:G:C	6.18434e-85	-2.7796	-1.97962	2.81876e-06	-2.85745	-2.05154
110193893	chr1:110193893:G:A	8.7229e-84	-2.6927e-09	-2.1127	4.67297e-05	-2.6927e-09	-2.10091
110194106	chr1:110194106:G:A	4.77044e-85	-2.82188	-2.19692	2.43569e-06	-2.85728	-2.19778
110194219	chr1:110194219:C:T	1.50028e-83	-1.57042	-4.05126e-09	0.000145361	-0.96607	-4.05126e-09
110194240	chr1:110194240:A:G	6.46945e-85	-2.71083	-2.00332	2.78971e-06	-2.85016	-2.06919
110194419	chr1:110194419:C:T	8.34256e-84	-2.6927e-09	-2.15728	4.40686e-05	-2.6927e-09	-2.15955
110194500	chr1:110194500:T:G	9.77873e-84	-2.6927e-09	-1.99844	6.11995e-05	-2.6927e-09	-1.83115
110194530	chr1:110194530:C:T	9.06279e-84	-2.6927e-09	-2.07448	4.61983e-05	-2.6927e-09	-2.11235
110195050	chr1:110195050:G:A	1.15827e-82	-2.6927e-09	0.473441	0.000649674	-2.6927e-09	0.531178
110195410	chr1:110195410:G:A	8.80579e-84	-2.6927e-09	-2.10324	4.42522e-05	-2.6927e-09	-2.15539
110195674	chr1:110195674:G:A	7.20494e-85	-2.44569	-2.16078	2.71295e-06	-2.7502	-2.19706
110195835	chr1:110195835:C:A	1.17846e-83	-2.6927e-09	-1.81186	6.75158e-05	-2.6927e-09	-1.73293
110196003	chr1:110196003:T:C	9.27629e-83	-2.6927e-09	0.251394	0.000512585	-2.6927e-09	0.294173
110196514	chr1:110196514:C:CTGTGG	4.36358e-83	-0.502775	-4.05126e-09	0.000219724	-0.552918	-4.05126e-09
110196649	chr1:110196649:A:G	2.16889e-83	-1.20185	-4.05126e-09	0.000230392	-0.50551	-4.05126e-09
110196679	chr1:110196679:T:C	4.42514e-85	-2.8573	-2.23664	2.37095e-06	-2.84285	-2.23915
110197025	chr1:110197025:C:T	5.39473e-85	-2.8429	-2.05291	2.97305e-06	-2.8413	-2.0144
110197242	chr1:110197242:A:G	7.72213e-85	-2.75343	-1.78372	3.45035e-06	-2.85798	-1.84884
110197360	chr1:110197360:G:A	8.4467e-84	-2.6927e-09	-2.14488	4.52345e-05	-2.6927e-09	-2.13343
110197545	chr1:110197545:C:T	8.78712e-84	-2.6927e-09	-2.10537	4.52074e-05	-2.6927e-09	-2.13403
110197651	chr1:110197651:G:T	8.31333e-85	-2.43806	-2.02532	2.90736e-06	-2.76424	-2.1138
110197676	chr1:110197676:C:T	8.26423e-84	-2.6927e-09	-2.16672	4.20382e-05	-2.6927e-09	-2.20671
110197850	chr1:110197850:A:G	6.24459e-85	-2.71964	-2.02988	2.71995e-06	-2.85534	-2.08934
110197920	chr1:110197920:C:T	9.45016e-84	-2.6927e-09	-2.03262	4.67754e-05	-2.6927e-09	-2.09994
110198066	chr1:110198066:C:T	6.17873e-85	-2.7561	-2.00403	2.68458e-06	-2.85788	-2.09989
110198309	chr1:110198309:G:A	8.01371e-85	-2.84631	-1.65377	4.74233e-06	-2.83915	-1.54961
110198464	chr1:110198464:C:T	9.73097e-85	-2.51979	-1.78614	4.64602e-06	-2.68841	-1.72087
110198563	chr1:110198563:G:A	1.79808e-83	-2.6927e-09	-1.38935	8.89453e-05	-2.6927e-09	-1.45727
110198724	chr1:110198724:A:C	9.04837e-84	-2.6927e-09	-2.07607	4.62496e-05	-2.6927e-09	-2.11124
110198727	chr1:110198727:G:T	2.43051e-84	-2.316	-1.07455	7.36529e-06	-2.7732	-1.17532
110199565	chr1:110199565:C:G	1.01687e-83	-2.6927e-09	-1.95934	5.37196e-05	-2.6927e-09	-1.96152
110199605	chr1:110199605:A:G	1.03653e-83	-2.6927e-09	-1.94019	5.79646e-05	-2.6927e-09	-1.88546
110199637	chr1:110199637:C:T	8.81033e-84	-2.6927e-09	-2.10273	4.41518e-05	-2.6927e-09	-2.15766
110199644	chr1:110199644:A:G	1.71583e-83	-2.6927e-09	-1.43617	7.51904e-05	-2.6927e-09	-1.62527
110199993	chr1:110199993:A:G	9.06606e-85	-2.244	-2.1327	3.02995e-06	-2.6583	-2.17844
110200207	chr1:110200207:A:G	1.14838e-83	-2.6927e-09	-1.83772	5.71318e-05	-2.6927e-09	-1.89993
110200363	chr1:110200363:A:G	4.74773e-84	-2.72099	-4.05126e-09	2.3397e-05	-2.79268	-4.05126e-09
110200370	chr1:110200370:T:G	9.4857e-85	-2.29227	-2.03918	3.13529e-06	-2.68696	-2.11562
110200756	chr1:110200756:G:A	8.14311e-84	-2.6927e-09	-2.18148	4.17397e-05	-2.6927e-09	-2.21384
110200966	chr1:110200966:G:C	7.22718e-84	-2.3008	-4.05126e-09	3.75689e-05	-2.31912	-4.05126e-09
110201213	chr1:110201213:G:A	6.92824e-85	-2.60704	-2.03859	3.34863e-06	-2.74794	-1.9888
110202252	chr1:110202252:G:A	6.56703e-84	-2.39659	-4.05126e-09	3.79116e-05	-2.31004	-4.05126e-09
110202377	chr1:110202377:T:C	8.49224e-84	-2.6927e-09	-2.1395	4.39166e-05	-2.6927e-09	-2.163
110202393	chr1:110202393:T:G	7.87405e-84	-0.231049	-1.98403	3.13255e-05	-0.45704	-2.04382
110202595	chr1:110202595:C:A	8.07747e-84	-2.6927e-09	-2.18957	4.26299e-05	-2.6927e-09	-2.19274
110202870	chr1:110202870:C:T	6.93862e-85	-2.6488	-1.99534	3.41441e-06	-2.7766	-1.94069
110202904	chr1:110202904:T:G	6.83226e-85	-2.66082	-1.99876	3.36699e-06	-2.78383	-1.94744
110203638	chr1:110203638:G:A	1.40691e-84	-2.18649	-1.75076	4.68013e-06	-2.63113	-1.77084
110203745	chr1:110203745:G:A	7.81519e-84	-2.6927e-09	-2.22258	4.2256e-05	-2.6927e-09	-2.20155
110203931	chr1:110203931:G:A	9.74977e-84	-2.6927e-09	-2.00141	4.78051e-05	-2.6927e-09	-2.07816
110204024	chr1:110204024:G:A	9.36114e-84	-2.6927e-09	-2.04209	5.70351e-05	-2.6927e-09	-1.90163
110204572	chr1:110204572:C:T	8.23827e-84	-2.6927e-09	-2.16986	4.33927e-05	-2.6927e-09	-2.175
110205019	chr1:110205019:T:C	9.79014e-84	-2.6927e-09	-1.99728	6.0802e-05	-2.6927e-09	-1.83767
110205204	chr1:110205204:G:A	9.14356e-85	-2.38475	-1.98343	4.11425e-06	-2.6029	-1.92794
110205430	chr1:110205430:A:G	4.27143e-84	-2.82671	-4.05126e-09	2.36865e-05	-2.78039	-4.05126e-09
110205709	chr1:110205709:A:G	2.85765e-83	-2.6927e-09	-0.926067	0.000151292	-2.6927e-09	-0.926078
110206303	chr1:110206303:T:C	4.34755e-84	-2.80904	-4.05126e-09	2.47222e-05	-2.73759	-4.05126e-09
110207246	chr1:110207246:A:G	9.09835e-84	-2.6927e-09	-2.07056	5.19966e-05	-2.6927e-09	-1.99411
110207588	chr1:110207588:G:A	1.56621e-84	-2.55465	-1.27535	9.76666e-06	-2.23275	-1.43357
110207655	chr1:110207655:A:G	7.18828e-85	-2.69237	-1.91641	3.48406e-06	-2.7777	-1.9194
110207766	chr1:110207766:G:A	7.21713e-85	-2.4415	-2.16328	3.24485e-06	-2.62432	-2.14391
110208202	chr1:110208202:C:T	1.52411e-83	-2.6927e-09	-1.55466	9.09639e-05	-2.6927e-09	-1.43483
110208267	chr1:110208267:C:G	1.45901e-84	-2.72741	-1.17348	6.29833e-06	-2.79451	-1.3105
110208509	chr1:110208509:C:G	1.18652e-83	-2.6927e-09	-1.80504	5.8693e-05	-2.6927e-09	-1.87297
110208912	chr1:110208912:C:G	7.09645e-84	-1.82867	-0.490392	2.0814e-05	-2.28623	-0.623436
110208924	chr1:110208924:G:A	7.70559e-84	-2.6927e-09	-2.23671	4.06922e-05	-2.6927e-09	-2.23926
110208952	chr1:110208952:T:C	1.6155e-83	-2.6927e-09	-1.49642	8.41491e-05	-2.6927e-09	-1.5127
110209025	chr1:110209025:C:G	6.04736e-84	-2.47903	-4.05126e-09	2.50464e-05	-2.72456	-4.05126e-09
110209040	chr1:110209040:G:A	5.95906e-85	-2.57472	-2.22161	2.66411e-06	-2.72669	-2.23873
110209091	chr1:110209091:C:T	1.12304e-83	-2.6927e-09	-1.86003	5.06045e-05	-2.6927e-09	-2.02125
110209500	chr1:110209500:TA:T	8.88941e-84	-2.6927e-09	-2.09379	4.58142e-05	-2.6927e-09	-2.1207
110209502	chr1:110209502:A:T	8.90405e-84	-2.6927e-09	-2.09215	4.58792e-05	-2.6927e-09	-2.11928
110209517	chr1:110209517:A:G	4.41646e-84	-1.92047	-0.872844	1.02336e-05	-2.61686	-1.00275
110209629	chr1:110209629:A:C	1.47379e-83	-2.6927e-09	-1.58823	8.14735e-05	-2.6927e-09	-1.54502
110209639	chr1:110209639:A:G	5.28456e-85	-2.74483	-2.17162	2.65179e-06	-2.76919	-2.20087
110210845	chr1:110210845:C:T	4.21604e-84	-2.83976	-4.05126e-09	2.26976e-05	-2.82303	-4.05126e-09
110211075	chr1:110211075:C:T	3.31262e-83	-2.6927e-09	-0.77833	0.000191825	-2.6927e-09	-0.688707
110211085	chr1:110211085:C:T	8.2521e-84	-2.6927e-09	-2.16819	4.2674e-05	-2.6927e-09	-2.1917
110211143	chr1:110211143:G:C	1.38785e-84	-2.51563	-1.43527	4.36604e-06	-2.79585	-1.67558
110211186	chr1:110211186:G:A	1.13831e-84	-2.20995	-1.93916	3.7049e-06	-2.64254	-1.99309
110211430	chr1:110211430:A:T	8.70177e-85	-2.74634	-1.67138	4.31235e-06	-2.75765	-1.72616
110212453	chr1:110212453:G:A	1.7333e-83	-1.42604	-4.05126e-09	0.000117129	-1.18201	-4.05126e-09
110212475	chr1:110212475:C:T	8.23206e-84	-2.6927e-09	-2.17062	4.2634e-05	-2.6927e-09	-2.19264
110212733	chr1:110212733:A:G	3.49535e-83	-2.6927e-09	-0.724634	0.000182891	-2.6927e-09	-0.736402
110213475	chr1:110213475:T:C	8.68735e-84	-2.6927e-09	-2.11679	4.59842e-05	-2.6927e-09	-2.11699
110213895	chr1:110213895:G:A	8.76769e-85	-2.66039	-1.74977	4.24045e-06	-2.77477	-1.72585
110214055	chr1:110214055:C:T	4.30063e-84	-2.81989	-4.05126e-09	2.42613e-05	-2.75641	-4.05126e-09
110214819	chr1:110214819:A:C	9.00547e-85	-2.84211	-1.54129	5.31183e-06	-2.80945	-1.4659
110215062	chr1:110215062:G:A	9.97791e-84	-2.6927e-09	-1.97828	5.82295e-05	-2.6927e-09	-1.8809
110215332	chr1:110215332:T:C	9.13156e-84	-2.26095	0.194037	2.7643e-05	-2.70527	0.0793475
110215753	chr1:110215753:A:G	1.11534e-84	-2.50948	-1.66001	3.89215e-06	-2.81922	-1.76711
110215790	chr1:110215790:A:C	1.00248e-83	-2.6927e-09	-1.97359	5.03299e-05	-2.6927e-09	-2.02669
110216014	chr1:110216014:A:G	1.1726e-83	-2.6927e-09	-1.81685	6.70565e-05	-2.6927e-09	-1.73976
110216354	chr1:110216354:G:A	8.52118e-84	-2.6927e-09	-2.1361	4.20288e-05	-2.6927e-09	-2.20694
110216425	chr1:110216425:G:A	1.5474e-84	-2.73481	-1.10727	7.63397e-06	-2.85484	-1.05784
110216442	chr1:110216442:T:A	1.37653e-83	-2.77929	1.12279	5.77599e-05	-2.85696	0.967962
110216818	chr1:110216818:A:T	5.39728e-85	-2.77938	-2.11596	2.59516e-06	-2.85793	-2.13371
110216833	chr1:110216833:G:A	6.52674e-85	-2.84701	-1.85832	3.30307e-06	-2.8386	-1.91184
110216845	chr1:110216845:T:A	9.09115e-85	-2.31107	-2.06287	3.1563e-06	-2.69872	-2.09717
110216933	chr1:110216933:T:C	1.06759e-83	-2.6927e-09	-1.91066	5.99409e-05	-2.6927e-09	-1.85193
110217174	chr1:110217174:T:C	1.31896e-84	-2.73678	-1.26503	5.88368e-06	-2.85788	-1.31523
110217656	chr1:110217656:G:A	4.77789e-84	-2.79882	0.0841673	2.22823e-05	-2.85457	0.0130754
110217822	chr1:110217822:A:G	2.97535e-84	-2.2934	-0.894887	7.71907e-06	-2.68395	-1.21765
110217891	chr1:110217891:G:A	1.04625e-83	-2.6927e-09	-1.93085	5.43656e-05	-2.6927e-09	-1.94956
110217957	chr1:110217957:C:T	1.04903e-83	-2.6927e-09	-1.9282	5.41843e-05	-2.6927e-09	-1.9529
110218398	chr1:110218398:T:C	8.67409e-85	-2.2844	-2.13649	2.91883e-06	-2.7232	-2.15091
110218488	chr1:110218488:C:T	1.25487e-83	-2.6927e-09	-1.74904	7.3519e-05	-2.6927e-09	-1.64775
110218661	chr1:110218661:C:T	5.44798e-84	-1.86877	-0.714633	1.20646e-05	-2.41379	-1.04122
110219273	chr1:110219273:C:T	9.12747e-84	-2.6927e-09	-2.06736	5.08459e-05	-2.6927e-09	-2.01649
110219815	chr1:110219815:C:T	9.2526e-84	-2.6927e-09	-2.05375	4.93401e-05	-2.6927e-09	-2.04655
110220396	chr1:110220396:G:A	7.80559e-84	-2.6927e-09	-2.22381	4.25281e-05	-2.6927e-09	-2.19513
110221042	chr1:110221042:C:T	8.61768e-84	-2.12484	-4.05126e-09	5.14325e-05	-2.00502	-4.05126e-09
110221083	chr1:110221083:A:G	1.16906e-83	-2.6927e-09	-1.81987	5.79978e-05	-2.6927e-09	-1.88489
110222770	chr1:110222770:A:G	1.03794e-84	-2.74732	-1.4941	5.4627e-06	-2.69429	-1.55306
110222776	chr1:110222776:C:T	5.85646e-84	-0.782566	-1.72854	2.76081e-05	-0.883955	-1.74323
110223029	chr1:110223029:T:C	2.1452e-83	-2.6927e-09	-1.21284	0.000114517	-2.6927e-09	-1.20457
110223832	chr1:110223832:G:A	3.51129e-84	-0.985227	-2.03744	2.00825e-05	-0.911932	-2.03351
110223844	chr1:110223844:G:A	6.36052e-85	-2.80671	-1.92442	3.04787e-06	-2.85792	-1.97293
110224726	chr1:110224726:T:A	7.35259e-85	-2.79875	-1.78743	3.36827e-06	-2.84899	-1.8819
110224956	chr1:110224956:C:T	8.61096e-84	-2.6927e-09	-2.12562	4.43659e-05	-2.6927e-09	-2.15282
110225080	chr1:110225080:T:C	5.01192e-84	-2.66683	-4.05126e-09	2.45686e-05	-2.74382	-4.05126e-09
110225230	chr1:110225230:G:C	4.29907e-84	-2.84408	0.0238259	1.6223e-05	-2.82369	-0.335173
110225276	chr1:110225276:C:T	5.61565e-84	-2.5531	-4.05126e-09	3.02359e-05	-2.53626	-4.05126e-09
110225439	chr1:110225439:G:A	3.60939e-84	-1.846	-1.14911	7.99836e-06	-2.43237	-1.43369
110225744	chr1:110225744:G:A	1.97377e-83	-2.6927e-09	-1.29612	8.76092e-05	-2.6927e-09	-1.47241
110226837	chr1:110226837:C:T	9.60323e-84	-2.6927e-09	-2.01655	4.79664e-05	-2.6927e-09	-2.07479
110226967	chr1:110226967:C:T	9.21697e-84	-1.85856	-0.199046	2.19281e-05	-2.33602	-0.521507
110227524	chr1:110227524:A:G	1.76404e-83	-2.6927e-09	-1.40846	8.46425e-05	-2.6927e-09	-1.50686
110227531	chr1:110227531:C:G	1.24938e-84	-2.21463	-1.84138	9.87793e-06	-1.86028	-1.79471
110227560	chr1:110227560:G:A	4.03967e-84	-1.65285	-1.22964	2.5303e-05	-1.46019	-1.25418
110227643	chr1:110227643:A:G	2.98993e-84	-1.25724	-1.92616	1.4297e-05	-1.30401	-1.98124
110227743	chr1:110227743:C:A	1.22851e-84	-2.01156	-2.06129	9.08714e-06	-1.64191	-2.09652
110227813	chr1:110227813:T:C	5.41492e-85	-2.82633	-2.06575	2.73848e-06	-2.82967	-2.10822
110228126	chr1:110228126:C:T	1.01844e-83	-2.6927e-09	-1.95779	5.71471e-05	-2.6927e-09	-1.89966
110228241	chr1:110228241:T:C	6.43896e-84	-2.41629	-4.05126e-09	3.20936e-05	-2.47664	-4.05126e-09
110228548	chr1:110228548:G:A	9.37403e-84	-2.6927e-09	-2.04071	5.51223e-05	-2.6927e-09	-1.93574
110229242	chr1:110229242:C:T	8.0573e-84	-2.6927e-09	-2.19207	4.59677e-05	-2.6927e-09	-2.11735
110229477	chr1:110229477:G:A	1.03766e-84	-2.00373	-2.23795	3.33505e-06	-2.51752	-2.22328
110229611	chr1:110229611:A:G	8.43981e-84	-2.6927e-09	-2.14569	4.83251e-05	-2.6927e-09	-2.06734
110229878	chr1:110229878:T:C	8.59926e-84	-2.6927e-09	-2.12698	4.59423e-05	-2.6927e-09	-2.11791
110229879	chr1:110229879:GC:G	8.59926e-84	-2.6927e-09	-2.12698	4.59423e-05	-2.6927e-09	-2.11791
110229957	chr1:110229957:A:G	7.69389e-84	-2.6927e-09	-2.23823	4.09101e-05	-2.6927e-09	-2.23392
110230145	chr1:110230145:C:T	7.948e-84	-2.6927e-09	-2.20573	4.36859e-05	-2.6927e-09	-2.16827
110230223	chr1:110230223:C:T	4.26965e-83	-2.6927e-09	-0.524537	0.000195944	-2.6927e-09	-0.667464
110230286	chr1:110230286:A:T	1.31919e-83	-2.6927e-09	-1.69905	6.42961e-05	-2.6927e-09	-1.78179
110230799	chr1:110230799:T:C	6.82539e-85	-2.53489	-2.1257	3.27423e-06	-2.66437	-2.09484
110231303	chr1:110231303:G:A	3.37233e-83	-2.6927e-09	-0.760463	0.000153118	-2.6927e-09	-0.914081
110231336	chr1:110231336:G:A	8.84379e-84	-2.6927e-09	-2.09894	4.96806e-05	-2.6927e-09	-2.03968
110231495	chr1:110231495:T:G	1.44786e-83	-2.6927e-09	-1.60598	7.36901e-05	-2.6927e-09	-1.64542
110231616	chr1:110231616:T:C	6.55435e-84	-1.48325	-0.91527	1.33363e-05	-2.11303	-1.24178
110231825	chr1:110231825:A:G	1.21796e-83	0.327594	-2.10648	3.00178e-05	-0.411957	-2.13154
110232573	chr1:110232573:C:T	6.94726e-85	-2.56926	-2.07363	2.98334e-06	-2.79728	-2.05497
110232760	chr1:110232760:C:T	2.32624e-83	-2.6927e-09	-1.13182	0.000120032	-2.6927e-09	-1.15754
110232899	chr1:110232899:C:T	7.68545e-84	-2.6927e-09	-2.23932	4.08084e-05	-2.6927e-09	-2.2364
110233114	chr1:110233114:C:T	1.84059e-83	-2.6927e-09	-1.36598	7.77306e-05	-2.6927e-09	-1.59204
110233233	chr1:110233233:G:A	9.88601e-84	-2.6927e-09	-1.98753	5.13582e-05	-2.6927e-09	-2.00647
110233303	chr1:110233303:G:A	7.51415e-83	-2.6927e-09	0.04072	0.000339246	-2.6927e-09	-0.118567
110233730	chr1:110233730:C:G	8.32699e-84	-2.6927e-09	-2.15915	4.7896e-05	-2.6927e-09	-2.07626
110233924	chr1:110233924:C:T	8.58676e-84	-2.6927e-09	-2.12843	4.85074e-05	-2.6927e-09	-2.06358
110234421	chr1:110234421:C:T	5.10869e-84	-0.500718	-2.14699	1.90539e-05	-0.815535	-2.18249
110234483	chr1:110234483:G:A	9.28361e-83	1.68568	-1.4335	0.000145914	0.548879	-1.51115
110234595	chr1:110234595:C:T	7.84816e-84	-2.6927e-09	-2.21837	4.2871e-05	-2.6927e-09	-2.1871
110234735	chr1:110234735:T:C	9.03489e-84	-2.6927e-09	-2.07756	4.90624e-05	-2.6927e-09	-2.0522
110234792	chr1:110234792:A:ATT	8.30917e-84	-2.6927e-09	-2.16129	4.41469e-05	-2.6927e-09	-2.15777
110235124	chr1:110235124:C:T	4.38282e-84	-2.80096	-4.05126e-09	2.42794e-05	-2.75566	-4.05126e-09
110235698	chr1:110235698:G:A	1.14994e-83	-2.6927e-09	-1.83636	6.56667e-05	-2.6927e-09	-1.7607
110236123	chr1:110236123:C:G	5.46345e-84	-0.686927	-1.89365	1.74575e-05	-1.05389	-2.03163
110236462	chr1:110236462:A:G	4.99933e-85	-2.77369	-2.19824	2.49277e-06	-2.81624	-2.21566
110236628	chr1:110236628:A:G	8.26733e-84	-2.6927e-09	-2.16634	4.38247e-05	-2.6927e-09	-2.16509
110236985	chr1:110236985:C:T	1.55184e-83	-2.6927e-09	-1.53663	9.41329e-05	-2.6927e-09	-1.40059
110237253	chr1:110237253:A:G	7.82364e-84	-2.6927e-09	-2.2215	4.07165e-05	-2.6927e-09	-2.23866
110237879	chr1:110237879:C:A	9.79508e-85	-2.83122	-1.46813	5.93275e-06	-2.85791	-1.30689
110237984	chr1:110237984:A:G	4.6324e-84	-0.518834	-2.22674	1.5419e-05	-0.998291	-2.2114
110238151	chr1:110238151:A:G	4.35318e-84	-0.570355	-2.23739	1.43789e-05	-1.04771	-2.23181
110238212	chr1:110238212:C:T	1.19472e-84	-2.81128	-1.28946	8.36606e-06	-2.79178	-1.02933
110238578	chr1:110238578:A:G	8.05685e-85	-2.29132	-2.2034	3.09977e-06	-2.65851	-2.15545
110238680	chr1:110238680:G:A	8.37784e-85	-2.84727	-1.60838	5.68657e-06	-2.83545	-1.37173
110238690	chr1:110238690:C:T	2.19989e-83	-2.6927e-09	-1.18766	0.000133182	-2.6927e-09	-1.05357
110238847	chr1:110238847:C:T	3.04516e-83	1.03733	-1.89985	7.24188e-05	0.256432	-1.91926
110239140	chr1:110239140:G:A	1.90245e-83	-2.6927e-09	-1.33293	8.95922e-05	-2.6927e-09	-1.45002
110239170	chr1:110239170:G:A	6.53129e-85	-2.47963	-2.22501	3.18195e-06	-2.58477	-2.20302
110239206	chr1:110239206:C:T	8.27587e-84	-2.6927e-09	-2.16531	4.95587e-05	-2.6927e-09	-2.04213
110239834	chr1:110239834:A:G	4.79351e-85	-2.78507	-2.22891	2.41913e-06	-2.82598	-2.2359
110239969	chr1:110239969:C:T	8.23565e-84	-2.6927e-09	-2.17018	4.47931e-05	-2.6927e-09	-2.14324
110240038	chr1:110240038:AAGG:A	1.1092e-83	-2.6927e-09	-1.87243	5.58258e-05	-2.6927e-09	-1.92306
110240159	chr1:110240159:A:C	4.93837e-83	1.67051	-2.04954	9.47033e-05	0.697077	-2.09162
110240294	chr1:110240294:C:T	9.72995e-84	-2.6927e-09	-2.00344	5.75937e-05	-2.6927e-09	-1.89188
110240685	chr1:110240685:A:G	1.07794e-83	-1.0822	-0.818817	2.44404e-05	-1.5909	-1.15816
110241050	chr1:110241050:C:T	5.30555e-84	-0.461823	-2.14808	1.20228e-05	-1.43494	-2.02355
110241114	chr1:110241114:G:A	9.55734e-84	-2.6927e-09	-2.02134	5.2693e-05	-2.6927e-09	-1.98081
110241204	chr1:110241204:A:C	9.29418e-84	-2.6927e-09	-2.04926	4.93698e-05	-2.6927e-09	-2.04595
110241323	chr1:110241323:T:C	2.24342e-84	-1.54021	-1.93044	1.01646e-05	-1.62043	-2.00595
110241597	chr1:110241597:G:A	3.8655e-84	-1.4239	-1.50266	1.08718e-05	-1.87903	-1.68009
110242471	chr1:110242471:G:A	9.48973e-85	-2.09289	-2.23814	5.23916e-06	-2.05594	-2.23319
110242503	chr1:110242503:G:A	9.42766e-84	-2.6927e-09	-2.03501	4.88099e-05	-2.6927e-09	-2.05736
110242727	chr1:110242727:C:A	2.0775e-84	-1.5794	-1.96809	6.43026e-06	-1.99866	-2.08562
110243262	chr1:110243262:C:T	4.97649e-84	-1.05875	-1.61518	1.37704e-05	-1.88358	-1.43919
110243379	chr1:110243379:C:G	8.48482e-84	-2.6927e-09	-2.14037	4.71391e-05	-2.6927e-09	-2.09219
110243384	chr1:110243384:C:T	1.15381e-83	-1.833	-4.05126e-09	4.94908e-05	-2.04351	-4.05126e-09
110243400	chr1:110243400:T:C	7.69314e-84	-2.6927e-09	-2.23832	4.11093e-05	-2.6927e-09	-2.22906
110243581	chr1:110243581:A:G	2.87512e-83	-2.6927e-09	-0.919974	0.000114668	-2.6927e-09	-1.20325
110243714	chr1:110243714:C:T	6.04552e-83	0.906146	-1.0829	7.42725e-05	-0.280345	-1.35721
110243745	chr1:110243745:G:A	1.17691e-83	-2.6927e-09	-1.81318	6.05268e-05	-2.6927e-09	-1.84221
110244118	chr1:110244118:C:T	7.9247e-83	-2.6927e-09	0.0939163	0.000336778	-2.6927e-09	-0.12587
110244537	chr1:110244537:G:T	9.97762e-84	-1.97831	-4.05126e-09	0.000115734	-1.194	-4.05126e-09
110244775	chr1:110244775:T:C	1.19193e-83	-1.07415	-0.726344	2.68988e-05	-1.59203	-1.06118
110245271	chr1:110245271:C:T	4.26624e-84	-0.630664	-2.19726	9.88334e-06	-1.44327	-2.21117
110246077	chr1:110246077:G:A	1.24535e-83	-2.6927e-09	-1.75665	7.06208e-05	-2.6927e-09	-1.68797
110246203	chr1:110246203:T:C	5.55943e-84	-0.976551	-1.58661	1.21262e-05	-1.53743	-1.9125
110246485	chr1:110246485:G:A	9.10691e-85	-2.72955	-1.64265	5.91349e-06	-2.64347	-1.52458
110246507	chr1:110246507:G:C	3.37507e-83	1.24697	-2.00662	7.13367e-05	0.38271	-2.06059
110246674	chr1:110246674:T:C	2.8496e-83	1.13466	-2.06355	6.12319e-05	0.280866	-2.11149
110247167	chr1:110247167:T:C	7.68794e-84	-2.6927e-09	-2.239	4.11521e-05	-2.6927e-09	-2.22802
110247323	chr1:110247323:GC:G	9.29808e-84	-2.6927e-09	-2.04885	4.75599e-05	-2.6927e-09	-2.0833
110247515	chr1:110247515:C:T	4.14474e-84	-1.66585	-1.19096	1.09949e-05	-2.11319	-1.43467
110247595	chr1:110247595:C:A	4.66429e-85	-2.84289	-2.19841	2.58597e-06	-2.83795	-2.15725
110248144	chr1:110248144:A:C	6.70327e-84	-2.37606	-4.05126e-09	3.90438e-05	-2.28061	-4.05126e-09
110248444	chr1:110248444:T:C	8.71057e-84	-2.6927e-09	-2.11412	4.3743e-05	-2.6927e-09	-2.16696
110248645	chr1:110248645:A:C	1.0308e-83	-2.6927e-09	-1.94573	5.67059e-05	-2.6927e-09	-1.90741
110249200	chr1:110249200:C:T	4.091e-83	1.05712	-1.6244	9.78027e-05	0.379561	-1.7419
110249862	chr1:110249862:A:G	1.28998e-83	-2.6927e-09	-1.72144	7.10593e-05	-2.6927e-09	-1.68178
110249909	chr1:110249909:T:C	1.03471e-84	-2.61039	-1.63415	6.33033e-06	-2.50806	-1.59188
110250191	chr1:110250191:G:A	9.37184e-83	-2.6927e-09	0.261642	0.000430561	-2.6927e-09	0.119797
110250342	chr1:110250342:C:T	7.74429e-84	-2.6927e-09	-2.2317	4.09056e-05	-2.6927e-09	-2.23403
110250668	chr1:110250668:C:T	9.97565e-84	-2.6927e-09	-1.97851	5.59769e-05	-2.6927e-09	-1.92035
110250771	chr1:110250771:C:T	1.13304e-83	-2.6927e-09	-1.85116	6.3906e-05	-2.6927e-09	-1.78788
110250911	chr1:110250911:A:G	2.83169e-84	-2.29691	-0.940872	8.58578e-06	-2.58155	-1.21363
110250976	chr1:110250976:C:T	2.13655e-83	-2.6927e-09	-1.21687	0.000129043	-2.6927e-09	-1.08515
110250977	chr1:110250977:G:A	1.58726e-83	0.695362	-2.20942	4.29262e-05	0.0355378	-2.22135
110251121	chr1:110251121:C:T	1.29228e-83	0.480976	-2.20064	3.67112e-05	-0.130722	-2.21149
110251247	chr1:110251247:T:C	1.57273e-83	-0.0292156	-1.49404	3.89482e-05	-0.680796	-1.60226
110251665	chr1:110251665:GAGA:G	4.84892e-84	-2.6999	-4.05126e-09	2.62756e-05	-2.67665	-4.05126e-09
110251816	chr1:110251816:A:G	5.26254e-84	-0.383567	-2.23447	1.57012e-05	-0.961418	-2.23014
110251992	chr1:110251992:C:T	8.95198e-84	0.151296	-2.23807	2.6551e-05	-0.426883	-2.23934
110252205	chr1:110252205:A:G	3.47308e-84	-2.12286	-0.910753	9.99351e-06	-2.45629	-1.18707
110252396	chr1:110252396:A:C	1.30611e-83	-1.70337	-0.00564477	4.28422e-05	-1.91574	-0.272024
110253283	chr1:110253283:G:C	2.32951e-84	-1.83699	-1.59601	7.47891e-06	-2.28911	-1.6441
110254661	chr1:110254661:G:A	3.00947e-83	-2.6927e-09	-0.874304	0.000162604	-2.6927e-09	-0.853974
110255682	chr1:110255682:C:T	8.19674e-84	-2.6927e-09	-2.17492	4.09976e-05	-2.6927e-09	-2.23178
110255959	chr1:110255959:G:T	1.09335e-83	0.345049	-2.23187	3.12655e-05	-0.266218	-2.23656
110256613	chr1:110256613:G:C	5.92952e-85	-2.58563	-2.21567	3.01057e-06	-2.63014	-2.21302
110256673	chr1:110256673:G:A	1.00205e-83	-2.6927e-09	-1.97402	5.09502e-05	-2.6927e-09	-2.01444
110256994	chr1:110256994:G:A	1.07852e-83	-2.6927e-09	-1.90047	5.45957e-05	-2.6927e-09	-1.94534
110257324	chr1:110257324:T:C	7.4507e-83	-2.6927e-09	0.0322398	0.000338041	-2.6927e-09	-0.122124
110257339	chr1:110257339:G:A	8.59602e-84	-2.6927e-09	-2.12735	4.94475e-05	-2.6927e-09	-2.04438
110257373	chr1:110257373:T:C	6.77075e-83	-2.6927e-09	-0.0634557	0.000391477	-2.6927e-09	0.0246331
110257880	chr1:110257880:G:T	7.80326e-84	-1.40875	-0.815363	2.70266e-05	-1.62253	-1.02594
110257890	chr1:110257890:A:G	9.10593e-83	-2.6927e-09	0.232858	0.000411742	-2.6927e-09	0.075105
110257971	chr1:110257971:T:C	8.23051e-84	-2.6927e-09	-2.1708	4.50798e-05	-2.6927e-09	-2.13686
110258485	chr1:110258485:C:T	8.99158e-83	-2.6927e-09	0.22022	0.000417499	-2.6927e-09	0.0889885
110258978	chr1:110258978:C:G	8.28693e-83	-2.6927e-09	0.138612	0.000378956	-2.6927e-09	-0.0078716
110259245	chr1:110259245:C:T	1.11717e-84	-2.82748	-1.34037	6.81654e-06	-2.7582	-1.26774
110259561	chr1:110259561:T:C	9.61704e-83	-2.6927e-09	0.287468	0.000437715	-2.6927e-09	0.136276
110259586	chr1:110259586:G:C	1.67084e-84	-1.88677	-1.87856	5.38673e-06	-2.40413	-1.85722
110259705	chr1:110259705:G:GA	2.76219e-84	-1.65163	-1.611	7.80462e-06	-2.03901	-1.85156
110260438	chr1:110260438:C:T	1.33857e-83	-2.6927e-09	-1.68447	7.11567e-05	-2.6927e-09	-1.68041
110260815	chr1:110260815:A:G	6.0785e-85	-2.53778	-2.2387	3.09787e-06	-2.57621	-2.23836
110261133	chr1:110261133:G:A	1.41782e-83	-1.41396	-0.212991	4.59243e-05	-1.60013	-0.518172
110261162	chr1:110261162:T:TAAC	1.37839e-83	-1.42551	-0.229648	4.4401e-05	-1.61766	-0.534366
110261221	chr1:110261221:T:C	1.72789e-84	-1.59308	-2.13867	5.89457e-06	-2.04338	-2.12788
110261313	chr1:110261313:C:T	9.75129e-84	0.149601	-2.15085	2.45994e-05	-0.537559	-2.20501
110261332	chr1:110261332:T:C	7.24186e-85	-2.52715	-2.07421	3.70476e-06	-2.56127	-2.07441
110261375	chr1:110261375:A:C	7.39095e-85	-2.49408	-2.0869	3.7755e-06	-2.5285	-2.08826
110261572	chr1:110261572:C:G	7.70928e-84	-2.6927e-09	-2.23623	4.09202e-05	-2.6927e-09	-2.23367
110261865	chr1:110261865:C:T	7.69289e-84	-2.6927e-09	-2.23836	4.16726e-05	-2.6927e-09	-2.21545
110262043	chr1:110262043:T:G	1.83129e-83	0.804249	-2.1753	4.41369e-05	0.0602377	-2.21823
110262360	chr1:110262360:A:G	1.05948e-82	1.23402	-0.849722	0.000201774	0.430876	-1.06902
110262501	chr1:110262501:C:T	1.34531e-83	0.491178	-2.17062	3.3093e-05	-0.236693	-2.20928
110262502	chr1:110262502:G:A	2.24363e-84	-1.26943	-2.20113	7.81658e-06	-1.6885	-2.20055
110262741	chr1:110262741:T:C	7.99889e-85	-2.29169	-2.21024	4.01919e-06	-2.34756	-2.20665
110262874	chr1:110262874:G:T	3.12034e-83	-2.6927e-09	-0.838125	0.000189615	-2.6927e-09	-0.700299
110263185	chr1:110263185:G:A	1.97242e-83	0.737633	-2.03444	4.76024e-05	0.0257619	-2.10817
110263498	chr1:110263498:A:G	7.73087e-84	-2.6927e-09	-2.23343	4.06893e-05	-2.6927e-09	-2.23933
110263529	chr1:110263529:G:A	3.88906e-84	-2.83276	-0.0877195	1.58733e-05	-2.85569	-0.324963
110263681	chr1:110263681:G:T	3.66382e-83	-1.44121	0.763654	7.62674e-05	-1.9479	0.336856
110263796	chr1:110263796:A:G	7.43474e-85	-2.41892	-2.15616	3.11369e-06	-2.67122	-2.13826
110264086	chr1:110264086:T:C	7.73141e-85	-2.40124	-2.13471	3.26828e-06	-2.65611	-2.10492
110264108	chr1:110264108:C:T	4.17863e-84	-2.84888	0.000211054	1.87783e-05	-2.84379	-0.168794
110264214	chr1:110264214:G:A	4.90514e-84	-2.8508	0.162426	2.18023e-05	-2.84073	-0.0225488
110264229	chr1:110264229:A:C	2.38941e-83	0.697046	-1.80207	6.05724e-05	-0.0243001	-1.81715
110264394	chr1:110264394:AT:A	5.27556e-85	-2.85722	-2.06094	2.95454e-06	-2.85382	-2.00813
110264504	chr1:110264504:G:A	4.22378e-84	-2.83792	-4.05126e-09	2.23113e-05	-2.8402	-4.05126e-09
110264506	chr1:110264506:T:C	2.14014e-83	-1.32109	0.105895	4.21546e-05	-1.86237	-0.341574
110264604	chr1:110264604:A:G	5.67995e-83	-0.107405	-0.13172	6.767e-05	-1.12538	-0.60527
110264893	chr1:110264893:T:C	2.56195e-83	-1.27038	0.235076	4.91645e-05	-1.81604	-0.234085
110264956	chr1:110264956:CCTGTAATCTCAACTACTCGGAGG:C	1.83028e-83	-2.46162	1.09002	8.92315e-05	-2.4823	1.02825
110265618	chr1:110265618:A:C	1.85812e-83	-1.36075	0.00424912	3.81362e-05	-1.89725	-0.406882
110266099	chr1:110266099:TCTG:T	9.60571e-84	-2.6927e-09	-2.0163	4.80911e-05	-2.6927e-09	-2.0722
110266361	chr1:110266361:T:C	1.01693e-84	-2.10144	-2.16042	4.02509e-06	-2.45644	-2.09631
110266749	chr1:110266749:C:T	5.30335e-84	-2.81921	0.208892	2.09851e-05	-2.85672	-0.0447604
110266925	chr1:110266925:C:G	3.34734e-83	-1.42106	0.653156	6.74096e-05	-1.89641	0.161902
110266995	chr1:110266995:A:T	3.65524e-83	-1.38348	0.703579	7.26581e-05	-1.86503	0.205504
110267386	chr1:110267386:A:T	1.21662e-82	-1.34656	1.86916	0.00021992	-1.82155	1.26952
110267438	chr1:110267438:A:G	7.79731e-84	-2.6927e-09	-2.22487	4.24764e-05	-2.6927e-09	-2.19634
110268073	chr1:110268073:T:TAG	1.40422e-83	-2.6927e-09	-1.63659	8.03674e-05	-2.6927e-09	-1.55868
110268529	chr1:110268529:C:G	1.12447e-83	0.284317	-2.14308	2.66063e-05	-0.475694	-2.18845
110268735	chr1:110268735:T:A	6.83573e-85	-2.78848	-1.8706	3.87248e-06	-2.79091	-1.80049
110268758	chr1:110268758:C:T	5.4084e-85	-2.75577	-2.13752	2.83134e-06	-2.76026	-2.14428
110268796	chr1:110268796:C:T	7.27183e-85	-2.66786	-1.92937	3.61091e-06	-2.67292	-1.98841
110268797	chr1:110268797:G:A	2.84818e-84	-2.23964	-0.992334	1.42854e-05	-2.19146	-1.0946
110269007	chr1:110269007:C:T	7.81816e-84	-2.6927e-09	-2.2222	4.17973e-05	-2.6927e-09	-2.21246
110269402	chr1:110269402:C:T	1.58203e-83	-2.6927e-09	-1.51736	9.00543e-05	-2.6927e-09	-1.44488
110269463	chr1:110269463:C:T	1.56426e-83	-2.6927e-09	-1.52866	8.86827e-05	-2.6927e-09	-1.46023
110270207	chr1:110270207:C:T	7.66505e-82	-2.6927e-09	2.36319	0.0100987	-2.6927e-09	3.27487
110270485	chr1:110270485:G:A	1.58579e-83	-2.6927e-09	-1.51498	9.02594e-05	-2.6927e-09	-1.4426
110270486	chr1:110270486:C:A	1.58579e-83	-2.6927e-09	-1.51498	9.02594e-05	-2.6927e-09	-1.4426
110270631	chr1:110270631:GAACA:G	1.58579e-83	-2.6927e-09	-1.51498	9.02594e-05	-2.6927e-09	-1.4426
110270688	chr1:110270688:A:G	1.58579e-83	-2.6927e-09	-1.51498	9.02594e-05	-2.6927e-09	-1.4426
110270700	chr1:110270700:G:A	1.13504e-83	-1.8494	-4.05126e-09	4.82563e-05	-2.06877	-4.05126e-09
110270817	chr1:110270817:C:T	9.41808e-84	-2.6927e-09	-2.03602	5.47056e-05	-2.6927e-09	-1.94333
110271171	chr1:110271171:T:C	2.38783e-83	-2.6927e-09	-1.10568	0.000138444	-2.6927e-09	-1.01483
110271385	chr1:110271385:A:G	4.05227e-84	-2.10414	-0.775239	1.20143e-05	-2.44473	-1.01446
110271478	chr1:110271478:A:C	3.0828e-84	-2.31528	-0.837532	1.51422e-05	-2.26197	-0.965832
110271553	chr1:110271553:T:C	4.12775e-84	-2.12402	-0.736897	1.219e-05	-2.46081	-0.983861
110271776	chr1:110271776:A:G	4.75474e-84	-2.11072	-0.608792	1.41081e-05	-2.45262	-0.845916
110271975	chr1:110271975:T:A	1.06795e-83	-2.6927e-09	-1.91032	6.13532e-05	-2.6927e-09	-1.82865
110272283	chr1:110272283:A:G	5.43442e-84	-2.0042	-0.5817	1.56253e-05	-2.3741	-0.8223
110272721	chr1:110272721:T:G	2.85891e-84	-2.16762	-1.0606	1.55612e-05	-2.03203	-1.16849
110272781	chr1:110272781:G:T	3.76833e-84	-1.98772	-0.964297	1.84627e-05	-1.9929	-1.03664
110273001	chr1:110273001:G:C	5.69598e-84	-1.97227	-0.566619	1.61692e-05	-2.3521	-0.810085
110273164	chr1:110273164:T:A	2.4341e-83	-2.6927e-09	-1.08649	0.000143211	-2.6927e-09	-0.980972
110273335	chr1:110273335:G:T	2.90495e-84	-2.2184	-0.99384	1.5304e-05	-2.13358	-1.0836
110273412	chr1:110273412:ATC:A	1.02459e-83	-2.6927e-09	-1.95177	5.85562e-05	-2.6927e-09	-1.87531
110273496	chr1:110273496:C:A	2.91895e-84	-2.21463	-0.992802	1.54261e-05	-2.12821	-1.08103
110273498	chr1:110273498:C:T	4.29969e-84	-2.82011	-4.05126e-09	2.83576e-05	-2.6004	-4.05126e-09
110273530	chr1:110273530:A:G	2.20782e-84	-1.81792	-1.66873	5.93534e-06	-2.26733	-1.89704
110273589	chr1:110273589:C:T	7.68864e-84	-2.6927e-09	-2.23891	4.07243e-05	-2.6927e-09	-2.23847
110273869	chr1:110273869:T:C	2.97473e-84	-2.21888	-0.969624	1.55985e-05	-2.13644	-1.06168
110273905	chr1:110273905:A:C	7.69925e-84	-2.6927e-09	-2.23753	4.07876e-05	-2.6927e-09	-2.23691
110274408	chr1:110274408:A:G	2.99931e-84	-2.22209	-0.958185	1.57527e-05	-2.14086	-1.04742
110274597	chr1:110274597:A:G	3.04921e-84	-2.1833	-0.980474	1.60392e-05	-2.10174	-1.06852
110274681	chr1:110274681:C:T	2.98805e-84	-2.20612	-0.977911	1.57243e-05	-2.1236	-1.06649
110274736	chr1:110274736:A:C	9.77721e-84	-2.6927e-09	-1.9986	5.68815e-05	-2.6927e-09	-1.90432
110274771	chr1:110274771:C:G	2.95395e-84	-2.24616	-0.949348	1.47049e-05	-2.19077	-1.06634
110275036	chr1:110275036:C:T	7.69482e-84	-2.6927e-09	-2.23811	4.07602e-05	-2.6927e-09	-2.23759
110275174	chr1:110275174:T:C	3.18175e-84	-2.21076	-0.91046	1.6781e-05	-2.12819	-0.996858
110275368	chr1:110275368:G:A	8.14413e-84	-2.6927e-09	-2.18136	4.57892e-05	-2.6927e-09	-2.12124
110275480	chr1:110275480:A:T	2.82055e-84	-2.16524	-1.07648	1.45753e-05	-2.08376	-1.1822
110275873	chr1:110275873:A:G	2.85478e-84	-2.18833	-1.04133	1.51707e-05	-2.10314	-1.12279
110275879	chr1:110275879:ACC:A	7.69215e-84	-2.6927e-09	-2.23845	4.07386e-05	-2.6927e-09	-2.23812
110275884	chr1:110275884:GGAGGT:G	7.68705e-84	-2.6927e-09	-2.23912	4.07189e-05	-2.6927e-09	-2.2386
110275950	chr1:110275950:G:A	3.47129e-83	-2.6927e-09	-0.731543	0.000170229	-2.6927e-09	-0.808148
110276199	chr1:110276199:TG:T	1.87583e-81	-2.6927e-09	3.25815	0.0260295	-2.6927e-09	4.22169
110276245	chr1:110276245:A:G	1.84604e-83	0.375005	-1.73803	4.48256e-05	-0.335067	-1.80745
110276440	chr1:110276440:G:C	3.38866e-84	-2.10574	-0.952482	1.79226e-05	-2.01952	-1.03971
110276487	chr1:110276487:G:T	1.2113e-83	-2.6927e-09	-1.78437	5.98732e-05	-2.6927e-09	-1.85306
110276626	chr1:110276626:C:T	9.98904e-85	-2.32693	-1.95282	4.21568e-06	-2.60511	-1.90137
110276760	chr1:110276760:T:C	1.74886e-81	-2.6927e-09	3.18806	0.0238206	-2.6927e-09	4.13301
110276782	chr1:110276782:C:T	1.8394e-84	-2.45631	-1.2129	8.38472e-06	-2.48223	-1.33665
110276969	chr1:110276969:C:T	1.38454e-83	0.446968	-2.09767	3.35823e-05	-0.268688	-2.16261
110277352	chr1:110277352:C:T	3.14999e-84	-2.17887	-0.952379	1.66435e-05	-2.09574	-1.03753
110277376	chr1:110277376:T:A	9.45915e-84	-2.6927e-09	-2.03167	4.82948e-05	-2.6927e-09	-2.06797
110277673	chr1:110277673:A:G	3.01065e-84	-2.16573	-1.01077	1.59326e-05	-2.07998	-1.09695
110277711	chr1:110277711:A:G	2.89248e-84	-2.1797	-1.03684	1.52978e-05	-2.09654	-1.12104
110277796	chr1:110277796:C:T	2.87179e-84	-2.25275	-0.97097	1.43311e-05	-2.19774	-1.08512
110278001	chr1:110278001:G:T	2.85148e-84	-2.1945	-1.03632	1.50878e-05	-2.11222	-1.11918
110278096	chr1:110278096:A:G	2.83236e-84	-2.18996	-1.04758	1.49279e-05	-2.10809	-1.13396
110278191	chr1:110278191:G:A	2.39847e-84	-2.46121	-0.942613	1.20531e-05	-2.42876	-1.02721
110278544	chr1:110278544:T:C	4.42315e-84	-2.7918	-4.05126e-09	2.25401e-05	-2.83	-4.05126e-09
110278678	chr1:110278678:C:T	7.69924e-84	-2.6927e-09	-2.23753	4.08213e-05	-2.6927e-09	-2.23609
110278731	chr1:110278731:G:A	1.75018e-83	0.410444	-1.8268	4.41644e-05	-0.303425	-1.85395
110278732	chr1:110278732:C:T	1.66154e-83	0.358474	-1.8268	4.22671e-05	-0.347335	-1.85395
110278778	chr1:110278778:C:T	3.52832e-84	-2.15188	-0.865947	1.86286e-05	-2.06461	-0.955988
110279097	chr1:110279097:G:C	1.59589e-83	0.623113	-2.13175	3.86627e-05	-0.108768	-2.18165
110279421	chr1:110279421:T:C	3.07054e-84	-2.17212	-0.984681	1.62025e-05	-2.08858	-1.07155
110279591	chr1:110279591:G:C	2.64481e-83	-2.6927e-09	-1.00347	0.000154376	-2.6927e-09	-0.905902
110279861	chr1:110279861:C:T	3.20891e-84	-2.11993	-0.992789	1.67506e-05	-2.04391	-1.08295
110279947	chr1:110279947:T:C	6.91698e-84	-1.52533	-0.819341	1.6227e-05	-2.02653	-1.13208
110280184	chr1:110280184:G:A	9.31699e-84	-2.6927e-09	-2.04681	4.70831e-05	-2.6927e-09	-2.09338
110280272	chr1:110280272:T:C	1.75732e-82	-2.6927e-09	0.890307	0.00206589	-2.6927e-09	1.68802
110280291	chr1:110280291:TG:T	1.08315e-83	-1.89619	-4.05126e-09	4.85805e-05	-2.06207	-4.05126e-09
110280365	chr1:110280365:G:A	1.57456e-81	-2.6927e-09	3.08308	0.0221809	-2.6927e-09	4.06169
110280514	chr1:110280514:C:T	3.11921e-84	-2.18145	-0.959625	1.58618e-05	-2.10344	-1.07794
110280606	chr1:110280606:C:T	5.85294e-85	-2.751	-2.0633	3.01936e-06	-2.75138	-2.08887
110280619	chr1:110280619:A:C	3.0853e-84	-2.31801	-0.833995	9.35737e-06	-2.62271	-1.08642
110280647	chr1:110280647:C:CAAATA	3.43132e-84	-2.19424	-0.851464	1.78501e-05	-2.11396	-0.949328
110281386	chr1:110281386:T:A	1.93996e-83	0.773535	-2.08694	4.51833e-05	0.020178	-2.15474
110282479	chr1:110282479:G:C	7.69235e-84	-2.6927e-09	-2.23843	4.07725e-05	-2.6927e-09	-2.23729
110282626	chr1:110282626:T:C	6.94684e-83	-2.6927e-09	-0.0377811	0.000493818	-2.6927e-09	0.256875
110282678	chr1:110282678:G:C	2.38331e-83	-2.6927e-09	-1.10758	0.000137627	-2.6927e-09	-1.02075
110282725	chr1:110282725:C:T	6.34758e-85	-2.65344	-2.07972	3.30307e-06	-2.63638	-2.11406
110283144	chr1:110283144:A:G	2.33422e-83	0.938091	-2.06648	5.34191e-05	0.169214	-2.13634
110283348	chr1:110283348:A:C	7.96273e-84	-2.6927e-09	-2.20388	4.42925e-05	-2.6927e-09	-2.15448
110283909	chr1:110283909:T:C	1.38141e-83	-2.6927e-09	-1.65297	7.13267e-05	-2.6927e-09	-1.67802
110283910	chr1:110283910:T:C	5.53537e-85	-2.6743	-2.19578	2.94482e-06	-2.65674	-2.2085
```
