## Supplementary material for "Characterization of shared and ancestry-specific signals driving complex traits using multi-ancestry fine-mapping": susiex_nc2.cs80.summary

```
# chr1:108475598-110283922
CS_ID	CS_LENGTH	CS_PURITY	MAX_PIP_SNP	BP	REF_ALLELE	ALT_ALLELE	REF_FRQ	BETA	SE	-LOG10P	MAX_PIP	POST-HOC_PROB_POP1	POST-HOC_PROB_POP2
1	1	1	chr1:109274968:G:T	109274968	T,T	G,G	1,1	inf,inf	inf,inf	66.8939,19.8962	1	1	1
2	655	0	chr1:110009600:T:A	110009600	A,NA	T,NA	1,NA	inf,NA	inf,NA	4.57055,NA	0.342679	0.431691	0.326917
```
