## Supplementary material for "Characterization of shared and ancestry-specific signals driving complex traits using multi-ancestry fine-mapping": susiex_nc3.cs80.cs

```
CS_ID	SNP	BP	REF_ALLELE	ALT_ALLELE	REF_FRQ	BETA	SE	-LOG10P	CS_PIP	OVRL_PIP
1	chr1:109274968:G:T	109274968	T,T	G,G	1,1	inf,inf	inf,inf	66.8939,19.8962	1	1
2	chr1:110009600:T:A	110009600	A,NA	T,NA	1,NA	inf,NA	inf,NA	4.57055,NA	0.387599	0.388402
2	chr1:109925427:G:A	109925427	A,NA	G,NA	1,NA	inf,NA	inf,NA	3.11201,NA	0.0137553	0.0148337
2	chr1:109947135:C:T	109947135	T,NA	C,NA	1,NA	inf,NA	inf,NA	3.02086,NA	0.0111935	0.0120354
2	chr1:110151088:T:C	110151088	NA,C	NA,T	NA,1	NA,-inf	NA,inf	NA,3.40641	0.00937701	0.0247797
2	chr1:110276199:TG:T	110276199	NA,T	NA,TG	NA,1	NA,inf	NA,inf	NA,3.52674	0.0091108	0.0421583
2	chr1:110150016:C:T	110150016	NA,T	NA,C	NA,1	NA,-inf	NA,inf	NA,3.218	0.00898163	0.0234365
2	chr1:110276760:T:C	110276760	NA,C	NA,T	NA,1	NA,inf	NA,inf	NA,3.4923	0.0083891	0.0386546
2	chr1:109296637:C:G	109296637	NA,G	NA,C	NA,1	NA,-inf	NA,inf	NA,3.82212	0.00801048	0.0209095
2	chr1:110280365:G:A	110280365	NA,A	NA,G	NA,1	NA,inf	NA,inf	NA,3.43612	0.00792484	0.0362772
2	chr1:109156733:C:G	109156733	NA,G	NA,C	NA,1	NA,inf	NA,inf	NA,2.53933	0.00721298	0.0214343
2	chr1:109155268:C:T	109155268	NA,T	NA,C	NA,1	NA,inf	NA,inf	NA,2.49398	0.00591636	0.0175407
2	chr1:109673321:G:T	109673321	NA,T	NA,G	NA,1	NA,-inf	NA,inf	NA,2.99674	0.00572589	0.0163129
2	chr1:109746804:G:A	109746804	NA,A	NA,G	NA,1	NA,-inf	NA,inf	NA,3.00236	0.00485757	0.016712
2	chr1:109153162:T:C	109153162	NA,C	NA,T	NA,1	NA,inf	NA,inf	NA,3.02563	0.00477223	0.0137508
2	chr1:109748926:G:A	109748926	NA,A	NA,G	NA,1	NA,-inf	NA,inf	NA,2.9196	0.00420285	0.0143781
2	chr1:109748237:A:G	109748237	NA,G	NA,A	NA,1	NA,-inf	NA,inf	NA,2.9073	0.00404862	0.0138465
2	chr1:110270207:C:T	110270207	NA,T	NA,C	NA,1	NA,inf	NA,inf	NA,3.06573	0.0039362	0.0171925
2	chr1:109754722:C:T	109754722	NA,T	NA,C	NA,1	NA,-inf	NA,inf	NA,2.942	0.00368075	0.0125266
2	chr1:109755831:G:A	109755831	NA,A	NA,G	NA,1	NA,-inf	NA,inf	NA,2.94784	0.00367364	0.0124992
2	chr1:109754128:TG:T	109754128	NA,T	NA,TG	NA,1	NA,-inf	NA,inf	NA,2.93906	0.00363539	0.0123682
2	chr1:109751861:A:G	109751861	NA,G	NA,A	NA,1	NA,-inf	NA,inf	NA,2.89738	0.00337504	0.0114209
2	chr1:109050011:C:G	109050011	G,G	C,C	1,1	inf,inf	inf,inf	2.45018,0.614325	0.0032783	0.00692026
2	chr1:109148059:G:A	109148059	NA,A	NA,G	NA,1	NA,inf	NA,inf	NA,2.26259	0.00308446	0.00854721
2	chr1:109614628:G:A	109614628	NA,A	NA,G	NA,1	NA,inf	NA,inf	NA,3.2307	0.00308143	0.00798642
2	chr1:109677377:A:G	109677377	NA,G	NA,A	NA,1	NA,-inf	NA,inf	NA,2.6419	0.00295232	0.00829332
2	chr1:109736350:C:T	109736350	T,T	C,C	1,1	inf,inf	inf,inf	1.43616,4.36847	0.00280201	0.00801678
2	chr1:109733943:G:A	109733943	NA,A	NA,G	NA,1	NA,-inf	NA,inf	NA,3.06902	0.00252501	0.00787937
2	chr1:109791202:G:C	109791202	NA,C	NA,G	NA,1	NA,inf	NA,inf	NA,2.27811	0.00239173	0.00608032
2	chr1:109161744:G:A	109161744	NA,A	NA,G	NA,1	NA,inf	NA,inf	NA,2.47788	0.00228217	0.00647853
2	chr1:109714801:T:C	109714801	NA,C	NA,T	NA,1	NA,-inf	NA,inf	NA,2.93357	0.00222162	0.00631712
2	chr1:109734150:C:G	109734150	NA,G	NA,C	NA,1	NA,-inf	NA,inf	NA,3.02357	0.00221226	0.00687892
2	chr1:109149716:C:T	109149716	NA,T	NA,C	NA,1	NA,inf	NA,inf	NA,2.64837	0.00218591	0.00621107
2	chr1:109129080:G:A	109129080	NA,A	NA,G	NA,1	NA,inf	NA,inf	NA,2.2789	0.00217439	0.00599318
2	chr1:109588125:A:G	109588125	NA,G	NA,A	NA,1	NA,-inf	NA,inf	NA,2.99584	0.00214414	0.00553275
2	chr1:109565384:G:A	109565384	NA,A	NA,G	NA,1	NA,inf	NA,inf	NA,3.07369	0.00211857	0.00546049
2	chr1:109058656:G:A	109058656	NA,A	NA,G	NA,1	NA,inf	NA,inf	NA,2.89241	0.00198876	0.0054147
2	chr1:109159131:T:C	109159131	NA,C	NA,T	NA,1	NA,inf	NA,inf	NA,2.98696	0.00193618	0.00489705
2	chr1:109666969:G:A	109666969	NA,A	NA,G	NA,1	NA,-inf	NA,inf	NA,2.06577	0.00186308	0.00468902
2	chr1:109743727:G:A	109743727	NA,A	NA,G	NA,1	NA,-inf	NA,inf	NA,2.78865	0.00184218	0.00594781
2	chr1:109064891:T:C	109064891	NA,C	NA,T	NA,1	NA,inf	NA,inf	NA,2.84974	0.00180037	0.00489677
2	chr1:109735759:C:T	109735759	NA,T	NA,C	NA,1	NA,-inf	NA,inf	NA,2.33796	0.00179329	0.0053096
2	chr1:109753465:T:C	109753465	NA,C	NA,T	NA,1	NA,-inf	NA,inf	NA,2.74396	0.0017197	0.00554348
2	chr1:109664053:A:G	109664053	NA,G	NA,A	NA,1	NA,-inf	NA,inf	NA,2.02775	0.00171153	0.00430706
2	chr1:109052788:T:C	109052788	NA,C	NA,T	NA,1	NA,inf	NA,inf	NA,2.00559	0.00165179	0.00469651
2	chr1:109587299:G:A	109587299	NA,A	NA,G	NA,1	NA,inf	NA,inf	NA,2.93458	0.00158978	0.00409541
2	chr1:109138565:C:T	109138565	NA,T	NA,C	NA,1	NA,inf	NA,inf	NA,1.94749	0.00153685	0.00423222
2	chr1:109122858:A:G	109122858	NA,G	NA,A	NA,1	NA,inf	NA,inf	NA,2.09248	0.0014153	0.00387598
2	chr1:109138463:C:T	109138463	T,NA	C,NA	1,NA	-inf,NA	inf,NA	2.93784,NA	0.00140694	0.00337756
2	chr1:109349217:T:C	109349217	NA,C	NA,T	NA,1	NA,-inf	NA,inf	NA,2.02531	0.0013542	0.00344698
2	chr1:110113833:C:T	110113833	NA,T	NA,C	NA,1	NA,inf	NA,inf	NA,2.40819	0.00127922	0.00320546
2	chr1:110110449:C:A	110110449	NA,A	NA,C	NA,1	NA,inf	NA,inf	NA,2.4579	0.00123365	0.00309404
2	chr1:110182885:G:C	110182885	NA,C	NA,G	NA,1	NA,inf	NA,inf	NA,2.04826	0.00122879	0.00305859
2	chr1:109132203:AATGGC:A	109132203	NA,A	NA,AATGGC	NA,1	NA,inf	NA,inf	NA,1.7786	0.00114484	0.00324589
2	chr1:109755754:G:T	109755754	NA,T	NA,G	NA,1	NA,-inf	NA,inf	NA,2.50689	0.00114427	0.00363917
2	chr1:110110571:G:A	110110571	NA,A	NA,G	NA,1	NA,inf	NA,inf	NA,2.32746	0.00113365	0.00284133
2	chr1:110280272:T:C	110280272	NA,C	NA,T	NA,1	NA,inf	NA,inf	NA,2.22871	0.00112135	0.00409387
2	chr1:110110021:G:A	110110021	NA,A	NA,G	NA,1	NA,inf	NA,inf	NA,2.3266	0.00111652	0.00279655
2	chr1:109811528:C:CA	109811528	NA,CA	NA,C	NA,1	NA,-inf	NA,inf	NA,2.0879	0.0011165	0.00285812
2	chr1:108887438:C:T	108887438	T,NA	C,NA	1,NA	inf,NA	inf,NA	1.62675,NA	0.00109467	0.00283755
2	chr1:109535283:T:G	109535283	NA,G	NA,T	NA,1	NA,inf	NA,inf	NA,1.55287	0.00104773	0.00266897
2	chr1:109373009:T:C	109373009	NA,C	NA,T	NA,1	NA,-inf	NA,inf	NA,1.88527	0.00101239	0.00257484
2	chr1:109444543:A:G	109444543	NA,G	NA,A	NA,1	NA,-inf	NA,inf	NA,2.60111	0.000955584	0.00246079
2	chr1:109113218:C:T	109113218	NA,T	NA,C	NA,1	NA,inf	NA,inf	NA,1.3173	0.000954916	0.00260173
2	chr1:108868647:GC:G	108868647	G,NA	GC,NA	1,NA	-inf,NA	inf,NA	2.61797,NA	0.00093556	0.00221455
2	chr1:109886400:C:G	109886400	NA,G	NA,C	NA,1	NA,inf	NA,inf	NA,2.17164	0.000913507	0.00225226
2	chr1:110151532:C:T	110151532	NA,T	NA,C	NA,1	NA,-inf	NA,inf	NA,1.98596	0.000891412	0.00227966
2	chr1:109718818:G:C	109718818	NA,C	NA,G	NA,1	NA,-inf	NA,inf	NA,1.74411	0.000867095	0.00233653
2	chr1:109418752:A:T	109418752	NA,T	NA,A	NA,1	NA,-inf	NA,inf	NA,2.5111	0.000846778	0.00217886
2	chr1:109706723:C:A	109706723	NA,A	NA,C	NA,1	NA,inf	NA,inf	NA,2.95157	0.000844768	0.00213052
2	chr1:109707899:T:C	109707899	NA,C	NA,T	NA,1	NA,inf	NA,inf	NA,2.9512	0.000844752	0.00213047
2	chr1:109703440:C:T	109703440	T,NA	C,NA	1,NA	-inf,NA	inf,NA	2.67372,NA	0.00081421	0.00202189
2	chr1:109103436:T:C	109103436	NA,C	NA,T	NA,1	NA,inf	NA,inf	NA,1.24789	0.000813555	0.00221816
2	chr1:109102940:A:G	109102940	G,G	A,A	1,1	-inf,inf	inf,inf	0.198992,3.01538	0.000805844	0.00214528
2	chr1:108711256:C:T	108711256	NA,T	NA,C	NA,1	NA,inf	NA,inf	NA,1.80967	0.000803585	0.00202159
2	chr1:109535169:G:A	109535169	NA,A	NA,G	NA,1	NA,-inf	NA,inf	NA,2.34656	0.000766521	0.00186253
2	chr1:108634940:A:T	108634940	NA,T	NA,A	NA,1	NA,inf	NA,inf	NA,1.79777	0.000758045	0.00190517
2	chr1:110195050:G:A	110195050	NA,A	NA,G	NA,1	NA,-inf	NA,inf	NA,1.72723	0.000755283	0.0018976
2	chr1:108886134:A:G	108886134	G,NA	A,NA	1,NA	inf,NA	inf,NA	1.48828,NA	0.000755045	0.00195683
2	chr1:109481121:A:G	109481121	NA,G	NA,A	NA,1	NA,-inf	NA,inf	NA,2.45893	0.000737316	0.00189544
2	chr1:109501016:A:G	109501016	NA,G	NA,A	NA,1	NA,-inf	NA,inf	NA,2.42036	0.000735188	0.00188961
2	chr1:108968551:A:G	108968551	G,NA	A,NA	1,NA	inf,NA	inf,NA	1.57743,NA	0.000729888	0.00187178
2	chr1:108546458:C:T	108546458	NA,T	NA,C	NA,1	NA,inf	NA,inf	NA,1.42157	0.000726313	0.0018545
2	chr1:108671660:C:T	108671660	NA,T	NA,C	NA,1	NA,inf	NA,inf	NA,1.77293	0.000724476	0.00182781
2	chr1:109115262:A:G	109115262	NA,G	NA,A	NA,1	NA,-inf	NA,inf	NA,2.30672	0.000717424	0.00178036
2	chr1:108874566:G:A	108874566	A,NA	G,NA	1,NA	inf,NA	inf,NA	1.46106,NA	0.000701306	0.00182061
2	chr1:108949798:AT:A	108949798	NA,A	NA,AT	NA,1	NA,inf	NA,inf	NA,1.83508	0.000699509	0.00174551
2	chr1:109844834:C:T	109844834	NA,T	NA,C	NA,1	NA,inf	NA,inf	NA,1.66721	0.000691756	0.00173038
2	chr1:109290848:G:A	109290848	NA,A	NA,G	NA,1	NA,inf	NA,inf	NA,1.49095	0.000685377	0.00170789
2	chr1:109616709:C:T	109616709	T,T	C,C	1,1	inf,inf	inf,inf	0.275603,2.62454	0.00066282	0.00159986
2	chr1:109111010:C:T	109111010	T,T	C,C	1,1	-inf,inf	inf,inf	0.229782,2.91174	0.000659906	0.00176446
2	chr1:109110504:C:T	109110504	T,T	C,C	1,1	-inf,inf	inf,inf	0.204656,2.89318	0.000650492	0.0017321
2	chr1:109159120:C:T	109159120	NA,T	NA,C	NA,1	NA,inf	NA,inf	NA,1.36393	0.000645854	0.00181247
2	chr1:109159445:T:C	109159445	NA,C	NA,T	NA,1	NA,inf	NA,inf	NA,1.36705	0.000645628	0.00181179
2	chr1:109161186:T:C	109161186	NA,C	NA,T	NA,1	NA,inf	NA,inf	NA,1.36637	0.00064471	0.00180914
2	chr1:109730982:TACTC:T	109730982	NA,T	NA,TACTC	NA,1	NA,-inf	NA,inf	NA,1.52695	0.000643549	0.0017549
2	chr1:110158354:C:A	110158354	NA,A	NA,C	NA,1	NA,-inf	NA,inf	NA,1.72889	0.000630854	0.00160549
2	chr1:109037589:T:C	109037589	C,NA	T,NA	1,NA	-inf,NA	inf,NA	1.72118,NA	0.000627652	0.00146803
2	chr1:110155826:G:C	110155826	NA,C	NA,G	NA,1	NA,-inf	NA,inf	NA,1.73434	0.000623968	0.00158661
2	chr1:109039574:T:A	109039574	NA,A	NA,T	NA,1	NA,inf	NA,inf	NA,1.37055	0.00061263	0.00164035
2	chr1:110196003:T:C	110196003	NA,C	NA,T	NA,1	NA,-inf	NA,inf	NA,1.61433	0.00059833	0.00150124
2	chr1:109753395:C:T	109753395	T,T	C,C	1,1	inf,inf	inf,inf	1.33057,3.24433	0.00059177	0.00182867
2	chr1:110159653:T:G	110159653	NA,G	NA,T	NA,1	NA,-inf	NA,inf	NA,1.67596	0.000585128	0.00148917
2	chr1:109923107:G:A	109923107	NA,A	NA,G	NA,1	NA,-inf	NA,inf	NA,1.5785	0.000583065	0.00145153
2	chr1:108807387:A:T	108807387	NA,T	NA,A	NA,1	NA,-inf	NA,inf	NA,1.73761	0.000577525	0.00143058
2	chr1:108692180:A:G	108692180	G,NA	A,NA	1,NA	-inf,NA	inf,NA	2.63834,NA	0.000576421	0.0016705
2	chr1:110099362:T:A	110099362	A,NA	T,NA	1,NA	inf,NA	inf,NA	1.84002,NA	0.00057017	0.00150235
2	chr1:109119134:C:T	109119134	T,T	C,C	1,1	-inf,inf	inf,inf	0.203532,2.8212	0.000568961	0.00151186
2	chr1:109825423:T:C	109825423	NA,C	NA,T	NA,1	NA,-inf	NA,inf	NA,1.7342	0.000554521	0.00139822
2	chr1:109788695:C:G	109788695	NA,G	NA,C	NA,1	NA,-inf	NA,inf	NA,1.5877	0.000546467	0.0013891
2	chr1:108856333:T:C	108856333	NA,C	NA,T	NA,1	NA,inf	NA,inf	NA,1.76314	0.000539021	0.00133902
2	chr1:109110691:T:A	109110691	A,A	T,T	1,1	-inf,inf	inf,inf	0.138368,2.77556	0.000536405	0.00140846
2	chr1:108705298:C:T	108705298	NA,T	NA,C	NA,1	NA,inf	NA,inf	NA,1.6569	0.000535256	0.00136023
2	chr1:108704577:A:G	108704577	NA,G	NA,A	NA,1	NA,inf	NA,inf	NA,1.6521	0.000530436	0.00134786
2	chr1:109335755:C:G	109335755	NA,G	NA,C	NA,1	NA,-inf	NA,inf	NA,1.46463	0.000523737	0.00132008
2	chr1:109084264:C:T	109084264	NA,T	NA,C	NA,1	NA,inf	NA,inf	NA,1.43197	0.000523173	0.00145084
2	chr1:109753716:C:T	109753716	T,T	C,C	1,1	inf,inf	inf,inf	0.90477,3.16372	0.000522385	0.0016182
2	chr1:109107764:T:C	109107764	C,C	T,T	1,1	-inf,inf	inf,inf	0.129661,2.75187	0.000519392	0.0013614
2	chr1:109320666:G:A	109320666	NA,A	NA,G	NA,1	NA,-inf	NA,inf	NA,1.453	0.000516684	0.00130225
2	chr1:109423182:T:C	109423182	NA,C	NA,T	NA,1	NA,inf	NA,inf	NA,1.45421	0.000512863	0.00129259
2	chr1:109605563:A:G	109605563	NA,G	NA,A	NA,1	NA,-inf	NA,inf	NA,2.03402	0.000509652	0.00124439
2	chr1:109503323:A:C	109503323	NA,C	NA,A	NA,1	NA,inf	NA,inf	NA,1.54276	0.000504974	0.00128639
2	chr1:108992682:G:A	108992682	NA,A	NA,G	NA,1	NA,inf	NA,inf	NA,1.28083	0.000500266	0.00133484
2	chr1:109943027:GAGAA:G	109943027	NA,G	NA,GAGAA	NA,1	NA,-inf	NA,inf	NA,1.53505	0.000498928	0.00124241
2	chr1:109063296:G:A	109063296	NA,A	NA,G	NA,1	NA,inf	NA,inf	NA,2.10732	0.000497976	0.00130156
2	chr1:109766814:A:G	109766814	NA,G	NA,A	NA,1	NA,-inf	NA,inf	NA,1.37302	0.000490315	0.00119849
2	chr1:108625253:G:A	108625253	NA,A	NA,G	NA,1	NA,inf	NA,inf	NA,1.56676	0.000489511	0.00122831
2	chr1:110259561:T:C	110259561	NA,C	NA,T	NA,1	NA,-inf	NA,inf	NA,1.65124	0.000487141	0.00124159
2	chr1:110163987:A:G	110163987	NA,G	NA,A	NA,1	NA,-inf	NA,inf	NA,1.60344	0.000486993	0.00123849
2	chr1:109114079:C:T	109114079	NA,T	NA,C	NA,1	NA,inf	NA,inf	NA,1.37765	0.000484916	0.00134822
2	chr1:109270421:C:T	109270421	NA,T	NA,C	NA,1	NA,inf	NA,inf	NA,0.949597	0.000482983	0.00124356
2	chr1:109514937:A:G	109514937	NA,G	NA,A	NA,1	NA,inf	NA,inf	NA,1.9857	0.000482739	0.00123308
2	chr1:110250191:G:A	110250191	NA,A	NA,G	NA,1	NA,-inf	NA,inf	NA,1.63806	0.000479305	0.00122161
2	chr1:108630207:G:A	108630207	NA,A	NA,G	NA,1	NA,inf	NA,inf	NA,1.56878	0.000475221	0.00119322
2	chr1:109317346:C:T	109317346	NA,T	NA,C	NA,1	NA,-inf	NA,inf	NA,1.40632	0.000475085	0.00119706
2	chr1:109060678:G:A	109060678	NA,A	NA,G	NA,1	NA,inf	NA,inf	NA,2.08582	0.00046996	0.00122785
2	chr1:109245441:C:T	109245441	T,NA	C,NA	1,NA	inf,NA	inf,NA	0.884152,NA	0.000467409	0.00106536
2	chr1:109060748:G:A	109060748	NA,A	NA,G	NA,1	NA,inf	NA,inf	NA,2.07356	0.000466272	0.00121893
2	chr1:110258485:C:T	110258485	NA,T	NA,C	NA,1	NA,-inf	NA,inf	NA,1.61689	0.00046515	0.00118516
2	chr1:110144327:T:C	110144327	C,C	T,T	1,1	-inf,-inf	inf,inf	1.04272,2.44697	0.000464765	0.0011181
2	chr1:110170670:G:A	110170670	A,NA	G,NA	1,NA	-inf,NA	inf,NA	1.77987,NA	0.000462546	0.00111371
2	chr1:108640759:T:A	108640759	A,NA	T,NA	1,NA	inf,NA	inf,NA	1.66423,NA	0.000461639	0.00117336
2	chr1:110257890:A:G	110257890	NA,G	NA,A	NA,1	NA,-inf	NA,inf	NA,1.62339	0.000458796	0.00116892
2	chr1:109275506:C:T	109275506	T,NA	C,NA	1,NA	inf,NA	inf,NA	6.51341,NA	0.000454638	0.00124261
2	chr1:109489292:A:G	109489292	NA,G	NA,A	NA,1	NA,inf	NA,inf	NA,1.3829	0.000449887	0.00114042
2	chr1:110257373:T:C	110257373	NA,C	NA,T	NA,1	NA,inf	NA,inf	NA,1.46727	0.00044338	0.00113257
2	chr1:109388136:C:T	109388136	NA,T	NA,C	NA,1	NA,-inf	NA,inf	NA,1.38795	0.000440888	0.00111028
2	chr1:108991622:C:T	108991622	T,NA	C,NA	1,NA	-inf,NA	inf,NA	0.227471,NA	0.00043931	0.00110105
2	chr1:109097150:T:C	109097150	NA,C	NA,T	NA,1	NA,inf	NA,inf	NA,1.33882	0.00043668	0.00120759
2	chr1:109019338:A:G	109019338	G,G	A,A	1,1	-inf,inf	inf,inf	1.98547,0.774902	0.000436601	0.00105109
2	chr1:108567886:T:A	108567886	A,NA	T,NA	1,NA	inf,NA	inf,NA	1.6443,NA	0.0004344	0.00110321
2	chr1:109071251:G:C	109071251	NA,C	NA,G	NA,1	NA,inf	NA,inf	NA,2.03383	0.00043187	0.00112713
2	chr1:109762315:C:T	109762315	NA,T	NA,C	NA,1	NA,-inf	NA,inf	NA,1.70597	0.000428458	0.00105382
2	chr1:110258978:C:G	110258978	NA,G	NA,C	NA,1	NA,-inf	NA,inf	NA,1.57312	0.000425033	0.00108035
2	chr1:109630214:C:T	109630214	NA,T	NA,C	NA,1	NA,inf	NA,inf	NA,2.57166	0.000421448	0.00108041
2	chr1:109659190:A:G	109659190	G,G	A,A	1,1	-inf,-inf	inf,inf	0.133307,2.73965	0.000420912	0.000996072
2	chr1:109885602:A:G	109885602	NA,G	NA,A	NA,1	NA,inf	NA,inf	NA,1.7065	0.000417769	0.00103397
2	chr1:109320399:T:A	109320399	A,NA	T,NA	1,NA	inf,NA	inf,NA	0.919298,NA	0.000415067	0.00106552
2	chr1:109059134:A:T	109059134	NA,T	NA,A	NA,1	NA,inf	NA,inf	NA,2.00612	0.000412855	0.00107683
2	chr1:109491946:A:G	109491946	NA,G	NA,A	NA,1	NA,-inf	NA,inf	NA,1.89202	0.000411508	0.00104762
2	chr1:109014345:G:A	109014345	A,A	G,G	1,1	-inf,inf	inf,inf	1.96901,0.764617	0.000411172	0.000993981
2	chr1:110080653:G:A	110080653	NA,A	NA,G	NA,1	NA,inf	NA,inf	NA,1.4126	0.000410335	0.00101404
2	chr1:109491046:C:T	109491046	NA,T	NA,C	NA,1	NA,inf	NA,inf	NA,1.3303	0.000409238	0.00103686
2	chr1:108904502:C:G	108904502	NA,G	NA,C	NA,1	NA,-inf	NA,inf	NA,1.08154	0.000408826	0.00103139
2	chr1:108863263:T:G	108863263	NA,G	NA,T	NA,1	NA,inf	NA,inf	NA,1.90043	0.000405019	0.00101224
2	chr1:108970652:A:G	108970652	G,G	A,A	1,1	-inf,inf	inf,inf	2.13035,0.766272	0.000402998	0.000965399
2	chr1:109459200:T:C	109459200	NA,C	NA,T	NA,1	NA,inf	NA,inf	NA,1.30563	0.00040262	0.00101503
2	chr1:108678603:A:C	108678603	NA,C	NA,A	NA,1	NA,inf	NA,inf	NA,1.43274	0.000401815	0.00101235
2	chr1:109938045:G:T	109938045	NA,T	NA,G	NA,1	NA,inf	NA,inf	NA,1.14479	0.000400972	0.000990369
2	chr1:109238682:A:T	109238682	NA,T	NA,A	NA,1	NA,-inf	NA,inf	NA,1.95412	0.000395888	0.000989974
2	chr1:109948196:T:C	109948196	NA,C	NA,T	NA,1	NA,-inf	NA,inf	NA,1.39653	0.000395441	0.000984324
2	chr1:108836204:G:C	108836204	NA,C	NA,G	NA,1	NA,inf	NA,inf	NA,1.62563	0.000394202	0.0010255
2	chr1:108937525:T:C	108937525	NA,C	NA,T	NA,1	NA,inf	NA,inf	NA,1.51421	0.000393789	0.000982335
2	chr1:109005029:C:T	109005029	T,T	C,C	1,1	-inf,inf	inf,inf	1.94854,0.762807	0.000393207	0.000950567
2	chr1:109012195:A:G	109012195	G,G	A,A	1,1	-inf,inf	inf,inf	1.94895,0.757856	0.00039082	0.000944771
2	chr1:109887591:G:T	109887591	NA,T	NA,G	NA,1	NA,inf	NA,inf	NA,1.65421	0.000389191	0.000960014
2	chr1:109033209:A:G	109033209	G,G	A,A	1,1	-inf,inf	inf,inf	2.03424,0.678448	0.000389114	0.000938769
2	chr1:109095917:A:G	109095917	NA,G	NA,A	NA,1	NA,inf	NA,inf	NA,1.36999	0.000388919	0.000980674
2	chr1:109877961:T:C	109877961	NA,C	NA,T	NA,1	NA,inf	NA,inf	NA,1.2626	0.0003884	0.000951929
2	chr1:110233303:G:A	110233303	NA,A	NA,G	NA,1	NA,-inf	NA,inf	NA,1.51734	0.000386703	0.000977913
2	chr1:110282626:T:C	110282626	NA,C	NA,T	NA,1	NA,inf	NA,inf	NA,1.63704	0.000385053	0.00117387
2	chr1:108962158:G:A	108962158	A,NA	G,NA	1,NA	-inf,NA	inf,NA	0.209824,NA	0.000380399	0.000953432
2	chr1:109266007:C:T	109266007	NA,T	NA,C	NA,1	NA,-inf	NA,inf	NA,2.05584	0.000380288	0.000965732
2	chr1:110244118:C:T	110244118	NA,T	NA,C	NA,1	NA,-inf	NA,inf	NA,1.54953	0.00037954	0.000964262
2	chr1:109789448:T:G	109789448	NA,G	NA,T	NA,1	NA,-inf	NA,inf	NA,1.21478	0.000378085	0.000925094
2	chr1:110257324:T:C	110257324	NA,C	NA,T	NA,1	NA,-inf	NA,inf	NA,1.52065	0.000378026	0.000962073
2	chr1:110118291:A:G	110118291	NA,G	NA,A	NA,1	NA,inf	NA,inf	NA,1.76396	0.000377592	0.000948467
2	chr1:109659187:G:T	109659187	T,T	G,G	1,1	-inf,-inf	inf,inf	0.142031,2.69227	0.000376173	0.000891196
2	chr1:109517316:A:G	109517316	NA,G	NA,A	NA,1	NA,inf	NA,inf	NA,1.2357	0.000376049	0.000951216
2	chr1:109127225:T:C	109127225	NA,C	NA,T	NA,1	NA,-inf	NA,inf	NA,0.723018	0.000369241	0.000929413
2	chr1:109339051:G:T	109339051	NA,T	NA,G	NA,1	NA,-inf	NA,inf	NA,1.83686	0.000367639	0.000939458
2	chr1:109171211:C:T	109171211	T,NA	C,NA	1,NA	inf,NA	inf,NA	0.530226,NA	0.000366511	0.00094845
2	chr1:109255571:C:T	109255571	NA,T	NA,C	NA,1	NA,inf	NA,inf	NA,0.845028	0.000366059	0.000938003
2	chr1:108500065:G:A	108500065	NA,A	NA,G	NA,1	NA,-inf	NA,inf	NA,1.32798	0.000364342	0.000904925
2	chr1:108955616:G:A	108955616	A,NA	G,NA	1,NA	inf,NA	inf,NA	1.55933,NA	0.000361797	0.000935482
2	chr1:110024336:G:A	110024336	NA,A	NA,G	NA,1	NA,inf	NA,inf	NA,1.47141	0.000360704	0.000888049
2	chr1:109201804:G:A	109201804	NA,A	NA,G	NA,1	NA,-inf	NA,inf	NA,1.18404	0.000360526	0.000898422
2	chr1:109298449:G:A	109298449	NA,A	NA,G	NA,1	NA,-inf	NA,inf	NA,2.10026	0.000357716	0.000883466
2	chr1:109917523:G:A	109917523	A,NA	G,NA	1,NA	-inf,NA	inf,NA	1.66299,NA	0.000356581	0.000842932
2	chr1:109006544:C:A	109006544	A,A	C,C	1,1	-inf,inf	inf,inf	1.97492,0.722849	0.000355909	0.000859059
2	chr1:108935910:G:A	108935910	NA,A	NA,G	NA,1	NA,inf	NA,inf	NA,1.45478	0.000352842	0.000880076
2	chr1:109037619:C:T	109037619	T,T	C,C	1,1	-inf,inf	inf,inf	2.00974,0.623638	0.0003528	0.000847734
2	chr1:109459480:T:C	109459480	C,NA	T,NA	1,NA	-inf,NA	inf,NA	0.220219,NA	0.000351981	0.000841231
2	chr1:109886176:A:G	109886176	NA,G	NA,A	NA,1	NA,inf	NA,inf	NA,1.58747	0.000351972	0.000871071
2	chr1:109030295:T:C	109030295	C,C	T,T	1,1	-inf,inf	inf,inf	2.01153,0.648465	0.000350658	0.000845791
2	chr1:109227114:C:T	109227114	NA,T	NA,C	NA,1	NA,-inf	NA,inf	NA,2.20795	0.00034944	0.000871114
2	chr1:109030361:G:A	109030361	A,A	G,G	1,1	-inf,inf	inf,inf	2.00626,0.649076	0.000347315	0.000837792
2	chr1:109806693:G:A	109806693	NA,A	NA,G	NA,1	NA,inf	NA,inf	NA,1.32699	0.000345819	0.000860859
2	chr1:109677055:G:C	109677055	NA,C	NA,G	NA,1	NA,-inf	NA,inf	NA,0.894358	0.000345496	0.000884152
2	chr1:108896894:G:A	108896894	NA,A	NA,G	NA,1	NA,inf	NA,inf	NA,1.49975	0.000338817	0.000842646
2	chr1:108994352:A:G	108994352	G,G	A,A	1,1	-inf,inf	inf,inf	2.01487,0.601764	0.000338642	0.00081682
2	chr1:108974961:T:C	108974961	C,C	T,T	1,1	-inf,inf	inf,inf	2.05858,0.589873	0.000336759	0.000807985
2	chr1:108486473:G:A	108486473	NA,A	NA,G	NA,1	NA,-inf	NA,inf	NA,1.27648	0.00033395	0.000829333
2	chr1:108524571:G:T	108524571	NA,T	NA,G	NA,1	NA,-inf	NA,inf	NA,1.28241	0.000333225	0.000827528
2	chr1:109670984:C:T	109670984	NA,T	NA,C	NA,1	NA,-inf	NA,inf	NA,1.68026	0.00033303	0.000888484
2	chr1:108513797:T:C	108513797	NA,C	NA,T	NA,1	NA,-inf	NA,inf	NA,1.27971	0.000331404	0.000823003
2	chr1:108557871:C:CA	108557871	NA,CA	NA,C	NA,1	NA,inf	NA,inf	NA,1.35272	0.000330885	0.000816878
2	chr1:109787990:G:A	109787990	NA,A	NA,G	NA,1	NA,inf	NA,inf	NA,1.38669	0.000330457	0.000833948
2	chr1:108952765:A:C	108952765	NA,C	NA,A	NA,1	NA,inf	NA,inf	NA,1.35458	0.000329243	0.00081733
2	chr1:109004981:G:A	109004981	A,A	G,G	1,1	inf,-inf	inf,inf	2.05146,0.364437	0.000327928	0.000778292
2	chr1:109037379:T:C	109037379	C,C	T,T	1,1	-inf,inf	inf,inf	1.93431,0.685094	0.000327344	0.000789904
2	chr1:109003199:C:T	109003199	T,T	C,C	1,1	-inf,inf	inf,inf	2.02116,0.588807	0.000327163	0.000788633
2	chr1:108982196:C:T	108982196	T,T	C,C	1,1	-inf,inf	inf,inf	2.02461,0.614227	0.000325895	0.000782564
2	chr1:108477585:C:A	108477585	NA,A	NA,C	NA,1	NA,-inf	NA,inf	NA,1.33508	0.000325854	0.000808874
2	chr1:108968364:G:A	108968364	A,A	G,G	1,1	-inf,inf	inf,inf	2.03438,0.594866	0.000325499	0.000781059
2	chr1:110164959:G:A	110164959	NA,A	NA,G	NA,1	NA,-inf	NA,inf	NA,1.33828	0.000324938	0.000824925
2	chr1:108972981:C:T	108972981	T,T	C,C	1,1	-inf,inf	inf,inf	2.05204,0.571627	0.00032373	0.000776024
2	chr1:108522695:T:C	108522695	NA,C	NA,T	NA,1	NA,-inf	NA,inf	NA,1.2696	0.000322886	0.000801892
2	chr1:110114027:C:T	110114027	NA,T	NA,C	NA,1	NA,inf	NA,inf	NA,1.72102	0.00032266	0.000806734
2	chr1:109888533:C:T	109888533	NA,T	NA,C	NA,1	NA,inf	NA,inf	NA,1.44047	0.000322349	0.000807659
2	chr1:109400096:T:A	109400096	NA,A	NA,T	NA,1	NA,-inf	NA,inf	NA,1.84347	0.000320288	0.000817033
2	chr1:109311554:C:T	109311554	NA,T	NA,C	NA,1	NA,-inf	NA,inf	NA,1.84347	0.000320288	0.000817033
2	chr1:109000915:G:T	109000915	T,T	G,G	1,1	inf,-inf	inf,inf	2.09655,0.300081	0.000320254	0.000759688
2	chr1:108986392:G:C	108986392	C,C	G,G	1,1	-inf,inf	inf,inf	2.03305,0.584783	0.00031907	0.000765587
2	chr1:108968941:G:A	108968941	A,A	G,G	1,1	-inf,inf	inf,inf	2.03812,0.589283	0.000315958	0.000757434
2	chr1:108825430:T:C	108825430	NA,C	NA,T	NA,1	NA,-inf	NA,inf	NA,2.0027	0.000315626	0.000792198
2	chr1:109049875:T:A	109049875	NA,A	NA,T	NA,1	NA,inf	NA,inf	NA,1.58904	0.00031548	0.000788173
2	chr1:108554008:A:G	108554008	NA,G	NA,A	NA,1	NA,inf	NA,inf	NA,1.32995	0.000315452	0.000778592
2	chr1:109558292:G:A	109558292	NA,A	NA,G	NA,1	NA,inf	NA,inf	NA,0.799964	0.000315199	0.000792075
2	chr1:109024748:A:G	109024748	G,G	A,A	1,1	-inf,inf	inf,inf	1.97931,0.608214	0.000312616	0.000754405
2	chr1:109019209:A:C	109019209	C,C	A,A	1,1	-inf,inf	inf,inf	1.9971,0.592943	0.000311064	0.000750011
2	chr1:108931104:A:C	108931104	NA,C	NA,A	NA,1	NA,inf	NA,inf	NA,1.39097	0.00031106	0.000775632
2	chr1:108657089:C:T	108657089	NA,T	NA,C	NA,1	NA,-inf	NA,inf	NA,0.874811	0.000310902	0.000775832
2	chr1:108831672:C:A	108831672	NA,A	NA,C	NA,1	NA,inf	NA,inf	NA,1.39759	0.000310794	0.000773949
2	chr1:110113097:C:T	110113097	NA,T	NA,C	NA,1	NA,inf	NA,inf	NA,1.7077	0.000310678	0.000776586
2	chr1:108973682:A:G	108973682	G,G	A,A	1,1	-inf,inf	inf,inf	2.00713,0.603361	0.000308998	0.000742354
2	chr1:109788101:T:C	109788101	NA,C	NA,T	NA,1	NA,-inf	NA,inf	NA,1.23615	0.000308272	0.00078085
2	chr1:109702988:T:C	109702988	NA,C	NA,T	NA,1	NA,-inf	NA,inf	NA,1.29434	0.000306972	0.000802667
2	chr1:109658504:A:G	109658504	G,G	A,A	1,1	-inf,-inf	inf,inf	0.0719126,2.6617	0.000305531	0.00073204
2	chr1:108975477:C:T	108975477	T,T	C,C	1,1	-inf,inf	inf,inf	2.01101,0.590513	0.000305433	0.000733111
2	chr1:108974216:G:A	108974216	A,A	G,G	1,1	-inf,inf	inf,inf	2.04506,0.54859	0.000305252	0.00073164
2	chr1:109368673:G:A	109368673	NA,A	NA,G	NA,1	NA,-inf	NA,inf	NA,1.64011	0.000304372	0.000774588
2	chr1:109026510:G:A	109026510	A,A	G,G	1,1	-inf,inf	inf,inf	1.99661,0.576012	0.000304094	0.000733088
2	chr1:109988541:T:C	109988541	NA,C	NA,T	NA,1	NA,inf	NA,inf	NA,1.30985	0.000302823	0.00075641
2	chr1:108975531:G:GA	108975531	GA,NA	G,NA	1,NA	-inf,NA	inf,NA	0.0733384,NA	0.000301575	0.000748358
2	chr1:109787973:C:A	109787973	NA,A	NA,C	NA,1	NA,inf	NA,inf	NA,1.33694	0.000301452	0.000760401
2	chr1:109182202:C:T	109182202	T,NA	C,NA	1,NA	inf,NA	inf,NA	0.0931814,NA	0.000298695	0.000893308
2	chr1:108653371:C:T	108653371	NA,T	NA,C	NA,1	NA,-inf	NA,inf	NA,0.85674	0.000298435	0.000744659
2	chr1:108652439:A:G	108652439	NA,G	NA,A	NA,1	NA,-inf	NA,inf	NA,0.85674	0.000298435	0.000744659
2	chr1:108652027:A:T	108652027	NA,T	NA,A	NA,1	NA,-inf	NA,inf	NA,0.855589	0.000297552	0.00074245
2	chr1:110184005:C:T	110184005	NA,T	NA,C	NA,1	NA,-inf	NA,inf	NA,1.20278	0.000297385	0.000742198
2	chr1:109038240:C:T	109038240	T,T	C,C	1,1	-inf,inf	inf,inf	1.99948,0.381172	0.000295213	0.000707252
2	chr1:109025591:G:A	109025591	A,A	G,G	1,1	-inf,inf	inf,inf	1.94857,0.615904	0.000294288	0.000710647
2	chr1:108979933:T:C	108979933	C,C	T,T	1,1	-inf,inf	inf,inf	1.99841,0.588546	0.000293254	0.000704316
2	chr1:109847354:G:A	109847354	NA,A	NA,G	NA,1	NA,-inf	NA,inf	NA,1.35071	0.000292956	0.000728523
2	chr1:109891679:T:G	109891679	NA,G	NA,T	NA,1	NA,inf	NA,inf	NA,1.26038	0.00029194	0.000731338
2	chr1:108973960:A:G	108973960	G,G	A,A	1,1	-inf,inf	inf,inf	1.99976,0.578921	0.000290254	0.00069671
2	chr1:109341052:T:C	109341052	NA,C	NA,T	NA,1	NA,-inf	NA,inf	NA,1.78446	0.000289509	0.000738034
2	chr1:109276011:C:T	109276011	NA,T	NA,C	NA,1	NA,inf	NA,inf	NA,0.370477	0.000287549	0.000716144
2	chr1:110185925:C:T	110185925	NA,T	NA,C	NA,1	NA,-inf	NA,inf	NA,1.3473	0.000286059	0.00071657
2	chr1:109939639:A:G	109939639	NA,G	NA,A	NA,1	NA,inf	NA,inf	NA,0.983553	0.000285912	0.00070599
2	chr1:108821334:C:A	108821334	NA,A	NA,C	NA,1	NA,inf	NA,inf	NA,1.44012	0.000282982	0.000703496
2	chr1:109370027:C:T	109370027	NA,T	NA,C	NA,1	NA,-inf	NA,inf	NA,1.59696	0.000280739	0.00071406
2	chr1:108978695:A:G	108978695	G,G	A,A	1,1	-inf,inf	inf,inf	1.97387,0.591409	0.000279759	0.000672
2	chr1:109107015:A:G	109107015	NA,G	NA,A	NA,1	NA,inf	NA,inf	NA,1.09399	0.000279604	0.000694182
2	chr1:110196649:A:G	110196649	G,NA	A,NA	1,NA	-inf,NA	inf,NA	1.19418,NA	0.000277375	0.000658043
2	chr1:108738369:C:T	108738369	NA,T	NA,C	NA,1	NA,inf	NA,inf	NA,1.34457	0.000275026	0.000682408
2	chr1:109034716:A:G	109034716	G,G	A,A	1,1	-inf,inf	inf,inf	1.89109,0.641433	0.000274612	0.000662984
2	chr1:108917513:G:A	108917513	NA,A	NA,G	NA,1	NA,inf	NA,inf	NA,1.36254	0.00027409	0.000682703
2	chr1:108998376:A:G	108998376	G,G	A,A	1,1	-inf,inf	inf,inf	1.94971,0.582433	0.000273848	0.000660755
2	chr1:109086421:G:T	109086421	T,NA	G,NA	1,NA	-inf,NA	inf,NA	1.07254,NA	0.000272978	0.000664145
2	chr1:110102492:C:T	110102492	NA,T	NA,C	NA,1	NA,inf	NA,inf	NA,1.45066	0.000271026	0.000672615
2	chr1:109761307:C:T	109761307	NA,T	NA,C	NA,1	NA,-inf	NA,inf	NA,1.33656	0.000268077	0.00072408
2	chr1:109469552:AAAG:A	109469552	NA,A	NA,AAAG	NA,1	NA,-inf	NA,inf	NA,1.5706	0.000266452	0.000678066
2	chr1:110196514:C:CTGTGG	110196514	CTGTGG,NA	C,NA	1,NA	-inf,NA	inf,NA	1.54126,NA	0.000266162	0.000643691
2	chr1:109159680:A:G	109159680	NA,G	NA,A	NA,1	NA,inf	NA,inf	NA,1.34835	0.000265656	0.000656277
2	chr1:110267386:A:T	110267386	T,T	A,A	1,1	inf,-inf	inf,inf	1.12328,2.39226	0.000264055	0.000630136
2	chr1:108544857:T:C	108544857	NA,C	NA,T	NA,1	NA,inf	NA,inf	NA,0.982635	0.000262964	0.000662675
2	chr1:109656288:G:A	109656288	NA,A	NA,G	NA,1	NA,-inf	NA,inf	NA,1.25139	0.000262006	0.000641412
2	chr1:108536565:T:C	108536565	NA,C	NA,T	NA,1	NA,inf	NA,inf	NA,0.980413	0.000261774	0.000659523
2	chr1:108552030:C:T	108552030	NA,T	NA,C	NA,1	NA,inf	NA,inf	NA,0.984254	0.000260762	0.00065717
2	chr1:110186512:T:C	110186512	NA,C	NA,T	NA,1	NA,inf	NA,inf	NA,1.3575	0.000259837	0.000645068
2	chr1:109597477:A:T	109597477	T,T	A,A	1,1	inf,inf	inf,inf	0.495303,2.81594	0.000259811	0.000639654
2	chr1:109313132:C:T	109313132	NA,T	NA,C	NA,1	NA,inf	NA,inf	NA,4.54159	0.000259263	0.000649344
2	chr1:108551975:A:G	108551975	NA,G	NA,A	NA,1	NA,inf	NA,inf	NA,0.98064	0.000259091	0.000652938
2	chr1:110131385:CT:C	110131385	NA,C	NA,CT	NA,1	NA,inf	NA,inf	NA,1.26587	0.000258874	0.000641911
2	chr1:109021325:T:C	109021325	C,C	T,T	1,1	-inf,inf	inf,inf	1.93547,0.571957	0.000258506	0.000623574
2	chr1:109026259:T:C	109026259	C,C	T,T	1,1	-inf,inf	inf,inf	1.89984,0.603437	0.000257733	0.000622387
2	chr1:109552152:ACT:A	109552152	NA,A	NA,ACT	NA,1	NA,inf	NA,inf	NA,0.920169	0.000257666	0.000618651
2	chr1:108476625:A:C	108476625	NA,C	NA,A	NA,1	NA,inf	NA,inf	NA,1.33255	0.000257385	0.000638821
2	chr1:108534788:T:C	108534788	NA,C	NA,T	NA,1	NA,inf	NA,inf	NA,0.969564	0.000256686	0.000647135
2	chr1:110180941:C:T	110180941	NA,T	NA,C	NA,1	NA,inf	NA,inf	NA,1.29161	0.000256002	0.000637455
2	chr1:109676934:C:T	109676934	NA,T	NA,C	NA,1	NA,inf	NA,inf	NA,0.674716	0.000253544	0.000651966
2	chr1:109982789:A:G	109982789	NA,G	NA,A	NA,1	NA,inf	NA,inf	NA,1.28926	0.000253208	0.00062311
2	chr1:109602965:C:T	109602965	NA,T	NA,C	NA,1	NA,inf	NA,inf	NA,0.917391	0.000252981	0.000609014
2	chr1:109495116:C:T	109495116	NA,T	NA,C	NA,1	NA,-inf	NA,inf	NA,1.22767	0.000251355	0.000616595
2	chr1:109874965:T:C	109874965	NA,C	NA,T	NA,1	NA,inf	NA,inf	NA,1.41452	0.000249993	0.00061836
2	chr1:108492745:T:C	108492745	NA,C	NA,T	NA,1	NA,inf	NA,inf	NA,1.22617	0.000249691	0.000620385
2	chr1:109788640:C:T	109788640	NA,T	NA,C	NA,1	NA,-inf	NA,inf	NA,1.23121	0.000249424	0.000634043
2	chr1:109624887:C:T	109624887	NA,T	NA,C	NA,1	NA,inf	NA,inf	NA,0.94248	0.000247922	0.000590705
2	chr1:109349359:T:G	109349359	NA,G	NA,T	NA,1	NA,-inf	NA,inf	NA,1.52041	0.000247491	0.000628844
2	chr1:109769600:C:T	109769600	NA,T	NA,C	NA,1	NA,-inf	NA,inf	NA,1.35333	0.000246329	0.000607845
2	chr1:109718527:C:T	109718527	NA,T	NA,C	NA,1	NA,-inf	NA,inf	NA,1.51287	0.000245923	0.000648426
2	chr1:109146372:A:G	109146372	NA,G	NA,A	NA,1	NA,-inf	NA,inf	NA,1.22328	0.000244483	0.000621748
2	chr1:108917576:A:T	108917576	T,NA	A,NA	1,NA	-inf,NA	inf,NA	1.93135,NA	0.000242532	0.000578555
2	chr1:109480230:T:C	109480230	NA,C	NA,T	NA,1	NA,-inf	NA,inf	NA,1.47643	0.000242468	0.000614352
2	chr1:109892285:A:G	109892285	NA,G	NA,A	NA,1	NA,-inf	NA,inf	NA,1.36822	0.000242464	0.000609481
2	chr1:110190363:C:T	110190363	NA,T	NA,C	NA,1	NA,-inf	NA,inf	NA,1.21482	0.000241111	0.000608766
2	chr1:108829804:C:T	108829804	NA,T	NA,C	NA,1	NA,-inf	NA,inf	NA,1.218	0.000241083	0.00060234
2	chr1:108535421:A:T	108535421	NA,T	NA,A	NA,1	NA,inf	NA,inf	NA,0.938334	0.000241011	0.000607435
2	chr1:109535117:C:G	109535117	NA,G	NA,C	NA,1	NA,inf	NA,inf	NA,1.08819	0.000240164	0.000604162
2	chr1:109900504:T:C	109900504	NA,C	NA,T	NA,1	NA,-inf	NA,inf	NA,1.15732	0.00023987	0.000595216
2	chr1:108535356:G:A	108535356	NA,A	NA,G	NA,1	NA,inf	NA,inf	NA,0.934866	0.000239242	0.000602911
2	chr1:110262360:A:G	110262360	G,G	A,A	1,1	inf,-inf	inf,inf	2.38937,1.02602	0.000237193	0.000583148
2	chr1:108945681:C:A	108945681	NA,A	NA,C	NA,1	NA,inf	NA,inf	NA,1.24661	0.000235173	0.000585738
2	chr1:108517483:C:G	108517483	NA,G	NA,C	NA,1	NA,inf	NA,inf	NA,1.00199	0.000235154	0.000587023
2	chr1:109381952:G:GTGCA	109381952	NA,GTGCA	NA,G	NA,1	NA,-inf	NA,inf	NA,1.4893	0.000233945	0.000594182
2	chr1:109710508:T:C	109710508	C,C	T,T	1,1	-inf,-inf	inf,inf	1.40497,0.975786	0.0002338	0.000643944
2	chr1:109867985:A:T	109867985	T,NA	A,NA	1,NA	-inf,NA	inf,NA	1.50683,NA	0.000232763	0.000556981
2	chr1:108549401:G:A	108549401	NA,A	NA,G	NA,1	NA,inf	NA,inf	NA,0.917563	0.000231653	0.000583651
2	chr1:108654643:G:A	108654643	NA,A	NA,G	NA,1	NA,inf	NA,inf	NA,1.24809	0.000231653	0.000584916
2	chr1:110104236:A:G	110104236	G,G	A,A	1,1	inf,-inf	inf,inf	1.20051,1.6531	0.000231403	0.0004412
2	chr1:110144198:G:A	110144198	NA,A	NA,G	NA,1	NA,-inf	NA,inf	NA,1.12175	0.00023081	0.000581759
2	chr1:109677286:G:A	109677286	NA,A	NA,G	NA,1	NA,inf	NA,inf	NA,0.633338	0.000229991	0.000590769
2	chr1:109569627:T:C	109569627	NA,C	NA,T	NA,1	NA,inf	NA,inf	NA,0.863581	0.000229921	0.000552601
2	chr1:109877704:T:C	109877704	NA,C	NA,T	NA,1	NA,inf	NA,inf	NA,1.32287	0.00022882	0.000565751
2	chr1:109666691:G:T	109666691	NA,T	NA,G	NA,1	NA,-inf	NA,inf	NA,1.4694	0.000228287	0.000602387
2	chr1:108546244:C:G	108546244	NA,G	NA,C	NA,1	NA,inf	NA,inf	NA,0.910875	0.000227759	0.000573761
2	chr1:108963796:C:G	108963796	G,G	C,C	1,1	-inf,inf	inf,inf	1.9342,0.441121	0.00022684	0.000544411
2	chr1:108551081:C:CATAG	108551081	NA,CATAG	NA,C	NA,1	NA,inf	NA,inf	NA,0.900777	0.000226661	0.000570927
2	chr1:109284723:T:A	109284723	A,NA	T,NA	1,NA	-inf,NA	inf,NA	0.276856,NA	0.000226333	0.000548692
2	chr1:110085411:A:G	110085411	NA,G	NA,A	NA,1	NA,inf	NA,inf	NA,1.21769	0.000226193	0.000556639
2	chr1:108543640:C:A	108543640	NA,A	NA,C	NA,1	NA,inf	NA,inf	NA,0.900292	0.000226136	0.000569597
2	chr1:110262874:G:T	110262874	NA,T	NA,G	NA,1	NA,-inf	NA,inf	NA,1.04018	0.000225618	0.000563108
2	chr1:108544706:A:T	108544706	NA,T	NA,A	NA,1	NA,inf	NA,inf	NA,0.898487	0.0002253	0.000567486
2	chr1:109480516:T:G	109480516	NA,G	NA,T	NA,1	NA,-inf	NA,inf	NA,1.42857	0.000225217	0.000570273
2	chr1:108547567:T:C	108547567	NA,C	NA,T	NA,1	NA,inf	NA,inf	NA,0.897103	0.000224569	0.000565633
2	chr1:108545585:G:A	108545585	NA,A	NA,G	NA,1	NA,inf	NA,inf	NA,0.897103	0.000224569	0.000565633
2	chr1:108537816:T:C	108537816	NA,C	NA,T	NA,1	NA,inf	NA,inf	NA,0.89571	0.000223836	0.000563779
2	chr1:108547274:A:G	108547274	NA,G	NA,A	NA,1	NA,inf	NA,inf	NA,0.895451	0.000223816	0.000563726
2	chr1:110211075:C:T	110211075	NA,T	NA,C	NA,1	NA,-inf	NA,inf	NA,1.08074	0.000223541	0.00056054
2	chr1:109880754:C:T	109880754	NA,T	NA,C	NA,1	NA,-inf	NA,inf	NA,0.997861	0.000223243	0.000556377
2	chr1:109035669:C:T	109035669	T,T	C,C	1,1	-inf,inf	inf,inf	1.92939,0.374007	0.000223172	0.000535851
2	chr1:108546671:C:T	108546671	NA,T	NA,C	NA,1	NA,inf	NA,inf	NA,0.892832	0.000222726	0.000560966
2	chr1:109430734:C:G	109430734	NA,G	NA,C	NA,1	NA,inf	NA,inf	NA,4.36087	0.000222571	0.000557047
2	chr1:110230223:C:T	110230223	NA,T	NA,C	NA,1	NA,-inf	NA,inf	NA,1.22755	0.000222453	0.000563725
2	chr1:108549261:A:C	108549261	NA,C	NA,A	NA,1	NA,inf	NA,inf	NA,0.892471	0.00022221	0.000559654
2	chr1:109068785:T:C	109068785	NA,C	NA,T	NA,1	NA,inf	NA,inf	NA,1.77123	0.000221901	0.000574738
2	chr1:110119282:G:A	110119282	NA,A	NA,G	NA,1	NA,-inf	NA,inf	NA,0.994566	0.000221337	0.000549653
2	chr1:108821512:G:C	108821512	NA,C	NA,G	NA,1	NA,inf	NA,inf	NA,1.47283	0.000221078	0.000550294
2	chr1:109632939:C:T	109632939	NA,T	NA,C	NA,1	NA,inf	NA,inf	NA,0.828361	0.000220449	0.000525822
2	chr1:108771221:G:A	108771221	A,NA	G,NA	1,NA	inf,NA	inf,NA	1.30298,NA	0.000219619	0.000565033
2	chr1:108549535:A:G	108549535	NA,G	NA,A	NA,1	NA,inf	NA,inf	NA,0.882479	0.000218928	0.000551279
2	chr1:108645131:C:T	108645131	NA,T	NA,C	NA,1	NA,inf	NA,inf	NA,1.21584	0.000218919	0.000552566
2	chr1:109959722:A:G	109959722	NA,G	NA,A	NA,1	NA,-inf	NA,inf	NA,1.16745	0.000218619	0.000547627
2	chr1:108551599:G:A	108551599	NA,A	NA,G	NA,1	NA,inf	NA,inf	NA,0.888956	0.000218514	0.000550359
2	chr1:108535925:T:C	108535925	NA,C	NA,T	NA,1	NA,inf	NA,inf	NA,0.890169	0.000217759	0.000548521
2	chr1:109397453:C:T	109397453	NA,T	NA,C	NA,1	NA,-inf	NA,inf	NA,1.44034	0.000217422	0.000551898
2	chr1:108514263:T:C	108514263	NA,C	NA,T	NA,1	NA,-inf	NA,inf	NA,1.05167	0.000216307	0.000537032
2	chr1:109152113:A:G	109152113	G,NA	A,NA	1,NA	inf,NA	inf,NA	0.0562423,NA	0.000216202	0.000648923
2	chr1:109356924:T:C	109356924	NA,C	NA,T	NA,1	NA,-inf	NA,inf	NA,1.44357	0.000215939	0.00054816
2	chr1:110099059:C:T	110099059	NA,T	NA,C	NA,1	NA,inf	NA,inf	NA,1.32084	0.000214769	0.000533006
2	chr1:108550928:T:C	108550928	NA,C	NA,T	NA,1	NA,inf	NA,inf	NA,0.881137	0.000214685	0.000540666
2	chr1:109185224:T:A	109185224	NA,A	NA,T	NA,1	NA,-inf	NA,inf	NA,1.37839	0.000214168	0.000527529
2	chr1:110212733:A:G	110212733	NA,G	NA,A	NA,1	NA,-inf	NA,inf	NA,1.10975	0.000213945	0.000537344
2	chr1:108653029:T:TC	108653029	NA,TC	NA,T	NA,1	NA,-inf	NA,inf	NA,0.718573	0.000213572	0.000533268
2	chr1:109806850:A:C	109806850	NA,C	NA,A	NA,1	NA,-inf	NA,inf	NA,1.2481	0.00021312	0.000535359
2	chr1:109042968:C:T	109042968	NA,T	NA,C	NA,1	NA,inf	NA,inf	NA,1.31529	0.000212998	0.000554583
2	chr1:108925878:G:A	108925878	NA,A	NA,G	NA,1	NA,inf	NA,inf	NA,1.19758	0.000211582	0.000526782
2	chr1:109580042:C:T	109580042	NA,T	NA,C	NA,1	NA,inf	NA,inf	NA,0.819902	0.000211459	0.000508591
2	chr1:108552334:T:C	108552334	NA,C	NA,T	NA,1	NA,inf	NA,inf	NA,0.867155	0.000211339	0.000532127
2	chr1:109034469:T:C	109034469	NA,C	NA,T	NA,1	NA,inf	NA,inf	NA,1.27996	0.000210953	0.000520592
2	chr1:109667893:C:T	109667893	T,NA	C,NA	1,NA	inf,NA	inf,NA	0.81731,NA	0.000210805	0.000534609
2	chr1:108741227:T:C	108741227	NA,C	NA,T	NA,1	NA,-inf	NA,inf	NA,0.689676	0.000210803	0.000519895
2	chr1:108490717:A:G	108490717	NA,G	NA,A	NA,1	NA,inf	NA,inf	NA,1.12373	0.000208885	0.000518853
2	chr1:109806852:T:C	109806852	NA,C	NA,T	NA,1	NA,-inf	NA,inf	NA,1.23508	0.00020823	0.000523028
2	chr1:108803777:C:T	108803777	NA,T	NA,C	NA,1	NA,inf	NA,inf	NA,1.16758	0.000206358	0.000524202
2	chr1:108841071:G:A	108841071	NA,A	NA,G	NA,1	NA,-inf	NA,inf	NA,1.24267	0.00020517	0.000507946
2	chr1:109959861:C:T	109959861	NA,T	NA,C	NA,1	NA,-inf	NA,inf	NA,1.13002	0.000204528	0.000512197
2	chr1:108519858:G:T	108519858	NA,T	NA,G	NA,1	NA,-inf	NA,inf	NA,1.074	0.000203677	0.000505449
2	chr1:108856851:G:T	108856851	T,NA	G,NA	1,NA	-inf,NA	inf,NA	2.10458,NA	0.000202967	0.000488911
2	chr1:109575781:C:T	109575781	NA,T	NA,C	NA,1	NA,inf	NA,inf	NA,0.799271	0.000202572	0.000487425
2	chr1:108964631:T:C	108964631	C,C	T,T	1,1	-inf,inf	inf,inf	1.88798,0.436224	0.00020253	0.000486291
2	chr1:109496318:G:A	109496318	NA,A	NA,G	NA,1	NA,inf	NA,inf	NA,1.11403	0.000202404	0.000490135
2	chr1:109581144:T:C	109581144	NA,C	NA,T	NA,1	NA,inf	NA,inf	NA,0.79679	0.000201627	0.000485179
2	chr1:108753472:A:G	108753472	NA,G	NA,A	NA,1	NA,inf	NA,inf	NA,1.23059	0.000199489	0.000495755
2	chr1:109806822:A:G	109806822	NA,G	NA,A	NA,1	NA,-inf	NA,inf	NA,1.20624	0.000198525	0.000498481
2	chr1:109486258:C:T	109486258	NA,T	NA,C	NA,1	NA,-inf	NA,inf	NA,1.32893	0.000196843	0.000498293
2	chr1:109774801:A:G	109774801	NA,G	NA,A	NA,1	NA,-inf	NA,inf	NA,1.15006	0.000196826	0.000486247
2	chr1:108963871:C:T	108963871	NA,T	NA,C	NA,1	NA,inf	NA,inf	NA,1.24148	0.000196784	0.000485625
2	chr1:109787542:C:T	109787542	NA,T	NA,C	NA,1	NA,-inf	NA,inf	NA,1.02741	0.000196467	0.00048139
2	chr1:108972895:G:A	108972895	A,A	G,G	1,1	-inf,inf	inf,inf	1.78906,0.601512	0.000195524	0.000470757
2	chr1:108935998:C:A	108935998	NA,A	NA,C	NA,1	NA,-inf	NA,inf	NA,1.52181	0.000194792	0.000484062
2	chr1:109416281:T:C	109416281	NA,C	NA,T	NA,1	NA,-inf	NA,inf	NA,1.43801	0.000194777	0.000494444
2	chr1:109316362:C:T	109316362	NA,T	NA,C	NA,1	NA,inf	NA,inf	NA,4.51589	0.000194661	0.000486484
2	chr1:109869781:T:C	109869781	NA,C	NA,T	NA,1	NA,inf	NA,inf	NA,1.23835	0.000194327	0.000484086
2	chr1:108844964:G:T	108844964	NA,T	NA,G	NA,1	NA,-inf	NA,inf	NA,1.23081	0.000194045	0.000480104
2	chr1:108645138:C:A	108645138	NA,A	NA,C	NA,1	NA,-inf	NA,inf	NA,0.76792	0.000193802	0.00048229
2	chr1:110254661:G:A	110254661	NA,A	NA,G	NA,1	NA,-inf	NA,inf	NA,1.02221	0.000193375	0.000484012
2	chr1:109635558:C:T	109635558	T,T	C,C	1,1	-inf,-inf	inf,inf	1.61928,1.90981	0.000192742	0.000488164
2	chr1:108842549:G:A	108842549	NA,A	NA,G	NA,1	NA,-inf	NA,inf	NA,1.33089	0.000192306	0.000475901
2	chr1:108932122:A:T	108932122	NA,T	NA,A	NA,1	NA,inf	NA,inf	NA,1.16439	0.000192086	0.000478294
2	chr1:108934223:C:T	108934223	NA,T	NA,C	NA,1	NA,inf	NA,inf	NA,1.15361	0.000192048	0.000478128
2	chr1:109798134:A:G	109798134	NA,G	NA,A	NA,1	NA,-inf	NA,inf	NA,0.947926	0.00019173	0.000476567
2	chr1:109750688:C:T	109750688	NA,T	NA,C	NA,1	NA,inf	NA,inf	NA,0.935939	0.000191496	0.000497415
2	chr1:109294929:A:G	109294929	NA,G	NA,A	NA,1	NA,inf	NA,inf	NA,2.96625	0.000190845	0.000480285
2	chr1:110275950:G:A	110275950	NA,A	NA,G	NA,1	NA,-inf	NA,inf	NA,1.12543	0.000190512	0.00048757
2	chr1:110077050:C:A	110077050	NA,A	NA,C	NA,1	NA,-inf	NA,inf	NA,0.949064	0.000189934	0.000469532
2	chr1:108644199:G:T	108644199	NA,T	NA,G	NA,1	NA,-inf	NA,inf	NA,0.770494	0.000189645	0.000472733
2	chr1:108541074:A:G	108541074	NA,G	NA,A	NA,1	NA,inf	NA,inf	NA,0.864148	0.000188962	0.00047192
2	chr1:108850118:T:C	108850118	NA,C	NA,T	NA,1	NA,-inf	NA,inf	NA,1.19862	0.000188277	0.000465877
2	chr1:108561580:CT:C	108561580	NA,C	NA,CT	NA,1	NA,inf	NA,inf	NA,1.10118	0.000187689	0.000460434
2	chr1:109830401:C:T	109830401	T,T	C,C	1,1	-inf,-inf	inf,inf	1.90756,1.4856	0.000186979	0.000460412
2	chr1:109552086:C:T	109552086	NA,T	NA,C	NA,1	NA,inf	NA,inf	NA,0.687512	0.000186886	0.000450018
2	chr1:110147955:G:A	110147955	A,A	G,G	1,1	-inf,-inf	inf,inf	0.966276,1.87809	0.000186703	0.000458434
2	chr1:109038396:G:A	109038396	NA,A	NA,G	NA,1	NA,inf	NA,inf	NA,1.32883	0.000186238	0.00046401
2	chr1:109567271:A:T	109567271	T,NA	A,NA	1,NA	-inf,NA	inf,NA	0.465111,NA	0.000186199	0.000452031
2	chr1:109847785:C:T	109847785	NA,T	NA,C	NA,1	NA,inf	NA,inf	NA,1.07149	0.00018609	0.00046118
2	chr1:108931679:T:C	108931679	NA,C	NA,T	NA,1	NA,-inf	NA,inf	NA,1.48618	0.000185659	0.000461324
2	chr1:110279591:G:C	110279591	NA,C	NA,G	NA,1	NA,-inf	NA,inf	NA,0.946679	0.000185009	0.000460822
2	chr1:110128197:G:A	110128197	NA,A	NA,G	NA,1	NA,-inf	NA,inf	NA,0.917601	0.000184856	0.000457909
2	chr1:108647646:C:A	108647646	NA,A	NA,C	NA,1	NA,-inf	NA,inf	NA,0.753284	0.000184812	0.000460313
2	chr1:108520551:C:T	108520551	NA,T	NA,C	NA,1	NA,inf	NA,inf	NA,0.986892	0.000184699	0.000459385
2	chr1:109267561:C:T	109267561	T,T	C,C	1,1	-inf,inf	inf,inf	2.8666,1.50297	0.000184673	0.000451072
2	chr1:108648676:T:C	108648676	NA,C	NA,T	NA,1	NA,inf	NA,inf	NA,0.929504	0.000184264	0.000455905
2	chr1:108594242:C:T	108594242	NA,T	NA,C	NA,1	NA,inf	NA,inf	NA,0.826546	0.000184187	0.000459748
2	chr1:109800355:T:C	109800355	NA,C	NA,T	NA,1	NA,-inf	NA,inf	NA,0.922904	0.000183742	0.00045702
2	chr1:108573641:G:A	108573641	NA,A	NA,G	NA,1	NA,inf	NA,inf	NA,1.07013	0.000183708	0.000450507
2	chr1:109354184:T:C	109354184	C,NA	T,NA	1,NA	-inf,NA	inf,NA	1.9399,NA	0.000182991	0.000444207
2	chr1:110147901:T:G	110147901	G,G	T,T	1,1	-inf,-inf	inf,inf	0.990531,1.83886	0.000182675	0.000447859
2	chr1:110131106:A:G	110131106	NA,G	NA,A	NA,1	NA,inf	NA,inf	NA,0.892181	0.000182428	0.000451645
2	chr1:109293837:G:A	109293837	NA,A	NA,G	NA,1	NA,inf	NA,inf	NA,0.562522	0.000182327	0.000462283
2	chr1:110103293:T:A	110103293	NA,A	NA,T	NA,1	NA,inf	NA,inf	NA,1.33138	0.000181331	0.000450612
2	chr1:109542999:C:T	109542999	NA,T	NA,C	NA,1	NA,inf	NA,inf	NA,0.772759	0.000180864	0.000435783
2	chr1:109543145:G:A	109543145	NA,A	NA,G	NA,1	NA,inf	NA,inf	NA,0.772759	0.000180864	0.000435783
2	chr1:108594876:A:C	108594876	NA,C	NA,A	NA,1	NA,inf	NA,inf	NA,0.810372	0.000180372	0.000450051
2	chr1:110205709:A:G	110205709	NA,G	NA,A	NA,1	NA,-inf	NA,inf	NA,0.996779	0.000177983	0.000444626
2	chr1:109880493:G:A	109880493	NA,A	NA,G	NA,1	NA,-inf	NA,inf	NA,0.854796	0.000177895	0.000437162
2	chr1:109889529:A:G	109889529	NA,G	NA,A	NA,1	NA,inf	NA,inf	NA,1.11535	0.0001778	0.000440443
2	chr1:109482502:G:C	109482502	NA,C	NA,G	NA,1	NA,-inf	NA,inf	NA,1.29532	0.000177551	0.000449989
2	chr1:108806202:A:G	108806202	G,NA	A,NA	1,NA	inf,NA	inf,NA	1.16445,NA	0.000177368	0.000456409
2	chr1:109601142:A:G	109601142	NA,G	NA,A	NA,1	NA,inf	NA,inf	NA,0.730737	0.000176844	0.00042586
2	chr1:109455748:A:G	109455748	G,NA	A,NA	1,NA	inf,NA	inf,NA	0.751294,NA	0.000176228	0.000368069
2	chr1:110231303:G:A	110231303	NA,A	NA,G	NA,1	NA,-inf	NA,inf	NA,1.09884	0.000175439	0.000443474
2	chr1:110194219:C:T	110194219	T,NA	C,NA	1,NA	-inf,NA	inf,NA	0.993275,NA	0.000175423	0.000417967
2	chr1:109917720:T:C	109917720	NA,C	NA,T	NA,1	NA,-inf	NA,inf	NA,0.915532	0.000174723	0.000435823
2	chr1:109881993:C:T	109881993	NA,T	NA,C	NA,1	NA,-inf	NA,inf	NA,0.873358	0.000174301	0.000433119
2	chr1:109763550:T:C	109763550	NA,C	NA,T	NA,1	NA,-inf	NA,inf	NA,1.0389	0.000174021	0.000438774
2	chr1:109581110:T:C	109581110	NA,C	NA,T	NA,1	NA,-inf	NA,inf	NA,1.04284	0.000173898	0.000432956
2	chr1:109120513:C:T	109120513	NA,T	NA,C	NA,1	NA,inf	NA,inf	NA,0.862161	0.000173795	0.000430733
2	chr1:108538894:C:A	108538894	NA,A	NA,C	NA,1	NA,inf	NA,inf	NA,0.771796	0.000172986	0.000434019
2	chr1:109282292:A:G	109282292	NA,G	NA,A	NA,1	NA,-inf	NA,inf	NA,1.61066	0.000172946	0.00043698
2	chr1:110234483:G:A	110234483	A,A	G,G	1,1	inf,-inf	inf,inf	2.57677,0.691261	0.000172897	0.000440304
2	chr1:110170172:C:T	110170172	NA,T	NA,C	NA,1	NA,-inf	NA,inf	NA,0.939454	0.000172745	0.000434571
2	chr1:109337026:C:T	109337026	NA,T	NA,C	NA,1	NA,inf	NA,inf	NA,4.34516	0.000172742	0.000431615
2	chr1:109159448:A:G	109159448	NA,G	NA,A	NA,1	NA,inf	NA,inf	NA,0.749315	0.000172727	0.000463449
2	chr1:108543077:T:G	108543077	NA,G	NA,T	NA,1	NA,inf	NA,inf	NA,0.770594	0.000172322	0.000432353
2	chr1:108537983:G:T	108537983	NA,T	NA,G	NA,1	NA,inf	NA,inf	NA,0.769889	0.000172141	0.000431894
2	chr1:108541525:C:T	108541525	NA,T	NA,C	NA,1	NA,inf	NA,inf	NA,0.769889	0.000172141	0.000431894
2	chr1:109845507:C:T	109845507	T,T	C,C	1,1	inf,inf	inf,inf	1.68039,0.686805	0.000171868	0.000419089
2	chr1:109064303:C:T	109064303	T,NA	C,NA	1,NA	-inf,NA	inf,NA	0.0548802,NA	0.000170901	0.00049837
2	chr1:110273164:T:A	110273164	NA,A	NA,T	NA,1	NA,-inf	NA,inf	NA,0.902288	0.000170825	0.000426076
2	chr1:108762718:T:C	108762718	NA,C	NA,T	NA,1	NA,-inf	NA,inf	NA,0.982674	0.000170807	0.000422059
2	chr1:109451765:G:A	109451765	A,NA	G,NA	1,NA	-inf,NA	inf,NA	1.88025,NA	0.000170706	0.000413437
2	chr1:108709003:G:A	108709003	NA,A	NA,G	NA,1	NA,inf	NA,inf	NA,0.846968	0.000170496	0.00042143
2	chr1:108538460:C:T	108538460	NA,T	NA,C	NA,1	NA,inf	NA,inf	NA,0.765117	0.000170317	0.000427287
2	chr1:108994657:GGACAAAGATGGGTTTTA:G	108994657	NA,G	NA,GGACAAAGATGGGTTTTA	NA,1	NA,-inf	NA,inf	NA,1.28039	0.000170291	0.000428813
2	chr1:109138291:A:G	109138291	NA,G	NA,A	NA,1	NA,-inf	NA,inf	NA,0.98528	0.000170245	0.000422782
2	chr1:109682482:C:T	109682482	NA,T	NA,C	NA,1	NA,inf	NA,inf	NA,0.692354	0.000169961	0.000434597
2	chr1:110126580:A:C	110126580	NA,C	NA,A	NA,1	NA,-inf	NA,inf	NA,0.919001	0.000168833	0.000419294
2	chr1:110072222:G:A	110072222	NA,A	NA,G	NA,1	NA,inf	NA,inf	NA,0.980005	0.000168758	0.000418342
2	chr1:109128894:C:T	109128894	NA,T	NA,C	NA,1	NA,inf	NA,inf	NA,1.39698	0.000168727	0.000418411
2	chr1:108998119:AATGTACATAT:A	108998119	NA,A	NA,AATGTACATAT	NA,1	NA,inf	NA,inf	NA,0.525766	0.000168492	0.00041956
2	chr1:109861319:A:G	109861319	G,G	A,A	1,1	-inf,inf	inf,inf	1.95784,0.490952	0.000168481	0.000404634
2	chr1:109800173:G:C	109800173	NA,C	NA,G	NA,1	NA,-inf	NA,inf	NA,0.887152	0.00016847	0.000418687
2	chr1:109251833:A:G	109251833	NA,G	NA,A	NA,1	NA,-inf	NA,inf	NA,0.433422	0.00016833	0.000421313
2	chr1:109800065:A:G	109800065	NA,G	NA,A	NA,1	NA,-inf	NA,inf	NA,0.879602	0.00016813	0.000417938
2	chr1:108548406:A:C	108548406	NA,C	NA,A	NA,1	NA,inf	NA,inf	NA,0.757621	0.000168022	0.000421506
2	chr1:108913216:C:T	108913216	NA,T	NA,C	NA,1	NA,inf	NA,inf	NA,1.00569	0.000167644	0.000418283
2	chr1:109886607:C:T	109886607	NA,T	NA,C	NA,1	NA,inf	NA,inf	NA,1.08018	0.000166968	0.000415741
2	chr1:109336556:C:T	109336556	T,NA	C,NA	1,NA	inf,NA	inf,NA	0.752911,NA	0.000166953	0.000397566
2	chr1:109318751:C:T	109318751	NA,T	NA,C	NA,1	NA,inf	NA,inf	NA,2.56562	0.000166859	0.000418543
2	chr1:109799364:C:T	109799364	NA,T	NA,C	NA,1	NA,-inf	NA,inf	NA,0.87934	0.000166564	0.000414029
2	chr1:109798425:G:A	109798425	NA,A	NA,G	NA,1	NA,-inf	NA,inf	NA,0.877793	0.000165885	0.000412331
2	chr1:109800843:C:T	109800843	NA,T	NA,C	NA,1	NA,-inf	NA,inf	NA,0.875911	0.000165752	0.000412005
2	chr1:109799518:A:G	109799518	NA,G	NA,A	NA,1	NA,-inf	NA,inf	NA,0.875911	0.000165752	0.000412005
2	chr1:109800997:G:C	109800997	NA,C	NA,G	NA,1	NA,-inf	NA,inf	NA,0.875911	0.000165752	0.000412005
2	chr1:109799015:C:T	109799015	NA,T	NA,C	NA,1	NA,-inf	NA,inf	NA,0.875911	0.000165752	0.000412005
2	chr1:108551768:A:G	108551768	NA,G	NA,A	NA,1	NA,inf	NA,inf	NA,0.749072	0.000165275	0.000414578
2	chr1:110271171:T:C	110271171	NA,C	NA,T	NA,1	NA,-inf	NA,inf	NA,0.891297	0.000165258	0.00041211
2	chr1:110282678:G:C	110282678	NA,C	NA,G	NA,1	NA,-inf	NA,inf	NA,0.888022	0.00016514	0.000411112
2	chr1:109367504:C:T	109367504	NA,T	NA,C	NA,1	NA,inf	NA,inf	NA,0.470583	0.000165138	0.000409543
2	chr1:109166643:C:T	109166643	NA,T	NA,C	NA,1	NA,-inf	NA,inf	NA,1.59823	0.000165086	0.000412888
2	chr1:109779885:T:C	109779885	NA,C	NA,T	NA,1	NA,-inf	NA,inf	NA,1.07199	0.000164902	0.000406221
2	chr1:109779748:A:G	109779748	NA,G	NA,A	NA,1	NA,inf	NA,inf	NA,1.29587	0.000164384	0.000408795
2	chr1:108668462:A:C	108668462	NA,C	NA,A	NA,1	NA,-inf	NA,inf	NA,0.926749	0.000163362	0.000405049
2	chr1:109799784:G:A	109799784	NA,A	NA,G	NA,1	NA,-inf	NA,inf	NA,0.867078	0.000163087	0.000405371
2	chr1:109359970:A:G	109359970	NA,G	NA,A	NA,1	NA,inf	NA,inf	NA,3.95327	0.000162831	0.000407072
2	chr1:109605269:G:A	109605269	NA,A	NA,G	NA,1	NA,inf	NA,inf	NA,0.686624	0.000162821	0.000392429
2	chr1:108846128:C:T	108846128	NA,T	NA,C	NA,1	NA,-inf	NA,inf	NA,1.22813	0.000162704	0.000411363
2	chr1:109157253:A:G	109157253	NA,G	NA,A	NA,1	NA,inf	NA,inf	NA,0.996756	0.000162657	0.000401924
2	chr1:109232938:G:T	109232938	T,NA	G,NA	1,NA	inf,NA	inf,NA	0.449955,NA	0.000162407	0.000415923
2	chr1:110119481:G:A	110119481	NA,A	NA,G	NA,1	NA,-inf	NA,inf	NA,0.826732	0.000161989	0.000402897
2	chr1:108760832:A:C	108760832	NA,C	NA,A	NA,1	NA,inf	NA,inf	NA,0.735263	0.000161797	0.00040217
2	chr1:109179682:G:A	109179682	NA,A	NA,G	NA,1	NA,inf	NA,inf	NA,0.370552	0.000161723	0.000425155
2	chr1:108536300:A:G	108536300	NA,G	NA,A	NA,1	NA,inf	NA,inf	NA,0.735462	0.000160974	0.000403685
2	chr1:108842735:A:G	108842735	NA,G	NA,A	NA,1	NA,-inf	NA,inf	NA,0.736343	0.000160937	0.000399559
2	chr1:108972924:C:T	108972924	T,T	C,C	1,1	-inf,inf	inf,inf	1.77331,0.506374	0.000160307	0.000384881
2	chr1:109830805:C:T	109830805	NA,T	NA,C	NA,1	NA,-inf	NA,inf	NA,0.984327	0.000159637	0.000397704
2	chr1:109113234:A:G	109113234	NA,G	NA,A	NA,1	NA,-inf	NA,inf	NA,1.00823	0.000159381	0.000397367
2	chr1:108981423:A:G	108981423	NA,G	NA,A	NA,1	NA,-inf	NA,inf	NA,1.24165	0.000159114	0.000400497
2	chr1:108943000:CTCAGGT:C	108943000	NA,C	NA,CTCAGGT	NA,1	NA,inf	NA,inf	NA,1.3238	0.000159049	0.000396402
2	chr1:109493840:A:G	109493840	NA,G	NA,A	NA,1	NA,inf	NA,inf	NA,0.97535	0.000158944	0.000400522
2	chr1:109792944:G:A	109792944	NA,A	NA,G	NA,1	NA,-inf	NA,inf	NA,0.972338	0.000158942	0.000394953
2	chr1:109003044:C:T	109003044	NA,T	NA,C	NA,1	NA,-inf	NA,inf	NA,0.463526	0.000158759	0.000392394
2	chr1:109801497:C:T	109801497	NA,T	NA,C	NA,1	NA,-inf	NA,inf	NA,0.855027	0.00015843	0.000393724
2	chr1:108981588:T:C	108981588	C,C	T,T	1,1	-inf,inf	inf,inf	2.05476,0.179827	0.000158341	0.000370527
2	chr1:109116152:C:T	109116152	NA,T	NA,C	NA,1	NA,-inf	NA,inf	NA,1.00186	0.000157568	0.000392834
2	chr1:108773041:G:A	108773041	NA,A	NA,G	NA,1	NA,inf	NA,inf	NA,0.722834	0.000157228	0.000390763
2	chr1:109155578:A:T	109155578	NA,T	NA,A	NA,1	NA,inf	NA,inf	NA,0.980518	0.000157194	0.000388309
2	chr1:109105566:T:C	109105566	NA,C	NA,T	NA,1	NA,-inf	NA,inf	NA,1.00112	0.000157052	0.000391548
2	chr1:109636825:G:A	109636825	A,NA	G,NA	1,NA	inf,NA	inf,NA	0.391173,NA	0.000156731	0.000405716
2	chr1:110069744:G:A	110069744	NA,A	NA,G	NA,1	NA,inf	NA,inf	NA,0.922615	0.000156557	0.000388269
2	chr1:108606941:G:A	108606941	NA,A	NA,G	NA,1	NA,-inf	NA,inf	NA,0.921431	0.000156529	0.000387893
2	chr1:109795306:T:C	109795306	NA,C	NA,T	NA,1	NA,-inf	NA,inf	NA,0.852817	0.000156484	0.000388895
2	chr1:109286673:C:T	109286673	T,NA	C,NA	1,NA	-inf,NA	inf,NA	2.25308,NA	0.000156196	0.000381995
2	chr1:109796962:G:A	109796962	NA,A	NA,G	NA,1	NA,-inf	NA,inf	NA,0.843404	0.000156138	0.000388056
2	chr1:109434513:C:A	109434513	A,NA	C,NA	1,NA	inf,NA	inf,NA	0.454069,NA	0.000156013	0.000376263
2	chr1:109207404:C:T	109207404	NA,T	NA,C	NA,1	NA,-inf	NA,inf	NA,0.273851	0.000155747	0.000389377
2	chr1:109888028:G:A	109888028	NA,A	NA,G	NA,1	NA,inf	NA,inf	NA,0.884806	0.000155682	0.000387559
2	chr1:109801465:A:G	109801465	NA,G	NA,A	NA,1	NA,-inf	NA,inf	NA,0.841378	0.000155086	0.000385398
2	chr1:110250976:C:T	110250976	NA,T	NA,C	NA,1	NA,-inf	NA,inf	NA,0.826	0.00015508	0.000386644
2	chr1:109798343:T:C	109798343	NA,C	NA,T	NA,1	NA,-inf	NA,inf	NA,0.836793	0.000154573	0.000384178
2	chr1:109789739:T:C	109789739	C,C	T,T	1,1	-inf,inf	inf,inf	2.30055,0.568068	0.000154295	0.00037681
2	chr1:109794132:C:CACGAAATAATAG	109794132	NA,CACGAAATAATAG	NA,C	NA,1	NA,-inf	NA,inf	NA,0.845905	0.000154139	0.000383066
2	chr1:109901608:G:C	109901608	NA,C	NA,G	NA,1	NA,inf	NA,inf	NA,0.705773	0.000153997	0.000381484
2	chr1:109892994:G:GCGCTC	109892994	NA,GCGCTC	NA,G	NA,1	NA,inf	NA,inf	NA,0.915358	0.000153704	0.000383473
2	chr1:109794125:T:TA	109794125	NA,TA	NA,T	NA,1	NA,-inf	NA,inf	NA,0.844451	0.000153656	0.000381871
2	chr1:110060257:C:T	110060257	NA,T	NA,C	NA,1	NA,inf	NA,inf	NA,1.02753	0.000153546	0.00038129
2	chr1:110152745:C:T	110152745	NA,T	NA,C	NA,1	NA,inf	NA,inf	NA,0.819532	0.000153036	0.000377151
2	chr1:109841293:G:A	109841293	NA,A	NA,G	NA,1	NA,inf	NA,inf	NA,1.19829	0.000152816	0.00037641
2	chr1:109270090:C:G	109270090	NA,G	NA,C	NA,1	NA,-inf	NA,inf	NA,1.4389	0.000151275	0.000382257
2	chr1:110103126:C:G	110103126	NA,G	NA,C	NA,1	NA,-inf	NA,inf	NA,0.934366	0.000151121	0.000373956
2	chr1:109136573:G:A	109136573	NA,A	NA,G	NA,1	NA,-inf	NA,inf	NA,1.46478	0.00015089	0.000377995
2	chr1:108802418:T:A	108802418	NA,A	NA,T	NA,1	NA,-inf	NA,inf	NA,0.913678	0.000150767	0.000372494
2	chr1:108528520:T:C	108528520	NA,C	NA,T	NA,1	NA,inf	NA,inf	NA,0.947058	0.000150478	0.000372227
2	chr1:109107059:T:C	109107059	NA,C	NA,T	NA,1	NA,-inf	NA,inf	NA,0.972598	0.000150359	0.000374812
2	chr1:109762060:G:A	109762060	NA,A	NA,G	NA,1	NA,-inf	NA,inf	NA,1.28912	0.000150174	0.00038393
2	chr1:110238690:C:T	110238690	NA,T	NA,C	NA,1	NA,inf	NA,inf	NA,0.871885	0.000149833	0.000384518
2	chr1:109856007:C:T	109856007	T,T	C,C	1,1	-inf,inf	inf,inf	1.85388,0.481149	0.000149699	0.0003631
2	chr1:108972856:A:G	108972856	NA,G	NA,A	NA,1	NA,inf	NA,inf	NA,0.472714	0.000149348	0.000371785
2	chr1:108697321:C:T	108697321	NA,T	NA,C	NA,1	NA,inf	NA,inf	NA,0.848394	0.000149281	0.000370124
2	chr1:109018217:G:A	109018217	NA,A	NA,G	NA,1	NA,inf	NA,inf	NA,0.998832	0.000149169	0.000383912
2	chr1:110106916:G:A	110106916	A,A	G,G	1,1	inf,-inf	inf,inf	0.874338,1.8766	0.000149075	0.000299902
2	chr1:109324032:C:T	109324032	T,NA	C,NA	1,NA	inf,NA	inf,NA	0.439137,NA	0.00014907	0.000359666
2	chr1:108575165:A:G	108575165	NA,G	NA,A	NA,1	NA,inf	NA,inf	NA,0.713757	0.000148235	0.000369739
2	chr1:108708296:C:A	108708296	NA,A	NA,C	NA,1	NA,-inf	NA,inf	NA,0.70711	0.000148026	0.000369079
2	chr1:108895960:A:G	108895960	G,NA	A,NA	1,NA	-inf,NA	inf,NA	0.199929,NA	0.000147864	0.000362322
2	chr1:108688996:C:T	108688996	NA,T	NA,C	NA,1	NA,-inf	NA,inf	NA,1.04424	0.000147782	0.000364668
2	chr1:109338449:T:A	109338449	NA,A	NA,T	NA,1	NA,-inf	NA,inf	NA,0.54898	0.000147624	0.000378794
2	chr1:109162572:A:G	109162572	NA,G	NA,A	NA,1	NA,inf	NA,inf	NA,0.46721	0.000147618	0.000381618
2	chr1:109796858:C:T	109796858	NA,T	NA,C	NA,1	NA,-inf	NA,inf	NA,0.813081	0.000147505	0.000366549
2	chr1:110137796:C:T	110137796	NA,T	NA,C	NA,1	NA,-inf	NA,inf	NA,0.98372	0.000147363	0.000372146
2	chr1:110137666:C:T	110137666	NA,T	NA,C	NA,1	NA,-inf	NA,inf	NA,0.98372	0.000147363	0.000372146
2	chr1:108741850:C:T	108741850	NA,T	NA,C	NA,1	NA,-inf	NA,inf	NA,0.892566	0.000147259	0.000365916
2	chr1:108842859:C:A	108842859	NA,A	NA,C	NA,1	NA,-inf	NA,inf	NA,1.16487	0.000146967	0.000371227
2	chr1:109612515:C:T	109612515	T,T	C,C	1,1	inf,inf	inf,inf	0.510861,2.57556	0.000146889	0.000360857
2	chr1:109995200:C:T	109995200	NA,T	NA,C	NA,1	NA,inf	NA,inf	NA,0.860604	0.000146567	0.000362142
2	chr1:109468871:CTAA:C	109468871	NA,C	NA,CTAA	NA,1	NA,-inf	NA,inf	NA,0.579058	0.000146347	0.000372943
2	chr1:109576650:C:G	109576650	NA,G	NA,C	NA,1	NA,-inf	NA,inf	NA,0.931138	0.000146299	0.000364476
2	chr1:108696203:A:G	108696203	NA,G	NA,A	NA,1	NA,-inf	NA,inf	NA,0.621222	0.000146211	0.000363442
2	chr1:109566417:A:G	109566417	G,G	A,A	1,1	inf,inf	inf,inf	0.90044,2.68613	0.000146197	0.000362414
2	chr1:110232760:C:T	110232760	NA,T	NA,C	NA,1	NA,-inf	NA,inf	NA,0.867835	0.000146178	0.000361456
2	chr1:109765384:T:C	109765384	NA,C	NA,T	NA,1	NA,-inf	NA,inf	NA,0.807625	0.000145873	0.000367956
2	chr1:110123205:G:A	110123205	NA,A	NA,G	NA,1	NA,inf	NA,inf	NA,0.891174	0.000145852	0.000358632
2	chr1:108695254:A:T	108695254	NA,T	NA,A	NA,1	NA,inf	NA,inf	NA,0.937289	0.000145637	0.000368695
2	chr1:109087648:G:A	109087648	NA,A	NA,G	NA,1	NA,inf	NA,inf	NA,0.75478	0.000145354	0.000360105
2	chr1:108567166:A:T	108567166	NA,T	NA,A	NA,1	NA,inf	NA,inf	NA,0.704339	0.000144943	0.000361459
2	chr1:109164724:G:A	109164724	NA,A	NA,G	NA,1	NA,inf	NA,inf	NA,0.330036	0.000144759	0.000379558
2	chr1:109943463:C:T	109943463	NA,T	NA,C	NA,1	NA,inf	NA,inf	NA,0.947498	0.000144582	0.000359482
2	chr1:108979557:G:C	108979557	NA,C	NA,G	NA,1	NA,-inf	NA,inf	NA,1.17608	0.000144538	0.00036349
2	chr1:109450347:G:T	109450347	NA,T	NA,G	NA,1	NA,inf	NA,inf	NA,1.39825	0.000144274	0.000360811
2	chr1:109150982:C:T	109150982	T,NA	C,NA	1,NA	-inf,NA	inf,NA	1.87988,NA	0.000144118	0.000365143
2	chr1:108564405:G:A	108564405	NA,A	NA,G	NA,1	NA,-inf	NA,inf	NA,1.01694	0.000143542	0.000354334
2	chr1:108977360:G:T	108977360	T,T	G,G	1,1	-inf,inf	inf,inf	2.00507,0.185327	0.000142975	0.000334653
2	chr1:109030536:T:C	109030536	C,C	T,T	1,1	-inf,inf	inf,inf	0.453108,1.23683	0.000142907	0.000346013
2	chr1:108529070:A:C	108529070	NA,C	NA,A	NA,1	NA,inf	NA,inf	NA,0.906632	0.000142749	0.000353151
2	chr1:108864174:A:G	108864174	G,NA	A,NA	1,NA	-inf,NA	inf,NA	0.228849,NA	0.00014267	0.000348375
2	chr1:109163333:T:G	109163333	NA,G	NA,T	NA,1	NA,inf	NA,inf	NA,0.447338	0.000142409	0.000367575
2	chr1:109047327:C:A	109047327	A,NA	C,NA	1,NA	inf,NA	inf,NA	1.15905,NA	0.000142275	0.000362393
2	chr1:110212453:G:A	110212453	A,NA	G,NA	1,NA	inf,NA	inf,NA	1.00969,NA	0.000142103	0.000368652
2	chr1:109668712:C:T	109668712	NA,T	NA,C	NA,1	NA,inf	NA,inf	NA,0.880852	0.00014198	0.000355991
2	chr1:109889417:G:T	109889417	NA,T	NA,G	NA,1	NA,-inf	NA,inf	NA,0.730634	0.000141773	0.000352922
2	chr1:109042479:G:A	109042479	NA,A	NA,G	NA,1	NA,inf	NA,inf	NA,0.734932	0.000141678	0.000359878
2	chr1:110243581:A:G	110243581	NA,G	NA,A	NA,1	NA,inf	NA,inf	NA,0.979085	0.000141288	0.000347395
2	chr1:108658778:A:G	108658778	NA,G	NA,A	NA,1	NA,-inf	NA,inf	NA,0.851239	0.000141237	0.000349856
2	chr1:108652377:A:G	108652377	NA,G	NA,A	NA,1	NA,inf	NA,inf	NA,1.08402	0.000141117	0.000348569
2	chr1:109473817:C:T	109473817	NA,T	NA,C	NA,1	NA,-inf	NA,inf	NA,0.559857	0.000141026	0.000359197
2	chr1:109946850:C:A	109946850	A,A	C,C	1,1	-inf,-inf	inf,inf	0.193495,2.20833	0.000140935	0.000345628
2	chr1:110041635:C:T	110041635	T,NA	C,NA	1,NA	inf,NA	inf,NA	1.12668,NA	0.000140926	0.000364082
2	chr1:109888034:C:T	109888034	NA,T	NA,C	NA,1	NA,inf	NA,inf	NA,0.890874	0.000140926	0.000351546
2	chr1:109785584:G:A	109785584	NA,A	NA,G	NA,1	NA,-inf	NA,inf	NA,0.683647	0.000140627	0.000343942
2	chr1:108570208:T:A	108570208	NA,A	NA,T	NA,1	NA,inf	NA,inf	NA,0.687624	0.000140503	0.000350388
2	chr1:108568956:G:A	108568956	NA,A	NA,G	NA,1	NA,inf	NA,inf	NA,0.686943	0.000140286	0.000349846
2	chr1:110244537:G:T	110244537	T,NA	G,NA	1,NA	-inf,NA	inf,NA	0.754478,NA	0.000139796	0.000336259
2	chr1:108731602:T:C	108731602	NA,C	NA,T	NA,1	NA,-inf	NA,inf	NA,0.862044	0.000139497	0.000344836
2	chr1:109789789:T:C	109789789	NA,C	NA,T	NA,1	NA,-inf	NA,inf	NA,0.950091	0.00013882	0.000343759
2	chr1:108531014:A:AG	108531014	NA,AG	NA,A	NA,1	NA,inf	NA,inf	NA,0.905958	0.000138795	0.000343365
2	chr1:109331170:C:G	109331170	NA,G	NA,C	NA,1	NA,-inf	NA,inf	NA,1.36208	0.000138449	0.000342047
2	chr1:109231537:G:C	109231537	NA,C	NA,G	NA,1	NA,inf	NA,inf	NA,0.289477	0.000137772	0.000339835
2	chr1:108866547:C:T	108866547	T,NA	C,NA	1,NA	-inf,NA	inf,NA	0.187402,NA	0.000136491	0.000334292
2	chr1:108532611:A:T	108532611	T,NA	A,NA	1,NA	-inf,NA	inf,NA	0.347718,NA	0.000136003	0.00032659
2	chr1:110223029:T:C	110223029	NA,C	NA,T	NA,1	NA,-inf	NA,inf	NA,0.833019	0.000135845	0.000339197
2	chr1:109010730:C:G	109010730	G,G	C,C	1,1	-inf,inf	inf,inf	1.96402,0.236303	0.000135646	0.000317721
2	chr1:109660932:G:T	109660932	T,T	G,G	1,1	-inf,-inf	inf,inf	0.286202,3.16858	0.000135641	0.000334121
2	chr1:109469373:T:G	109469373	G,G	T,T	1,1	inf,inf	inf,inf	3.34566,1.68096	0.000135472	0.000332291
2	chr1:108891607:A:C	108891607	C,NA	A,NA	1,NA	-inf,NA	inf,NA	0.170885,NA	0.000135408	0.000331907
2	chr1:108767925:A:C	108767925	NA,C	NA,A	NA,1	NA,-inf	NA,inf	NA,0.871604	0.0001351	0.000334219
2	chr1:108979393:G:A	108979393	A,A	G,G	1,1	-inf,inf	inf,inf	1.99263,0.201754	0.000135069	0.000316334
2	chr1:108812651:A:C	108812651	NA,C	NA,A	NA,1	NA,-inf	NA,inf	NA,0.87144	0.000135063	0.000334128
2	chr1:110147603:G:A	110147603	NA,A	NA,G	NA,1	NA,inf	NA,inf	NA,1.01836	0.000134985	0.000334945
2	chr1:108701754:A:T	108701754	NA,T	NA,A	NA,1	NA,-inf	NA,inf	NA,0.582379	0.000134921	0.000335321
2	chr1:108997438:A:G	108997438	G,G	A,A	1,1	-inf,inf	inf,inf	1.96533,0.232483	0.000134916	0.000316231
2	chr1:109594316:T:TA	109594316	TA,TA	T,T	1,1	inf,inf	inf,inf	0.794189,2.56727	0.000134259	0.000331743
2	chr1:109980523:A:G	109980523	NA,G	NA,A	NA,1	NA,inf	NA,inf	NA,0.763232	0.000133657	0.000333611
2	chr1:110180327:A:C	110180327	NA,C	NA,A	NA,1	NA,-inf	NA,inf	NA,0.942851	0.000132812	0.00033279
2	chr1:108980880:C:T	108980880	T,T	C,C	1,1	-inf,inf	inf,inf	1.98021,0.169764	0.000132754	0.000310857
2	chr1:109036697:G:A	109036697	A,A	G,G	1,1	inf,inf	inf,inf	0.809182,1.77643	0.000132683	0.000319813
2	chr1:110105376:C:T	110105376	NA,T	NA,C	NA,1	NA,-inf	NA,inf	NA,0.876676	0.000132496	0.000327063
2	chr1:109100679:G:A	109100679	NA,A	NA,G	NA,1	NA,-inf	NA,inf	NA,0.567042	0.000132431	0.000333191
2	chr1:109300100:G:C	109300100	NA,C	NA,G	NA,1	NA,-inf	NA,inf	NA,0.980957	0.000131739	0.000327436
2	chr1:110183162:TATACAC:T	110183162	NA,T	NA,TATACAC	NA,1	NA,inf	NA,inf	NA,0.852783	0.000131704	0.000324669
2	chr1:108572684:C:T	108572684	NA,T	NA,C	NA,1	NA,inf	NA,inf	NA,0.642911	0.000131652	0.000328104
2	chr1:109758112:C:T	109758112	NA,T	NA,C	NA,1	NA,-inf	NA,inf	NA,1.14733	0.000131278	0.000357481
2	chr1:108931405:A:G	108931405	G,NA	A,NA	1,NA	-inf,NA	inf,NA	0.166513,NA	0.000131	0.000321385
2	chr1:109443339:A:G	109443339	NA,G	NA,A	NA,1	NA,inf	NA,inf	NA,1.16511	0.000130877	0.000323377
2	chr1:108993479:AAAAT:A	108993479	NA,A	NA,AAAAT	NA,1	NA,inf	NA,inf	NA,0.633321	0.000130851	0.000332378
2	chr1:109008903:C:A	109008903	A,NA	C,NA	1,NA	inf,NA	inf,NA	0.707153,NA	0.000130808	0.000329669
2	chr1:108563244:A:G	108563244	NA,G	NA,A	NA,1	NA,inf	NA,inf	NA,0.653245	0.000130632	0.000325676
2	chr1:108838034:G:A	108838034	NA,A	NA,G	NA,1	NA,-inf	NA,inf	NA,0.664594	0.000130631	0.000323841
2	chr1:108584313:G:C	108584313	NA,C	NA,G	NA,1	NA,inf	NA,inf	NA,0.647131	0.000130623	0.000325681
2	chr1:110146912:G:A	110146912	NA,A	NA,G	NA,1	NA,inf	NA,inf	NA,0.986146	0.000130134	0.000322901
2	chr1:108563354:T:G	108563354	NA,G	NA,T	NA,1	NA,inf	NA,inf	NA,0.648623	0.000130056	0.000324237
2	chr1:108563961:G:A	108563961	NA,A	NA,G	NA,1	NA,inf	NA,inf	NA,0.648623	0.000130056	0.000324237
2	chr1:110097043:A:G	110097043	NA,G	NA,A	NA,1	NA,inf	NA,inf	NA,0.762641	0.000129758	0.000319595
2	chr1:108944594:C:G	108944594	NA,G	NA,C	NA,1	NA,-inf	NA,inf	NA,0.691398	0.000129729	0.00032488
2	chr1:109714906:A:T	109714906	T,T	A,A	1,1	-inf,inf	inf,inf	1.82108,0.354927	0.000129593	0.000338405
2	chr1:108925476:T:A	108925476	A,NA	T,NA	1,NA	-inf,NA	inf,NA	1.19128,NA	0.000129577	0.000313697
2	chr1:109131757:G:A	109131757	NA,A	NA,G	NA,1	NA,-inf	NA,inf	NA,1.3472	0.000129404	0.000323936
2	chr1:109862294:G:A	109862294	NA,A	NA,G	NA,1	NA,inf	NA,inf	NA,1.03665	0.000129348	0.000320171
2	chr1:109723359:G:A	109723359	NA,A	NA,G	NA,1	NA,-inf	NA,inf	NA,0.929771	0.000128478	0.000314317
2	chr1:108575848:G:A	108575848	NA,A	NA,G	NA,1	NA,inf	NA,inf	NA,0.638466	0.000128468	0.000320282
2	chr1:108575893:A:G	108575893	NA,G	NA,A	NA,1	NA,inf	NA,inf	NA,0.63812	0.000128419	0.000320158
2	chr1:108585381:G:A	108585381	NA,A	NA,G	NA,1	NA,inf	NA,inf	NA,0.63812	0.000128419	0.000320158
2	chr1:108580424:C:G	108580424	NA,G	NA,C	NA,1	NA,inf	NA,inf	NA,0.63812	0.000128419	0.000320158
2	chr1:108573561:C:T	108573561	NA,T	NA,C	NA,1	NA,inf	NA,inf	NA,0.63812	0.000128419	0.000320158
2	chr1:108572111:C:T	108572111	NA,T	NA,C	NA,1	NA,inf	NA,inf	NA,0.63812	0.000128419	0.000320158
2	chr1:109008630:C:T	109008630	T,T	C,C	1,1	-inf,inf	inf,inf	1.92972,0.270478	0.000128391	0.000301067
2	chr1:109323291:T:G	109323291	NA,G	NA,T	NA,1	NA,-inf	NA,inf	NA,1.06826	0.00012826	0.000315589
2	chr1:108571810:A:G	108571810	NA,G	NA,A	NA,1	NA,inf	NA,inf	NA,0.637025	0.000128187	0.000319577
2	chr1:108485019:G:A	108485019	NA,A	NA,G	NA,1	NA,-inf	NA,inf	NA,0.847628	0.000128116	0.000318225
2	chr1:109708960:G:A	109708960	NA,A	NA,G	NA,1	NA,inf	NA,inf	NA,0.977894	0.000127658	0.000319854
2	chr1:109082143:T:A	109082143	NA,A	NA,T	NA,1	NA,-inf	NA,inf	NA,1.15182	0.000127651	0.000318218
2	chr1:110131224:G:A	110131224	A,NA	G,NA	1,NA	inf,NA	inf,NA	1.04082,NA	0.000127519	0.000323993
2	chr1:109270169:C:T	109270169	NA,T	NA,C	NA,1	NA,inf	NA,inf	NA,2.69785	0.000127496	0.000317812
2	chr1:109042927:G:A	109042927	A,A	G,G	1,1	inf,inf	inf,inf	0.811145,1.77434	0.000127422	0.000310606
2	chr1:108944040:G:A	108944040	NA,A	NA,G	NA,1	NA,-inf	NA,inf	NA,0.678276	0.000127113	0.000318213
2	chr1:109763396:G:A	109763396	NA,A	NA,G	NA,1	NA,-inf	NA,inf	NA,0.756099	0.000126483	0.000319446
2	chr1:109060032:C:CTA	109060032	NA,CTA	NA,C	NA,1	NA,inf	NA,inf	NA,0.860195	0.00012633	0.000311683
2	chr1:109250412:C:T	109250412	T,NA	C,NA	1,NA	inf,NA	inf,NA	0.861448,NA	0.000126208	0.00030494
2	chr1:109011940:T:C	109011940	C,C	T,T	1,1	-inf,inf	inf,inf	1.9395,0.232231	0.000126189	0.00029585
2	chr1:109810524:T:C	109810524	NA,C	NA,T	NA,1	NA,inf	NA,inf	NA,0.588283	0.000126183	0.000315957
2	chr1:108566145:G:A	108566145	NA,A	NA,G	NA,1	NA,inf	NA,inf	NA,0.631832	0.000126009	0.000314124
2	chr1:108538321:G:A	108538321	NA,A	NA,G	NA,1	NA,inf	NA,inf	NA,0.655421	0.000126001	0.00031431
2	chr1:108566143:T:TA	108566143	NA,TA	NA,T	NA,1	NA,inf	NA,inf	NA,0.63134	0.000125893	0.000313834
2	chr1:108567276:G:A	108567276	NA,A	NA,G	NA,1	NA,inf	NA,inf	NA,0.631034	0.000125791	0.000313578
2	chr1:108567374:C:G	108567374	NA,G	NA,C	NA,1	NA,inf	NA,inf	NA,0.631034	0.000125791	0.000313578
2	chr1:108573445:A:G	108573445	NA,G	NA,A	NA,1	NA,inf	NA,inf	NA,0.629834	0.000125541	0.000312952
2	chr1:109244290:G:A	109244290	NA,A	NA,G	NA,1	NA,-inf	NA,inf	NA,0.272472	0.000125468	0.000312506
2	chr1:109084188:A:G	109084188	NA,G	NA,A	NA,1	NA,inf	NA,inf	NA,1.30836	0.000125365	0.000310942
2	chr1:109236451:G:A	109236451	A,NA	G,NA	1,NA	inf,NA	inf,NA	0.619922,NA	0.00012525	0.000302301
2	chr1:109343848:G:A	109343848	NA,A	NA,G	NA,1	NA,-inf	NA,inf	NA,1.05462	0.000125203	0.000319194
2	chr1:109312675:T:C	109312675	NA,C	NA,T	NA,1	NA,inf	NA,inf	NA,0.434797	0.000125175	0.000310367
2	chr1:109322121:T:C	109322121	NA,C	NA,T	NA,1	NA,inf	NA,inf	NA,0.293922	0.00012473	0.000310488
2	chr1:109407927:C:A	109407927	NA,A	NA,C	NA,1	NA,inf	NA,inf	NA,0.292543	0.000124341	0.000309517
2	chr1:109707641:C:T	109707641	NA,T	NA,C	NA,1	NA,inf	NA,inf	NA,0.620531	0.000124316	0.000317095
2	chr1:109309110:G:C	109309110	NA,C	NA,G	NA,1	NA,-inf	NA,inf	NA,0.471213	0.00012425	0.000317862
2	chr1:110037026:G:A	110037026	NA,A	NA,G	NA,1	NA,inf	NA,inf	NA,0.726466	0.000124196	0.000309303
2	chr1:109785207:C:T	109785207	NA,T	NA,C	NA,1	NA,-inf	NA,inf	NA,0.607456	0.000124149	0.000303623
2	chr1:109798505:TCC:T	109798505	T,T	TCC,TCC	1,1	inf,-inf	inf,inf	0.78496,1.48409	0.000124132	0.000307782
2	chr1:109369966:G:C	109369966	NA,C	NA,G	NA,1	NA,inf	NA,inf	NA,0.291792	0.000124048	0.000308785
2	chr1:108996293:C:A	108996293	A,A	C,C	1,1	-inf,inf	inf,inf	1.93948,0.181368	0.000123899	0.000290429
2	chr1:108843128:T:C	108843128	NA,C	NA,T	NA,1	NA,-inf	NA,inf	NA,0.591681	0.000123343	0.00030504
2	chr1:110183753:G:A	110183753	NA,A	NA,G	NA,1	NA,inf	NA,inf	NA,0.822834	0.00012331	0.000303964
2	chr1:110040289:C:T	110040289	NA,T	NA,C	NA,1	NA,inf	NA,inf	NA,0.741914	0.000123154	0.000307041
2	chr1:110151274:A:G	110151274	NA,G	NA,A	NA,1	NA,inf	NA,inf	NA,0.999056	0.000123098	0.000304554
2	chr1:108564212:C:T	108564212	NA,T	NA,C	NA,1	NA,inf	NA,inf	NA,0.617258	0.00012308	0.00030679
2	chr1:109319357:C:T	109319357	NA,T	NA,C	NA,1	NA,inf	NA,inf	NA,0.287638	0.000122928	0.000306004
2	chr1:109292088:G:C	109292088	NA,C	NA,G	NA,1	NA,inf	NA,inf	NA,0.0693846	0.000122909	0.000304465
2	chr1:109007426:G:T	109007426	NA,T	NA,G	NA,1	NA,inf	NA,inf	NA,0.846146	0.000122891	0.000315128
2	chr1:109270695:C:T	109270695	NA,T	NA,C	NA,1	NA,inf	NA,inf	NA,0.325384	0.000122864	0.000302196
2	chr1:108999788:T:C	108999788	C,C	T,T	1,1	-inf,inf	inf,inf	1.86699,0.313437	0.000122858	0.000288202
2	chr1:109039501:G:A	109039501	A,A	G,G	1,1	-inf,inf	inf,inf	1.92944,0.208796	0.000122492	0.000286123
2	chr1:109447659:T:C	109447659	NA,C	NA,T	NA,1	NA,inf	NA,inf	NA,0.273642	0.000122171	0.000304149
2	chr1:110150265:C:G	110150265	NA,G	NA,C	NA,1	NA,inf	NA,inf	NA,0.706634	0.000122126	0.00030164
2	chr1:109366127:G:A	109366127	A,NA	G,NA	1,NA	-inf,NA	inf,NA	2.44442,NA	0.000122111	0.000295463
2	chr1:109464530:A:G	109464530	NA,G	NA,A	NA,1	NA,inf	NA,inf	NA,0.286356	0.000122031	0.000303743
2	chr1:108805066:A:AT	108805066	NA,AT	NA,A	NA,1	NA,-inf	NA,inf	NA,1.00256	0.000121961	0.000302862
2	chr1:109258921:A:G	109258921	G,NA	A,NA	1,NA	inf,NA	inf,NA	0.406243,NA	0.000121743	0.000308359
2	chr1:109969910:C:T	109969910	NA,T	NA,C	NA,1	NA,-inf	NA,inf	NA,0.598044	0.000121527	0.000299364
2	chr1:109186084:A:T	109186084	NA,T	NA,A	NA,1	NA,-inf	NA,inf	NA,0.895746	0.000121448	0.000300871
2	chr1:108579585:C:T	108579585	NA,T	NA,C	NA,1	NA,inf	NA,inf	NA,0.610931	0.000121446	0.000302682
2	chr1:108837211:G:A	108837211	NA,A	NA,G	NA,1	NA,-inf	NA,inf	NA,0.687664	0.000121339	0.000300763
2	chr1:108994611:AC:A	108994611	A,A	AC,AC	1,1	-inf,inf	inf,inf	1.91599,0.229564	0.000120849	0.000283516
2	chr1:109499466:C:A	109499466	NA,A	NA,C	NA,1	NA,inf	NA,inf	NA,0.76841	0.000120705	0.000301952
2	chr1:110172806:C:T	110172806	NA,T	NA,C	NA,1	NA,-inf	NA,inf	NA,0.725685	0.00012038	0.000299869
2	chr1:109005996:G:A	109005996	NA,A	NA,G	NA,1	NA,inf	NA,inf	NA,0.620605	0.000120261	0.000304801
2	chr1:108999185:C:G	108999185	NA,G	NA,C	NA,1	NA,inf	NA,inf	NA,0.83201	0.00012023	0.000308192
2	chr1:110140773:G:A	110140773	NA,A	NA,G	NA,1	NA,inf	NA,inf	NA,0.942102	0.000120167	0.000297791
2	chr1:109852759:G:A	109852759	NA,A	NA,G	NA,1	NA,-inf	NA,inf	NA,0.882474	0.000120134	0.000299402
2	chr1:108507029:C:T	108507029	NA,T	NA,C	NA,1	NA,-inf	NA,inf	NA,0.686264	0.000120062	0.000299603
2	chr1:109085087:G:T	109085087	NA,T	NA,G	NA,1	NA,inf	NA,inf	NA,1.26532	0.000120027	0.000297708
2	chr1:109733239:T:C	109733239	C,C	T,T	1,1	inf,inf	inf,inf	0.298999,1.54881	0.000119941	0.000309707
2	chr1:109628019:C:T	109628019	T,NA	C,NA	1,NA	-inf,NA	inf,NA	1.89327,NA	0.000119831	0.000291656
2	chr1:109164400:C:T	109164400	NA,T	NA,C	NA,1	NA,inf	NA,inf	NA,1.42877	0.000119761	0.000299846
2	chr1:109666400:G:C	109666400	NA,C	NA,G	NA,1	NA,-inf	NA,inf	NA,0.829971	0.000119659	0.000312469
2	chr1:109662976:G:A	109662976	NA,A	NA,G	NA,1	NA,inf	NA,inf	NA,1.01094	0.000119413	0.000295377
2	chr1:108510780:G:A	108510780	NA,A	NA,G	NA,1	NA,-inf	NA,inf	NA,0.811457	0.000119356	0.000296483
2	chr1:108575932:A:C	108575932	NA,C	NA,A	NA,1	NA,inf	NA,inf	NA,0.600665	0.000119099	0.000296844
2	chr1:109016184:T:C	109016184	NA,C	NA,T	NA,1	NA,inf	NA,inf	NA,0.826624	0.000118983	0.000304914
2	chr1:108535493:TTA:T	108535493	NA,T	NA,TTA	NA,1	NA,inf	NA,inf	NA,0.636092	0.000118857	0.000297647
2	chr1:110168036:C:G	110168036	NA,G	NA,C	NA,1	NA,-inf	NA,inf	NA,0.716114	0.000118835	0.000298474
2	chr1:108661828:C:T	108661828	NA,T	NA,C	NA,1	NA,-inf	NA,inf	NA,0.829237	0.000118714	0.000295018
2	chr1:110033323:T:C	110033323	C,NA	T,NA	1,NA	inf,NA	inf,NA	1.01554,NA	0.000118639	0.000308586
2	chr1:108793733:G:A	108793733	NA,A	NA,G	NA,1	NA,-inf	NA,inf	NA,0.792737	0.000118539	0.000293357
2	chr1:108782963:C:T	108782963	NA,T	NA,C	NA,1	NA,-inf	NA,inf	NA,0.792737	0.000118539	0.000293357
2	chr1:108657962:AC:A	108657962	NA,A	NA,AC	NA,1	NA,inf	NA,inf	NA,0.775334	0.000118046	0.000294324
2	chr1:108800924:T:C	108800924	NA,C	NA,T	NA,1	NA,-inf	NA,inf	NA,0.789507	0.000117977	0.000291966
2	chr1:109640839:T:C	109640839	NA,C	NA,T	NA,1	NA,-inf	NA,inf	NA,0.946695	0.000117449	0.000306001
2	chr1:110135686:ACT:A	110135686	NA,A	NA,ACT	NA,1	NA,-inf	NA,inf	NA,0.599898	0.000117378	0.000289905
2	chr1:109422992:G:A	109422992	NA,A	NA,G	NA,1	NA,-inf	NA,inf	NA,0.440693	0.000117271	0.000299795
2	chr1:109907487:AAG:A	109907487	NA,A	NA,AAG	NA,1	NA,-inf	NA,inf	NA,0.763952	0.000117207	0.000292085
2	chr1:109728612:G:C	109728612	C,C	G,G	1,1	inf,inf	inf,inf	0.415491,1.2932	0.000117026	0.000288176
2	chr1:109436539:C:A	109436539	NA,A	NA,C	NA,1	NA,inf	NA,inf	NA,0.270483	0.000117013	0.000291211
2	chr1:108832505:G:A	108832505	NA,A	NA,G	NA,1	NA,-inf	NA,inf	NA,0.60502	0.000116625	0.000289297
2	chr1:108673868:AATAGATATT:A	108673868	NA,A	NA,AATAGATATT	NA,1	NA,inf	NA,inf	NA,0.808211	0.00011658	0.000287519
2	chr1:108825954:AC:A	108825954	A,NA	AC,NA	1,NA	-inf,NA	inf,NA	1.16735,NA	0.000116553	0.000284574
2	chr1:110131973:C:T	110131973	NA,T	NA,C	NA,1	NA,inf	NA,inf	NA,0.722645	0.000116379	0.000287043
2	chr1:109455440:C:T	109455440	NA,T	NA,C	NA,1	NA,inf	NA,inf	NA,0.256891	0.000116211	0.000289324
2	chr1:108596717:G:A	108596717	NA,A	NA,G	NA,1	NA,inf	NA,inf	NA,0.637196	0.000115996	0.000286998
2	chr1:110106347:C:T	110106347	NA,T	NA,C	NA,1	NA,-inf	NA,inf	NA,0.804603	0.000115966	0.000286657
2	chr1:109017074:C:T	109017074	T,NA	C,NA	1,NA	-inf,NA	inf,NA	1.0765,NA	0.000115936	0.000301445
2	chr1:109772287:C:A	109772287	NA,A	NA,C	NA,1	NA,-inf	NA,inf	NA,0.597123	0.000115894	0.000286549
2	chr1:108671842:C:A	108671842	NA,A	NA,C	NA,1	NA,inf	NA,inf	NA,0.804445	0.000115882	0.000285799
2	chr1:108587539:T:C	108587539	NA,C	NA,T	NA,1	NA,inf	NA,inf	NA,0.584014	0.000115748	0.000288458
2	chr1:108581148:T:C	108581148	NA,C	NA,T	NA,1	NA,inf	NA,inf	NA,0.583981	0.000115714	0.000288374
2	chr1:109179567:T:C	109179567	NA,C	NA,T	NA,1	NA,-inf	NA,inf	NA,1.20938	0.00011565	0.000289018
2	chr1:109865275:T:A	109865275	NA,A	NA,T	NA,1	NA,inf	NA,inf	NA,0.648737	0.000115621	0.000286933
2	chr1:109446323:G:A	109446323	NA,A	NA,G	NA,1	NA,-inf	NA,inf	NA,0.435297	0.0001156	0.000295571
2	chr1:109516668:C:T	109516668	T,NA	C,NA	1,NA	-inf,NA	inf,NA	0.289418,NA	0.00011538	0.000279499
2	chr1:109053479:C:T	109053479	NA,T	NA,C	NA,1	NA,-inf	NA,inf	NA,0.0205969	0.000115189	0.000287027
2	chr1:108705299:G:A	108705299	NA,A	NA,G	NA,1	NA,-inf	NA,inf	NA,0.603359	0.000115162	0.000284478
2	chr1:109503644:C:T	109503644	NA,T	NA,C	NA,1	NA,-inf	NA,inf	NA,0.856905	0.000114871	0.000282336
2	chr1:109809279:C:T	109809279	NA,T	NA,C	NA,1	NA,inf	NA,inf	NA,0.536589	0.000114688	0.0002869
2	chr1:110249200:C:T	110249200	T,T	C,C	1,1	inf,-inf	inf,inf	2.3174,0.579235	0.000114679	0.000278593
2	chr1:109855841:A:G	109855841	NA,G	NA,A	NA,1	NA,inf	NA,inf	NA,0.963383	0.000114677	0.000283971
2	chr1:108735600:A:G	108735600	NA,G	NA,A	NA,1	NA,-inf	NA,inf	NA,0.772161	0.000114659	0.00028373
2	chr1:108742011:T:C	108742011	C,NA	T,NA	1,NA	-inf,NA	inf,NA	1.16008,NA	0.000114639	0.000279836
2	chr1:109856621:C:T	109856621	NA,T	NA,C	NA,1	NA,inf	NA,inf	NA,0.959838	0.000114623	0.000283834
2	chr1:110146531:C:T	110146531	NA,T	NA,C	NA,1	NA,inf	NA,inf	NA,0.897296	0.000114505	0.000284031
2	chr1:109194290:T:C	109194290	NA,C	NA,T	NA,1	NA,inf	NA,inf	NA,0.371834	0.000114438	0.000294321
2	chr1:109233252:C:T	109233252	NA,T	NA,C	NA,1	NA,inf	NA,inf	NA,0.330541	0.000114198	0.000282856
2	chr1:110036741:C:T	110036741	NA,T	NA,C	NA,1	NA,inf	NA,inf	NA,0.701681	0.000114146	0.000283969
2	chr1:109476793:A:T	109476793	NA,T	NA,A	NA,1	NA,-inf	NA,inf	NA,0.520772	0.000114131	0.00029105
2	chr1:109865145:G:A	109865145	NA,A	NA,G	NA,1	NA,-inf	NA,inf	NA,0.893314	0.000113679	0.000283508
2	chr1:108690742:A:G	108690742	NA,G	NA,A	NA,1	NA,-inf	NA,inf	NA,0.411587	0.000113615	0.000282557
2	chr1:110078899:T:C	110078899	C,NA	T,NA	1,NA	-inf,NA	inf,NA	0.613718,NA	0.000113615	0.00027149
2	chr1:108750389:A:G	108750389	NA,G	NA,A	NA,1	NA,inf	NA,inf	NA,0.89692	0.0001135	0.000281591
2	chr1:109772484:C:T	109772484	NA,T	NA,C	NA,1	NA,-inf	NA,inf	NA,0.556238	0.000113497	0.000280539
2	chr1:109618938:G:A	109618938	NA,A	NA,G	NA,1	NA,-inf	NA,inf	NA,0.811945	0.000113445	0.000278761
2	chr1:110084148:G:A	110084148	NA,A	NA,G	NA,1	NA,-inf	NA,inf	NA,0.740846	0.000113197	0.000282515
2	chr1:110236985:C:T	110236985	NA,T	NA,C	NA,1	NA,-inf	NA,inf	NA,0.63669	0.000113101	0.00028183
2	chr1:109278880:C:G	109278880	NA,G	NA,C	NA,1	NA,-inf	NA,inf	NA,1.42478	0.000113077	0.00028305
2	chr1:109826725:G:A	109826725	NA,A	NA,G	NA,1	NA,-inf	NA,inf	NA,0.812892	0.000112939	0.0002853
2	chr1:108637096:G:A	108637096	NA,A	NA,G	NA,1	NA,inf	NA,inf	NA,0.742588	0.000112668	0.000279446
2	chr1:109575798:G:A	109575798	NA,A	NA,G	NA,1	NA,-inf	NA,inf	NA,0.0891303	0.000112651	0.000281163
2	chr1:109510097:A:G	109510097	NA,G	NA,A	NA,1	NA,inf	NA,inf	NA,0.559799	0.000112365	0.000273176
2	chr1:110057430:G:A	110057430	NA,A	NA,G	NA,1	NA,inf	NA,inf	NA,0.810344	0.000111584	0.000277132
2	chr1:108990269:C:T	108990269	T,T	C,C	1,1	-inf,inf	inf,inf	1.88819,0.183603	0.000111566	0.000261725
2	chr1:109253352:C:T	109253352	NA,T	NA,C	NA,1	NA,inf	NA,inf	NA,0.369583	0.000111392	0.000276127
2	chr1:110240159:A:C	110240159	C,C	A,A	1,1	inf,-inf	inf,inf	2.59253,0.273898	0.000111186	0.000275969
2	chr1:109836216:C:T	109836216	NA,T	NA,C	NA,1	NA,-inf	NA,inf	NA,0.783928	0.000111186	0.000276849
2	chr1:109837529:T:C	109837529	NA,C	NA,T	NA,1	NA,inf	NA,inf	NA,0.988383	0.000111135	0.000273962
2	chr1:109120354:G:A	109120354	NA,A	NA,G	NA,1	NA,inf	NA,inf	NA,0.519393	0.000111132	0.000274325
2	chr1:108656374:C:T	108656374	NA,T	NA,C	NA,1	NA,inf	NA,inf	NA,0.572457	0.00011113	0.000275117
2	chr1:109830883:G:C	109830883	NA,C	NA,G	NA,1	NA,inf	NA,inf	NA,0.537631	0.00011105	0.000276724
2	chr1:108953848:T:A	108953848	NA,A	NA,T	NA,1	NA,inf	NA,inf	NA,0.771711	0.000110923	0.000274796
2	chr1:110120890:T:C	110120890	C,NA	T,NA	1,NA	-inf,NA	inf,NA	0.660384,NA	0.000110881	0.000262941
2	chr1:109423193:C:T	109423193	NA,T	NA,C	NA,1	NA,inf	NA,inf	NA,0.247803	0.000110667	0.000275333
2	chr1:110031668:G:T	110031668	NA,T	NA,G	NA,1	NA,inf	NA,inf	NA,0.678307	0.000110557	0.000275637
2	chr1:109238563:A:G	109238563	NA,G	NA,A	NA,1	NA,inf	NA,inf	NA,0.264683	0.000110521	0.000273788
2	chr1:110042391:C:G	110042391	G,NA	C,NA	1,NA	-inf,NA	inf,NA	0.594264,NA	0.000110359	0.000262886
2	chr1:109793281:G:C	109793281	NA,C	NA,G	NA,1	NA,inf	NA,inf	NA,0.801695	0.000110261	0.000271868
2	chr1:108689387:C:T	108689387	NA,T	NA,C	NA,1	NA,-inf	NA,inf	NA,0.420858	0.000110005	0.000274475
2	chr1:109806149:A:C	109806149	NA,C	NA,A	NA,1	NA,-inf	NA,inf	NA,0.698277	0.000109889	0.00027334
2	chr1:109266864:C:T	109266864	NA,T	NA,C	NA,1	NA,inf	NA,inf	NA,0.308632	0.00010964	0.000272415
2	chr1:109529578:C:CA	109529578	NA,CA	NA,C	NA,1	NA,-inf	NA,inf	NA,0.551539	0.000109589	0.000268853
2	chr1:109992723:A:G	109992723	NA,G	NA,A	NA,1	NA,inf	NA,inf	NA,0.644391	0.000109375	0.00027273
2	chr1:109814412:C:T	109814412	NA,T	NA,C	NA,1	NA,inf	NA,inf	NA,0.54243	0.000109305	0.000273245
2	chr1:109020816:AT:A	109020816	A,A	AT,AT	1,1	-inf,inf	inf,inf	1.89014,0.172453	0.000109082	0.000255896
2	chr1:108672682:A:G	108672682	NA,G	NA,A	NA,1	NA,-inf	NA,inf	NA,0.455218	0.000109057	0.000272637
2	chr1:108641145:G:A	108641145	NA,A	NA,G	NA,1	NA,inf	NA,inf	NA,0.757735	0.000108987	0.000268912
2	chr1:108692223:C:G	108692223	NA,G	NA,C	NA,1	NA,-inf	NA,inf	NA,0.391722	0.000108932	0.000270906
2	chr1:109101250:C:T	109101250	NA,T	NA,C	NA,1	NA,inf	NA,inf	NA,0.0247258	0.000108834	0.000271465
2	chr1:109455935:T:C	109455935	C,NA	T,NA	1,NA	inf,NA	inf,NA	0.096171,NA	0.0001087	0.000264906
2	chr1:109960000:T:C	109960000	NA,C	NA,T	NA,1	NA,inf	NA,inf	NA,0.648182	0.000108688	0.000269323
2	chr1:109635163:G:A	109635163	A,NA	G,NA	1,NA	inf,NA	inf,NA	0.749393,NA	0.000108473	0.000229148
2	chr1:109331486:T:C	109331486	NA,C	NA,T	NA,1	NA,-inf	NA,inf	NA,0.405997	0.00010842	0.000276695
2	chr1:109104668:A:T	109104668	NA,T	NA,A	NA,1	NA,inf	NA,inf	NA,0.0260598	0.000108287	0.000270097
2	chr1:109102917:G:C	109102917	NA,C	NA,G	NA,1	NA,inf	NA,inf	NA,0.0261825	0.000108219	0.000269922
2	chr1:109628544:GC:G	109628544	NA,G	NA,GC	NA,1	NA,-inf	NA,inf	NA,0.952609	0.000108146	0.000280121
2	chr1:109020821:G:A	109020821	A,A	G,G	1,1	-inf,inf	inf,inf	1.88515,0.17257	0.000108109	0.000253655
2	chr1:110100180:C:T	110100180	NA,T	NA,C	NA,1	NA,-inf	NA,inf	NA,0.744264	0.000108022	0.000267493
2	chr1:108531626:G:A	108531626	NA,A	NA,G	NA,1	NA,inf	NA,inf	NA,0.762073	0.000107882	0.000266582
2	chr1:109809757:T:A	109809757	NA,A	NA,T	NA,1	NA,inf	NA,inf	NA,0.521059	0.000107832	0.000269716
2	chr1:110239140:G:A	110239140	NA,A	NA,G	NA,1	NA,-inf	NA,inf	NA,0.758198	0.000107828	0.000268141
2	chr1:108732090:T:A	108732090	NA,A	NA,T	NA,1	NA,inf	NA,inf	NA,0.706854	0.00010773	0.000266775
2	chr1:110270631:GAACA:G	110270631	NA,G	NA,GAACA	NA,1	NA,-inf	NA,inf	NA,0.65283	0.00010773	0.00026882
2	chr1:110270485:G:A	110270485	NA,A	NA,G	NA,1	NA,-inf	NA,inf	NA,0.65283	0.00010773	0.00026882
2	chr1:110270688:A:G	110270688	NA,G	NA,A	NA,1	NA,-inf	NA,inf	NA,0.65283	0.00010773	0.00026882
2	chr1:110270486:C:A	110270486	NA,A	NA,C	NA,1	NA,-inf	NA,inf	NA,0.65283	0.00010773	0.00026882
2	chr1:110133187:G:C	110133187	NA,C	NA,G	NA,1	NA,inf	NA,inf	NA,0.63855	0.00010767	0.000265808
2	chr1:110269402:C:T	110269402	NA,T	NA,C	NA,1	NA,-inf	NA,inf	NA,0.651355	0.000107491	0.000268219
2	chr1:109480582:T:TGCCCCAGA	109480582	NA,TGCCCCAGA	NA,T	NA,1	NA,inf	NA,inf	NA,0.304249	0.000107395	0.000268452
2	chr1:110198563:G:A	110198563	NA,A	NA,G	NA,1	NA,-inf	NA,inf	NA,0.725176	0.000107129	0.000266597
2	chr1:109198543:T:A	109198543	A,NA	T,NA	1,NA	inf,NA	inf,NA	0.331707,NA	0.000106888	0.000271505
2	chr1:110225744:G:A	110225744	NA,A	NA,G	NA,1	NA,inf	NA,inf	NA,0.773336	0.0001068	0.000264148
2	chr1:108837509:T:G	108837509	NA,G	NA,T	NA,1	NA,-inf	NA,inf	NA,0.61376	0.000106757	0.000264603
2	chr1:109525669:C:T	109525669	T,NA	C,NA	1,NA	inf,NA	inf,NA	0.0489068,NA	0.00010675	0.000260208
2	chr1:108503898:C:T	108503898	NA,T	NA,C	NA,1	NA,-inf	NA,inf	NA,0.502455	0.000106654	0.00026303
2	chr1:108660938:A:G	108660938	NA,G	NA,A	NA,1	NA,-inf	NA,inf	NA,0.461688	0.000106617	0.000264137
2	chr1:109943867:G:A	109943867	NA,A	NA,G	NA,1	NA,inf	NA,inf	NA,0.970066	0.000106598	0.000262985
2	chr1:110163935:G:C	110163935	NA,C	NA,G	NA,1	NA,inf	NA,inf	NA,0.602675	0.000106352	0.000263478
2	chr1:109628838:C:T	109628838	NA,T	NA,C	NA,1	NA,-inf	NA,inf	NA,0.942847	0.000106291	0.000276268
2	chr1:109911783:T:G	109911783	G,G	T,T	1,1	-inf,-inf	inf,inf	1.03399,0.842387	0.000106151	0.000261575
2	chr1:109838910:A:C	109838910	NA,C	NA,A	NA,1	NA,inf	NA,inf	NA,0.920742	0.000106148	0.000261706
2	chr1:109836929:A:G	109836929	NA,G	NA,A	NA,1	NA,inf	NA,inf	NA,0.920868	0.000106144	0.000261697
2	chr1:109838316:G:A	109838316	NA,A	NA,G	NA,1	NA,inf	NA,inf	NA,0.920868	0.000106144	0.000261697
2	chr1:108732134:C:T	108732134	NA,T	NA,C	NA,1	NA,-inf	NA,inf	NA,0.606382	0.000106032	0.000262598
2	chr1:109837639:C:T	109837639	NA,T	NA,C	NA,1	NA,-inf	NA,inf	NA,0.752665	0.000106029	0.000263909
2	chr1:110069074:A:G	110069074	NA,G	NA,A	NA,1	NA,inf	NA,inf	NA,0.767145	0.000105951	0.000262297
2	chr1:109091720:T:C	109091720	NA,C	NA,T	NA,1	NA,inf	NA,inf	NA,0.0328297	0.000105896	0.000264085
2	chr1:110269463:C:T	110269463	NA,T	NA,C	NA,1	NA,-inf	NA,inf	NA,0.644387	0.000105874	0.000264168
2	chr1:108574352:G:A	108574352	A,NA	G,NA	1,NA	-inf,NA	inf,NA	1.40292,NA	0.000105864	0.000257748
2	chr1:109277061:G:C	109277061	C,NA	G,NA	1,NA	-inf,NA	inf,NA	2.3776,NA	0.000105803	0.000256645
2	chr1:109161903:C:T	109161903	T,NA	C,NA	1,NA	inf,NA	inf,NA	2.29996,NA	0.000105785	0.000256167
2	chr1:108651164:C:T	108651164	NA,T	NA,C	NA,1	NA,-inf	NA,inf	NA,0.458545	0.000105758	0.000262059
2	chr1:109928569:G:A	109928569	NA,A	NA,G	NA,1	NA,-inf	NA,inf	NA,0.600333	0.000105634	0.000262742
2	chr1:109928268:G:A	109928268	NA,A	NA,G	NA,1	NA,-inf	NA,inf	NA,0.599591	0.000105523	0.000262461
2	chr1:109837892:G:A	109837892	NA,A	NA,G	NA,1	NA,inf	NA,inf	NA,0.59856	0.000105118	0.00026162
2	chr1:108757556:C:T	108757556	NA,T	NA,C	NA,1	NA,-inf	NA,inf	NA,0.569493	0.000105099	0.00025994
2	chr1:109297949:G:A	109297949	NA,A	NA,G	NA,1	NA,-inf	NA,inf	NA,0.277462	0.000104858	0.000259828
2	chr1:110208202:C:T	110208202	NA,T	NA,C	NA,1	NA,-inf	NA,inf	NA,0.641534	0.000104794	0.000263342
2	chr1:109208272:G:A	109208272	NA,A	NA,G	NA,1	NA,inf	NA,inf	NA,0.309745	0.000104734	0.000267515
2	chr1:108558531:A:C	108558531	NA,C	NA,A	NA,1	NA,inf	NA,inf	NA,0.54988	0.000104708	0.000259275
2	chr1:109157406:T:C	109157406	C,NA	T,NA	1,NA	inf,NA	inf,NA	0.146443,NA	0.000104588	0.000271507
2	chr1:109476963:C:T	109476963	NA,T	NA,C	NA,1	NA,-inf	NA,inf	NA,0.401752	0.000104555	0.000267119
2	chr1:109065090:T:C	109065090	NA,C	NA,T	NA,1	NA,inf	NA,inf	NA,0.00316178	0.000104482	0.000260189
2	chr1:109040214:A:G	109040214	NA,G	NA,A	NA,1	NA,inf	NA,inf	NA,0.568212	0.00010434	0.00026432
2	chr1:108959738:A:T	108959738	NA,T	NA,A	NA,1	NA,inf	NA,inf	NA,0.994188	0.000104189	0.000258705
2	chr1:109851532:A:G	109851532	G,G	A,A	1,1	-inf,-inf	inf,inf	2.23481,0.0878871	0.000104053	0.000282412
2	chr1:109835301:C:T	109835301	NA,T	NA,C	NA,1	NA,inf	NA,inf	NA,0.906342	0.000103989	0.000256376
2	chr1:109954858:C:A	109954858	NA,A	NA,C	NA,1	NA,-inf	NA,inf	NA,0.778332	0.000103703	0.000258178
2	chr1:109118139:G:A	109118139	NA,A	NA,G	NA,1	NA,inf	NA,inf	NA,0.370152	0.000103673	0.000254443
2	chr1:109832989:G:A	109832989	NA,A	NA,G	NA,1	NA,inf	NA,inf	NA,0.496784	0.000103651	0.000258208
2	chr1:109186490:T:C	109186490	NA,C	NA,T	NA,1	NA,-inf	NA,inf	NA,0.798223	0.000103639	0.000256798
2	chr1:108594343:G:A	108594343	NA,A	NA,G	NA,1	NA,inf	NA,inf	NA,0.557979	0.000103562	0.000257822
2	chr1:109929763:C:T	109929763	NA,T	NA,C	NA,1	NA,inf	NA,inf	NA,0.862839	0.000103462	0.000255597
2	chr1:108839904:A:C	108839904	NA,C	NA,A	NA,1	NA,-inf	NA,inf	NA,0.868717	0.000103376	0.000257002
2	chr1:109110064:G:A	109110064	NA,A	NA,G	NA,1	NA,-inf	NA,inf	NA,0.730165	0.000103365	0.000257386
2	chr1:109108688:A:G	109108688	NA,G	NA,A	NA,1	NA,-inf	NA,inf	NA,0.730165	0.000103365	0.000257386
2	chr1:109107946:C:T	109107946	NA,T	NA,C	NA,1	NA,-inf	NA,inf	NA,0.729953	0.000103331	0.0002573
2	chr1:109158115:A:T	109158115	T,T	A,A	1,1	-inf,inf	inf,inf	1.13889,0.584419	0.000103198	0.000245603
2	chr1:109235769:T:C	109235769	NA,C	NA,T	NA,1	NA,-inf	NA,inf	NA,0.0249151	0.000103104	0.000253511
2	chr1:109209427:C:G	109209427	NA,G	NA,C	NA,1	NA,inf	NA,inf	NA,0.308201	0.000103081	0.000263606
2	chr1:109122101:G:A	109122101	NA,A	NA,G	NA,1	NA,inf	NA,inf	NA,0.812593	0.000103059	0.000255498
2	chr1:109614742:C:T	109614742	T,T	C,C	1,1	inf,inf	inf,inf	0.440359,2.38605	0.000103056	0.00025229
2	chr1:110227524:A:G	110227524	NA,G	NA,A	NA,1	NA,inf	NA,inf	NA,0.709431	0.000102796	0.000254785
2	chr1:108690835:G:A	108690835	NA,A	NA,G	NA,1	NA,inf	NA,inf	NA,0.720638	0.000102664	0.000253347
2	chr1:109361470:A:C	109361470	NA,C	NA,A	NA,1	NA,-inf	NA,inf	NA,0.373429	0.00010254	0.000261459
2	chr1:109808950:A:G	109808950	NA,G	NA,A	NA,1	NA,-inf	NA,inf	NA,0.48656	0.000102503	0.000252964
2	chr1:110063916:G:A	110063916	NA,A	NA,G	NA,1	NA,inf	NA,inf	NA,0.754207	0.000102407	0.000254263
2	chr1:109187819:G:A	109187819	NA,A	NA,G	NA,1	NA,-inf	NA,inf	NA,0.851526	0.000102286	0.00025279
2	chr1:110112994:G:A	110112994	NA,A	NA,G	NA,1	NA,-inf	NA,inf	NA,0.620117	0.000102167	0.000251969
2	chr1:109809345:T:C	109809345	NA,C	NA,T	NA,1	NA,-inf	NA,inf	NA,0.485672	0.000102132	0.000251985
2	chr1:109796305:T:C	109796305	C,NA	T,NA	1,NA	inf,NA	inf,NA	0.751901,NA	0.000102119	0.000243541
2	chr1:110106592:G:A	110106592	A,NA	G,NA	1,NA	inf,NA	inf,NA	1.13468,NA	0.000101664	0.000259727
2	chr1:109196991:A:G	109196991	NA,G	NA,A	NA,1	NA,-inf	NA,inf	NA,0.835898	0.000101509	0.000250089
2	chr1:108836974:G:A	108836974	NA,A	NA,G	NA,1	NA,inf	NA,inf	NA,0.475063	0.000101456	0.000250666
2	chr1:109618380:C:T	109618380	NA,T	NA,C	NA,1	NA,-inf	NA,inf	NA,1.00511	0.000101381	0.000265394
2	chr1:109676311:C:T	109676311	NA,T	NA,C	NA,1	NA,inf	NA,inf	NA,0.339256	0.000101329	0.000246742
2	chr1:109839648:C:T	109839648	NA,T	NA,C	NA,1	NA,inf	NA,inf	NA,0.883405	0.000101305	0.000249883
2	chr1:109241235:T:C	109241235	NA,C	NA,T	NA,1	NA,inf	NA,inf	NA,0.140406	0.000101298	0.000249523
2	chr1:108999089:T:C	108999089	NA,C	NA,T	NA,1	NA,-inf	NA,inf	NA,0.764066	0.000101218	0.000250267
2	chr1:109373714:C:G	109373714	G,NA	C,NA	1,NA	inf,NA	inf,NA	0.245574,NA	0.0001011	0.000255931
2	chr1:109830086:G:A	109830086	NA,A	NA,G	NA,1	NA,inf	NA,inf	NA,0.522723	0.00010079	0.000251229
2	chr1:109817904:A:T	109817904	NA,T	NA,A	NA,1	NA,-inf	NA,inf	NA,0.425494	0.000100728	0.000248902
2	chr1:109889561:C:T	109889561	NA,T	NA,C	NA,1	NA,-inf	NA,inf	NA,0.531257	0.000100606	0.000247325
2	chr1:108820530:T:C	108820530	NA,C	NA,T	NA,1	NA,inf	NA,inf	NA,0.614412	0.000100421	0.000248305
2	chr1:110185433:G:T	110185433	NA,T	NA,G	NA,1	NA,inf	NA,inf	NA,0.69516	0.000100419	0.000247783
2	chr1:109321381:T:C	109321381	NA,C	NA,T	NA,1	NA,inf	NA,inf	NA,0.271145	0.000100398	0.000250871
2	chr1:108980262:G:A	108980262	A,NA	G,NA	1,NA	-inf,NA	inf,NA	1.01439,NA	0.000100373	0.000260133
2	chr1:108747312:C:T	108747312	NA,T	NA,C	NA,1	NA,inf	NA,inf	NA,0.813533	0.000100361	0.000248943
2	chr1:110155593:G:T	110155593	NA,T	NA,G	NA,1	NA,inf	NA,inf	NA,0.639745	0.000100322	0.00024779
2	chr1:110264956:CCTGTAATCTCAACTACTCGGAGG:C	110264956	C,C	CCTGTAATCTCAACTACTCGGAGG,CCTGTAATCTCAACTACTCGGAGG	1,1	-inf,inf	inf,inf	0.470852,2.0458	0.000100253	0.000247318
2	chr1:109220029:TG:T	109220029	T,NA	TG,NA	1,NA	inf,NA	inf,NA	0.916597,NA	0.000100219	0.000289824
2	chr1:108711211:G:C	108711211	NA,C	NA,G	NA,1	NA,-inf	NA,inf	NA,0.471865	0.000100116	0.000248544
2	chr1:109851652:T:C	109851652	C,C	T,T	1,1	-inf,-inf	inf,inf	2.21682,0.0804165	0.000100115	0.000271625
2	chr1:109816831:T:C	109816831	NA,C	NA,T	NA,1	NA,-inf	NA,inf	NA,0.424868	0.000100053	0.000247225
2	chr1:108839351:T:C	108839351	NA,C	NA,T	NA,1	NA,inf	NA,inf	NA,0.571719	9.99882e-05	0.000250561
2	chr1:109818099:G:A	109818099	NA,A	NA,G	NA,1	NA,-inf	NA,inf	NA,0.421135	9.9872e-05	0.000246789
2	chr1:109818578:ACTC:A	109818578	NA,A	NA,ACTC	NA,1	NA,-inf	NA,inf	NA,0.424271	9.97857e-05	0.000246579
2	chr1:108891154:C:T	108891154	NA,T	NA,C	NA,1	NA,-inf	NA,inf	NA,1.23349	9.97676e-05	0.000248734
2	chr1:109891455:A:G	109891455	NA,G	NA,A	NA,1	NA,inf	NA,inf	NA,0.847738	9.97633e-05	0.000248024
2	chr1:110208952:T:C	110208952	NA,C	NA,T	NA,1	NA,-inf	NA,inf	NA,0.66831	9.97627e-05	0.00024943
2	chr1:109817717:A:G	109817717	NA,G	NA,A	NA,1	NA,-inf	NA,inf	NA,0.420296	9.97391e-05	0.000246463
2	chr1:109868488:C:T	109868488	NA,T	NA,C	NA,1	NA,-inf	NA,inf	NA,0.534412	9.96858e-05	0.000245677
2	chr1:109186494:TAAC:T	109186494	NA,T	NA,TAAC	NA,1	NA,-inf	NA,inf	NA,0.770691	9.96208e-05	0.000246838
2	chr1:110097613:C:T	110097613	T,T	C,C	1,1	inf,-inf	inf,inf	0.494614,1.93065	9.95302e-05	0.000213391
2	chr1:109017273:C:T	109017273	NA,T	NA,C	NA,1	NA,-inf	NA,inf	NA,0.748948	9.95192e-05	0.000246042
2	chr1:110085091:T:C	110085091	NA,C	NA,T	NA,1	NA,-inf	NA,inf	NA,0.680685	9.94965e-05	0.000247314
2	chr1:110068939:G:A	110068939	NA,A	NA,G	NA,1	NA,inf	NA,inf	NA,0.72918	9.94738e-05	0.000246285
2	chr1:109818293:T:G	109818293	NA,G	NA,T	NA,1	NA,-inf	NA,inf	NA,0.418789	9.94528e-05	0.000245755
2	chr1:109817855:T:C	109817855	NA,C	NA,T	NA,1	NA,-inf	NA,inf	NA,0.418789	9.94528e-05	0.000245755
2	chr1:109817800:A:G	109817800	NA,G	NA,A	NA,1	NA,-inf	NA,inf	NA,0.418789	9.94528e-05	0.000245755
2	chr1:109818029:A:G	109818029	NA,G	NA,A	NA,1	NA,-inf	NA,inf	NA,0.418789	9.94528e-05	0.000245755
2	chr1:109817807:T:G	109817807	NA,G	NA,T	NA,1	NA,-inf	NA,inf	NA,0.418789	9.94528e-05	0.000245755
2	chr1:109817837:A:G	109817837	NA,G	NA,A	NA,1	NA,-inf	NA,inf	NA,0.418789	9.94528e-05	0.000245755
2	chr1:110068905:C:T	110068905	NA,T	NA,C	NA,1	NA,inf	NA,inf	NA,0.727028	9.92197e-05	0.000245661
2	chr1:109818494:T:C	109818494	NA,C	NA,T	NA,1	NA,-inf	NA,inf	NA,0.41975	9.89789e-05	0.00024458
2	chr1:109268113:G:A	109268113	NA,A	NA,G	NA,1	NA,-inf	NA,inf	NA,0.0208191	9.89164e-05	0.000245554
2	chr1:109382436:G:A	109382436	NA,A	NA,G	NA,1	NA,inf	NA,inf	NA,0.91229	9.88617e-05	0.000242058
2	chr1:110136301:G:A	110136301	NA,A	NA,G	NA,1	NA,inf	NA,inf	NA,0.56635	9.87443e-05	0.000244023
2	chr1:109890831:C:T	109890831	NA,T	NA,C	NA,1	NA,inf	NA,inf	NA,0.675578	9.85999e-05	0.000244555
2	chr1:109891528:G:A	109891528	NA,A	NA,G	NA,1	NA,inf	NA,inf	NA,0.813755	9.84363e-05	0.000244498
2	chr1:109872755:G:A	109872755	A,A	G,G	1,1	-inf,inf	inf,inf	0.337473,1.84523	9.84179e-05	0.000238605
2	chr1:109880680:G:A	109880680	NA,A	NA,G	NA,1	NA,inf	NA,inf	NA,0.694666	9.8411e-05	0.000244308
2	chr1:109866794:T:C	109866794	NA,C	NA,T	NA,1	NA,inf	NA,inf	NA,0.860093	9.84054e-05	0.00024342
2	chr1:109734369:T:C	109734369	NA,C	NA,T	NA,1	NA,-inf	NA,inf	NA,0.621151	9.83361e-05	0.000251233
2	chr1:109931179:A:G	109931179	NA,G	NA,A	NA,1	NA,-inf	NA,inf	NA,0.551034	9.83332e-05	0.00024442
2	chr1:108711923:T:C	108711923	NA,C	NA,T	NA,1	NA,inf	NA,inf	NA,0.494216	9.81933e-05	0.000243283
2	chr1:108931316:T:C	108931316	NA,C	NA,T	NA,1	NA,inf	NA,inf	NA,0.405936	9.81497e-05	0.000242274
2	chr1:109589096:G:A	109589096	NA,A	NA,G	NA,1	NA,-inf	NA,inf	NA,0.746412	9.81473e-05	0.00024507
2	chr1:110027438:A:G	110027438	G,NA	A,NA	1,NA	inf,NA	inf,NA	0.813797,NA	9.81098e-05	0.000140145
2	chr1:109581820:C:T	109581820	NA,T	NA,C	NA,1	NA,-inf	NA,inf	NA,0.746012	9.80735e-05	0.000244886
2	chr1:109170215:T:C	109170215	NA,C	NA,T	NA,1	NA,inf	NA,inf	NA,0.196781	9.78238e-05	0.000252484
2	chr1:110094785:G:T	110094785	T,NA	G,NA	1,NA	inf,NA	inf,NA	1.0053,NA	9.77309e-05	0.000251199
2	chr1:109275325:C:T	109275325	T,NA	C,NA	1,NA	-inf,NA	inf,NA	0.254869,NA	9.77096e-05	0.000252527
2	chr1:110185646:G:T	110185646	NA,T	NA,G	NA,1	NA,inf	NA,inf	NA,0.535479	9.76274e-05	0.000241004
2	chr1:109603009:G:C	109603009	C,C	G,G	1,1	inf,inf	inf,inf	0.810141,2.57965	9.74957e-05	0.00024213
2	chr1:109854077:G:A	109854077	NA,A	NA,G	NA,1	NA,-inf	NA,inf	NA,0.519915	9.74874e-05	0.000240079
2	chr1:109856352:G:A	109856352	NA,A	NA,G	NA,1	NA,-inf	NA,inf	NA,0.519915	9.74874e-05	0.000240079
2	chr1:110186127:C:T	110186127	NA,T	NA,C	NA,1	NA,inf	NA,inf	NA,0.534364	9.74279e-05	0.000240514
2	chr1:109097582:G:A	109097582	NA,A	NA,G	NA,1	NA,-inf	NA,inf	NA,0.670345	9.7345e-05	0.000242302
2	chr1:109097899:G:A	109097899	NA,A	NA,G	NA,1	NA,-inf	NA,inf	NA,0.671142	9.73096e-05	0.000242202
2	chr1:108807905:A:G	108807905	NA,G	NA,A	NA,1	NA,inf	NA,inf	NA,0.789118	9.72056e-05	0.000241094
2	chr1:108978443:C:T	108978443	NA,T	NA,C	NA,1	NA,inf	NA,inf	NA,0.502783	9.71592e-05	0.000245493
2	chr1:109791509:G:A	109791509	NA,A	NA,G	NA,1	NA,inf	NA,inf	NA,0.382286	9.7109e-05	0.000242821
2	chr1:108686772:A:G	108686772	NA,G	NA,A	NA,1	NA,-inf	NA,inf	NA,0.60718	9.71071e-05	0.000240601
2	chr1:110124679:A:G	110124679	NA,G	NA,A	NA,1	NA,-inf	NA,inf	NA,0.505591	9.69452e-05	0.000239372
2	chr1:109527321:C:A	109527321	A,NA	C,NA	1,NA	-inf,NA	inf,NA	0.239117,NA	9.68743e-05	0.000235029
2	chr1:109621257:G:A	109621257	A,A	G,G	1,1	-inf,inf	inf,inf	3.08218,0.0433125	9.67252e-05	0.000237429
2	chr1:109773553:C:G	109773553	NA,G	NA,C	NA,1	NA,-inf	NA,inf	NA,0.791746	9.66915e-05	0.000242699
2	chr1:109451731:G:A	109451731	NA,A	NA,G	NA,1	NA,-inf	NA,inf	NA,0.406176	9.66515e-05	0.000238238
2	chr1:108863800:A:G	108863800	NA,G	NA,A	NA,1	NA,-inf	NA,inf	NA,0.401673	9.65492e-05	0.000240754
2	chr1:110183839:TTGTC:T	110183839	NA,T	NA,TTGTC	NA,1	NA,inf	NA,inf	NA,0.53239	9.64791e-05	0.000238297
2	chr1:109495397:G:A	109495397	A,NA	G,NA	1,NA	inf,NA	inf,NA	0.199471,NA	9.63946e-05	0.000277785
2	chr1:108907395:G:A	108907395	NA,A	NA,G	NA,1	NA,-inf	NA,inf	NA,1.1964	9.62475e-05	0.000239932
2	chr1:110268073:T:TAG	110268073	NA,TAG	NA,T	NA,1	NA,-inf	NA,inf	NA,0.575581	9.62318e-05	0.000239849
2	chr1:108925239:T:C	108925239	NA,C	NA,T	NA,1	NA,-inf	NA,inf	NA,0.416476	9.62084e-05	0.000240558
2	chr1:110032027:C:T	110032027	NA,T	NA,C	NA,1	NA,inf	NA,inf	NA,0.564195	9.60669e-05	0.000239118
2	chr1:109054546:G:A	109054546	NA,A	NA,G	NA,1	NA,-inf	NA,inf	NA,1.00897	9.60476e-05	0.000238367
2	chr1:108759418:A:G	108759418	NA,G	NA,A	NA,1	NA,inf	NA,inf	NA,0.783148	9.60363e-05	0.000238191
2	chr1:109078379:G:A	109078379	NA,A	NA,G	NA,1	NA,-inf	NA,inf	NA,1.00077	9.58469e-05	0.000237762
2	chr1:109046468:C:T	109046468	NA,T	NA,C	NA,1	NA,-inf	NA,inf	NA,0.0121907	9.58262e-05	0.000238387
2	chr1:109213615:G:T	109213615	NA,T	NA,G	NA,1	NA,-inf	NA,inf	NA,0.765568	9.58169e-05	0.000240234
2	chr1:109052770:C:T	109052770	NA,T	NA,C	NA,1	NA,-inf	NA,inf	NA,1.00675	9.58133e-05	0.000237784
2	chr1:109655304:A:G	109655304	NA,G	NA,A	NA,1	NA,inf	NA,inf	NA,0.248435	9.57759e-05	0.000242744
2	chr1:110209629:A:C	110209629	NA,C	NA,A	NA,1	NA,-inf	NA,inf	NA,0.613876	9.57444e-05	0.000239773
2	chr1:108663818:G:A	108663818	NA,A	NA,G	NA,1	NA,-inf	NA,inf	NA,0.587152	9.57222e-05	0.000237204
2	chr1:109087804:A:G	109087804	NA,G	NA,A	NA,1	NA,-inf	NA,inf	NA,0.473729	9.5653e-05	0.000238184
2	chr1:110082314:C:T	110082314	NA,T	NA,C	NA,1	NA,-inf	NA,inf	NA,0.654396	9.55759e-05	0.000238282
2	chr1:108830870:G:A	108830870	NA,A	NA,G	NA,1	NA,-inf	NA,inf	NA,0.86237	9.55733e-05	0.000240303
2	chr1:109085206:A:G	109085206	NA,G	NA,A	NA,1	NA,-inf	NA,inf	NA,0.473885	9.54813e-05	0.000237748
2	chr1:110082256:ATTG:A	110082256	NA,A	NA,ATTG	NA,1	NA,-inf	NA,inf	NA,0.653572	9.54525e-05	0.000237975
2	chr1:110049082:G:C	110049082	NA,C	NA,G	NA,1	NA,-inf	NA,inf	NA,0.556472	9.54521e-05	0.000236124
2	chr1:110050430:C:T	110050430	NA,T	NA,C	NA,1	NA,-inf	NA,inf	NA,0.556472	9.54521e-05	0.000236124
2	chr1:110233114:C:T	110233114	NA,T	NA,C	NA,1	NA,inf	NA,inf	NA,0.728399	9.52774e-05	0.000234837
2	chr1:109530885:C:T	109530885	NA,T	NA,C	NA,1	NA,inf	NA,inf	NA,0.0473414	9.52166e-05	0.000233829
2	chr1:109349582:A:G	109349582	NA,G	NA,A	NA,1	NA,inf	NA,inf	NA,0.890765	9.51847e-05	0.000233262
2	chr1:109298355:C:T	109298355	NA,T	NA,C	NA,1	NA,inf	NA,inf	NA,1.03202	9.51551e-05	0.000235723
2	chr1:109450176:G:T	109450176	NA,T	NA,G	NA,1	NA,inf	NA,inf	NA,0.870979	9.50288e-05	0.000232698
2	chr1:109999931:T:A	109999931	NA,A	NA,T	NA,1	NA,-inf	NA,inf	NA,0.680246	9.50187e-05	0.000236409
2	chr1:108669183:G:A	108669183	A,NA	G,NA	1,NA	inf,NA	inf,NA	0.839331,NA	9.49463e-05	0.000242463
2	chr1:109849067:T:C	109849067	NA,C	NA,T	NA,1	NA,-inf	NA,inf	NA,0.529113	9.49376e-05	0.000235004
2	chr1:109652543:G:A	109652543	NA,A	NA,G	NA,1	NA,inf	NA,inf	NA,0.248388	9.48582e-05	0.000240369
2	chr1:110066396:C:T	110066396	NA,T	NA,C	NA,1	NA,-inf	NA,inf	NA,0.635313	9.4783e-05	0.000236229
2	chr1:108852608:A:G	108852608	NA,G	NA,A	NA,1	NA,inf	NA,inf	NA,0.704898	9.47519e-05	0.000233996
2	chr1:108843380:C:A	108843380	NA,A	NA,C	NA,1	NA,-inf	NA,inf	NA,0.980359	9.46756e-05	0.000233927
2	chr1:108759858:A:G	108759858	NA,G	NA,A	NA,1	NA,-inf	NA,inf	NA,0.806208	9.45711e-05	0.000234646
2	chr1:109803108:A:G	109803108	NA,G	NA,A	NA,1	NA,-inf	NA,inf	NA,0.539993	9.45531e-05	0.000234179
2	chr1:109777169:G:GGA	109777169	NA,GGA	NA,G	NA,1	NA,-inf	NA,inf	NA,0.765772	9.45345e-05	0.000233764
2	chr1:110186899:T:G	110186899	NA,G	NA,T	NA,1	NA,-inf	NA,inf	NA,0.719361	9.44561e-05	0.000233081
2	chr1:108796036:T:G	108796036	NA,G	NA,T	NA,1	NA,-inf	NA,inf	NA,0.805024	9.44121e-05	0.000234252
2	chr1:108696826:G:A	108696826	NA,A	NA,G	NA,1	NA,-inf	NA,inf	NA,0.407311	9.43882e-05	0.00023408
2	chr1:109582744:C:T	109582744	NA,T	NA,C	NA,1	NA,-inf	NA,inf	NA,0.802796	9.43455e-05	0.000246122
2	chr1:109861199:C:T	109861199	NA,T	NA,C	NA,1	NA,-inf	NA,inf	NA,0.490536	9.43013e-05	0.000232401
2	chr1:109496535:T:C	109496535	NA,C	NA,T	NA,1	NA,inf	NA,inf	NA,0.183449	9.4224e-05	0.000234292
2	chr1:109559762:A:G	109559762	G,NA	A,NA	1,NA	-inf,NA	inf,NA	1.27066,NA	9.40717e-05	0.000227325
2	chr1:109802027:T:C	109802027	NA,C	NA,T	NA,1	NA,-inf	NA,inf	NA,0.537788	9.4047e-05	0.000232903
2	chr1:109292980:A:G	109292980	NA,G	NA,A	NA,1	NA,-inf	NA,inf	NA,1.08978	9.40119e-05	0.000235001
2	chr1:109523470:C:T	109523470	NA,T	NA,C	NA,1	NA,inf	NA,inf	NA,0.0466261	9.39762e-05	0.000230917
2	chr1:109035361:C:T	109035361	NA,T	NA,C	NA,1	NA,inf	NA,inf	NA,0.391731	9.39655e-05	0.000231905
2	chr1:109406810:G:A	109406810	NA,A	NA,G	NA,1	NA,inf	NA,inf	NA,0.873051	9.38516e-05	0.000229891
3	chr1:110276199:TG:T	110276199	NA,T	NA,TG	NA,1	NA,inf	NA,inf	NA,3.52674	0.0333513	0.0421583
3	chr1:110276760:T:C	110276760	NA,C	NA,T	NA,1	NA,inf	NA,inf	NA,3.4923	0.0305216	0.0386546
3	chr1:110280365:G:A	110280365	NA,A	NA,G	NA,1	NA,inf	NA,inf	NA,3.43612	0.0285788	0.0362772
3	chr1:110151088:T:C	110151088	NA,C	NA,T	NA,1	NA,-inf	NA,inf	NA,3.40641	0.0155485	0.0247797
3	chr1:110150016:C:T	110150016	NA,T	NA,C	NA,1	NA,-inf	NA,inf	NA,3.218	0.0145858	0.0234365
3	chr1:109156733:C:G	109156733	NA,G	NA,C	NA,1	NA,inf	NA,inf	NA,2.53933	0.0143247	0.0214343
3	chr1:110270207:C:T	110270207	NA,T	NA,C	NA,1	NA,inf	NA,inf	NA,3.06573	0.0133086	0.0171925
3	chr1:109296637:C:G	109296637	NA,G	NA,C	NA,1	NA,-inf	NA,inf	NA,3.82212	0.0130031	0.0209095
3	chr1:109746804:G:A	109746804	NA,A	NA,G	NA,1	NA,-inf	NA,inf	NA,3.00236	0.0119123	0.016712
3	chr1:109155268:C:T	109155268	NA,T	NA,C	NA,1	NA,inf	NA,inf	NA,2.49398	0.0116935	0.0175407
3	chr1:109673321:G:T	109673321	NA,T	NA,G	NA,1	NA,-inf	NA,inf	NA,2.99674	0.0106479	0.0163129
3	chr1:109748926:G:A	109748926	NA,A	NA,G	NA,1	NA,-inf	NA,inf	NA,2.9196	0.0102182	0.0143781
3	chr1:109748237:A:G	109748237	NA,G	NA,A	NA,1	NA,-inf	NA,inf	NA,2.9073	0.00983771	0.0138465
3	chr1:109153162:T:C	109153162	NA,C	NA,T	NA,1	NA,inf	NA,inf	NA,3.02563	0.00902164	0.0137508
3	chr1:109754722:C:T	109754722	NA,T	NA,C	NA,1	NA,-inf	NA,inf	NA,2.942	0.00887848	0.0125266
3	chr1:109755831:G:A	109755831	NA,A	NA,G	NA,1	NA,-inf	NA,inf	NA,2.94784	0.00885807	0.0124992
3	chr1:109754128:TG:T	109754128	NA,T	NA,TG	NA,1	NA,-inf	NA,inf	NA,2.93906	0.00876471	0.0123682
3	chr1:109751861:A:G	109751861	NA,G	NA,A	NA,1	NA,-inf	NA,inf	NA,2.89738	0.00807306	0.0114209
3	chr1:109148059:G:A	109148059	NA,A	NA,G	NA,1	NA,inf	NA,inf	NA,2.26259	0.00547966	0.00854721
3	chr1:109733943:G:A	109733943	NA,A	NA,G	NA,1	NA,-inf	NA,inf	NA,3.06902	0.00536792	0.00787937
3	chr1:109677377:A:G	109677377	NA,G	NA,A	NA,1	NA,-inf	NA,inf	NA,2.6419	0.00535681	0.00829332
3	chr1:109736350:C:T	109736350	T,T	C,C	1,1	inf,inf	inf,inf	1.43616,4.36847	0.00522942	0.00801678
3	chr1:109614628:G:A	109614628	NA,A	NA,G	NA,1	NA,inf	NA,inf	NA,3.2307	0.00492015	0.00798642
3	chr1:109734150:C:G	109734150	NA,G	NA,C	NA,1	NA,-inf	NA,inf	NA,3.02357	0.004677	0.00687892
3	chr1:109161744:G:A	109161744	NA,A	NA,G	NA,1	NA,inf	NA,inf	NA,2.47788	0.00420595	0.00647853
3	chr1:109743727:G:A	109743727	NA,A	NA,G	NA,1	NA,-inf	NA,inf	NA,2.78865	0.0041132	0.00594781
3	chr1:109714801:T:C	109714801	NA,C	NA,T	NA,1	NA,-inf	NA,inf	NA,2.93357	0.00410462	0.00631712
3	chr1:109149716:C:T	109149716	NA,T	NA,C	NA,1	NA,inf	NA,inf	NA,2.64837	0.00403397	0.00621107
3	chr1:109753465:T:C	109753465	NA,C	NA,T	NA,1	NA,-inf	NA,inf	NA,2.74396	0.00383037	0.00554348
3	chr1:109129080:G:A	109129080	NA,A	NA,G	NA,1	NA,inf	NA,inf	NA,2.2789	0.00382712	0.00599318
3	chr1:109791202:G:C	109791202	NA,C	NA,G	NA,1	NA,inf	NA,inf	NA,2.27811	0.00369744	0.00608032
3	chr1:109050011:C:G	109050011	G,G	C,C	1,1	inf,inf	inf,inf	2.45018,0.614325	0.00365394	0.00692026
3	chr1:109735759:C:T	109735759	NA,T	NA,C	NA,1	NA,-inf	NA,inf	NA,2.33796	0.00352263	0.0053096
3	chr1:109058656:G:A	109058656	NA,A	NA,G	NA,1	NA,inf	NA,inf	NA,2.89241	0.00343277	0.0054147
3	chr1:109588125:A:G	109588125	NA,G	NA,A	NA,1	NA,-inf	NA,inf	NA,2.99584	0.00339588	0.00553275
3	chr1:109565384:G:A	109565384	NA,A	NA,G	NA,1	NA,inf	NA,inf	NA,3.07369	0.00334902	0.00546049
3	chr1:109064891:T:C	109064891	NA,C	NA,T	NA,1	NA,inf	NA,inf	NA,2.84974	0.00310199	0.00489677
3	chr1:109052788:T:C	109052788	NA,C	NA,T	NA,1	NA,inf	NA,inf	NA,2.00559	0.00304976	0.00469651
3	chr1:110280272:T:C	110280272	NA,C	NA,T	NA,1	NA,inf	NA,inf	NA,2.22871	0.00297586	0.00409387
3	chr1:109159131:T:C	109159131	NA,C	NA,T	NA,1	NA,inf	NA,inf	NA,2.98696	0.00296662	0.00489705
3	chr1:109666969:G:A	109666969	NA,A	NA,G	NA,1	NA,-inf	NA,inf	NA,2.06577	0.00283122	0.00468902
3	chr1:109138565:C:T	109138565	NA,T	NA,C	NA,1	NA,inf	NA,inf	NA,1.94749	0.00269952	0.00423222
3	chr1:109664053:A:G	109664053	NA,G	NA,A	NA,1	NA,-inf	NA,inf	NA,2.02775	0.00259998	0.00430706
3	chr1:109587299:G:A	109587299	NA,A	NA,G	NA,1	NA,inf	NA,inf	NA,2.93458	0.00250961	0.00409541
3	chr1:109755754:G:T	109755754	NA,T	NA,G	NA,1	NA,-inf	NA,inf	NA,2.50689	0.00249776	0.00363917
3	chr1:109122858:A:G	109122858	NA,G	NA,A	NA,1	NA,inf	NA,inf	NA,2.09248	0.00246416	0.00387598
3	chr1:109132203:AATGGC:A	109132203	NA,A	NA,AATGGC	NA,1	NA,inf	NA,inf	NA,1.7786	0.00210346	0.00324589
3	chr1:109349217:T:C	109349217	NA,C	NA,T	NA,1	NA,-inf	NA,inf	NA,2.02531	0.00209562	0.00344698
3	chr1:109138463:C:T	109138463	T,NA	C,NA	1,NA	-inf,NA	inf,NA	2.93784,NA	0.0019734	0.00337756
3	chr1:110113833:C:T	110113833	NA,T	NA,C	NA,1	NA,inf	NA,inf	NA,2.40819	0.00192871	0.00320546
3	chr1:110110449:C:A	110110449	NA,A	NA,C	NA,1	NA,inf	NA,inf	NA,2.4579	0.00186268	0.00309404
3	chr1:110182885:G:C	110182885	NA,C	NA,G	NA,1	NA,inf	NA,inf	NA,2.04826	0.00183205	0.00305859
3	chr1:108887438:C:T	108887438	T,NA	C,NA	1,NA	inf,NA	inf,NA	1.62675,NA	0.00174478	0.00283755
3	chr1:109811528:C:CA	109811528	NA,CA	NA,C	NA,1	NA,-inf	NA,inf	NA,2.0879	0.00174356	0.00285812
3	chr1:110110571:G:A	110110571	NA,A	NA,G	NA,1	NA,inf	NA,inf	NA,2.32746	0.00170962	0.00284133
3	chr1:110110021:G:A	110110021	NA,A	NA,G	NA,1	NA,inf	NA,inf	NA,2.3266	0.0016819	0.00279655
3	chr1:109113218:C:T	109113218	NA,T	NA,C	NA,1	NA,inf	NA,inf	NA,1.3173	0.00164839	0.00260173
3	chr1:109535283:T:G	109535283	NA,G	NA,T	NA,1	NA,inf	NA,inf	NA,1.55287	0.00162293	0.00266897
3	chr1:109373009:T:C	109373009	NA,C	NA,T	NA,1	NA,-inf	NA,inf	NA,1.88527	0.00156403	0.00257484
3	chr1:109444543:A:G	109444543	NA,G	NA,A	NA,1	NA,-inf	NA,inf	NA,2.60111	0.00150664	0.00246079
3	chr1:109718818:G:C	109718818	NA,C	NA,G	NA,1	NA,-inf	NA,inf	NA,1.74411	0.00147071	0.00233653
3	chr1:109103436:T:C	109103436	NA,C	NA,T	NA,1	NA,inf	NA,inf	NA,1.24789	0.00140575	0.00221816
3	chr1:110151532:C:T	110151532	NA,T	NA,C	NA,1	NA,-inf	NA,inf	NA,1.98596	0.00138948	0.00227966
3	chr1:109102940:A:G	109102940	G,G	A,A	1,1	-inf,inf	inf,inf	0.198992,3.01538	0.00134052	0.00214528
3	chr1:109886400:C:G	109886400	NA,G	NA,C	NA,1	NA,inf	NA,inf	NA,2.17164	0.00133998	0.00225226
3	chr1:109418752:A:T	109418752	NA,T	NA,A	NA,1	NA,-inf	NA,inf	NA,2.5111	0.00133321	0.00217886
3	chr1:110009600:T:A	110009600	A,NA	T,NA	1,NA	inf,NA	inf,NA	4.57055,NA	0.00130978	0.388402
3	chr1:109706723:C:A	109706723	NA,A	NA,C	NA,1	NA,inf	NA,inf	NA,2.95157	0.00128684	0.00213052
3	chr1:109707899:T:C	109707899	NA,C	NA,T	NA,1	NA,inf	NA,inf	NA,2.9512	0.00128681	0.00213047
3	chr1:108868647:GC:G	108868647	G,NA	GC,NA	1,NA	-inf,NA	inf,NA	2.61797,NA	0.00128019	0.00221455
3	chr1:109753395:C:T	109753395	T,T	C,C	1,1	inf,inf	inf,inf	1.33057,3.24433	0.00123763	0.00182867
3	chr1:108711256:C:T	108711256	NA,T	NA,C	NA,1	NA,inf	NA,inf	NA,1.80967	0.00121899	0.00202159
3	chr1:109703440:C:T	109703440	T,NA	C,NA	1,NA	-inf,NA	inf,NA	2.67372,NA	0.00120866	0.00202189
3	chr1:108886134:A:G	108886134	G,NA	A,NA	1,NA	inf,NA	inf,NA	1.48828,NA	0.00120269	0.00195683
3	chr1:109159120:C:T	109159120	NA,T	NA,C	NA,1	NA,inf	NA,inf	NA,1.36393	0.00116737	0.00181247
3	chr1:109159445:T:C	109159445	NA,C	NA,T	NA,1	NA,inf	NA,inf	NA,1.36705	0.00116691	0.00181179
3	chr1:109161186:T:C	109161186	NA,C	NA,T	NA,1	NA,inf	NA,inf	NA,1.36637	0.00116518	0.00180914
3	chr1:109481121:A:G	109481121	NA,G	NA,A	NA,1	NA,-inf	NA,inf	NA,2.45893	0.00115898	0.00189544
3	chr1:109501016:A:G	109501016	NA,G	NA,A	NA,1	NA,-inf	NA,inf	NA,2.42036	0.00115527	0.00188961
3	chr1:108634940:A:T	108634940	NA,T	NA,A	NA,1	NA,inf	NA,inf	NA,1.79777	0.001148	0.00190517
3	chr1:110195050:G:A	110195050	NA,A	NA,G	NA,1	NA,-inf	NA,inf	NA,1.72723	0.00114318	0.0018976
3	chr1:108968551:A:G	108968551	G,NA	A,NA	1,NA	inf,NA	inf,NA	1.57743,NA	0.00114273	0.00187178
3	chr1:108546458:C:T	108546458	NA,T	NA,C	NA,1	NA,inf	NA,inf	NA,1.42157	0.00112901	0.0018545
3	chr1:108874566:G:A	108874566	A,NA	G,NA	1,NA	inf,NA	inf,NA	1.46106,NA	0.00112009	0.00182061
3	chr1:109730982:TACTC:T	109730982	NA,T	NA,TACTC	NA,1	NA,-inf	NA,inf	NA,1.52695	0.00111207	0.0017549
3	chr1:109111010:C:T	109111010	T,T	C,C	1,1	-inf,inf	inf,inf	0.229782,2.91174	0.00110529	0.00176446
3	chr1:108671660:C:T	108671660	NA,T	NA,C	NA,1	NA,inf	NA,inf	NA,1.77293	0.00110413	0.00182781
3	chr1:109535169:G:A	109535169	NA,A	NA,G	NA,1	NA,-inf	NA,inf	NA,2.34656	0.00109685	0.00186253
3	chr1:109753716:C:T	109753716	T,T	C,C	1,1	inf,inf	inf,inf	0.90477,3.16372	0.00109638	0.0016182
3	chr1:108692180:A:G	108692180	G,NA	A,NA	1,NA	-inf,NA	inf,NA	2.63834,NA	0.00109471	0.0016705
3	chr1:109925427:G:A	109925427	A,NA	G,NA	1,NA	inf,NA	inf,NA	3.11201,NA	0.0010934	0.0148337
3	chr1:109110504:C:T	109110504	T,T	C,C	1,1	-inf,inf	inf,inf	0.204656,2.89318	0.00108231	0.0017321
3	chr1:109115262:A:G	109115262	NA,G	NA,A	NA,1	NA,-inf	NA,inf	NA,2.30672	0.0010637	0.00178036
3	chr1:108949798:AT:A	108949798	NA,A	NA,AT	NA,1	NA,inf	NA,inf	NA,1.83508	0.00104673	0.00174551
3	chr1:109844834:C:T	109844834	NA,T	NA,C	NA,1	NA,inf	NA,inf	NA,1.66721	0.00103934	0.00173038
3	chr1:109039574:T:A	109039574	NA,A	NA,T	NA,1	NA,inf	NA,inf	NA,1.37055	0.00102835	0.00164035
3	chr1:109290848:G:A	109290848	NA,A	NA,G	NA,1	NA,inf	NA,inf	NA,1.49095	0.00102321	0.00170789
3	chr1:110158354:C:A	110158354	NA,A	NA,C	NA,1	NA,-inf	NA,inf	NA,1.72889	0.000975252	0.00160549
3	chr1:110155826:G:C	110155826	NA,C	NA,G	NA,1	NA,-inf	NA,inf	NA,1.73434	0.000963238	0.00158661
3	chr1:109119134:C:T	109119134	T,T	C,C	1,1	-inf,inf	inf,inf	0.203532,2.8212	0.000943437	0.00151186
3	chr1:109616709:C:T	109616709	T,T	C,C	1,1	inf,inf	inf,inf	0.275603,2.62454	0.000937661	0.00159986
3	chr1:110099362:T:A	110099362	A,NA	T,NA	1,NA	inf,NA	inf,NA	1.84002,NA	0.000932715	0.00150235
3	chr1:109084264:C:T	109084264	NA,T	NA,C	NA,1	NA,inf	NA,inf	NA,1.43197	0.000928156	0.00145084
3	chr1:110159653:T:G	110159653	NA,G	NA,T	NA,1	NA,-inf	NA,inf	NA,1.67596	0.00090457	0.00148917
3	chr1:110196003:T:C	110196003	NA,C	NA,T	NA,1	NA,-inf	NA,inf	NA,1.61433	0.000903453	0.00150124
3	chr1:109110691:T:A	109110691	A,A	T,T	1,1	-inf,inf	inf,inf	0.138368,2.77556	0.000872521	0.00140846
3	chr1:109923107:G:A	109923107	NA,A	NA,G	NA,1	NA,-inf	NA,inf	NA,1.5785	0.000868972	0.00145153
3	chr1:109114079:C:T	109114079	NA,T	NA,C	NA,1	NA,inf	NA,inf	NA,1.37765	0.000863724	0.00134822
3	chr1:108807387:A:T	108807387	NA,T	NA,A	NA,1	NA,-inf	NA,inf	NA,1.73761	0.000853546	0.00143058
3	chr1:109947135:C:T	109947135	T,NA	C,NA	1,NA	inf,NA	inf,NA	3.02086,NA	0.000851357	0.0120354
3	chr1:109825423:T:C	109825423	NA,C	NA,T	NA,1	NA,-inf	NA,inf	NA,1.7342	0.000844163	0.00139822
3	chr1:109788695:C:G	109788695	NA,G	NA,C	NA,1	NA,-inf	NA,inf	NA,1.5877	0.000843089	0.0013891
3	chr1:109107764:T:C	109107764	C,C	T,T	1,1	-inf,inf	inf,inf	0.129661,2.75187	0.000842442	0.0013614
3	chr1:109037589:T:C	109037589	C,NA	T,NA	1,NA	-inf,NA	inf,NA	1.72118,NA	0.000840902	0.00146803
3	chr1:108992682:G:A	108992682	NA,A	NA,G	NA,1	NA,inf	NA,inf	NA,1.28083	0.000834995	0.00133484
3	chr1:108705298:C:T	108705298	NA,T	NA,C	NA,1	NA,inf	NA,inf	NA,1.6569	0.000825417	0.00136023
3	chr1:108704577:A:G	108704577	NA,G	NA,A	NA,1	NA,inf	NA,inf	NA,1.6521	0.000817861	0.00134786
3	chr1:109063296:G:A	109063296	NA,A	NA,G	NA,1	NA,inf	NA,inf	NA,2.10732	0.000803986	0.00130156
3	chr1:108856333:T:C	108856333	NA,C	NA,T	NA,1	NA,inf	NA,inf	NA,1.76314	0.000800427	0.00133902
3	chr1:109335755:C:G	109335755	NA,G	NA,C	NA,1	NA,-inf	NA,inf	NA,1.46463	0.000796757	0.00132008
3	chr1:110282626:T:C	110282626	NA,C	NA,T	NA,1	NA,inf	NA,inf	NA,1.63704	0.000789119	0.00117387
3	chr1:109275506:C:T	109275506	T,NA	C,NA	1,NA	inf,NA	inf,NA	6.51341,NA	0.000788327	0.00124261
3	chr1:109320666:G:A	109320666	NA,A	NA,G	NA,1	NA,-inf	NA,inf	NA,1.453	0.000785976	0.00130225
3	chr1:109503323:A:C	109503323	NA,C	NA,A	NA,1	NA,inf	NA,inf	NA,1.54276	0.000781812	0.00128639
3	chr1:109423182:T:C	109423182	NA,C	NA,T	NA,1	NA,inf	NA,inf	NA,1.45421	0.000780123	0.00129259
3	chr1:109097150:T:C	109097150	NA,C	NA,T	NA,1	NA,inf	NA,inf	NA,1.33882	0.00077125	0.00120759
3	chr1:109270421:C:T	109270421	NA,T	NA,C	NA,1	NA,inf	NA,inf	NA,0.949597	0.000760949	0.00124356
3	chr1:109060678:G:A	109060678	NA,A	NA,G	NA,1	NA,inf	NA,inf	NA,2.08582	0.000758244	0.00122785
3	chr1:110259561:T:C	110259561	NA,C	NA,T	NA,1	NA,-inf	NA,inf	NA,1.65124	0.000754816	0.00124159
3	chr1:109060748:G:A	109060748	NA,A	NA,G	NA,1	NA,inf	NA,inf	NA,2.07356	0.000753011	0.00121893
3	chr1:110163987:A:G	110163987	NA,G	NA,A	NA,1	NA,-inf	NA,inf	NA,1.60344	0.000751863	0.00123849
3	chr1:109514937:A:G	109514937	NA,G	NA,A	NA,1	NA,inf	NA,inf	NA,1.9857	0.0007507	0.00123308
3	chr1:109943027:GAGAA:G	109943027	NA,G	NA,GAGAA	NA,1	NA,-inf	NA,inf	NA,1.53505	0.000743857	0.00124241
3	chr1:110250191:G:A	110250191	NA,A	NA,G	NA,1	NA,-inf	NA,inf	NA,1.63806	0.000742662	0.00122161
3	chr1:108625253:G:A	108625253	NA,A	NA,G	NA,1	NA,inf	NA,inf	NA,1.56676	0.000739159	0.00122831
3	chr1:109605563:A:G	109605563	NA,G	NA,A	NA,1	NA,-inf	NA,inf	NA,2.03402	0.000735109	0.00124439
3	chr1:109317346:C:T	109317346	NA,T	NA,C	NA,1	NA,-inf	NA,inf	NA,1.40632	0.000722319	0.00119706
3	chr1:110258485:C:T	110258485	NA,T	NA,C	NA,1	NA,-inf	NA,inf	NA,1.61689	0.000720342	0.00118516
3	chr1:108630207:G:A	108630207	NA,A	NA,G	NA,1	NA,inf	NA,inf	NA,1.56878	0.000718343	0.00119322
3	chr1:108640759:T:A	108640759	A,NA	T,NA	1,NA	inf,NA	inf,NA	1.66423,NA	0.000712047	0.00117336
3	chr1:110257890:A:G	110257890	NA,G	NA,A	NA,1	NA,-inf	NA,inf	NA,1.62339	0.000710448	0.00116892
3	chr1:109766814:A:G	109766814	NA,G	NA,A	NA,1	NA,-inf	NA,inf	NA,1.37302	0.000708519	0.00119849
3	chr1:109071251:G:C	109071251	NA,C	NA,G	NA,1	NA,inf	NA,inf	NA,2.03383	0.000695558	0.00112713
3	chr1:109489292:A:G	109489292	NA,G	NA,A	NA,1	NA,inf	NA,inf	NA,1.3829	0.000690839	0.00114042
3	chr1:110257373:T:C	110257373	NA,C	NA,T	NA,1	NA,inf	NA,inf	NA,1.46727	0.000689493	0.00113257
3	chr1:109388136:C:T	109388136	NA,T	NA,C	NA,1	NA,-inf	NA,inf	NA,1.38795	0.000669688	0.00111028
3	chr1:108567886:T:A	108567886	A,NA	T,NA	1,NA	inf,NA	inf,NA	1.6443,NA	0.000669104	0.00110321
3	chr1:109059134:A:T	109059134	NA,T	NA,A	NA,1	NA,inf	NA,inf	NA,2.00612	0.00066425	0.00107683
3	chr1:108991622:C:T	108991622	T,NA	C,NA	1,NA	-inf,NA	inf,NA	0.227471,NA	0.000662027	0.00110105
3	chr1:109630214:C:T	109630214	NA,T	NA,C	NA,1	NA,inf	NA,inf	NA,2.57166	0.000659237	0.00108041
3	chr1:110258978:C:G	110258978	NA,G	NA,C	NA,1	NA,-inf	NA,inf	NA,1.57312	0.000655592	0.00108035
3	chr1:110144327:T:C	110144327	C,C	T,T	1,1	-inf,-inf	inf,inf	1.04272,2.44697	0.000653638	0.0011181
3	chr1:110170670:G:A	110170670	A,NA	G,NA	1,NA	-inf,NA	inf,NA	1.77987,NA	0.000651461	0.00111371
3	chr1:109320399:T:A	109320399	A,NA	T,NA	1,NA	inf,NA	inf,NA	0.919298,NA	0.000650721	0.00106552
3	chr1:109491946:A:G	109491946	NA,G	NA,A	NA,1	NA,-inf	NA,inf	NA,1.89202	0.000636377	0.00104762
3	chr1:108836204:G:C	108836204	NA,C	NA,G	NA,1	NA,inf	NA,inf	NA,1.62563	0.000631547	0.0010255
3	chr1:109491046:C:T	109491046	NA,T	NA,C	NA,1	NA,inf	NA,inf	NA,1.3303	0.000627879	0.00103686
3	chr1:109762315:C:T	109762315	NA,T	NA,C	NA,1	NA,-inf	NA,inf	NA,1.70597	0.000625629	0.00105382
3	chr1:108904502:C:G	108904502	NA,G	NA,C	NA,1	NA,-inf	NA,inf	NA,1.08154	0.000622818	0.00103139
3	chr1:109885602:A:G	109885602	NA,G	NA,A	NA,1	NA,inf	NA,inf	NA,1.7065	0.000616459	0.00103397
3	chr1:109019338:A:G	109019338	G,G	A,A	1,1	-inf,inf	inf,inf	1.98547,0.774902	0.000614762	0.00105109
3	chr1:109459200:T:C	109459200	NA,C	NA,T	NA,1	NA,inf	NA,inf	NA,1.30563	0.000612655	0.00101503
3	chr1:108678603:A:C	108678603	NA,C	NA,A	NA,1	NA,inf	NA,inf	NA,1.43274	0.000610781	0.00101235
3	chr1:108863263:T:G	108863263	NA,G	NA,T	NA,1	NA,inf	NA,inf	NA,1.90043	0.000607465	0.00101224
3	chr1:110080653:G:A	110080653	NA,A	NA,G	NA,1	NA,inf	NA,inf	NA,1.4126	0.000603952	0.00101404
3	chr1:109245441:C:T	109245441	T,NA	C,NA	1,NA	inf,NA	inf,NA	0.884152,NA	0.000598226	0.00106536
3	chr1:109182202:C:T	109182202	T,NA	C,NA	1,NA	inf,NA	inf,NA	0.0931814,NA	0.000594791	0.000893308
3	chr1:109238682:A:T	109238682	NA,T	NA,A	NA,1	NA,-inf	NA,inf	NA,1.95412	0.000594321	0.000989974
3	chr1:109095917:A:G	109095917	NA,G	NA,A	NA,1	NA,inf	NA,inf	NA,1.36999	0.000591985	0.000980674
3	chr1:110233303:G:A	110233303	NA,A	NA,G	NA,1	NA,-inf	NA,inf	NA,1.51734	0.000591439	0.000977913
3	chr1:109938045:G:T	109938045	NA,T	NA,G	NA,1	NA,inf	NA,inf	NA,1.14479	0.000589634	0.000990369
3	chr1:109948196:T:C	109948196	NA,C	NA,T	NA,1	NA,-inf	NA,inf	NA,1.39653	0.000589116	0.000984324
3	chr1:108937525:T:C	108937525	NA,C	NA,T	NA,1	NA,inf	NA,inf	NA,1.51421	0.000588777	0.000982335
3	chr1:109266007:C:T	109266007	NA,T	NA,C	NA,1	NA,-inf	NA,inf	NA,2.05584	0.000585667	0.000965732
3	chr1:110244118:C:T	110244118	NA,T	NA,C	NA,1	NA,-inf	NA,inf	NA,1.54953	0.000584944	0.000964262
3	chr1:110257324:T:C	110257324	NA,C	NA,T	NA,1	NA,-inf	NA,inf	NA,1.52065	0.000584268	0.000962073
3	chr1:109014345:G:A	109014345	A,A	G,G	1,1	-inf,inf	inf,inf	1.96901,0.764617	0.000583049	0.000993981
3	chr1:109171211:C:T	109171211	T,NA	C,NA	1,NA	inf,NA	inf,NA	0.530226,NA	0.000582152	0.00094845
3	chr1:109659190:A:G	109659190	G,G	A,A	1,1	-inf,-inf	inf,inf	0.133307,2.73965	0.000575402	0.000996072
3	chr1:109517316:A:G	109517316	NA,G	NA,A	NA,1	NA,inf	NA,inf	NA,1.2357	0.000575384	0.000951216
3	chr1:108955616:G:A	108955616	A,NA	G,NA	1,NA	inf,NA	inf,NA	1.55933,NA	0.000573892	0.000935482
3	chr1:108962158:G:A	108962158	A,NA	G,NA	1,NA	-inf,NA	inf,NA	0.209824,NA	0.000573252	0.000953432
3	chr1:109255571:C:T	109255571	NA,T	NA,C	NA,1	NA,inf	NA,inf	NA,0.845028	0.000572153	0.000938003
3	chr1:109339051:G:T	109339051	NA,T	NA,G	NA,1	NA,-inf	NA,inf	NA,1.83686	0.000572029	0.000939458
3	chr1:110118291:A:G	110118291	NA,G	NA,A	NA,1	NA,inf	NA,inf	NA,1.76396	0.00057109	0.000948467
3	chr1:109887591:G:T	109887591	NA,T	NA,G	NA,1	NA,inf	NA,inf	NA,1.65421	0.000571046	0.000960014
3	chr1:109877961:T:C	109877961	NA,C	NA,T	NA,1	NA,inf	NA,inf	NA,1.2626	0.000563748	0.000951929
3	chr1:108970652:A:G	108970652	G,G	A,A	1,1	-inf,inf	inf,inf	2.13035,0.766272	0.000562628	0.000965399
3	chr1:109127225:T:C	109127225	NA,C	NA,T	NA,1	NA,-inf	NA,inf	NA,0.723018	0.000560379	0.000929413
3	chr1:109005029:C:T	109005029	T,T	C,C	1,1	-inf,inf	inf,inf	1.94854,0.762807	0.000557579	0.000950567
3	chr1:109670984:C:T	109670984	NA,T	NA,C	NA,1	NA,-inf	NA,inf	NA,1.68026	0.000555638	0.000888484
3	chr1:109012195:A:G	109012195	G,G	A,A	1,1	-inf,inf	inf,inf	1.94895,0.757856	0.000554168	0.000944771
3	chr1:109033209:A:G	109033209	G,G	A,A	1,1	-inf,inf	inf,inf	2.03424,0.678448	0.000549869	0.000938769
3	chr1:109789448:T:G	109789448	NA,G	NA,T	NA,1	NA,-inf	NA,inf	NA,1.21478	0.000547216	0.000925094
3	chr1:108500065:G:A	108500065	NA,A	NA,G	NA,1	NA,-inf	NA,inf	NA,1.32798	0.00054078	0.000904925
3	chr1:109677055:G:C	109677055	NA,C	NA,G	NA,1	NA,-inf	NA,inf	NA,0.894358	0.000538843	0.000884152
3	chr1:109201804:G:A	109201804	NA,A	NA,G	NA,1	NA,-inf	NA,inf	NA,1.18404	0.00053809	0.000898422
3	chr1:110024336:G:A	110024336	NA,A	NA,G	NA,1	NA,inf	NA,inf	NA,1.47141	0.000527535	0.000888049
3	chr1:108935910:G:A	108935910	NA,A	NA,G	NA,1	NA,inf	NA,inf	NA,1.45478	0.00052742	0.000880076
3	chr1:109298449:G:A	109298449	NA,A	NA,G	NA,1	NA,-inf	NA,inf	NA,2.10026	0.000525938	0.000883466
3	chr1:109227114:C:T	109227114	NA,T	NA,C	NA,1	NA,-inf	NA,inf	NA,2.20795	0.000521856	0.000871114
3	chr1:109886176:A:G	109886176	NA,G	NA,A	NA,1	NA,inf	NA,inf	NA,1.58747	0.000519282	0.000871071
3	chr1:109806693:G:A	109806693	NA,A	NA,G	NA,1	NA,inf	NA,inf	NA,1.32699	0.000515218	0.000860859
3	chr1:109659187:G:T	109659187	T,T	G,G	1,1	-inf,-inf	inf,inf	0.142031,2.69227	0.000515216	0.000891196
3	chr1:108896894:G:A	108896894	NA,A	NA,G	NA,1	NA,inf	NA,inf	NA,1.49975	0.000504	0.000842646
3	chr1:109787990:G:A	109787990	NA,A	NA,G	NA,1	NA,inf	NA,inf	NA,1.38669	0.000503657	0.000833948
3	chr1:109006544:C:A	109006544	A,A	C,C	1,1	-inf,inf	inf,inf	1.97492,0.722849	0.000503329	0.000859059
3	chr1:110164959:G:A	110164959	NA,A	NA,G	NA,1	NA,-inf	NA,inf	NA,1.33828	0.00050015	0.000824925
3	chr1:109311554:C:T	109311554	NA,T	NA,C	NA,1	NA,-inf	NA,inf	NA,1.84347	0.000496904	0.000817033
3	chr1:109400096:T:A	109400096	NA,A	NA,T	NA,1	NA,-inf	NA,inf	NA,1.84347	0.000496904	0.000817033
3	chr1:109702988:T:C	109702988	NA,C	NA,T	NA,1	NA,-inf	NA,inf	NA,1.29434	0.000495847	0.000802667
3	chr1:108486473:G:A	108486473	NA,A	NA,G	NA,1	NA,-inf	NA,inf	NA,1.27648	0.000495548	0.000829333
3	chr1:109030295:T:C	109030295	C,C	T,T	1,1	-inf,inf	inf,inf	2.01153,0.648465	0.000495306	0.000845791
3	chr1:109037619:C:T	109037619	T,T	C,C	1,1	-inf,inf	inf,inf	2.00974,0.623638	0.000495109	0.000847734
3	chr1:108524571:G:T	108524571	NA,T	NA,G	NA,1	NA,-inf	NA,inf	NA,1.28241	0.000494468	0.000827528
3	chr1:108513797:T:C	108513797	NA,C	NA,T	NA,1	NA,-inf	NA,inf	NA,1.27971	0.000491762	0.000823003
3	chr1:109030361:G:A	109030361	A,A	G,G	1,1	-inf,inf	inf,inf	2.00626,0.649076	0.000490648	0.000837792
3	chr1:109459480:T:C	109459480	C,NA	T,NA	1,NA	-inf,NA	inf,NA	0.220219,NA	0.000489422	0.000841231
3	chr1:108952765:A:C	108952765	NA,C	NA,A	NA,1	NA,inf	NA,inf	NA,1.35458	0.000488248	0.00081733
3	chr1:109917523:G:A	109917523	A,NA	G,NA	1,NA	-inf,NA	inf,NA	1.66299,NA	0.000486525	0.000842932
3	chr1:108557871:C:CA	108557871	NA,CA	NA,C	NA,1	NA,inf	NA,inf	NA,1.35272	0.000486154	0.000816878
3	chr1:109888533:C:T	109888533	NA,T	NA,C	NA,1	NA,inf	NA,inf	NA,1.44047	0.000485467	0.000807659
3	chr1:110114027:C:T	110114027	NA,T	NA,C	NA,1	NA,inf	NA,inf	NA,1.72102	0.00048423	0.000806734
3	chr1:108477585:C:A	108477585	NA,A	NA,C	NA,1	NA,-inf	NA,inf	NA,1.33508	0.000483177	0.000808874
3	chr1:108522695:T:C	108522695	NA,C	NA,T	NA,1	NA,-inf	NA,inf	NA,1.2696	0.00047916	0.000801892
3	chr1:108994352:A:G	108994352	G,G	A,A	1,1	-inf,inf	inf,inf	2.01487,0.601764	0.00047834	0.00081682
3	chr1:109558292:G:A	109558292	NA,A	NA,G	NA,1	NA,inf	NA,inf	NA,0.799964	0.000477026	0.000792075
3	chr1:108825430:T:C	108825430	NA,C	NA,T	NA,1	NA,-inf	NA,inf	NA,2.0027	0.000476723	0.000792198
3	chr1:109049875:T:A	109049875	NA,A	NA,T	NA,1	NA,inf	NA,inf	NA,1.58904	0.000472842	0.000788173
3	chr1:109788101:T:C	109788101	NA,C	NA,T	NA,1	NA,-inf	NA,inf	NA,1.23615	0.000472723	0.00078085
3	chr1:108974961:T:C	108974961	C,C	T,T	1,1	-inf,inf	inf,inf	2.05858,0.589873	0.000471385	0.000807985
3	chr1:109368673:G:A	109368673	NA,A	NA,G	NA,1	NA,-inf	NA,inf	NA,1.64011	0.00047036	0.000774588
3	chr1:110113097:C:T	110113097	NA,T	NA,C	NA,1	NA,inf	NA,inf	NA,1.7077	0.000466053	0.000776586
3	chr1:108657089:C:T	108657089	NA,T	NA,C	NA,1	NA,-inf	NA,inf	NA,0.874811	0.000465075	0.000775832
3	chr1:108931104:A:C	108931104	NA,C	NA,A	NA,1	NA,inf	NA,inf	NA,1.39097	0.000464717	0.000775632
3	chr1:108831672:C:A	108831672	NA,A	NA,C	NA,1	NA,inf	NA,inf	NA,1.39759	0.000463299	0.000773949
3	chr1:108554008:A:G	108554008	NA,G	NA,A	NA,1	NA,inf	NA,inf	NA,1.32995	0.000463286	0.000778592
3	chr1:109037379:T:C	109037379	C,C	T,T	1,1	-inf,inf	inf,inf	1.93431,0.685094	0.000462712	0.000789904
3	chr1:109003199:C:T	109003199	T,T	C,C	1,1	-inf,inf	inf,inf	2.02116,0.588807	0.000461621	0.000788633
3	chr1:109787973:C:A	109787973	NA,A	NA,C	NA,1	NA,inf	NA,inf	NA,1.33694	0.000459088	0.000760401
3	chr1:108982196:C:T	108982196	T,T	C,C	1,1	-inf,inf	inf,inf	2.02461,0.614227	0.000456818	0.000782564
3	chr1:109761307:C:T	109761307	NA,T	NA,C	NA,1	NA,-inf	NA,inf	NA,1.33656	0.000456125	0.00072408
3	chr1:108968364:G:A	108968364	A,A	G,G	1,1	-inf,inf	inf,inf	2.03438,0.594866	0.000455708	0.000781059
3	chr1:109988541:T:C	109988541	NA,C	NA,T	NA,1	NA,inf	NA,inf	NA,1.30985	0.000453724	0.00075641
3	chr1:108972981:C:T	108972981	T,T	C,C	1,1	-inf,inf	inf,inf	2.05204,0.571627	0.000452441	0.000776024
3	chr1:109004981:G:A	109004981	A,A	G,G	1,1	inf,-inf	inf,inf	2.05146,0.364437	0.000450512	0.000778292
3	chr1:109341052:T:C	109341052	NA,C	NA,T	NA,1	NA,-inf	NA,inf	NA,1.78446	0.000448654	0.000738034
3	chr1:108975531:G:GA	108975531	GA,NA	G,NA	1,NA	-inf,NA	inf,NA	0.0733384,NA	0.000446918	0.000748358
3	chr1:108986392:G:C	108986392	C,C	G,G	1,1	-inf,inf	inf,inf	2.03305,0.584783	0.00044666	0.000765587
3	chr1:108653371:C:T	108653371	NA,T	NA,C	NA,1	NA,-inf	NA,inf	NA,0.85674	0.000446358	0.000744659
3	chr1:108652439:A:G	108652439	NA,G	NA,A	NA,1	NA,-inf	NA,inf	NA,0.85674	0.000446358	0.000744659
3	chr1:108652027:A:T	108652027	NA,T	NA,A	NA,1	NA,-inf	NA,inf	NA,0.855589	0.000445031	0.00074245
3	chr1:110184005:C:T	110184005	NA,T	NA,C	NA,1	NA,-inf	NA,inf	NA,1.20278	0.000444945	0.000742198
3	chr1:109024748:A:G	109024748	G,G	A,A	1,1	-inf,inf	inf,inf	1.97931,0.608214	0.000441927	0.000754405
3	chr1:108968941:G:A	108968941	A,A	G,G	1,1	-inf,inf	inf,inf	2.03812,0.589283	0.000441616	0.000757434
3	chr1:109000915:G:T	109000915	T,T	G,G	1,1	inf,-inf	inf,inf	2.09655,0.300081	0.000439575	0.000759688
3	chr1:109891679:T:G	109891679	NA,G	NA,T	NA,1	NA,inf	NA,inf	NA,1.26038	0.000439527	0.000731338
3	chr1:109019209:A:C	109019209	C,C	A,A	1,1	-inf,inf	inf,inf	1.9971,0.592943	0.000439083	0.000750011
3	chr1:109847354:G:A	109847354	NA,A	NA,G	NA,1	NA,-inf	NA,inf	NA,1.35071	0.000435695	0.000728523
3	chr1:108973682:A:G	108973682	G,G	A,A	1,1	-inf,inf	inf,inf	2.00713,0.603361	0.00043349	0.000742354
3	chr1:109370027:C:T	109370027	NA,T	NA,C	NA,1	NA,-inf	NA,inf	NA,1.59696	0.000433443	0.00071406
3	chr1:109152113:A:G	109152113	G,NA	A,NA	1,NA	inf,NA	inf,NA	0.0562423,NA	0.000432814	0.000648923
3	chr1:110185925:C:T	110185925	NA,T	NA,C	NA,1	NA,-inf	NA,inf	NA,1.3473	0.000430634	0.00071657
3	chr1:109026510:G:A	109026510	A,A	G,G	1,1	-inf,inf	inf,inf	1.99661,0.576012	0.000429125	0.000733088
3	chr1:109276011:C:T	109276011	NA,T	NA,C	NA,1	NA,inf	NA,inf	NA,0.370477	0.000428719	0.000716144
3	chr1:108975477:C:T	108975477	T,T	C,C	1,1	-inf,inf	inf,inf	2.01101,0.590513	0.000427809	0.000733111
3	chr1:109658504:A:G	109658504	G,G	A,A	1,1	-inf,-inf	inf,inf	0.0719126,2.6617	0.000426639	0.00073204
3	chr1:108974216:G:A	108974216	A,A	G,G	1,1	-inf,inf	inf,inf	2.04506,0.54859	0.000426519	0.00073164
3	chr1:108821334:C:A	108821334	NA,A	NA,C	NA,1	NA,inf	NA,inf	NA,1.44012	0.000420632	0.000703496
3	chr1:109939639:A:G	109939639	NA,G	NA,A	NA,1	NA,inf	NA,inf	NA,0.983553	0.000420198	0.00070599
3	chr1:109025591:G:A	109025591	A,A	G,G	1,1	-inf,inf	inf,inf	1.94857,0.615904	0.000416482	0.000710647
3	chr1:109107015:A:G	109107015	NA,G	NA,A	NA,1	NA,inf	NA,inf	NA,1.09399	0.000414693	0.000694182
3	chr1:109038240:C:T	109038240	T,T	C,C	1,1	-inf,inf	inf,inf	1.99948,0.381172	0.000412161	0.000707252
3	chr1:109469552:AAAG:A	109469552	NA,A	NA,AAAG	NA,1	NA,-inf	NA,inf	NA,1.5706	0.000411724	0.000678066
3	chr1:108979933:T:C	108979933	C,C	T,T	1,1	-inf,inf	inf,inf	1.99841,0.588546	0.000411182	0.000704316
3	chr1:109710508:T:C	109710508	C,C	T,T	1,1	-inf,-inf	inf,inf	1.40497,0.975786	0.00041024	0.000643944
3	chr1:108917513:G:A	108917513	NA,A	NA,G	NA,1	NA,inf	NA,inf	NA,1.36254	0.000408725	0.000682703
3	chr1:108738369:C:T	108738369	NA,T	NA,C	NA,1	NA,inf	NA,inf	NA,1.34457	0.000407494	0.000682408
3	chr1:108973960:A:G	108973960	G,G	A,A	1,1	-inf,inf	inf,inf	1.99976,0.578921	0.000406574	0.00069671
3	chr1:109718527:C:T	109718527	NA,T	NA,C	NA,1	NA,-inf	NA,inf	NA,1.51287	0.000402602	0.000648426
3	chr1:110102492:C:T	110102492	NA,T	NA,C	NA,1	NA,inf	NA,inf	NA,1.45066	0.000401698	0.000672615
3	chr1:108544857:T:C	108544857	NA,C	NA,T	NA,1	NA,inf	NA,inf	NA,0.982635	0.000399817	0.000662675
3	chr1:109676934:C:T	109676934	NA,T	NA,C	NA,1	NA,inf	NA,inf	NA,0.674716	0.000398523	0.000651966
3	chr1:108536565:T:C	108536565	NA,C	NA,T	NA,1	NA,inf	NA,inf	NA,0.980413	0.000397853	0.000659523
3	chr1:108552030:C:T	108552030	NA,T	NA,C	NA,1	NA,inf	NA,inf	NA,0.984254	0.000396512	0.00065717
3	chr1:108551975:A:G	108551975	NA,G	NA,A	NA,1	NA,inf	NA,inf	NA,0.98064	0.000393949	0.000652938
3	chr1:108978695:A:G	108978695	G,G	A,A	1,1	-inf,inf	inf,inf	1.97387,0.591409	0.00039235	0.000672
3	chr1:109086421:G:T	109086421	T,NA	G,NA	1,NA	-inf,NA	inf,NA	1.07254,NA	0.000391274	0.000664145
3	chr1:109159680:A:G	109159680	NA,G	NA,A	NA,1	NA,inf	NA,inf	NA,1.34835	0.000390724	0.000656277
3	chr1:108534788:T:C	108534788	NA,C	NA,T	NA,1	NA,inf	NA,inf	NA,0.969564	0.000390549	0.000647135
3	chr1:109313132:C:T	109313132	NA,T	NA,C	NA,1	NA,inf	NA,inf	NA,4.54159	0.000390182	0.000649344
3	chr1:109034716:A:G	109034716	G,G	A,A	1,1	-inf,inf	inf,inf	1.89109,0.641433	0.000388479	0.000662984
3	chr1:108998376:A:G	108998376	G,G	A,A	1,1	-inf,inf	inf,inf	1.94971,0.582433	0.000387013	0.000660755
3	chr1:110186512:T:C	110186512	NA,C	NA,T	NA,1	NA,inf	NA,inf	NA,1.3575	0.000385331	0.000645068
3	chr1:109788640:C:T	109788640	NA,T	NA,C	NA,1	NA,-inf	NA,inf	NA,1.23121	0.000384715	0.000634043
3	chr1:110131385:CT:C	110131385	NA,C	NA,CT	NA,1	NA,inf	NA,inf	NA,1.26587	0.000383137	0.000641911
3	chr1:110180941:C:T	110180941	NA,T	NA,C	NA,1	NA,inf	NA,inf	NA,1.29161	0.000381551	0.000637455
3	chr1:108476625:A:C	108476625	NA,C	NA,A	NA,1	NA,inf	NA,inf	NA,1.33255	0.000381534	0.000638821
3	chr1:109349359:T:G	109349359	NA,G	NA,T	NA,1	NA,-inf	NA,inf	NA,1.52041	0.000381448	0.000628844
3	chr1:110196649:A:G	110196649	G,NA	A,NA	1,NA	-inf,NA	inf,NA	1.19418,NA	0.000380774	0.000658043
3	chr1:109597477:A:T	109597477	T,T	A,A	1,1	inf,inf	inf,inf	0.495303,2.81594	0.000379942	0.000639654
3	chr1:109656288:G:A	109656288	NA,A	NA,G	NA,1	NA,-inf	NA,inf	NA,1.25139	0.000379505	0.000641412
3	chr1:110196514:C:CTGTGG	110196514	CTGTGG,NA	C,NA	1,NA	-inf,NA	inf,NA	1.54126,NA	0.00037763	0.000643691
3	chr1:109146372:A:G	109146372	NA,G	NA,A	NA,1	NA,-inf	NA,inf	NA,1.22328	0.000377358	0.000621748
3	chr1:109666691:G:T	109666691	NA,T	NA,G	NA,1	NA,-inf	NA,inf	NA,1.4694	0.000374185	0.000602387
3	chr1:109480230:T:C	109480230	NA,C	NA,T	NA,1	NA,-inf	NA,inf	NA,1.47643	0.000371975	0.000614352
3	chr1:108492745:T:C	108492745	NA,C	NA,T	NA,1	NA,inf	NA,inf	NA,1.22617	0.000370787	0.000620385
3	chr1:109982789:A:G	109982789	NA,G	NA,A	NA,1	NA,inf	NA,inf	NA,1.28926	0.000369995	0.00062311
3	chr1:109874965:T:C	109874965	NA,C	NA,T	NA,1	NA,inf	NA,inf	NA,1.41452	0.00036846	0.00061836
3	chr1:110190363:C:T	110190363	NA,T	NA,C	NA,1	NA,-inf	NA,inf	NA,1.21482	0.000367744	0.000608766
3	chr1:109892285:A:G	109892285	NA,G	NA,A	NA,1	NA,-inf	NA,inf	NA,1.36822	0.000367106	0.000609481
3	chr1:108535421:A:T	108535421	NA,T	NA,A	NA,1	NA,inf	NA,inf	NA,0.938334	0.000366512	0.000607435
3	chr1:110267386:A:T	110267386	T,T	A,A	1,1	inf,-inf	inf,inf	1.12328,2.39226	0.000366177	0.000630136
3	chr1:109495116:C:T	109495116	NA,T	NA,C	NA,1	NA,-inf	NA,inf	NA,1.22767	0.000365332	0.000616595
3	chr1:109021325:T:C	109021325	C,C	T,T	1,1	-inf,inf	inf,inf	1.93547,0.571957	0.000365162	0.000623574
3	chr1:109026259:T:C	109026259	C,C	T,T	1,1	-inf,inf	inf,inf	1.89984,0.603437	0.000364747	0.000622387
3	chr1:109535117:C:G	109535117	NA,G	NA,C	NA,1	NA,inf	NA,inf	NA,1.08819	0.000364086	0.000604162
3	chr1:108535356:G:A	108535356	NA,A	NA,G	NA,1	NA,inf	NA,inf	NA,0.934866	0.000363756	0.000602911
3	chr1:109769600:C:T	109769600	NA,T	NA,C	NA,1	NA,-inf	NA,inf	NA,1.35333	0.000361605	0.000607845
3	chr1:108829804:C:T	108829804	NA,T	NA,C	NA,1	NA,-inf	NA,inf	NA,1.218	0.000361344	0.00060234
3	chr1:109552152:ACT:A	109552152	NA,A	NA,ACT	NA,1	NA,inf	NA,inf	NA,0.920169	0.000361078	0.000618651
3	chr1:109677286:G:A	109677286	NA,A	NA,G	NA,1	NA,inf	NA,inf	NA,0.633338	0.00036086	0.000590769
3	chr1:109381952:G:GTGCA	109381952	NA,GTGCA	NA,G	NA,1	NA,-inf	NA,inf	NA,1.4893	0.000360321	0.000594182
3	chr1:109602965:C:T	109602965	NA,T	NA,C	NA,1	NA,inf	NA,inf	NA,0.917391	0.000356123	0.000609014
3	chr1:109900504:T:C	109900504	NA,C	NA,T	NA,1	NA,-inf	NA,inf	NA,1.15732	0.000355431	0.000595216
3	chr1:108654643:G:A	108654643	NA,A	NA,G	NA,1	NA,inf	NA,inf	NA,1.24809	0.000353345	0.000584916
3	chr1:109068785:T:C	109068785	NA,C	NA,T	NA,1	NA,inf	NA,inf	NA,1.77123	0.000352915	0.000574738
3	chr1:108549401:G:A	108549401	NA,A	NA,G	NA,1	NA,inf	NA,inf	NA,0.917563	0.00035208	0.000583651
3	chr1:108517483:C:G	108517483	NA,G	NA,C	NA,1	NA,inf	NA,inf	NA,1.00199	0.000351952	0.000587023
3	chr1:110144198:G:A	110144198	NA,A	NA,G	NA,1	NA,-inf	NA,inf	NA,1.12175	0.00035103	0.000581759
3	chr1:108945681:C:A	108945681	NA,A	NA,C	NA,1	NA,inf	NA,inf	NA,1.24661	0.000350648	0.000585738
3	chr1:108546244:C:G	108546244	NA,G	NA,C	NA,1	NA,inf	NA,inf	NA,0.910875	0.000346081	0.000573761
3	chr1:110262360:A:G	110262360	G,G	A,A	1,1	inf,-inf	inf,inf	2.38937,1.02602	0.000346038	0.000583148
3	chr1:108771221:G:A	108771221	A,NA	G,NA	1,NA	inf,NA	inf,NA	1.30298,NA	0.00034549	0.000565033
3	chr1:109480516:T:G	109480516	NA,G	NA,T	NA,1	NA,-inf	NA,inf	NA,1.42857	0.000345133	0.000570273
3	chr1:108551081:C:CATAG	108551081	NA,CATAG	NA,C	NA,1	NA,inf	NA,inf	NA,0.900777	0.000344345	0.000570927
3	chr1:108543640:C:A	108543640	NA,A	NA,C	NA,1	NA,inf	NA,inf	NA,0.900292	0.000343538	0.000569597
3	chr1:109624887:C:T	109624887	NA,T	NA,C	NA,1	NA,inf	NA,inf	NA,0.94248	0.000342868	0.000590705
3	chr1:108544706:A:T	108544706	NA,T	NA,A	NA,1	NA,inf	NA,inf	NA,0.898487	0.000342263	0.000567486
3	chr1:109042968:C:T	109042968	NA,T	NA,C	NA,1	NA,inf	NA,inf	NA,1.31529	0.000341658	0.000554583
3	chr1:110230223:C:T	110230223	NA,T	NA,C	NA,1	NA,-inf	NA,inf	NA,1.22755	0.000341348	0.000563725
3	chr1:108545585:G:A	108545585	NA,A	NA,G	NA,1	NA,inf	NA,inf	NA,0.897103	0.00034114	0.000565633
3	chr1:108547567:T:C	108547567	NA,C	NA,T	NA,1	NA,inf	NA,inf	NA,0.897103	0.00034114	0.000565633
3	chr1:108537816:T:C	108537816	NA,C	NA,T	NA,1	NA,inf	NA,inf	NA,0.89571	0.000340019	0.000563779
3	chr1:108547274:A:G	108547274	NA,G	NA,A	NA,1	NA,inf	NA,inf	NA,0.895451	0.000339986	0.000563726
3	chr1:108546671:C:T	108546671	NA,T	NA,C	NA,1	NA,inf	NA,inf	NA,0.892832	0.000338315	0.000560966
3	chr1:110262874:G:T	110262874	NA,T	NA,G	NA,1	NA,-inf	NA,inf	NA,1.04018	0.000337567	0.000563108
3	chr1:108549261:A:C	108549261	NA,C	NA,A	NA,1	NA,inf	NA,inf	NA,0.892471	0.000337518	0.000559654
3	chr1:110211075:C:T	110211075	NA,T	NA,C	NA,1	NA,-inf	NA,inf	NA,1.08074	0.000337075	0.00056054
3	chr1:109877704:T:C	109877704	NA,C	NA,T	NA,1	NA,inf	NA,inf	NA,1.32287	0.000337008	0.000565751
3	chr1:108917576:A:T	108917576	T,NA	A,NA	1,NA	-inf,NA	inf,NA	1.93135,NA	0.000336105	0.000578555
3	chr1:109430734:C:G	109430734	NA,G	NA,C	NA,1	NA,inf	NA,inf	NA,4.36087	0.000334551	0.000557047
3	chr1:109397453:C:T	109397453	NA,T	NA,C	NA,1	NA,-inf	NA,inf	NA,1.44034	0.000334549	0.000551898
3	chr1:108645131:C:T	108645131	NA,T	NA,C	NA,1	NA,inf	NA,inf	NA,1.21584	0.00033372	0.000552566
3	chr1:109880754:C:T	109880754	NA,T	NA,C	NA,1	NA,-inf	NA,inf	NA,0.997861	0.000333208	0.000556377
3	chr1:108549535:A:G	108549535	NA,G	NA,A	NA,1	NA,inf	NA,inf	NA,0.882479	0.000332424	0.000551279
3	chr1:109356924:T:C	109356924	NA,C	NA,T	NA,1	NA,-inf	NA,inf	NA,1.44357	0.000332292	0.00054816
3	chr1:108551599:G:A	108551599	NA,A	NA,G	NA,1	NA,inf	NA,inf	NA,0.888956	0.000331918	0.000550359
3	chr1:108535925:T:C	108535925	NA,C	NA,T	NA,1	NA,inf	NA,inf	NA,0.890169	0.000330834	0.000548521
3	chr1:110085411:A:G	110085411	NA,G	NA,A	NA,1	NA,inf	NA,inf	NA,1.21769	0.00033052	0.000556639
3	chr1:108821512:G:C	108821512	NA,C	NA,G	NA,1	NA,inf	NA,inf	NA,1.47283	0.000329289	0.000550294
3	chr1:109959722:A:G	109959722	NA,G	NA,A	NA,1	NA,-inf	NA,inf	NA,1.16745	0.00032908	0.000547627
3	chr1:110119282:G:A	110119282	NA,A	NA,G	NA,1	NA,-inf	NA,inf	NA,0.994566	0.000328389	0.000549653
3	chr1:109064303:C:T	109064303	T,NA	C,NA	1,NA	-inf,NA	inf,NA	0.0548802,NA	0.000327524	0.00049837
3	chr1:108550928:T:C	108550928	NA,C	NA,T	NA,1	NA,inf	NA,inf	NA,0.881137	0.000326051	0.000540666
3	chr1:109867985:A:T	109867985	T,NA	A,NA	1,NA	-inf,NA	inf,NA	1.50683,NA	0.000324293	0.000556981
3	chr1:109667893:C:T	109667893	T,NA	C,NA	1,NA	inf,NA	inf,NA	0.81731,NA	0.000323873	0.000534609
3	chr1:110212733:A:G	110212733	NA,G	NA,A	NA,1	NA,-inf	NA,inf	NA,1.10975	0.000323468	0.000537344
3	chr1:109569627:T:C	109569627	NA,C	NA,T	NA,1	NA,inf	NA,inf	NA,0.863581	0.000322755	0.000552601
3	chr1:109284723:T:A	109284723	A,NA	T,NA	1,NA	-inf,NA	inf,NA	0.276856,NA	0.000322432	0.000548692
3	chr1:109806850:A:C	109806850	NA,C	NA,A	NA,1	NA,-inf	NA,inf	NA,1.2481	0.000322307	0.000535359
3	chr1:108552334:T:C	108552334	NA,C	NA,T	NA,1	NA,inf	NA,inf	NA,0.867155	0.000320856	0.000532127
3	chr1:108514263:T:C	108514263	NA,C	NA,T	NA,1	NA,-inf	NA,inf	NA,1.05167	0.000320795	0.000537032
3	chr1:108653029:T:TC	108653029	NA,TC	NA,T	NA,1	NA,-inf	NA,inf	NA,0.718573	0.000319764	0.000533268
3	chr1:110099059:C:T	110099059	NA,T	NA,C	NA,1	NA,inf	NA,inf	NA,1.32084	0.000318306	0.000533006
3	chr1:108803777:C:T	108803777	NA,T	NA,C	NA,1	NA,inf	NA,inf	NA,1.16758	0.00031791	0.000524202
3	chr1:108963796:C:G	108963796	G,G	C,C	1,1	-inf,inf	inf,inf	1.9342,0.441121	0.000317643	0.000544411
3	chr1:108925878:G:A	108925878	NA,A	NA,G	NA,1	NA,inf	NA,inf	NA,1.19758	0.000315267	0.000526782
3	chr1:109806852:T:C	109806852	NA,C	NA,T	NA,1	NA,-inf	NA,inf	NA,1.23508	0.000314864	0.000523028
3	chr1:109185224:T:A	109185224	NA,A	NA,T	NA,1	NA,-inf	NA,inf	NA,1.37839	0.000313428	0.000527529
3	chr1:109035669:C:T	109035669	T,T	C,C	1,1	-inf,inf	inf,inf	1.92939,0.374007	0.00031275	0.000535851
3	chr1:108490717:A:G	108490717	NA,G	NA,A	NA,1	NA,inf	NA,inf	NA,1.12373	0.000310033	0.000518853
3	chr1:109034469:T:C	109034469	NA,C	NA,T	NA,1	NA,inf	NA,inf	NA,1.27996	0.000309705	0.000520592
3	chr1:108741227:T:C	108741227	NA,C	NA,T	NA,1	NA,-inf	NA,inf	NA,0.689676	0.000309157	0.000519895
3	chr1:109959861:C:T	109959861	NA,T	NA,C	NA,1	NA,-inf	NA,inf	NA,1.13002	0.000307732	0.000512197
3	chr1:109750688:C:T	109750688	NA,T	NA,C	NA,1	NA,inf	NA,inf	NA,0.935939	0.000305977	0.000497415
3	chr1:109632939:C:T	109632939	NA,T	NA,C	NA,1	NA,inf	NA,inf	NA,0.828361	0.00030544	0.000525822
3	chr1:108841071:G:A	108841071	NA,A	NA,G	NA,1	NA,-inf	NA,inf	NA,1.24267	0.000302839	0.000507946
3	chr1:108519858:G:T	108519858	NA,T	NA,G	NA,1	NA,-inf	NA,inf	NA,1.074	0.000301834	0.000505449
3	chr1:109486258:C:T	109486258	NA,T	NA,C	NA,1	NA,-inf	NA,inf	NA,1.32893	0.000301509	0.000498293
3	chr1:109806822:A:G	109806822	NA,G	NA,A	NA,1	NA,-inf	NA,inf	NA,1.20624	0.000300015	0.000498481
3	chr1:109416281:T:C	109416281	NA,C	NA,T	NA,1	NA,-inf	NA,inf	NA,1.43801	0.000299726	0.000494444
3	chr1:109580042:C:T	109580042	NA,T	NA,C	NA,1	NA,inf	NA,inf	NA,0.819902	0.000297196	0.000508591
3	chr1:110275950:G:A	110275950	NA,A	NA,G	NA,1	NA,-inf	NA,inf	NA,1.12543	0.000297115	0.00048757
3	chr1:108753472:A:G	108753472	NA,G	NA,A	NA,1	NA,inf	NA,inf	NA,1.23059	0.000296324	0.000495755
3	chr1:109635558:C:T	109635558	T,T	C,C	1,1	-inf,-inf	inf,inf	1.61928,1.90981	0.00029548	0.000488164
3	chr1:109316362:C:T	109316362	NA,T	NA,C	NA,1	NA,inf	NA,inf	NA,4.51589	0.00029188	0.000486484
3	chr1:109159448:A:G	109159448	NA,G	NA,A	NA,1	NA,inf	NA,inf	NA,0.749315	0.000290772	0.000463449
3	chr1:110254661:G:A	110254661	NA,A	NA,G	NA,1	NA,-inf	NA,inf	NA,1.02221	0.000290694	0.000484012
3	chr1:109869781:T:C	109869781	NA,C	NA,T	NA,1	NA,inf	NA,inf	NA,1.23835	0.000289816	0.000484086
3	chr1:109294929:A:G	109294929	NA,G	NA,A	NA,1	NA,inf	NA,inf	NA,2.96625	0.000289495	0.000480285
3	chr1:109774801:A:G	109774801	NA,G	NA,A	NA,1	NA,-inf	NA,inf	NA,1.15006	0.000289478	0.000486247
3	chr1:108935998:C:A	108935998	NA,A	NA,C	NA,1	NA,-inf	NA,inf	NA,1.52181	0.000289327	0.000484062
3	chr1:108963871:C:T	108963871	NA,T	NA,C	NA,1	NA,inf	NA,inf	NA,1.24148	0.000288898	0.000485625
3	chr1:108645138:C:A	108645138	NA,A	NA,C	NA,1	NA,-inf	NA,inf	NA,0.76792	0.000288544	0.00048229
3	chr1:109496318:G:A	109496318	NA,A	NA,G	NA,1	NA,inf	NA,inf	NA,1.11403	0.000287789	0.000490135
3	chr1:108932122:A:T	108932122	NA,T	NA,A	NA,1	NA,inf	NA,inf	NA,1.16439	0.000286263	0.000478294
3	chr1:108934223:C:T	108934223	NA,T	NA,C	NA,1	NA,inf	NA,inf	NA,1.15361	0.000286135	0.000478128
3	chr1:108844964:G:T	108844964	NA,T	NA,G	NA,1	NA,-inf	NA,inf	NA,1.23081	0.000286114	0.000480104
3	chr1:108856851:G:T	108856851	T,NA	G,NA	1,NA	-inf,NA	inf,NA	2.10458,NA	0.000286002	0.000488911
3	chr1:109787542:C:T	109787542	NA,T	NA,C	NA,1	NA,-inf	NA,inf	NA,1.02741	0.000284979	0.00048139
3	chr1:109575781:C:T	109575781	NA,T	NA,C	NA,1	NA,inf	NA,inf	NA,0.799271	0.000284911	0.000487425
3	chr1:109798134:A:G	109798134	NA,G	NA,A	NA,1	NA,-inf	NA,inf	NA,0.947926	0.000284891	0.000476567
3	chr1:108964631:T:C	108964631	C,C	T,T	1,1	-inf,inf	inf,inf	1.88798,0.436224	0.000283819	0.000486291
3	chr1:108842549:G:A	108842549	NA,A	NA,G	NA,1	NA,-inf	NA,inf	NA,1.33089	0.00028365	0.000475901
3	chr1:109581144:T:C	109581144	NA,C	NA,T	NA,1	NA,inf	NA,inf	NA,0.79679	0.000283609	0.000485179
3	chr1:108644199:G:T	108644199	NA,T	NA,G	NA,1	NA,-inf	NA,inf	NA,0.770494	0.000283142	0.000472733
3	chr1:108541074:A:G	108541074	NA,G	NA,A	NA,1	NA,inf	NA,inf	NA,0.864148	0.000283011	0.00047192
3	chr1:109293837:G:A	109293837	NA,A	NA,G	NA,1	NA,inf	NA,inf	NA,0.562522	0.000280007	0.000462283
3	chr1:110077050:C:A	110077050	NA,A	NA,C	NA,1	NA,-inf	NA,inf	NA,0.949064	0.000279651	0.000469532
3	chr1:108806202:A:G	108806202	G,NA	A,NA	1,NA	inf,NA	inf,NA	1.16445,NA	0.000279091	0.000456409
3	chr1:109038396:G:A	109038396	NA,A	NA,G	NA,1	NA,inf	NA,inf	NA,1.32883	0.000277824	0.00046401
3	chr1:108850118:T:C	108850118	NA,C	NA,T	NA,1	NA,-inf	NA,inf	NA,1.19862	0.000277652	0.000465877
3	chr1:110279591:G:C	110279591	NA,C	NA,G	NA,1	NA,-inf	NA,inf	NA,0.946679	0.000275864	0.000460822
3	chr1:108931679:T:C	108931679	NA,C	NA,T	NA,1	NA,-inf	NA,inf	NA,1.48618	0.000275717	0.000461324
3	chr1:108594242:C:T	108594242	NA,T	NA,C	NA,1	NA,inf	NA,inf	NA,0.826546	0.000275611	0.000459748
3	chr1:108647646:C:A	108647646	NA,A	NA,C	NA,1	NA,-inf	NA,inf	NA,0.753284	0.000275552	0.000460313
3	chr1:108972895:G:A	108972895	A,A	G,G	1,1	-inf,inf	inf,inf	1.78906,0.601512	0.000275287	0.000470757
3	chr1:109847785:C:T	109847785	NA,T	NA,C	NA,1	NA,inf	NA,inf	NA,1.07149	0.000275142	0.00046118
3	chr1:108520551:C:T	108520551	NA,T	NA,C	NA,1	NA,inf	NA,inf	NA,0.986892	0.000274737	0.000459385
3	chr1:109830401:C:T	109830401	T,T	C,C	1,1	-inf,-inf	inf,inf	1.90756,1.4856	0.000273484	0.000460412
3	chr1:109800355:T:C	109800355	NA,C	NA,T	NA,1	NA,-inf	NA,inf	NA,0.922904	0.000273329	0.00045702
3	chr1:110128197:G:A	110128197	NA,A	NA,G	NA,1	NA,-inf	NA,inf	NA,0.917601	0.000273103	0.000457909
3	chr1:108561580:CT:C	108561580	NA,C	NA,CT	NA,1	NA,inf	NA,inf	NA,1.10118	0.000272796	0.000460434
3	chr1:109482502:G:C	109482502	NA,C	NA,G	NA,1	NA,-inf	NA,inf	NA,1.29532	0.000272486	0.000449989
3	chr1:110147955:G:A	110147955	A,A	G,G	1,1	-inf,-inf	inf,inf	0.966276,1.87809	0.000271782	0.000458434
3	chr1:108648676:T:C	108648676	NA,C	NA,T	NA,1	NA,inf	NA,inf	NA,0.929504	0.000271691	0.000455905
3	chr1:108594876:A:C	108594876	NA,C	NA,A	NA,1	NA,inf	NA,inf	NA,0.810372	0.000269727	0.000450051
3	chr1:110103293:T:A	110103293	NA,A	NA,T	NA,1	NA,inf	NA,inf	NA,1.33138	0.00026933	0.000450612
3	chr1:110131106:A:G	110131106	NA,G	NA,A	NA,1	NA,inf	NA,inf	NA,0.892181	0.000269266	0.000451645
3	chr1:110231303:G:A	110231303	NA,A	NA,G	NA,1	NA,-inf	NA,inf	NA,1.09884	0.000268082	0.000443474
3	chr1:110234483:G:A	110234483	A,A	G,G	1,1	inf,-inf	inf,inf	2.57677,0.691261	0.000267454	0.000440304
3	chr1:108573641:G:A	108573641	NA,A	NA,G	NA,1	NA,inf	NA,inf	NA,1.07013	0.000266847	0.000450507
3	chr1:110205709:A:G	110205709	NA,G	NA,A	NA,1	NA,-inf	NA,inf	NA,0.996779	0.000266691	0.000444626
3	chr1:109267561:C:T	109267561	T,T	C,C	1,1	-inf,inf	inf,inf	2.8666,1.50297	0.000266449	0.000451072
3	chr1:109567271:A:T	109567271	T,NA	A,NA	1,NA	-inf,NA	inf,NA	0.465111,NA	0.000265882	0.000452031
3	chr1:110147901:T:G	110147901	G,G	T,T	1,1	-inf,-inf	inf,inf	0.990531,1.83886	0.000265232	0.000447859
3	chr1:109763550:T:C	109763550	NA,C	NA,T	NA,1	NA,-inf	NA,inf	NA,1.0389	0.0002648	0.000438774
3	chr1:109682482:C:T	109682482	NA,T	NA,C	NA,1	NA,inf	NA,inf	NA,0.692354	0.00026468	0.000434597
3	chr1:109282292:A:G	109282292	NA,G	NA,A	NA,1	NA,-inf	NA,inf	NA,1.61066	0.000264079	0.00043698
3	chr1:109179682:G:A	109179682	NA,A	NA,G	NA,1	NA,inf	NA,inf	NA,0.370552	0.000263475	0.000425155
3	chr1:109552086:C:T	109552086	NA,T	NA,C	NA,1	NA,inf	NA,inf	NA,0.687512	0.000263181	0.000450018
3	chr1:109889529:A:G	109889529	NA,G	NA,A	NA,1	NA,inf	NA,inf	NA,1.11535	0.00026269	0.000440443
3	chr1:110170172:C:T	110170172	NA,T	NA,C	NA,1	NA,-inf	NA,inf	NA,0.939454	0.000261872	0.000434571
3	chr1:109354184:T:C	109354184	C,NA	T,NA	1,NA	-inf,NA	inf,NA	1.9399,NA	0.000261263	0.000444207
3	chr1:109917720:T:C	109917720	NA,C	NA,T	NA,1	NA,-inf	NA,inf	NA,0.915532	0.000261146	0.000435823
3	chr1:108538894:C:A	108538894	NA,A	NA,C	NA,1	NA,inf	NA,inf	NA,0.771796	0.000261078	0.000434019
3	chr1:108543077:T:G	108543077	NA,G	NA,T	NA,1	NA,inf	NA,inf	NA,0.770594	0.000260076	0.000432353
3	chr1:108537983:G:T	108537983	NA,T	NA,G	NA,1	NA,inf	NA,inf	NA,0.769889	0.000259797	0.000431894
3	chr1:108541525:C:T	108541525	NA,T	NA,C	NA,1	NA,inf	NA,inf	NA,0.769889	0.000259797	0.000431894
3	chr1:109880493:G:A	109880493	NA,A	NA,G	NA,1	NA,-inf	NA,inf	NA,0.854796	0.000259313	0.000437162
3	chr1:109581110:T:C	109581110	NA,C	NA,T	NA,1	NA,-inf	NA,inf	NA,1.04284	0.000259103	0.000432956
3	chr1:109337026:C:T	109337026	NA,T	NA,C	NA,1	NA,inf	NA,inf	NA,4.34516	0.000258919	0.000431615
3	chr1:109881993:C:T	109881993	NA,T	NA,C	NA,1	NA,-inf	NA,inf	NA,0.873358	0.000258863	0.000433119
3	chr1:108994657:GGACAAAGATGGGTTTTA:G	108994657	NA,G	NA,GGACAAAGATGGGTTTTA	NA,1	NA,-inf	NA,inf	NA,1.28039	0.000258566	0.000428813
3	chr1:108538460:C:T	108538460	NA,T	NA,C	NA,1	NA,inf	NA,inf	NA,0.765117	0.000257014	0.000427287
3	chr1:109120513:C:T	109120513	NA,T	NA,C	NA,1	NA,inf	NA,inf	NA,0.862161	0.000256983	0.000430733
3	chr1:110273164:T:A	110273164	NA,A	NA,T	NA,1	NA,-inf	NA,inf	NA,0.902288	0.000255295	0.000426076
3	chr1:109542999:C:T	109542999	NA,T	NA,C	NA,1	NA,inf	NA,inf	NA,0.772759	0.000254965	0.000435783
3	chr1:109543145:G:A	109543145	NA,A	NA,G	NA,1	NA,inf	NA,inf	NA,0.772759	0.000254965	0.000435783
3	chr1:109232938:G:T	109232938	T,NA	G,NA	1,NA	inf,NA	inf,NA	0.449955,NA	0.000253558	0.000415923
3	chr1:108548406:A:C	108548406	NA,C	NA,A	NA,1	NA,inf	NA,inf	NA,0.757621	0.000253526	0.000421506
3	chr1:109251833:A:G	109251833	NA,G	NA,A	NA,1	NA,-inf	NA,inf	NA,0.433422	0.000253026	0.000421313
3	chr1:109138291:A:G	109138291	NA,G	NA,A	NA,1	NA,-inf	NA,inf	NA,0.98528	0.00025258	0.000422782
3	chr1:109318751:C:T	109318751	NA,T	NA,C	NA,1	NA,inf	NA,inf	NA,2.56562	0.000251725	0.000418543
3	chr1:108762718:T:C	108762718	NA,C	NA,T	NA,1	NA,-inf	NA,inf	NA,0.982674	0.000251294	0.000422059
3	chr1:108998119:AATGTACATAT:A	108998119	NA,A	NA,AATGTACATAT	NA,1	NA,inf	NA,inf	NA,0.525766	0.00025111	0.00041956
3	chr1:108709003:G:A	108709003	NA,A	NA,G	NA,1	NA,inf	NA,inf	NA,0.846968	0.000250977	0.00042143
3	chr1:108913216:C:T	108913216	NA,T	NA,C	NA,1	NA,inf	NA,inf	NA,1.00569	0.000250681	0.000418283
3	chr1:110126580:A:C	110126580	NA,C	NA,A	NA,1	NA,-inf	NA,inf	NA,0.919001	0.000250503	0.000419294
3	chr1:109800173:G:C	109800173	NA,C	NA,G	NA,1	NA,-inf	NA,inf	NA,0.887152	0.000250259	0.000418687
3	chr1:109800065:A:G	109800065	NA,G	NA,A	NA,1	NA,-inf	NA,inf	NA,0.879602	0.00024985	0.000417938
3	chr1:109128894:C:T	109128894	NA,T	NA,C	NA,1	NA,inf	NA,inf	NA,1.39698	0.000249727	0.000418411
3	chr1:110072222:G:A	110072222	NA,A	NA,G	NA,1	NA,inf	NA,inf	NA,0.980005	0.000249626	0.000418342
3	chr1:108551768:A:G	108551768	NA,G	NA,A	NA,1	NA,inf	NA,inf	NA,0.749072	0.000249344	0.000414578
3	chr1:109601142:A:G	109601142	NA,G	NA,A	NA,1	NA,inf	NA,inf	NA,0.730737	0.00024906	0.00042586
3	chr1:109636825:G:A	109636825	A,NA	G,NA	1,NA	inf,NA	inf,NA	0.391173,NA	0.000249024	0.000405716
3	chr1:109886607:C:T	109886607	NA,T	NA,C	NA,1	NA,inf	NA,inf	NA,1.08018	0.000248815	0.000415741
3	chr1:108846128:C:T	108846128	NA,T	NA,C	NA,1	NA,-inf	NA,inf	NA,1.22813	0.0002487	0.000411363
3	chr1:109166643:C:T	109166643	NA,T	NA,C	NA,1	NA,-inf	NA,inf	NA,1.59823	0.000247843	0.000412888
3	chr1:109799364:C:T	109799364	NA,T	NA,C	NA,1	NA,-inf	NA,inf	NA,0.87934	0.000247506	0.000414029
3	chr1:109845507:C:T	109845507	T,T	C,C	1,1	inf,inf	inf,inf	1.68039,0.686805	0.000247264	0.000419089
3	chr1:110271171:T:C	110271171	NA,C	NA,T	NA,1	NA,-inf	NA,inf	NA,0.891297	0.000246893	0.00041211
3	chr1:109798425:G:A	109798425	NA,A	NA,G	NA,1	NA,-inf	NA,inf	NA,0.877793	0.000246488	0.000412331
3	chr1:109800843:C:T	109800843	NA,T	NA,C	NA,1	NA,-inf	NA,inf	NA,0.875911	0.000246294	0.000412005
3	chr1:109799518:A:G	109799518	NA,G	NA,A	NA,1	NA,-inf	NA,inf	NA,0.875911	0.000246294	0.000412005
3	chr1:109800997:G:C	109800997	NA,C	NA,G	NA,1	NA,-inf	NA,inf	NA,0.875911	0.000246294	0.000412005
3	chr1:109799015:C:T	109799015	NA,T	NA,C	NA,1	NA,-inf	NA,inf	NA,0.875911	0.000246294	0.000412005
3	chr1:110282678:G:C	110282678	NA,C	NA,G	NA,1	NA,-inf	NA,inf	NA,0.888022	0.000246013	0.000411112
3	chr1:109779748:A:G	109779748	NA,G	NA,A	NA,1	NA,inf	NA,inf	NA,1.29587	0.000244451	0.000408795
3	chr1:109367504:C:T	109367504	NA,T	NA,C	NA,1	NA,inf	NA,inf	NA,0.470583	0.000244445	0.000409543
3	chr1:109359970:A:G	109359970	NA,G	NA,A	NA,1	NA,inf	NA,inf	NA,3.95327	0.000244281	0.000407072
3	chr1:109451765:G:A	109451765	A,NA	G,NA	1,NA	-inf,NA	inf,NA	1.88025,NA	0.000242772	0.000413437
3	chr1:108536300:A:G	108536300	NA,G	NA,A	NA,1	NA,inf	NA,inf	NA,0.735462	0.000242751	0.000403685
3	chr1:110194219:C:T	110194219	T,NA	C,NA	1,NA	-inf,NA	inf,NA	0.993275,NA	0.000242586	0.000417967
3	chr1:109799784:G:A	109799784	NA,A	NA,G	NA,1	NA,-inf	NA,inf	NA,0.867078	0.000242324	0.000405371
3	chr1:108668462:A:C	108668462	NA,C	NA,A	NA,1	NA,-inf	NA,inf	NA,0.926749	0.000241726	0.000405049
3	chr1:109493840:A:G	109493840	NA,G	NA,A	NA,1	NA,inf	NA,inf	NA,0.97535	0.000241617	0.000400522
3	chr1:108981423:A:G	108981423	NA,G	NA,A	NA,1	NA,-inf	NA,inf	NA,1.24165	0.000241421	0.000400497
3	chr1:109779885:T:C	109779885	NA,C	NA,T	NA,1	NA,-inf	NA,inf	NA,1.07199	0.000241359	0.000406221
3	chr1:110119481:G:A	110119481	NA,A	NA,G	NA,1	NA,-inf	NA,inf	NA,0.826732	0.000240947	0.000402897
3	chr1:108760832:A:C	108760832	NA,C	NA,A	NA,1	NA,inf	NA,inf	NA,0.735263	0.000240411	0.00040217
3	chr1:109157253:A:G	109157253	NA,G	NA,A	NA,1	NA,inf	NA,inf	NA,0.996756	0.000239307	0.000401924
3	chr1:108842735:A:G	108842735	NA,G	NA,A	NA,1	NA,-inf	NA,inf	NA,0.736343	0.00023866	0.000399559
3	chr1:109830805:C:T	109830805	NA,T	NA,C	NA,1	NA,-inf	NA,inf	NA,0.984327	0.000238105	0.000397704
3	chr1:109113234:A:G	109113234	NA,G	NA,A	NA,1	NA,-inf	NA,inf	NA,1.00823	0.000238024	0.000397367
3	chr1:108943000:CTCAGGT:C	108943000	NA,C	NA,CTCAGGT	NA,1	NA,inf	NA,inf	NA,1.3238	0.00023739	0.000396402
3	chr1:109861319:A:G	109861319	G,G	A,A	1,1	-inf,inf	inf,inf	1.95784,0.490952	0.000236193	0.000404634
3	chr1:109792944:G:A	109792944	NA,A	NA,G	NA,1	NA,-inf	NA,inf	NA,0.972338	0.000236048	0.000394953
3	chr1:109801497:C:T	109801497	NA,T	NA,C	NA,1	NA,-inf	NA,inf	NA,0.855027	0.000235331	0.000393724
3	chr1:109116152:C:T	109116152	NA,T	NA,C	NA,1	NA,-inf	NA,inf	NA,1.00186	0.000235304	0.000392834
3	chr1:109164724:G:A	109164724	NA,A	NA,G	NA,1	NA,inf	NA,inf	NA,0.330036	0.000234833	0.000379558
3	chr1:109018217:G:A	109018217	NA,A	NA,G	NA,1	NA,inf	NA,inf	NA,0.998832	0.000234779	0.000383912
3	chr1:110238690:C:T	110238690	NA,T	NA,C	NA,1	NA,inf	NA,inf	NA,0.871885	0.00023472	0.000384518
3	chr1:109105566:T:C	109105566	NA,C	NA,T	NA,1	NA,-inf	NA,inf	NA,1.00112	0.000234533	0.000391548
3	chr1:109162572:A:G	109162572	NA,G	NA,A	NA,1	NA,inf	NA,inf	NA,0.46721	0.000234035	0.000381618
3	chr1:109762060:G:A	109762060	NA,A	NA,G	NA,1	NA,-inf	NA,inf	NA,1.28912	0.000233791	0.00038393
3	chr1:109003044:C:T	109003044	NA,T	NA,C	NA,1	NA,-inf	NA,inf	NA,0.463526	0.000233672	0.000392394
3	chr1:109207404:C:T	109207404	NA,T	NA,C	NA,1	NA,-inf	NA,inf	NA,0.273851	0.000233666	0.000389377
3	chr1:108773041:G:A	108773041	NA,A	NA,G	NA,1	NA,inf	NA,inf	NA,0.722834	0.000233572	0.000390763
3	chr1:109795306:T:C	109795306	NA,C	NA,T	NA,1	NA,-inf	NA,inf	NA,0.852817	0.000232447	0.000388895
3	chr1:109796962:G:A	109796962	NA,A	NA,G	NA,1	NA,-inf	NA,inf	NA,0.843404	0.000231955	0.000388056
3	chr1:109888028:G:A	109888028	NA,A	NA,G	NA,1	NA,inf	NA,inf	NA,0.884806	0.000231912	0.000387559
3	chr1:110069744:G:A	110069744	NA,A	NA,G	NA,1	NA,inf	NA,inf	NA,0.922615	0.000231749	0.000388269
3	chr1:110250976:C:T	110250976	NA,T	NA,C	NA,1	NA,-inf	NA,inf	NA,0.826	0.0002316	0.000386644
3	chr1:108606941:G:A	108606941	NA,A	NA,G	NA,1	NA,-inf	NA,inf	NA,0.921431	0.0002314	0.000387893
3	chr1:109338449:T:A	109338449	NA,A	NA,T	NA,1	NA,-inf	NA,inf	NA,0.54898	0.000231204	0.000378794
3	chr1:109155578:A:T	109155578	NA,T	NA,A	NA,1	NA,inf	NA,inf	NA,0.980518	0.000231152	0.000388309
3	chr1:109270090:C:G	109270090	NA,G	NA,C	NA,1	NA,-inf	NA,inf	NA,1.4389	0.000231017	0.000382257
3	chr1:109336556:C:T	109336556	T,NA	C,NA	1,NA	inf,NA	inf,NA	0.752911,NA	0.000230652	0.000397566
3	chr1:109801465:A:G	109801465	NA,G	NA,A	NA,1	NA,-inf	NA,inf	NA,0.841378	0.000230348	0.000385398
3	chr1:109892994:G:GCGCTC	109892994	NA,GCGCTC	NA,G	NA,1	NA,inf	NA,inf	NA,0.915358	0.000229804	0.000383473
3	chr1:109605269:G:A	109605269	NA,A	NA,G	NA,1	NA,inf	NA,inf	NA,0.686624	0.000229646	0.000392429
3	chr1:109798343:T:C	109798343	NA,C	NA,T	NA,1	NA,-inf	NA,inf	NA,0.836793	0.00022964	0.000384178
3	chr1:109794132:C:CACGAAATAATAG	109794132	NA,CACGAAATAATAG	NA,C	NA,1	NA,-inf	NA,inf	NA,0.845905	0.000228963	0.000383066
3	chr1:109794125:T:TA	109794125	NA,TA	NA,T	NA,1	NA,-inf	NA,inf	NA,0.844451	0.00022825	0.000381871
3	chr1:110060257:C:T	110060257	NA,T	NA,C	NA,1	NA,inf	NA,inf	NA,1.02753	0.000227778	0.00038129
3	chr1:109901608:G:C	109901608	NA,C	NA,G	NA,1	NA,inf	NA,inf	NA,0.705773	0.000227523	0.000381484
3	chr1:109136573:G:A	109136573	NA,A	NA,G	NA,1	NA,-inf	NA,inf	NA,1.46478	0.000227139	0.000377995
3	chr1:109468871:CTAA:C	109468871	NA,C	NA,CTAA	NA,1	NA,-inf	NA,inf	NA,0.579058	0.000226629	0.000372943
3	chr1:110212453:G:A	110212453	A,NA	G,NA	1,NA	inf,NA	inf,NA	1.00969,NA	0.000226582	0.000368652
3	chr1:109758112:C:T	109758112	NA,T	NA,C	NA,1	NA,-inf	NA,inf	NA,1.14733	0.000226232	0.000357481
3	chr1:109286673:C:T	109286673	T,NA	C,NA	1,NA	-inf,NA	inf,NA	2.25308,NA	0.000225834	0.000381995
3	chr1:109163333:T:G	109163333	NA,G	NA,T	NA,1	NA,inf	NA,inf	NA,0.447338	0.000225198	0.000367575
3	chr1:110137666:C:T	110137666	NA,T	NA,C	NA,1	NA,-inf	NA,inf	NA,0.98372	0.000224816	0.000372146
3	chr1:110137796:C:T	110137796	NA,T	NA,C	NA,1	NA,-inf	NA,inf	NA,0.98372	0.000224816	0.000372146
3	chr1:108972924:C:T	108972924	T,T	C,C	1,1	-inf,inf	inf,inf	1.77331,0.506374	0.00022461	0.000384881
3	chr1:109107059:T:C	109107059	NA,C	NA,T	NA,1	NA,-inf	NA,inf	NA,0.972598	0.000224487	0.000374812
3	chr1:108842859:C:A	108842859	NA,A	NA,C	NA,1	NA,-inf	NA,inf	NA,1.16487	0.000224292	0.000371227
3	chr1:110152745:C:T	110152745	NA,T	NA,C	NA,1	NA,inf	NA,inf	NA,0.819532	0.000224149	0.000377151
3	chr1:109841293:G:A	109841293	NA,A	NA,G	NA,1	NA,inf	NA,inf	NA,1.19829	0.000223628	0.00037641
3	chr1:110041635:C:T	110041635	T,NA	C,NA	1,NA	inf,NA	inf,NA	1.12668,NA	0.000223187	0.000364082
3	chr1:108695254:A:T	108695254	NA,T	NA,A	NA,1	NA,inf	NA,inf	NA,0.937289	0.000223091	0.000368695
3	chr1:110103126:C:G	110103126	NA,G	NA,C	NA,1	NA,-inf	NA,inf	NA,0.934366	0.000222869	0.000373956
3	chr1:109789739:T:C	109789739	C,C	T,T	1,1	-inf,inf	inf,inf	2.30055,0.568068	0.00022255	0.00037681
3	chr1:108972856:A:G	108972856	NA,G	NA,A	NA,1	NA,inf	NA,inf	NA,0.472714	0.000222469	0.000371785
3	chr1:109765384:T:C	109765384	NA,C	NA,T	NA,1	NA,-inf	NA,inf	NA,0.807625	0.000222115	0.000367956
3	chr1:108528520:T:C	108528520	NA,C	NA,T	NA,1	NA,inf	NA,inf	NA,0.947058	0.000221783	0.000372227
3	chr1:108802418:T:A	108802418	NA,A	NA,T	NA,1	NA,-inf	NA,inf	NA,0.913678	0.000221761	0.000372494
3	chr1:108575165:A:G	108575165	NA,G	NA,A	NA,1	NA,inf	NA,inf	NA,0.713757	0.000221537	0.000369739
3	chr1:108708296:C:A	108708296	NA,A	NA,C	NA,1	NA,-inf	NA,inf	NA,0.70711	0.000221086	0.000369079
3	chr1:109150982:C:T	109150982	T,NA	C,NA	1,NA	-inf,NA	inf,NA	1.87988,NA	0.000221056	0.000365143
3	chr1:108697321:C:T	108697321	NA,T	NA,C	NA,1	NA,inf	NA,inf	NA,0.848394	0.000220875	0.000370124
3	chr1:109434513:C:A	109434513	A,NA	C,NA	1,NA	inf,NA	inf,NA	0.454069,NA	0.000220284	0.000376263
3	chr1:109047327:C:A	109047327	A,NA	C,NA	1,NA	inf,NA	inf,NA	1.15905,NA	0.000220149	0.000362393
3	chr1:109796858:C:T	109796858	NA,T	NA,C	NA,1	NA,-inf	NA,inf	NA,0.813081	0.000219076	0.000366549
3	chr1:108979557:G:C	108979557	NA,C	NA,G	NA,1	NA,-inf	NA,inf	NA,1.17608	0.000218983	0.00036349
3	chr1:108741850:C:T	108741850	NA,T	NA,C	NA,1	NA,-inf	NA,inf	NA,0.892566	0.00021869	0.000365916
3	chr1:109042479:G:A	109042479	NA,A	NA,G	NA,1	NA,inf	NA,inf	NA,0.734932	0.000218231	0.000359878
3	chr1:109576650:C:G	109576650	NA,G	NA,C	NA,1	NA,-inf	NA,inf	NA,0.931138	0.000218209	0.000364476
3	chr1:109473817:C:T	109473817	NA,T	NA,C	NA,1	NA,-inf	NA,inf	NA,0.559857	0.000218201	0.000359197
3	chr1:108696203:A:G	108696203	NA,G	NA,A	NA,1	NA,-inf	NA,inf	NA,0.621222	0.000217264	0.000363442
3	chr1:108688996:C:T	108688996	NA,T	NA,C	NA,1	NA,-inf	NA,inf	NA,1.04424	0.000216918	0.000364668
3	chr1:109450347:G:T	109450347	NA,T	NA,G	NA,1	NA,inf	NA,inf	NA,1.39825	0.000216568	0.000360811
3	chr1:108567166:A:T	108567166	NA,T	NA,A	NA,1	NA,inf	NA,inf	NA,0.704339	0.000216548	0.000361459
3	chr1:109566417:A:G	109566417	G,G	A,A	1,1	inf,inf	inf,inf	0.90044,2.68613	0.000216249	0.000362414
3	chr1:109995200:C:T	109995200	NA,T	NA,C	NA,1	NA,inf	NA,inf	NA,0.860604	0.000215607	0.000362142
3	chr1:110232760:C:T	110232760	NA,T	NA,C	NA,1	NA,-inf	NA,inf	NA,0.867835	0.000215309	0.000361456
3	chr1:109943463:C:T	109943463	NA,T	NA,C	NA,1	NA,inf	NA,inf	NA,0.947498	0.000214931	0.000359482
3	chr1:109087648:G:A	109087648	NA,A	NA,G	NA,1	NA,inf	NA,inf	NA,0.75478	0.000214783	0.000360105
3	chr1:108895960:A:G	108895960	G,NA	A,NA	1,NA	-inf,NA	inf,NA	0.199929,NA	0.00021449	0.000362322
3	chr1:109668712:C:T	109668712	NA,T	NA,C	NA,1	NA,inf	NA,inf	NA,0.880852	0.000214042	0.000355991
3	chr1:109612515:C:T	109612515	T,T	C,C	1,1	inf,inf	inf,inf	0.510861,2.57556	0.000213999	0.000360857
3	chr1:109856007:C:T	109856007	T,T	C,C	1,1	-inf,inf	inf,inf	1.85388,0.481149	0.000213434	0.0003631
3	chr1:110123205:G:A	110123205	NA,A	NA,G	NA,1	NA,inf	NA,inf	NA,0.891174	0.000212811	0.000358632
3	chr1:108981588:T:C	108981588	C,C	T,T	1,1	-inf,inf	inf,inf	2.05476,0.179827	0.00021222	0.000370527
3	chr1:109889417:G:T	109889417	NA,T	NA,G	NA,1	NA,-inf	NA,inf	NA,0.730634	0.000211178	0.000352922
3	chr1:108564405:G:A	108564405	NA,A	NA,G	NA,1	NA,-inf	NA,inf	NA,1.01694	0.000210822	0.000354334
3	chr1:109888034:C:T	109888034	NA,T	NA,C	NA,1	NA,inf	NA,inf	NA,0.890874	0.00021065	0.000351546
3	chr1:109324032:C:T	109324032	T,NA	C,NA	1,NA	inf,NA	inf,NA	0.439137,NA	0.000210628	0.000359666
3	chr1:108529070:A:C	108529070	NA,C	NA,A	NA,1	NA,inf	NA,inf	NA,0.906632	0.000210432	0.000353151
3	chr1:108570208:T:A	108570208	NA,A	NA,T	NA,1	NA,inf	NA,inf	NA,0.687624	0.000209915	0.000350388
3	chr1:110104236:A:G	110104236	G,G	A,A	1,1	inf,-inf	inf,inf	1.20051,1.6531	0.000209845	0.0004412
3	chr1:108568956:G:A	108568956	NA,A	NA,G	NA,1	NA,inf	NA,inf	NA,0.686943	0.000209589	0.000349846
3	chr1:109714906:A:T	109714906	T,T	A,A	1,1	-inf,inf	inf,inf	1.82108,0.354927	0.000208839	0.000338405
3	chr1:108658778:A:G	108658778	NA,G	NA,A	NA,1	NA,-inf	NA,inf	NA,0.851239	0.000208648	0.000349856
3	chr1:108652377:A:G	108652377	NA,G	NA,A	NA,1	NA,inf	NA,inf	NA,1.08402	0.000207482	0.000348569
3	chr1:110243581:A:G	110243581	NA,G	NA,A	NA,1	NA,inf	NA,inf	NA,0.979085	0.000206135	0.000347395
3	chr1:108864174:A:G	108864174	G,NA	A,NA	1,NA	-inf,NA	inf,NA	0.228849,NA	0.000205734	0.000348375
3	chr1:108731602:T:C	108731602	NA,C	NA,T	NA,1	NA,-inf	NA,inf	NA,0.862044	0.000205367	0.000344836
3	chr1:109789789:T:C	109789789	NA,C	NA,T	NA,1	NA,-inf	NA,inf	NA,0.950091	0.000204967	0.000343759
3	chr1:109946850:C:A	109946850	A,A	C,C	1,1	-inf,-inf	inf,inf	0.193495,2.20833	0.000204721	0.000345628
3	chr1:108531014:A:AG	108531014	NA,AG	NA,A	NA,1	NA,inf	NA,inf	NA,0.905958	0.000204598	0.000343365
3	chr1:109331170:C:G	109331170	NA,G	NA,C	NA,1	NA,-inf	NA,inf	NA,1.36208	0.000203626	0.000342047
3	chr1:110223029:T:C	110223029	NA,C	NA,T	NA,1	NA,-inf	NA,inf	NA,0.833019	0.00020338	0.000339197
3	chr1:109785584:G:A	109785584	NA,A	NA,G	NA,1	NA,-inf	NA,inf	NA,0.683647	0.000203344	0.000343942
3	chr1:109030536:T:C	109030536	C,C	T,T	1,1	-inf,inf	inf,inf	0.453108,1.23683	0.000203135	0.000346013
3	chr1:109231537:G:C	109231537	NA,C	NA,G	NA,1	NA,inf	NA,inf	NA,0.289477	0.000202091	0.000339835
3	chr1:108993479:AAAAT:A	108993479	NA,A	NA,AAAAT	NA,1	NA,inf	NA,inf	NA,0.633321	0.000201553	0.000332378
3	chr1:109100679:G:A	109100679	NA,A	NA,G	NA,1	NA,-inf	NA,inf	NA,0.567042	0.000200786	0.000333191
3	chr1:108701754:A:T	108701754	NA,T	NA,A	NA,1	NA,-inf	NA,inf	NA,0.582379	0.000200427	0.000335321
3	chr1:110180327:A:C	110180327	NA,C	NA,A	NA,1	NA,-inf	NA,inf	NA,0.942851	0.000200004	0.00033279
3	chr1:110147603:G:A	110147603	NA,A	NA,G	NA,1	NA,inf	NA,inf	NA,1.01836	0.000199987	0.000334945
3	chr1:109980523:A:G	109980523	NA,G	NA,A	NA,1	NA,inf	NA,inf	NA,0.763232	0.000199981	0.000333611
3	chr1:108767925:A:C	108767925	NA,C	NA,A	NA,1	NA,-inf	NA,inf	NA,0.871604	0.000199146	0.000334219
3	chr1:108812651:A:C	108812651	NA,C	NA,A	NA,1	NA,-inf	NA,inf	NA,0.87144	0.000199092	0.000334128
3	chr1:109008903:C:A	109008903	A,NA	C,NA	1,NA	inf,NA	inf,NA	0.707153,NA	0.000198888	0.000329669
3	chr1:109660932:G:T	109660932	T,T	G,G	1,1	-inf,-inf	inf,inf	0.286202,3.16858	0.000198507	0.000334121
3	chr1:108866547:C:T	108866547	T,NA	C,NA	1,NA	-inf,NA	inf,NA	0.187402,NA	0.000197828	0.000334292
3	chr1:109594316:T:TA	109594316	TA,TA	T,T	1,1	inf,inf	inf,inf	0.794189,2.56727	0.000197511	0.000331743
3	chr1:109469373:T:G	109469373	G,G	T,T	1,1	inf,inf	inf,inf	3.34566,1.68096	0.000196846	0.000332291
3	chr1:108891607:A:C	108891607	C,NA	A,NA	1,NA	-inf,NA	inf,NA	0.170885,NA	0.000196526	0.000331907
3	chr1:110131224:G:A	110131224	A,NA	G,NA	1,NA	inf,NA	inf,NA	1.04082,NA	0.000196499	0.000323993
3	chr1:110244537:G:T	110244537	T,NA	G,NA	1,NA	-inf,NA	inf,NA	0.754478,NA	0.000196491	0.000336259
3	chr1:108572684:C:T	108572684	NA,T	NA,C	NA,1	NA,inf	NA,inf	NA,0.642911	0.000196478	0.000328104
3	chr1:109300100:G:C	109300100	NA,C	NA,G	NA,1	NA,-inf	NA,inf	NA,0.980957	0.000195723	0.000327436
3	chr1:108944594:C:G	108944594	NA,G	NA,C	NA,1	NA,-inf	NA,inf	NA,0.691398	0.000195176	0.00032488
3	chr1:108584313:G:C	108584313	NA,C	NA,G	NA,1	NA,inf	NA,inf	NA,0.647131	0.000195083	0.000325681
3	chr1:108563244:A:G	108563244	NA,G	NA,A	NA,1	NA,inf	NA,inf	NA,0.653245	0.00019507	0.000325676
3	chr1:110105376:C:T	110105376	NA,T	NA,C	NA,1	NA,-inf	NA,inf	NA,0.876676	0.000194593	0.000327063
3	chr1:109131757:G:A	109131757	NA,A	NA,G	NA,1	NA,-inf	NA,inf	NA,1.3472	0.000194557	0.000323936
3	chr1:108563354:T:G	108563354	NA,G	NA,T	NA,1	NA,inf	NA,inf	NA,0.648623	0.000194207	0.000324237
3	chr1:108563961:G:A	108563961	NA,A	NA,G	NA,1	NA,inf	NA,inf	NA,0.648623	0.000194207	0.000324237
3	chr1:109343848:G:A	109343848	NA,A	NA,G	NA,1	NA,-inf	NA,inf	NA,1.05462	0.000194016	0.000319194
3	chr1:109309110:G:C	109309110	NA,C	NA,G	NA,1	NA,-inf	NA,inf	NA,0.471213	0.000193636	0.000317862
3	chr1:108838034:G:A	108838034	NA,A	NA,G	NA,1	NA,-inf	NA,inf	NA,0.664594	0.000193235	0.000323841
3	chr1:110183162:TATACAC:T	110183162	NA,T	NA,TATACAC	NA,1	NA,inf	NA,inf	NA,0.852783	0.00019299	0.000324669
3	chr1:109763396:G:A	109763396	NA,A	NA,G	NA,1	NA,-inf	NA,inf	NA,0.756099	0.000192988	0.000319446
3	chr1:109666400:G:C	109666400	NA,C	NA,G	NA,1	NA,-inf	NA,inf	NA,0.829971	0.000192833	0.000312469
3	chr1:109707641:C:T	109707641	NA,T	NA,C	NA,1	NA,inf	NA,inf	NA,0.620531	0.000192803	0.000317095
3	chr1:110146912:G:A	110146912	NA,A	NA,G	NA,1	NA,inf	NA,inf	NA,0.986146	0.000192791	0.000322901
3	chr1:109443339:A:G	109443339	NA,G	NA,A	NA,1	NA,inf	NA,inf	NA,1.16511	0.000192525	0.000323377
3	chr1:109007426:G:T	109007426	NA,T	NA,G	NA,1	NA,inf	NA,inf	NA,0.846146	0.00019226	0.000315128
3	chr1:109708960:G:A	109708960	NA,A	NA,G	NA,1	NA,inf	NA,inf	NA,0.977894	0.000192221	0.000319854
3	chr1:109455748:A:G	109455748	G,NA	A,NA	1,NA	inf,NA	inf,NA	0.751294,NA	0.000191875	0.000368069
3	chr1:108575848:G:A	108575848	NA,A	NA,G	NA,1	NA,inf	NA,inf	NA,0.638466	0.000191839	0.000320282
3	chr1:108572111:C:T	108572111	NA,T	NA,C	NA,1	NA,inf	NA,inf	NA,0.63812	0.000191763	0.000320158
3	chr1:108573561:C:T	108573561	NA,T	NA,C	NA,1	NA,inf	NA,inf	NA,0.63812	0.000191763	0.000320158
3	chr1:108575893:A:G	108575893	NA,G	NA,A	NA,1	NA,inf	NA,inf	NA,0.63812	0.000191763	0.000320158
3	chr1:108585381:G:A	108585381	NA,A	NA,G	NA,1	NA,inf	NA,inf	NA,0.63812	0.000191763	0.000320158
3	chr1:108580424:C:G	108580424	NA,G	NA,C	NA,1	NA,inf	NA,inf	NA,0.63812	0.000191763	0.000320158
3	chr1:108977360:G:T	108977360	T,T	G,G	1,1	-inf,inf	inf,inf	2.00507,0.185327	0.000191706	0.000334653
3	chr1:108571810:A:G	108571810	NA,G	NA,A	NA,1	NA,inf	NA,inf	NA,0.637025	0.000191414	0.000319577
3	chr1:108944040:G:A	108944040	NA,A	NA,G	NA,1	NA,-inf	NA,inf	NA,0.678276	0.000191124	0.000318213
3	chr1:109862294:G:A	109862294	NA,A	NA,G	NA,1	NA,inf	NA,inf	NA,1.03665	0.000190848	0.000320171
3	chr1:108532611:A:T	108532611	T,NA	A,NA	1,NA	-inf,NA	inf,NA	0.347718,NA	0.000190612	0.00032659
3	chr1:109082143:T:A	109082143	NA,A	NA,T	NA,1	NA,-inf	NA,inf	NA,1.15182	0.000190591	0.000318218
3	chr1:108931405:A:G	108931405	G,NA	A,NA	1,NA	-inf,NA	inf,NA	0.166513,NA	0.00019041	0.000321385
3	chr1:109270169:C:T	109270169	NA,T	NA,C	NA,1	NA,inf	NA,inf	NA,2.69785	0.00019034	0.000317812
3	chr1:108485019:G:A	108485019	NA,A	NA,G	NA,1	NA,-inf	NA,inf	NA,0.847628	0.000190133	0.000318225
3	chr1:110033323:T:C	110033323	C,NA	T,NA	1,NA	inf,NA	inf,NA	1.01554,NA	0.000189969	0.000308586
3	chr1:110097043:A:G	110097043	NA,G	NA,A	NA,1	NA,inf	NA,inf	NA,0.762641	0.000189862	0.000319595
3	chr1:109810524:T:C	109810524	NA,C	NA,T	NA,1	NA,inf	NA,inf	NA,0.588283	0.000189799	0.000315957
3	chr1:109733239:T:C	109733239	C,C	T,T	1,1	inf,inf	inf,inf	0.298999,1.54881	0.000189788	0.000309707
3	chr1:109220029:TG:T	109220029	T,NA	TG,NA	1,NA	inf,NA	inf,NA	0.916597,NA	0.000189623	0.000289824
3	chr1:109640839:T:C	109640839	NA,C	NA,T	NA,1	NA,-inf	NA,inf	NA,0.946695	0.000188574	0.000306001
3	chr1:108538321:G:A	108538321	NA,A	NA,G	NA,1	NA,inf	NA,inf	NA,0.655421	0.000188333	0.00031431
3	chr1:108566145:G:A	108566145	NA,A	NA,G	NA,1	NA,inf	NA,inf	NA,0.631832	0.000188139	0.000314124
3	chr1:108999185:C:G	108999185	NA,G	NA,C	NA,1	NA,inf	NA,inf	NA,0.83201	0.000187985	0.000308192
3	chr1:108566143:T:TA	108566143	NA,TA	NA,T	NA,1	NA,inf	NA,inf	NA,0.63134	0.000187965	0.000313834
3	chr1:108567276:G:A	108567276	NA,A	NA,G	NA,1	NA,inf	NA,inf	NA,0.631034	0.000187811	0.000313578
3	chr1:108567374:C:G	108567374	NA,G	NA,C	NA,1	NA,inf	NA,inf	NA,0.631034	0.000187811	0.000313578
3	chr1:108573445:A:G	108573445	NA,G	NA,A	NA,1	NA,inf	NA,inf	NA,0.629834	0.000187435	0.000312952
3	chr1:109323291:T:G	109323291	NA,G	NA,T	NA,1	NA,-inf	NA,inf	NA,1.06826	0.000187352	0.000315589
3	chr1:109036697:G:A	109036697	A,A	G,G	1,1	inf,inf	inf,inf	0.809182,1.77643	0.000187155	0.000319813
3	chr1:109244290:G:A	109244290	NA,A	NA,G	NA,1	NA,-inf	NA,inf	NA,0.272472	0.000187061	0.000312506
3	chr1:109258921:A:G	109258921	G,NA	A,NA	1,NA	inf,NA	inf,NA	0.406243,NA	0.000186639	0.000308359
3	chr1:109016184:T:C	109016184	NA,C	NA,T	NA,1	NA,inf	NA,inf	NA,0.826624	0.000185953	0.000304914
3	chr1:109723359:G:A	109723359	NA,A	NA,G	NA,1	NA,-inf	NA,inf	NA,0.929771	0.000185863	0.000314317
3	chr1:109322121:T:C	109322121	NA,C	NA,T	NA,1	NA,inf	NA,inf	NA,0.293922	0.000185781	0.000310488
3	chr1:109084188:A:G	109084188	NA,G	NA,A	NA,1	NA,inf	NA,inf	NA,1.30836	0.0001856	0.000310942
3	chr1:109017074:C:T	109017074	T,NA	C,NA	1,NA	-inf,NA	inf,NA	1.0765,NA	0.00018553	0.000301445
3	chr1:109060032:C:CTA	109060032	NA,CTA	NA,C	NA,1	NA,inf	NA,inf	NA,0.860195	0.000185377	0.000311683
3	chr1:109312675:T:C	109312675	NA,C	NA,T	NA,1	NA,inf	NA,inf	NA,0.434797	0.000185215	0.000310367
3	chr1:109407927:C:A	109407927	NA,A	NA,C	NA,1	NA,inf	NA,inf	NA,0.292543	0.000185199	0.000309517
3	chr1:110037026:G:A	110037026	NA,A	NA,G	NA,1	NA,inf	NA,inf	NA,0.726466	0.00018513	0.000309303
3	chr1:109369966:G:C	109369966	NA,C	NA,G	NA,1	NA,inf	NA,inf	NA,0.291792	0.000184761	0.000308785
3	chr1:109005996:G:A	109005996	NA,A	NA,G	NA,1	NA,inf	NA,inf	NA,0.620605	0.000184562	0.000304801
3	chr1:108925476:T:A	108925476	A,NA	T,NA	1,NA	-inf,NA	inf,NA	1.19128,NA	0.000184144	0.000313697
3	chr1:110040289:C:T	110040289	NA,T	NA,C	NA,1	NA,inf	NA,inf	NA,0.741914	0.000183909	0.000307041
3	chr1:108564212:C:T	108564212	NA,T	NA,C	NA,1	NA,inf	NA,inf	NA,0.617258	0.000183733	0.00030679
3	chr1:109798505:TCC:T	109798505	T,T	TCC,TCC	1,1	inf,-inf	inf,inf	0.78496,1.48409	0.000183673	0.000307782
3	chr1:109042927:G:A	109042927	A,A	G,G	1,1	inf,inf	inf,inf	0.811145,1.77434	0.000183207	0.000310606
3	chr1:109319357:C:T	109319357	NA,T	NA,C	NA,1	NA,inf	NA,inf	NA,0.287638	0.000183098	0.000306004
3	chr1:109422992:G:A	109422992	NA,A	NA,G	NA,1	NA,-inf	NA,inf	NA,0.440693	0.000182545	0.000299795
3	chr1:109010730:C:G	109010730	G,G	C,C	1,1	-inf,inf	inf,inf	1.96402,0.236303	0.000182099	0.000317721
3	chr1:109447659:T:C	109447659	NA,C	NA,T	NA,1	NA,inf	NA,inf	NA,0.273642	0.000182001	0.000304149
3	chr1:109464530:A:G	109464530	NA,G	NA,A	NA,1	NA,inf	NA,inf	NA,0.286356	0.000181734	0.000303743
3	chr1:108843128:T:C	108843128	NA,C	NA,T	NA,1	NA,-inf	NA,inf	NA,0.591681	0.000181719	0.00030504
3	chr1:109292088:G:C	109292088	NA,C	NA,G	NA,1	NA,inf	NA,inf	NA,0.0693846	0.000181578	0.000304465
3	chr1:110151274:A:G	110151274	NA,G	NA,A	NA,1	NA,inf	NA,inf	NA,0.999056	0.000181478	0.000304554
3	chr1:109495397:G:A	109495397	A,NA	G,NA	1,NA	inf,NA	inf,NA	0.199471,NA	0.000181408	0.000277785
3	chr1:108997438:A:G	108997438	G,G	A,A	1,1	-inf,inf	inf,inf	1.96533,0.232483	0.00018134	0.000316231
3	chr1:108979393:G:A	108979393	A,A	G,G	1,1	-inf,inf	inf,inf	1.99263,0.201754	0.000181289	0.000316334
3	chr1:109499466:C:A	109499466	NA,A	NA,C	NA,1	NA,inf	NA,inf	NA,0.76841	0.000181269	0.000301952
3	chr1:108579585:C:T	108579585	NA,T	NA,C	NA,1	NA,inf	NA,inf	NA,0.610931	0.000181258	0.000302682
3	chr1:108805066:A:AT	108805066	NA,AT	NA,A	NA,1	NA,-inf	NA,inf	NA,1.00256	0.000180923	0.000302862
3	chr1:110183753:G:A	110183753	NA,A	NA,G	NA,1	NA,inf	NA,inf	NA,0.822834	0.000180677	0.000303964
3	chr1:109164400:C:T	109164400	NA,T	NA,C	NA,1	NA,inf	NA,inf	NA,1.42877	0.000180106	0.000299846
3	chr1:109446323:G:A	109446323	NA,A	NA,G	NA,1	NA,-inf	NA,inf	NA,0.435297	0.000179991	0.000295571
3	chr1:109194290:T:C	109194290	NA,C	NA,T	NA,1	NA,inf	NA,inf	NA,0.371834	0.000179903	0.000294321
3	chr1:110168036:C:G	110168036	NA,G	NA,C	NA,1	NA,-inf	NA,inf	NA,0.716114	0.00017966	0.000298474
3	chr1:108507029:C:T	108507029	NA,T	NA,C	NA,1	NA,-inf	NA,inf	NA,0.686264	0.000179563	0.000299603
3	chr1:110150265:C:G	110150265	NA,G	NA,C	NA,1	NA,inf	NA,inf	NA,0.706634	0.000179536	0.00030164
3	chr1:110172806:C:T	110172806	NA,T	NA,C	NA,1	NA,-inf	NA,inf	NA,0.725685	0.000179511	0.000299869
3	chr1:109785207:C:T	109785207	NA,T	NA,C	NA,1	NA,-inf	NA,inf	NA,0.607456	0.000179497	0.000303623
3	chr1:108837211:G:A	108837211	NA,A	NA,G	NA,1	NA,-inf	NA,inf	NA,0.687664	0.000179446	0.000300763
3	chr1:109186084:A:T	109186084	NA,T	NA,A	NA,1	NA,-inf	NA,inf	NA,0.895746	0.000179444	0.000300871
3	chr1:109270695:C:T	109270695	NA,T	NA,C	NA,1	NA,inf	NA,inf	NA,0.325384	0.000179354	0.000302196
3	chr1:109852759:G:A	109852759	NA,A	NA,G	NA,1	NA,-inf	NA,inf	NA,0.882474	0.000179289	0.000299402
3	chr1:108535493:TTA:T	108535493	NA,T	NA,TTA	NA,1	NA,inf	NA,inf	NA,0.636092	0.000178811	0.000297647
3	chr1:109250412:C:T	109250412	T,NA	C,NA	1,NA	inf,NA	inf,NA	0.861448,NA	0.000178755	0.00030494
3	chr1:109851532:A:G	109851532	G,G	A,A	1,1	-inf,-inf	inf,inf	2.23481,0.0878871	0.000178378	0.000282412
3	chr1:108980880:C:T	108980880	T,T	C,C	1,1	-inf,inf	inf,inf	1.98021,0.169764	0.000178127	0.000310857
3	chr1:109969910:C:T	109969910	NA,T	NA,C	NA,1	NA,-inf	NA,inf	NA,0.598044	0.000177859	0.000299364
3	chr1:108575932:A:C	108575932	NA,C	NA,A	NA,1	NA,inf	NA,inf	NA,0.600665	0.000177767	0.000296844
3	chr1:109085087:G:T	109085087	NA,T	NA,G	NA,1	NA,inf	NA,inf	NA,1.26532	0.000177702	0.000297708
3	chr1:110140773:G:A	110140773	NA,A	NA,G	NA,1	NA,inf	NA,inf	NA,0.942102	0.000177645	0.000297791
3	chr1:108510780:G:A	108510780	NA,A	NA,G	NA,1	NA,-inf	NA,inf	NA,0.811457	0.000177148	0.000296483
3	chr1:109236451:G:A	109236451	A,NA	G,NA	1,NA	inf,NA	inf,NA	0.619922,NA	0.000177073	0.000302301
3	chr1:109476793:A:T	109476793	NA,T	NA,A	NA,1	NA,-inf	NA,inf	NA,0.520772	0.00017694	0.00029105
3	chr1:108661828:C:T	108661828	NA,T	NA,C	NA,1	NA,-inf	NA,inf	NA,0.829237	0.000176325	0.000295018
3	chr1:108657962:AC:A	108657962	NA,A	NA,AC	NA,1	NA,inf	NA,inf	NA,0.775334	0.000176298	0.000294324
3	chr1:109662976:G:A	109662976	NA,A	NA,G	NA,1	NA,inf	NA,inf	NA,1.01094	0.000175986	0.000295377
3	chr1:109907487:AAG:A	109907487	NA,A	NA,AAG	NA,1	NA,-inf	NA,inf	NA,0.763952	0.000174898	0.000292085
3	chr1:108793733:G:A	108793733	NA,A	NA,G	NA,1	NA,-inf	NA,inf	NA,0.792737	0.000174838	0.000293357
3	chr1:108782963:C:T	108782963	NA,T	NA,C	NA,1	NA,-inf	NA,inf	NA,0.792737	0.000174838	0.000293357
3	chr1:109436539:C:A	109436539	NA,A	NA,C	NA,1	NA,inf	NA,inf	NA,0.270483	0.000174218	0.000291211
3	chr1:108800924:T:C	108800924	NA,C	NA,T	NA,1	NA,-inf	NA,inf	NA,0.789507	0.00017401	0.000291966
3	chr1:109179567:T:C	109179567	NA,C	NA,T	NA,1	NA,-inf	NA,inf	NA,1.20938	0.000173388	0.000289018
3	chr1:109366127:G:A	109366127	A,NA	G,NA	1,NA	-inf,NA	inf,NA	2.44442,NA	0.000173373	0.000295463
3	chr1:109455440:C:T	109455440	NA,T	NA,C	NA,1	NA,inf	NA,inf	NA,0.256891	0.000173133	0.000289324
3	chr1:108587539:T:C	108587539	NA,C	NA,T	NA,1	NA,inf	NA,inf	NA,0.584014	0.00017273	0.000288458
3	chr1:109008630:C:T	109008630	T,T	C,C	1,1	-inf,inf	inf,inf	1.92972,0.270478	0.000172698	0.000301067
3	chr1:108832505:G:A	108832505	NA,A	NA,G	NA,1	NA,-inf	NA,inf	NA,0.60502	0.000172692	0.000289297
3	chr1:108581148:T:C	108581148	NA,C	NA,T	NA,1	NA,inf	NA,inf	NA,0.583981	0.00017268	0.000288374
3	chr1:110135686:ACT:A	110135686	NA,A	NA,ACT	NA,1	NA,-inf	NA,inf	NA,0.599898	0.000172548	0.000289905
3	chr1:109826725:G:A	109826725	NA,A	NA,G	NA,1	NA,-inf	NA,inf	NA,0.812892	0.000172381	0.0002853
3	chr1:109809279:C:T	109809279	NA,T	NA,C	NA,1	NA,inf	NA,inf	NA,0.536589	0.000172232	0.0002869
3	chr1:109628544:GC:G	109628544	NA,G	NA,GC	NA,1	NA,-inf	NA,inf	NA,0.952609	0.000171994	0.000280121
3	chr1:109053479:C:T	109053479	NA,T	NA,C	NA,1	NA,-inf	NA,inf	NA,0.0205969	0.000171857	0.000287027
3	chr1:109628019:C:T	109628019	T,NA	C,NA	1,NA	-inf,NA	inf,NA	1.89327,NA	0.000171845	0.000291656
3	chr1:109851652:T:C	109851652	C,C	T,T	1,1	-inf,-inf	inf,inf	2.21682,0.0804165	0.000171526	0.000271625
3	chr1:109865275:T:A	109865275	NA,A	NA,T	NA,1	NA,inf	NA,inf	NA,0.648737	0.000171332	0.000286933
3	chr1:109728612:G:C	109728612	C,C	G,G	1,1	inf,inf	inf,inf	0.415491,1.2932	0.00017117	0.000288176
3	chr1:108596717:G:A	108596717	NA,A	NA,G	NA,1	NA,inf	NA,inf	NA,0.637196	0.000171021	0.000286998
3	chr1:108673868:AATAGATATT:A	108673868	NA,A	NA,AATAGATATT	NA,1	NA,inf	NA,inf	NA,0.808211	0.000170959	0.000287519
3	chr1:110106347:C:T	110106347	NA,T	NA,C	NA,1	NA,-inf	NA,inf	NA,0.804603	0.000170711	0.000286657
3	chr1:110131973:C:T	110131973	NA,T	NA,C	NA,1	NA,inf	NA,inf	NA,0.722645	0.000170684	0.000287043
3	chr1:109772287:C:A	109772287	NA,A	NA,C	NA,1	NA,-inf	NA,inf	NA,0.597123	0.000170674	0.000286549
3	chr1:109628838:C:T	109628838	NA,T	NA,C	NA,1	NA,-inf	NA,inf	NA,0.942847	0.000169995	0.000276268
3	chr1:109278880:C:G	109278880	NA,G	NA,C	NA,1	NA,-inf	NA,inf	NA,1.42478	0.000169992	0.00028305
3	chr1:108671842:C:A	108671842	NA,A	NA,C	NA,1	NA,inf	NA,inf	NA,0.804445	0.000169936	0.000285799
3	chr1:109865145:G:A	109865145	NA,A	NA,G	NA,1	NA,-inf	NA,inf	NA,0.893314	0.000169849	0.000283508
3	chr1:110036741:C:T	110036741	NA,T	NA,C	NA,1	NA,inf	NA,inf	NA,0.701681	0.000169842	0.000283969
3	chr1:109011940:T:C	109011940	C,C	T,T	1,1	-inf,inf	inf,inf	1.9395,0.232231	0.000169682	0.00029585
3	chr1:110146531:C:T	110146531	NA,T	NA,C	NA,1	NA,inf	NA,inf	NA,0.897296	0.000169545	0.000284031
3	chr1:110084148:G:A	110084148	NA,A	NA,G	NA,1	NA,-inf	NA,inf	NA,0.740846	0.000169337	0.000282515
3	chr1:108705299:G:A	108705299	NA,A	NA,G	NA,1	NA,-inf	NA,inf	NA,0.603359	0.000169335	0.000284478
3	chr1:109855841:A:G	109855841	NA,G	NA,A	NA,1	NA,inf	NA,inf	NA,0.963383	0.000169313	0.000283971
3	chr1:109856621:C:T	109856621	NA,T	NA,C	NA,1	NA,inf	NA,inf	NA,0.959838	0.00016923	0.000283834
3	chr1:108735600:A:G	108735600	NA,G	NA,A	NA,1	NA,-inf	NA,inf	NA,0.772161	0.000169091	0.00028373
3	chr1:108690742:A:G	108690742	NA,G	NA,A	NA,1	NA,-inf	NA,inf	NA,0.411587	0.000168961	0.000282557
3	chr1:110236985:C:T	110236985	NA,T	NA,C	NA,1	NA,-inf	NA,inf	NA,0.63669	0.000168748	0.00028183
3	chr1:109233252:C:T	109233252	NA,T	NA,C	NA,1	NA,inf	NA,inf	NA,0.330541	0.000168678	0.000282856
3	chr1:109575798:G:A	109575798	NA,A	NA,G	NA,1	NA,-inf	NA,inf	NA,0.0891303	0.00016853	0.000281163
3	chr1:109331486:T:C	109331486	NA,C	NA,T	NA,1	NA,-inf	NA,inf	NA,0.405997	0.000168294	0.000276695
3	chr1:108750389:A:G	108750389	NA,G	NA,A	NA,1	NA,inf	NA,inf	NA,0.89692	0.00016811	0.000281591
3	chr1:108825954:AC:A	108825954	A,NA	AC,NA	1,NA	-inf,NA	inf,NA	1.16735,NA	0.000168041	0.000284574
3	chr1:109503644:C:T	109503644	NA,T	NA,C	NA,1	NA,-inf	NA,inf	NA,0.856905	0.000167485	0.000282336
3	chr1:109772484:C:T	109772484	NA,T	NA,C	NA,1	NA,-inf	NA,inf	NA,0.556238	0.000167061	0.000280539
3	chr1:109157406:T:C	109157406	C,NA	T,NA	1,NA	inf,NA	inf,NA	0.146443,NA	0.000166937	0.000271507
3	chr1:108637096:G:A	108637096	NA,A	NA,G	NA,1	NA,inf	NA,inf	NA,0.742588	0.000166796	0.000279446
3	chr1:108996293:C:A	108996293	A,A	C,C	1,1	-inf,inf	inf,inf	1.93948,0.181368	0.00016655	0.000290429
3	chr1:109830883:G:C	109830883	NA,C	NA,G	NA,1	NA,inf	NA,inf	NA,0.537631	0.000165693	0.000276724
3	chr1:109836216:C:T	109836216	NA,T	NA,C	NA,1	NA,-inf	NA,inf	NA,0.783928	0.000165681	0.000276849
3	chr1:110057430:G:A	110057430	NA,A	NA,G	NA,1	NA,inf	NA,inf	NA,0.810344	0.000165567	0.000277132
3	chr1:108999788:T:C	108999788	C,C	T,T	1,1	-inf,inf	inf,inf	1.86699,0.313437	0.000165364	0.000288202
3	chr1:109618938:G:A	109618938	NA,A	NA,G	NA,1	NA,-inf	NA,inf	NA,0.811945	0.000165335	0.000278761
3	chr1:108742011:T:C	108742011	C,NA	T,NA	1,NA	-inf,NA	inf,NA	1.16008,NA	0.000165216	0.000279836
3	chr1:110031668:G:T	110031668	NA,T	NA,G	NA,1	NA,inf	NA,inf	NA,0.678307	0.000165098	0.000275637
3	chr1:110240159:A:C	110240159	C,C	A,A	1,1	inf,-inf	inf,inf	2.59253,0.273898	0.000164801	0.000275969
3	chr1:109253352:C:T	109253352	NA,T	NA,C	NA,1	NA,inf	NA,inf	NA,0.369583	0.000164754	0.000276127
3	chr1:109423193:C:T	109423193	NA,T	NA,C	NA,1	NA,inf	NA,inf	NA,0.247803	0.000164684	0.000275333
3	chr1:109198543:T:A	109198543	A,NA	T,NA	1,NA	inf,NA	inf,NA	0.331707,NA	0.000164635	0.000271505
3	chr1:108689387:C:T	108689387	NA,T	NA,C	NA,1	NA,-inf	NA,inf	NA,0.420858	0.000164488	0.000274475
3	chr1:109516668:C:T	109516668	T,NA	C,NA	1,NA	-inf,NA	inf,NA	0.289418,NA	0.000164138	0.000279499
3	chr1:109618380:C:T	109618380	NA,T	NA,C	NA,1	NA,-inf	NA,inf	NA,1.00511	0.00016403	0.000265394
3	chr1:108656374:C:T	108656374	NA,T	NA,C	NA,1	NA,inf	NA,inf	NA,0.572457	0.000164005	0.000275117
3	chr1:109814412:C:T	109814412	NA,T	NA,C	NA,1	NA,inf	NA,inf	NA,0.54243	0.000163959	0.000273245
3	chr1:110249200:C:T	110249200	T,T	C,C	1,1	inf,-inf	inf,inf	2.3174,0.579235	0.000163933	0.000278593
3	chr1:108953848:T:A	108953848	NA,A	NA,T	NA,1	NA,inf	NA,inf	NA,0.771711	0.000163892	0.000274796
3	chr1:109039501:G:A	109039501	A,A	G,G	1,1	-inf,inf	inf,inf	1.92944,0.208796	0.000163651	0.000286123
3	chr1:108672682:A:G	108672682	NA,G	NA,A	NA,1	NA,-inf	NA,inf	NA,0.455218	0.000163598	0.000272637
3	chr1:109806149:A:C	109806149	NA,C	NA,A	NA,1	NA,-inf	NA,inf	NA,0.698277	0.000163469	0.00027334
3	chr1:109992723:A:G	109992723	NA,G	NA,A	NA,1	NA,inf	NA,inf	NA,0.644391	0.000163374	0.00027273
3	chr1:109238563:A:G	109238563	NA,G	NA,A	NA,1	NA,inf	NA,inf	NA,0.264683	0.000163285	0.000273788
3	chr1:109120354:G:A	109120354	NA,A	NA,G	NA,1	NA,inf	NA,inf	NA,0.519393	0.000163211	0.000274325
3	chr1:109837529:T:C	109837529	NA,C	NA,T	NA,1	NA,inf	NA,inf	NA,0.988383	0.000162845	0.000273962
3	chr1:109208272:G:A	109208272	NA,A	NA,G	NA,1	NA,inf	NA,inf	NA,0.309745	0.000162798	0.000267515
3	chr1:109266864:C:T	109266864	NA,T	NA,C	NA,1	NA,inf	NA,inf	NA,0.308632	0.000162793	0.000272415
3	chr1:108994611:AC:A	108994611	A,A	AC,AC	1,1	-inf,inf	inf,inf	1.91599,0.229564	0.000162686	0.000283516
3	chr1:109101250:C:T	109101250	NA,T	NA,C	NA,1	NA,inf	NA,inf	NA,0.0247258	0.000162649	0.000271465
3	chr1:109476963:C:T	109476963	NA,T	NA,C	NA,1	NA,-inf	NA,inf	NA,0.401752	0.000162582	0.000267119
3	chr1:108692223:C:G	108692223	NA,G	NA,C	NA,1	NA,-inf	NA,inf	NA,0.391722	0.000161991	0.000270906
3	chr1:109809757:T:A	109809757	NA,A	NA,T	NA,1	NA,inf	NA,inf	NA,0.521059	0.000161902	0.000269716
3	chr1:109104668:A:T	109104668	NA,T	NA,A	NA,1	NA,inf	NA,inf	NA,0.0260598	0.000161827	0.000270097
3	chr1:109102917:G:C	109102917	NA,C	NA,G	NA,1	NA,inf	NA,inf	NA,0.0261825	0.00016172	0.000269922
3	chr1:109793281:G:C	109793281	NA,C	NA,G	NA,1	NA,inf	NA,inf	NA,0.801695	0.000161624	0.000271868
3	chr1:110270485:G:A	110270485	NA,A	NA,G	NA,1	NA,-inf	NA,inf	NA,0.65283	0.000161108	0.00026882
3	chr1:110270486:C:A	110270486	NA,A	NA,C	NA,1	NA,-inf	NA,inf	NA,0.65283	0.000161108	0.00026882
3	chr1:110270688:A:G	110270688	NA,G	NA,A	NA,1	NA,-inf	NA,inf	NA,0.65283	0.000161108	0.00026882
3	chr1:110270631:GAACA:G	110270631	NA,G	NA,GAACA	NA,1	NA,-inf	NA,inf	NA,0.65283	0.000161108	0.00026882
3	chr1:109480582:T:TGCCCCAGA	109480582	NA,TGCCCCAGA	NA,T	NA,1	NA,inf	NA,inf	NA,0.304249	0.000161074	0.000268452
3	chr1:109848597:T:TG	109848597	TG,TG	T,T	1,1	-inf,-inf	inf,inf	2.18497,0.0807788	0.000160963	0.000254666
3	chr1:109510097:A:G	109510097	NA,G	NA,A	NA,1	NA,inf	NA,inf	NA,0.559799	0.000160829	0.000273176
3	chr1:110269402:C:T	110269402	NA,T	NA,C	NA,1	NA,-inf	NA,inf	NA,0.651355	0.000160745	0.000268219
3	chr1:109960000:T:C	109960000	NA,C	NA,T	NA,1	NA,inf	NA,inf	NA,0.648182	0.000160653	0.000269323
3	chr1:109209427:C:G	109209427	NA,G	NA,C	NA,1	NA,inf	NA,inf	NA,0.308201	0.000160542	0.000263606
3	chr1:110239140:G:A	110239140	NA,A	NA,G	NA,1	NA,-inf	NA,inf	NA,0.758198	0.000160331	0.000268141
3	chr1:109040214:A:G	109040214	NA,G	NA,A	NA,1	NA,inf	NA,inf	NA,0.568212	0.000159997	0.00026432
3	chr1:108641145:G:A	108641145	NA,A	NA,G	NA,1	NA,inf	NA,inf	NA,0.757735	0.000159942	0.000268912
3	chr1:108980262:G:A	108980262	A,NA	G,NA	1,NA	-inf,NA	inf,NA	1.01439,NA	0.000159776	0.000260133
3	chr1:110100180:C:T	110100180	NA,T	NA,C	NA,1	NA,-inf	NA,inf	NA,0.744264	0.000159488	0.000267493
3	chr1:110198563:G:A	110198563	NA,A	NA,G	NA,1	NA,-inf	NA,inf	NA,0.725176	0.000159486	0.000266597
3	chr1:109529578:C:CA	109529578	NA,CA	NA,C	NA,1	NA,-inf	NA,inf	NA,0.551539	0.000159281	0.000268853
3	chr1:108732090:T:A	108732090	NA,A	NA,T	NA,1	NA,inf	NA,inf	NA,0.706854	0.000159062	0.000266775
3	chr1:109361470:A:C	109361470	NA,C	NA,A	NA,1	NA,-inf	NA,inf	NA,0.373429	0.000158936	0.000261459
3	chr1:108531626:G:A	108531626	NA,A	NA,G	NA,1	NA,inf	NA,inf	NA,0.762073	0.000158718	0.000266582
3	chr1:110208202:C:T	110208202	NA,T	NA,C	NA,1	NA,-inf	NA,inf	NA,0.641534	0.000158564	0.000263342
3	chr1:110269463:C:T	110269463	NA,T	NA,C	NA,1	NA,-inf	NA,inf	NA,0.644387	0.000158311	0.000264168
3	chr1:109091720:T:C	109091720	NA,C	NA,T	NA,1	NA,inf	NA,inf	NA,0.0328297	0.000158206	0.000264085
3	chr1:110133187:G:C	110133187	NA,C	NA,G	NA,1	NA,inf	NA,inf	NA,0.63855	0.000158155	0.000265808
3	chr1:110106592:G:A	110106592	A,NA	G,NA	1,NA	inf,NA	inf,NA	1.13468,NA	0.000158079	0.000259727
3	chr1:109837639:C:T	109837639	NA,T	NA,C	NA,1	NA,-inf	NA,inf	NA,0.752665	0.000157897	0.000263909
3	chr1:110078899:T:C	110078899	C,NA	T,NA	1,NA	-inf,NA	inf,NA	0.613718,NA	0.000157893	0.00027149
3	chr1:108837509:T:G	108837509	NA,G	NA,T	NA,1	NA,-inf	NA,inf	NA,0.61376	0.000157863	0.000264603
3	chr1:108660938:A:G	108660938	NA,G	NA,A	NA,1	NA,-inf	NA,inf	NA,0.461688	0.000157537	0.000264137
3	chr1:110225744:G:A	110225744	NA,A	NA,G	NA,1	NA,inf	NA,inf	NA,0.773336	0.000157365	0.000264148
3	chr1:110163935:G:C	110163935	NA,C	NA,G	NA,1	NA,inf	NA,inf	NA,0.602675	0.000157143	0.000263478
3	chr1:109928569:G:A	109928569	NA,A	NA,G	NA,1	NA,-inf	NA,inf	NA,0.600333	0.000157124	0.000262742
3	chr1:109928268:G:A	109928268	NA,A	NA,G	NA,1	NA,-inf	NA,inf	NA,0.599591	0.000156955	0.000262461
3	chr1:108732134:C:T	108732134	NA,T	NA,C	NA,1	NA,-inf	NA,inf	NA,0.606382	0.000156582	0.000262598
3	chr1:109837892:G:A	109837892	NA,A	NA,G	NA,1	NA,inf	NA,inf	NA,0.59856	0.000156519	0.00026162
3	chr1:109943867:G:A	109943867	NA,A	NA,G	NA,1	NA,inf	NA,inf	NA,0.970066	0.000156403	0.000262985
3	chr1:108503898:C:T	108503898	NA,T	NA,C	NA,1	NA,-inf	NA,inf	NA,0.502455	0.000156393	0.00026303
3	chr1:110069074:A:G	110069074	NA,G	NA,A	NA,1	NA,inf	NA,inf	NA,0.767145	0.000156363	0.000262297
3	chr1:108651164:C:T	108651164	NA,T	NA,C	NA,1	NA,-inf	NA,inf	NA,0.458545	0.000156318	0.000262059
3	chr1:109455935:T:C	109455935	C,NA	T,NA	1,NA	inf,NA	inf,NA	0.096171,NA	0.000156223	0.000264906
3	chr1:109065090:T:C	109065090	NA,C	NA,T	NA,1	NA,inf	NA,inf	NA,0.00316178	0.000155724	0.000260189
3	chr1:109838910:A:C	109838910	NA,C	NA,A	NA,1	NA,inf	NA,inf	NA,0.920742	0.000155574	0.000261706
3	chr1:109838316:G:A	109838316	NA,A	NA,G	NA,1	NA,inf	NA,inf	NA,0.920868	0.000155569	0.000261697
3	chr1:109836929:A:G	109836929	NA,G	NA,A	NA,1	NA,inf	NA,inf	NA,0.920868	0.000155569	0.000261697
3	chr1:109911783:T:G	109911783	G,G	T,T	1,1	-inf,-inf	inf,inf	1.03399,0.842387	0.000155441	0.000261575
3	chr1:109297949:G:A	109297949	NA,A	NA,G	NA,1	NA,-inf	NA,inf	NA,0.277462	0.000154986	0.000259828
3	chr1:108757556:C:T	108757556	NA,T	NA,C	NA,1	NA,-inf	NA,inf	NA,0.569493	0.000154857	0.00025994
3	chr1:109373714:C:G	109373714	G,NA	C,NA	1,NA	inf,NA	inf,NA	0.245574,NA	0.000154847	0.000255931
3	chr1:109275325:C:T	109275325	T,NA	C,NA	1,NA	-inf,NA	inf,NA	0.254869,NA	0.000154833	0.000252527
3	chr1:109170215:T:C	109170215	NA,C	NA,T	NA,1	NA,inf	NA,inf	NA,0.196781	0.000154676	0.000252484
3	chr1:108558531:A:C	108558531	NA,C	NA,A	NA,1	NA,inf	NA,inf	NA,0.54988	0.000154584	0.000259275
3	chr1:109832989:G:A	109832989	NA,A	NA,G	NA,1	NA,inf	NA,inf	NA,0.496784	0.000154573	0.000258208
3	chr1:108959738:A:T	108959738	NA,T	NA,A	NA,1	NA,inf	NA,inf	NA,0.994188	0.000154533	0.000258705
3	chr1:109954858:C:A	109954858	NA,A	NA,C	NA,1	NA,-inf	NA,inf	NA,0.778332	0.000154491	0.000258178
3	chr1:108594343:G:A	108594343	NA,A	NA,G	NA,1	NA,inf	NA,inf	NA,0.557979	0.000154276	0.000257822
3	chr1:109110064:G:A	109110064	NA,A	NA,G	NA,1	NA,-inf	NA,inf	NA,0.730165	0.000154037	0.000257386
3	chr1:109108688:A:G	109108688	NA,G	NA,A	NA,1	NA,-inf	NA,inf	NA,0.730165	0.000154037	0.000257386
3	chr1:109107946:C:T	109107946	NA,T	NA,C	NA,1	NA,-inf	NA,inf	NA,0.729953	0.000153985	0.0002573
3	chr1:108839904:A:C	108839904	NA,C	NA,A	NA,1	NA,-inf	NA,inf	NA,0.868717	0.000153641	0.000257002
3	chr1:110094785:G:T	110094785	T,NA	G,NA	1,NA	inf,NA	inf,NA	1.0053,NA	0.000153483	0.000251199
3	chr1:109525669:C:T	109525669	T,NA	C,NA	1,NA	inf,NA	inf,NA	0.0489068,NA	0.000153474	0.000260208
3	chr1:109186490:T:C	109186490	NA,C	NA,T	NA,1	NA,-inf	NA,inf	NA,0.798223	0.000153175	0.000256798
3	chr1:109734369:T:C	109734369	NA,C	NA,T	NA,1	NA,-inf	NA,inf	NA,0.621151	0.000152912	0.000251233
3	chr1:110042391:C:G	110042391	G,NA	C,NA	1,NA	-inf,NA	inf,NA	0.594264,NA	0.000152545	0.000262886
3	chr1:109122101:G:A	109122101	NA,A	NA,G	NA,1	NA,inf	NA,inf	NA,0.812593	0.000152454	0.000255498
3	chr1:109835301:C:T	109835301	NA,T	NA,C	NA,1	NA,inf	NA,inf	NA,0.906342	0.000152403	0.000256376
3	chr1:109929763:C:T	109929763	NA,T	NA,C	NA,1	NA,inf	NA,inf	NA,0.862839	0.000152151	0.000255597
3	chr1:110120890:T:C	110120890	C,NA	T,NA	1,NA	-inf,NA	inf,NA	0.660384,NA	0.000152076	0.000262941
3	chr1:110227524:A:G	110227524	NA,G	NA,A	NA,1	NA,inf	NA,inf	NA,0.709431	0.000152005	0.000254785
3	chr1:108574352:G:A	108574352	A,NA	G,NA	1,NA	-inf,NA	inf,NA	1.40292,NA	0.0001519	0.000257748
3	chr1:110063916:G:A	110063916	NA,A	NA,G	NA,1	NA,inf	NA,inf	NA,0.754207	0.000151872	0.000254263
3	chr1:109582744:C:T	109582744	NA,T	NA,C	NA,1	NA,-inf	NA,inf	NA,0.802796	0.000151791	0.000246122
3	chr1:110243714:C:T	110243714	T,T	C,C	1,1	inf,-inf	inf,inf	2.14396,0.903827	0.000151344	0.000238671
3	chr1:109277061:G:C	109277061	C,NA	G,NA	1,NA	-inf,NA	inf,NA	2.3776,NA	0.000150858	0.000256645
3	chr1:110106916:G:A	110106916	A,A	G,G	1,1	inf,-inf	inf,inf	0.874338,1.8766	0.00015085	0.000299902
3	chr1:109118139:G:A	109118139	NA,A	NA,G	NA,1	NA,inf	NA,inf	NA,0.370152	0.000150786	0.000254443
3	chr1:108690835:G:A	108690835	NA,A	NA,G	NA,1	NA,inf	NA,inf	NA,0.720638	0.000150699	0.000253347
3	chr1:108839351:T:C	108839351	NA,C	NA,T	NA,1	NA,inf	NA,inf	NA,0.571719	0.000150587	0.000250561
3	chr1:109187819:G:A	109187819	NA,A	NA,G	NA,1	NA,-inf	NA,inf	NA,0.851526	0.000150519	0.00025279
3	chr1:109321381:T:C	109321381	NA,C	NA,T	NA,1	NA,inf	NA,inf	NA,0.271145	0.000150488	0.000250871
3	chr1:109808950:A:G	109808950	NA,G	NA,A	NA,1	NA,-inf	NA,inf	NA,0.48656	0.000150477	0.000252964
3	chr1:109830086:G:A	109830086	NA,A	NA,G	NA,1	NA,inf	NA,inf	NA,0.522723	0.000150454	0.000251229
3	chr1:109235769:T:C	109235769	NA,C	NA,T	NA,1	NA,-inf	NA,inf	NA,0.0249151	0.000150422	0.000253511
3	chr1:109161903:C:T	109161903	T,NA	C,NA	1,NA	inf,NA	inf,NA	2.29996,NA	0.000150397	0.000256167
3	chr1:108990269:C:T	108990269	T,T	C,C	1,1	-inf,inf	inf,inf	1.88819,0.183603	0.000150176	0.000261725
3	chr1:109809345:T:C	109809345	NA,C	NA,T	NA,1	NA,-inf	NA,inf	NA,0.485672	0.000149868	0.000251985
3	chr1:110112994:G:A	110112994	NA,A	NA,G	NA,1	NA,-inf	NA,inf	NA,0.620117	0.000149817	0.000251969
3	chr1:110208952:T:C	110208952	NA,C	NA,T	NA,1	NA,-inf	NA,inf	NA,0.66831	0.000149682	0.00024943
3	chr1:109614742:C:T	109614742	T,T	C,C	1,1	inf,inf	inf,inf	0.440359,2.38605	0.000149249	0.00025229
3	chr1:108836974:G:A	108836974	NA,A	NA,G	NA,1	NA,inf	NA,inf	NA,0.475063	0.000149224	0.000250666
3	chr1:108999089:T:C	108999089	NA,C	NA,T	NA,1	NA,-inf	NA,inf	NA,0.764066	0.000149065	0.000250267
3	chr1:108891154:C:T	108891154	NA,T	NA,C	NA,1	NA,-inf	NA,inf	NA,1.23349	0.000148981	0.000248734
3	chr1:108747312:C:T	108747312	NA,T	NA,C	NA,1	NA,inf	NA,inf	NA,0.813533	0.000148597	0.000248943
3	chr1:109196991:A:G	109196991	NA,G	NA,A	NA,1	NA,-inf	NA,inf	NA,0.835898	0.000148595	0.000250089
3	chr1:109839648:C:T	109839648	NA,T	NA,C	NA,1	NA,inf	NA,inf	NA,0.883405	0.000148594	0.000249883
3	chr1:108711211:G:C	108711211	NA,C	NA,G	NA,1	NA,-inf	NA,inf	NA,0.471865	0.000148443	0.000248544
3	chr1:108978443:C:T	108978443	NA,T	NA,C	NA,1	NA,inf	NA,inf	NA,0.502783	0.000148348	0.000245493
3	chr1:109891455:A:G	109891455	NA,G	NA,A	NA,1	NA,inf	NA,inf	NA,0.847738	0.000148276	0.000248024
3	chr1:109241235:T:C	109241235	NA,C	NA,T	NA,1	NA,inf	NA,inf	NA,0.140406	0.00014824	0.000249523
3	chr1:109817904:A:T	109817904	NA,T	NA,A	NA,1	NA,-inf	NA,inf	NA,0.425494	0.000148189	0.000248902
3	chr1:108820530:T:C	108820530	NA,C	NA,T	NA,1	NA,inf	NA,inf	NA,0.614412	0.000147899	0.000248305
3	chr1:110085091:T:C	110085091	NA,C	NA,T	NA,1	NA,-inf	NA,inf	NA,0.680685	0.000147832	0.000247314
3	chr1:108669183:G:A	108669183	A,NA	G,NA	1,NA	inf,NA	inf,NA	0.839331,NA	0.000147531	0.000242463
3	chr1:110155593:G:T	110155593	NA,T	NA,G	NA,1	NA,inf	NA,inf	NA,0.639745	0.000147482	0.00024779
3	chr1:110185433:G:T	110185433	NA,T	NA,G	NA,1	NA,inf	NA,inf	NA,0.69516	0.000147379	0.000247783
3	chr1:109186494:TAAC:T	109186494	NA,T	NA,TAAC	NA,1	NA,-inf	NA,inf	NA,0.770691	0.000147232	0.000246838
3	chr1:109816831:T:C	109816831	NA,C	NA,T	NA,1	NA,-inf	NA,inf	NA,0.424868	0.000147186	0.000247225
3	chr1:110264956:CCTGTAATCTCAACTACTCGGAGG:C	110264956	C,C	CCTGTAATCTCAACTACTCGGAGG,CCTGTAATCTCAACTACTCGGAGG	1,1	-inf,inf	inf,inf	0.470852,2.0458	0.000147081	0.000247318
3	chr1:109655304:A:G	109655304	NA,G	NA,A	NA,1	NA,inf	NA,inf	NA,0.248435	0.000146982	0.000242744
3	chr1:109589096:G:A	109589096	NA,A	NA,G	NA,1	NA,-inf	NA,inf	NA,0.746412	0.000146937	0.00024507
3	chr1:109818099:G:A	109818099	NA,A	NA,G	NA,1	NA,-inf	NA,inf	NA,0.421135	0.000146932	0.000246789
3	chr1:109020816:AT:A	109020816	A,A	AT,AT	1,1	-inf,inf	inf,inf	1.89014,0.172453	0.000146829	0.000255896
3	chr1:109581820:C:T	109581820	NA,T	NA,C	NA,1	NA,-inf	NA,inf	NA,0.746012	0.000146827	0.000244886
3	chr1:110068939:G:A	110068939	NA,A	NA,G	NA,1	NA,inf	NA,inf	NA,0.72918	0.000146826	0.000246285
3	chr1:109818578:ACTC:A	109818578	NA,A	NA,ACTC	NA,1	NA,-inf	NA,inf	NA,0.424271	0.000146808	0.000246579
3	chr1:109817717:A:G	109817717	NA,G	NA,A	NA,1	NA,-inf	NA,inf	NA,0.420296	0.000146739	0.000246463
3	chr1:109889561:C:T	109889561	NA,T	NA,C	NA,1	NA,-inf	NA,inf	NA,0.531257	0.000146734	0.000247325
3	chr1:109268113:G:A	109268113	NA,A	NA,G	NA,1	NA,-inf	NA,inf	NA,0.0208191	0.000146652	0.000245554
3	chr1:109017273:C:T	109017273	NA,T	NA,C	NA,1	NA,-inf	NA,inf	NA,0.748948	0.000146538	0.000246042
3	chr1:110068905:C:T	110068905	NA,T	NA,C	NA,1	NA,inf	NA,inf	NA,0.727028	0.000146456	0.000245661
3	chr1:109818293:T:G	109818293	NA,G	NA,T	NA,1	NA,-inf	NA,inf	NA,0.418789	0.000146317	0.000245755
3	chr1:109817837:A:G	109817837	NA,G	NA,A	NA,1	NA,-inf	NA,inf	NA,0.418789	0.000146317	0.000245755
3	chr1:109817807:T:G	109817807	NA,G	NA,T	NA,1	NA,-inf	NA,inf	NA,0.418789	0.000146317	0.000245755
3	chr1:109818029:A:G	109818029	NA,G	NA,A	NA,1	NA,-inf	NA,inf	NA,0.418789	0.000146317	0.000245755
3	chr1:109817800:A:G	109817800	NA,G	NA,A	NA,1	NA,-inf	NA,inf	NA,0.418789	0.000146317	0.000245755
3	chr1:109817855:T:C	109817855	NA,C	NA,T	NA,1	NA,-inf	NA,inf	NA,0.418789	0.000146317	0.000245755
3	chr1:109931179:A:G	109931179	NA,G	NA,A	NA,1	NA,-inf	NA,inf	NA,0.551034	0.000146101	0.00024442
3	chr1:109891528:G:A	109891528	NA,A	NA,G	NA,1	NA,inf	NA,inf	NA,0.813755	0.000146076	0.000244498
3	chr1:109773553:C:G	109773553	NA,G	NA,C	NA,1	NA,-inf	NA,inf	NA,0.791746	0.000146022	0.000242699
3	chr1:109868488:C:T	109868488	NA,T	NA,C	NA,1	NA,-inf	NA,inf	NA,0.534412	0.000146006	0.000245677
3	chr1:109890831:C:T	109890831	NA,T	NA,C	NA,1	NA,inf	NA,inf	NA,0.675578	0.00014597	0.000244555
3	chr1:109880680:G:A	109880680	NA,A	NA,G	NA,1	NA,inf	NA,inf	NA,0.694666	0.000145911	0.000244308
3	chr1:109791509:G:A	109791509	NA,A	NA,G	NA,1	NA,inf	NA,inf	NA,0.382286	0.000145727	0.000242821
3	chr1:109818494:T:C	109818494	NA,C	NA,T	NA,1	NA,-inf	NA,inf	NA,0.41975	0.000145616	0.00024458
3	chr1:109020821:G:A	109020821	A,A	G,G	1,1	-inf,inf	inf,inf	1.88515,0.17257	0.000145562	0.000253655
3	chr1:109652543:G:A	109652543	NA,A	NA,G	NA,1	NA,inf	NA,inf	NA,0.248388	0.000145525	0.000240369
3	chr1:109676311:C:T	109676311	NA,T	NA,C	NA,1	NA,inf	NA,inf	NA,0.339256	0.000145428	0.000246742
3	chr1:110136301:G:A	110136301	NA,A	NA,G	NA,1	NA,inf	NA,inf	NA,0.56635	0.000145293	0.000244023
3	chr1:108711923:T:C	108711923	NA,C	NA,T	NA,1	NA,inf	NA,inf	NA,0.494216	0.000145104	0.000243283
3	chr1:109866794:T:C	109866794	NA,C	NA,T	NA,1	NA,inf	NA,inf	NA,0.860093	0.000145029	0.00024342
3	chr1:109097582:G:A	109097582	NA,A	NA,G	NA,1	NA,-inf	NA,inf	NA,0.670345	0.000144971	0.000242302
3	chr1:109097899:G:A	109097899	NA,A	NA,G	NA,1	NA,-inf	NA,inf	NA,0.671142	0.000144907	0.000242202
3	chr1:109849666:C:T	109849666	T,T	C,C	1,1	-inf,-inf	inf,inf	2.12932,0.0732172	0.00014483	0.000229509
3	chr1:108830870:G:A	108830870	NA,A	NA,G	NA,1	NA,-inf	NA,inf	NA,0.86237	0.000144743	0.000240303
3	chr1:109603009:G:C	109603009	C,C	G,G	1,1	inf,inf	inf,inf	0.810141,2.57965	0.000144649	0.00024213
3	chr1:109213615:G:T	109213615	NA,T	NA,G	NA,1	NA,-inf	NA,inf	NA,0.765568	0.000144431	0.000240234
3	chr1:108925239:T:C	108925239	NA,C	NA,T	NA,1	NA,-inf	NA,inf	NA,0.416476	0.000144364	0.000240558
3	chr1:109136520:G:A	109136520	NA,A	NA,G	NA,1	NA,inf	NA,inf	NA,0.46483	0.0001443	0.000237844
3	chr1:108863800:A:G	108863800	NA,G	NA,A	NA,1	NA,-inf	NA,inf	NA,0.401673	0.000144218	0.000240754
3	chr1:108931316:T:C	108931316	NA,C	NA,T	NA,1	NA,inf	NA,inf	NA,0.405936	0.000144138	0.000242274
3	chr1:110209629:A:C	110209629	NA,C	NA,A	NA,1	NA,-inf	NA,inf	NA,0.613876	0.000144043	0.000239773
3	chr1:108807905:A:G	108807905	NA,G	NA,A	NA,1	NA,inf	NA,inf	NA,0.789118	0.000143902	0.000241094
3	chr1:108907395:G:A	108907395	NA,A	NA,G	NA,1	NA,-inf	NA,inf	NA,1.1964	0.000143699	0.000239932
3	chr1:110268073:T:TAG	110268073	NA,TAG	NA,T	NA,1	NA,-inf	NA,inf	NA,0.575581	0.000143631	0.000239849
3	chr1:108686772:A:G	108686772	NA,G	NA,A	NA,1	NA,-inf	NA,inf	NA,0.60718	0.000143508	0.000240601
3	chr1:110185646:G:T	110185646	NA,T	NA,G	NA,1	NA,inf	NA,inf	NA,0.535479	0.000143391	0.000241004
3	chr1:109382436:G:A	109382436	NA,A	NA,G	NA,1	NA,inf	NA,inf	NA,0.91229	0.000143211	0.000242058
3	chr1:110186127:C:T	110186127	NA,T	NA,C	NA,1	NA,inf	NA,inf	NA,0.534364	0.0001431	0.000240514
3	chr1:110032027:C:T	110032027	NA,T	NA,C	NA,1	NA,inf	NA,inf	NA,0.564195	0.000143065	0.000239118
3	chr1:108975579:C:T	108975579	NA,T	NA,C	NA,1	NA,inf	NA,inf	NA,0.506616	0.000142826	0.000236387
3	chr1:110082314:C:T	110082314	NA,T	NA,C	NA,1	NA,-inf	NA,inf	NA,0.654396	0.00014272	0.000238282
3	chr1:109854077:G:A	109854077	NA,A	NA,G	NA,1	NA,-inf	NA,inf	NA,0.519915	0.000142606	0.000240079
3	chr1:109856352:G:A	109856352	NA,A	NA,G	NA,1	NA,-inf	NA,inf	NA,0.519915	0.000142606	0.000240079
3	chr1:109046468:C:T	109046468	NA,T	NA,C	NA,1	NA,-inf	NA,inf	NA,0.0121907	0.000142574	0.000238387
3	chr1:109087804:A:G	109087804	NA,G	NA,A	NA,1	NA,-inf	NA,inf	NA,0.473729	0.000142545	0.000238184
3	chr1:110082256:ATTG:A	110082256	NA,A	NA,ATTG	NA,1	NA,-inf	NA,inf	NA,0.653572	0.000142536	0.000237975
3	chr1:110124679:A:G	110124679	NA,G	NA,A	NA,1	NA,-inf	NA,inf	NA,0.505591	0.000142441	0.000239372
3	chr1:109158115:A:T	109158115	T,T	A,A	1,1	-inf,inf	inf,inf	1.13889,0.584419	0.000142419	0.000245603
3	chr1:109054546:G:A	109054546	NA,A	NA,G	NA,1	NA,-inf	NA,inf	NA,1.00897	0.000142333	0.000238367
3	chr1:109085206:A:G	109085206	NA,G	NA,A	NA,1	NA,-inf	NA,inf	NA,0.473885	0.000142281	0.000237748
3	chr1:108759418:A:G	108759418	NA,G	NA,A	NA,1	NA,inf	NA,inf	NA,0.783148	0.000142168	0.000238191
3	chr1:109052770:C:T	109052770	NA,T	NA,C	NA,1	NA,-inf	NA,inf	NA,1.00675	0.000141985	0.000237784
3	chr1:109078379:G:A	109078379	NA,A	NA,G	NA,1	NA,-inf	NA,inf	NA,1.00077	0.000141929	0.000237762
3	chr1:110183839:TTGTC:T	110183839	NA,T	NA,TTGTC	NA,1	NA,inf	NA,inf	NA,0.53239	0.000141831	0.000238297
3	chr1:109451731:G:A	109451731	NA,A	NA,G	NA,1	NA,-inf	NA,inf	NA,0.406176	0.0001416	0.000238238
3	chr1:108913989:T:A	108913989	A,NA	T,NA	1,NA	inf,NA	inf,NA	0.546617,NA	0.000141514	0.000233805
3	chr1:108663818:G:A	108663818	NA,A	NA,G	NA,1	NA,-inf	NA,inf	NA,0.587152	0.000141496	0.000237204
3	chr1:110066396:C:T	110066396	NA,T	NA,C	NA,1	NA,-inf	NA,inf	NA,0.635313	0.00014146	0.000236229
3	chr1:108987578:C:T	108987578	NA,T	NA,C	NA,1	NA,inf	NA,inf	NA,0.512284	0.000141458	0.000234297
3	chr1:109796305:T:C	109796305	C,NA	T,NA	1,NA	inf,NA	inf,NA	0.751901,NA	0.000141436	0.000243541
3	chr1:109999931:T:A	109999931	NA,A	NA,T	NA,1	NA,-inf	NA,inf	NA,0.680246	0.000141403	0.000236409
3	chr1:109292980:A:G	109292980	NA,G	NA,A	NA,1	NA,-inf	NA,inf	NA,1.08978	0.000141002	0.000235001
3	chr1:109621257:G:A	109621257	A,A	G,G	1,1	-inf,inf	inf,inf	3.08218,0.0433125	0.000140717	0.000237429
3	chr1:110049082:G:C	110049082	NA,C	NA,G	NA,1	NA,-inf	NA,inf	NA,0.556472	0.000140686	0.000236124
3	chr1:110050430:C:T	110050430	NA,T	NA,C	NA,1	NA,-inf	NA,inf	NA,0.556472	0.000140686	0.000236124
3	chr1:109298355:C:T	109298355	NA,T	NA,C	NA,1	NA,inf	NA,inf	NA,1.03202	0.000140581	0.000235723
3	chr1:109872755:G:A	109872755	A,A	G,G	1,1	-inf,inf	inf,inf	0.337473,1.84523	0.000140201	0.000238605
3	chr1:108759858:A:G	108759858	NA,G	NA,A	NA,1	NA,-inf	NA,inf	NA,0.806208	0.000140088	0.000234646
3	chr1:109496535:T:C	109496535	NA,C	NA,T	NA,1	NA,inf	NA,inf	NA,0.183449	0.000140081	0.000234292
3	chr1:109849067:T:C	109849067	NA,C	NA,T	NA,1	NA,-inf	NA,inf	NA,0.529113	0.000140079	0.000235004
3	chr1:109284432:T:C	109284432	NA,C	NA,T	NA,1	NA,-inf	NA,inf	NA,1.19614	0.000139999	0.000233452
3	chr1:109286917:C:G	109286917	NA,G	NA,C	NA,1	NA,-inf	NA,inf	NA,1.19614	0.000139999	0.000233452
3	chr1:110180495:G:A	110180495	A,NA	G,NA	1,NA	inf,NA	inf,NA	1.10929,NA	0.000139969	0.000230773
3	chr1:108796036:T:G	108796036	NA,G	NA,T	NA,1	NA,-inf	NA,inf	NA,0.805024	0.000139853	0.000234252
3	chr1:109703660:A:G	109703660	NA,G	NA,A	NA,1	NA,-inf	NA,inf	NA,0.85371	0.000139742	0.000230412
3	chr1:108696826:G:A	108696826	NA,A	NA,G	NA,1	NA,-inf	NA,inf	NA,0.407311	0.000139705	0.00023408
3	chr1:109803108:A:G	109803108	NA,G	NA,A	NA,1	NA,-inf	NA,inf	NA,0.539993	0.000139639	0.000234179
3	chr1:110233114:C:T	110233114	NA,T	NA,C	NA,1	NA,inf	NA,inf	NA,0.728399	0.000139573	0.000234837
3	chr1:109642812:C:T	109642812	T,T	C,C	1,1	-inf,-inf	inf,inf	2.07511,1.15628	0.000139395	0.000232095
3	chr1:108642501:C:T	108642501	NA,T	NA,C	NA,1	NA,inf	NA,inf	NA,0.555347	0.000139289	0.000232723
3	chr1:108645655:C:CT	108645655	NA,CT	NA,C	NA,1	NA,inf	NA,inf	NA,0.555347	0.000139289	0.000232723
3	chr1:108843380:C:A	108843380	NA,A	NA,C	NA,1	NA,-inf	NA,inf	NA,0.980359	0.000139265	0.000233927
3	chr1:110001149:T:C	110001149	NA,C	NA,T	NA,1	NA,inf	NA,inf	NA,0.612957	0.000139265	0.000232376
3	chr1:108852608:A:G	108852608	NA,G	NA,A	NA,1	NA,inf	NA,inf	NA,0.704898	0.000139258	0.000233996
3	chr1:109777169:G:GGA	109777169	NA,GGA	NA,G	NA,1	NA,-inf	NA,inf	NA,0.765772	0.000139243	0.000233764
3	chr1:108644074:A:G	108644074	NA,G	NA,A	NA,1	NA,inf	NA,inf	NA,0.554809	0.000139131	0.000232461
3	chr1:110007596:A:G	110007596	NA,G	NA,A	NA,1	NA,inf	NA,inf	NA,0.611957	0.000139057	0.000232044
3	chr1:109802027:T:C	109802027	NA,C	NA,T	NA,1	NA,-inf	NA,inf	NA,0.537788	0.000138869	0.000232903
3	chr1:110186899:T:G	110186899	NA,G	NA,T	NA,1	NA,-inf	NA,inf	NA,0.719361	0.000138638	0.000233081
3	chr1:109530885:C:T	109530885	NA,T	NA,C	NA,1	NA,inf	NA,inf	NA,0.0473414	0.000138625	0.000233829
3	chr1:109854688:A:G	109854688	G,G	A,A	1,1	-inf,-inf	inf,inf	2.12538,0.0829022	0.000138614	0.000219595
3	chr1:109261937:G:A	109261937	NA,A	NA,G	NA,1	NA,inf	NA,inf	NA,0.0423651	0.000138555	0.000232024
3	chr1:109754277:C:T	109754277	NA,T	NA,C	NA,1	NA,-inf	NA,inf	NA,0.452096	0.000138278	0.000226467
3	chr1:109527321:C:A	109527321	A,NA	C,NA	1,NA	-inf,NA	inf,NA	0.239117,NA	0.000138168	0.000235029
3	chr1:109861199:C:T	109861199	NA,T	NA,C	NA,1	NA,-inf	NA,inf	NA,0.490536	0.000138113	0.000232401
3	chr1:109349582:A:G	109349582	NA,G	NA,A	NA,1	NA,inf	NA,inf	NA,0.890765	0.000138091	0.000233262
3	chr1:109035361:C:T	109035361	NA,T	NA,C	NA,1	NA,inf	NA,inf	NA,0.391731	0.000137953	0.000231905
3	chr1:109992783:G:C	109992783	NA,C	NA,G	NA,1	NA,inf	NA,inf	NA,0.570242	0.000137778	0.000229805
3	chr1:109450176:G:T	109450176	NA,T	NA,G	NA,1	NA,inf	NA,inf	NA,0.870979	0.000137683	0.000232698
3	chr1:109756128:C:T	109756128	NA,T	NA,C	NA,1	NA,-inf	NA,inf	NA,0.448075	0.000137363	0.00022502
3	chr1:109128538:T:C	109128538	NA,C	NA,T	NA,1	NA,-inf	NA,inf	NA,0.577486	0.000137148	0.00022907
3	chr1:108736114:G:A	108736114	NA,A	NA,G	NA,1	NA,inf	NA,inf	NA,0.591836	0.000137083	0.000229972
3	chr1:110145027:G:A	110145027	NA,A	NA,G	NA,1	NA,inf	NA,inf	NA,0.759829	0.000137012	0.000229532
3	chr1:109523470:C:T	109523470	NA,T	NA,C	NA,1	NA,inf	NA,inf	NA,0.0466261	0.000136954	0.000230917
3	chr1:108838079:G:C	108838079	NA,C	NA,G	NA,1	NA,-inf	NA,inf	NA,0.462913	0.000136598	0.000230118
3	chr1:109863051:T:A	109863051	NA,A	NA,T	NA,1	NA,-inf	NA,inf	NA,0.684383	0.000136582	0.000228833
3	chr1:108735269:C:T	108735269	NA,T	NA,C	NA,1	NA,inf	NA,inf	NA,0.58879	0.000136456	0.000228921
3	chr1:110117891:G:A	110117891	NA,A	NA,G	NA,1	NA,-inf	NA,inf	NA,0.595019	0.000136412	0.00022786
3	chr1:109935689:T:C	109935689	NA,C	NA,T	NA,1	NA,inf	NA,inf	NA,0.759477	0.000136244	0.000228898
3	chr1:108682388:T:C	108682388	NA,C	NA,T	NA,1	NA,-inf	NA,inf	NA,0.415551	0.000136131	0.000227442
3	chr1:109406810:G:A	109406810	NA,A	NA,G	NA,1	NA,inf	NA,inf	NA,0.873051	0.000136052	0.000229891
3	chr1:108875700:G:A	108875700	NA,A	NA,G	NA,1	NA,-inf	NA,inf	NA,0.338075	0.000136034	0.00022657
3	chr1:108508418:T:C	108508418	NA,C	NA,T	NA,1	NA,-inf	NA,inf	NA,0.413982	0.000135971	0.000228642
3	chr1:109315990:C:T	109315990	NA,T	NA,C	NA,1	NA,inf	NA,inf	NA,0.872209	0.00013592	0.000229667
3	chr1:109764200:A:G	109764200	NA,G	NA,A	NA,1	NA,inf	NA,inf	NA,0.76019	0.000135852	0.000226346
3	chr1:109010384:C:T	109010384	T,NA	C,NA	1,NA	-inf,NA	inf,NA	0.63325,NA	0.000135811	0.000219101
3	chr1:109803749:C:T	109803749	NA,T	NA,C	NA,1	NA,-inf	NA,inf	NA,0.510805	0.000135565	0.000227513
3	chr1:109015363:G:A	109015363	A,NA	G,NA	1,NA	-inf,NA	inf,NA	0.646546,NA	0.00013554	0.000218786
3	chr1:109192425:A:G	109192425	NA,G	NA,A	NA,1	NA,inf	NA,inf	NA,0.426818	0.000135524	0.000226911
3	chr1:108985840:G:A	108985840	NA,A	NA,G	NA,1	NA,inf	NA,inf	NA,0.4848	0.000135418	0.000224377
3	chr1:110175983:C:T	110175983	NA,T	NA,C	NA,1	NA,inf	NA,inf	NA,0.687482	0.000135205	0.000226588
3	chr1:108770377:C:T	108770377	T,NA	C,NA	1,NA	-inf,NA	inf,NA	1.05041,NA	0.000135159	0.000228674
3	chr1:108992366:A:G	108992366	NA,G	NA,A	NA,1	NA,inf	NA,inf	NA,0.450669	0.000135096	0.000223613
3	chr1:109127328:C:CA	109127328	NA,CA	NA,C	NA,1	NA,inf	NA,inf	NA,0.715666	0.000134922	0.000226111
3	chr1:109241757:C:T	109241757	NA,T	NA,C	NA,1	NA,-inf	NA,inf	NA,1.20671	0.000134859	0.000225135
3	chr1:110117816:C:T	110117816	NA,T	NA,C	NA,1	NA,-inf	NA,inf	NA,0.585896	0.000134838	0.000225248
3	chr1:109191096:C:T	109191096	NA,T	NA,C	NA,1	NA,inf	NA,inf	NA,0.421549	0.000134838	0.000225785
3	chr1:108650799:A:T	108650799	NA,T	NA,A	NA,1	NA,inf	NA,inf	NA,0.523889	0.000134666	0.00022565
3	chr1:109990348:A:G	109990348	NA,G	NA,A	NA,1	NA,-inf	NA,inf	NA,0.425969	0.000134625	0.000226307
3	chr1:109835778:G:A	109835778	NA,A	NA,G	NA,1	NA,inf	NA,inf	NA,0.393983	0.000134556	0.000225912
3	chr1:109201094:C:T	109201094	NA,T	NA,C	NA,1	NA,-inf	NA,inf	NA,0.751871	0.000134371	0.000225059
3	chr1:110163300:T:C	110163300	NA,C	NA,T	NA,1	NA,inf	NA,inf	NA,0.529073	0.000134335	0.000225614
3	chr1:109444516:G:A	109444516	A,NA	G,NA	1,NA	inf,NA	inf,NA	0.471549,NA	0.00013431	0.000207926
3	chr1:109873383:G:A	109873383	NA,A	NA,G	NA,1	NA,inf	NA,inf	NA,0.41968	0.00013419	0.000224693
3	chr1:110144824:A:G	110144824	NA,G	NA,A	NA,1	NA,inf	NA,inf	NA,0.596478	0.000134108	0.000225286
3	chr1:110147370:A:G	110147370	NA,G	NA,A	NA,1	NA,inf	NA,inf	NA,0.749072	0.000133983	0.000224384
3	chr1:108597523:A:G	108597523	NA,G	NA,A	NA,1	NA,-inf	NA,inf	NA,0.549804	0.0001339	0.000224302
3	chr1:109190885:T:C	109190885	NA,C	NA,T	NA,1	NA,-inf	NA,inf	NA,0.832082	0.000133877	0.00022482
3	chr1:108889586:G:A	108889586	NA,A	NA,G	NA,1	NA,inf	NA,inf	NA,0.597053	0.000133748	0.000224222
3	chr1:110199644:A:G	110199644	NA,G	NA,A	NA,1	NA,inf	NA,inf	NA,0.703428	0.000133693	0.000223015
3	chr1:109435318:G:A	109435318	NA,A	NA,G	NA,1	NA,-inf	NA,inf	NA,0.242498	0.000133648	0.000224257
3	chr1:109639574:T:C	109639574	NA,C	NA,T	NA,1	NA,-inf	NA,inf	NA,0.730232	0.000133598	0.000218239
3	chr1:110129119:T:G	110129119	NA,G	NA,T	NA,1	NA,-inf	NA,inf	NA,0.640172	0.000133476	0.000224239
3	chr1:109087894:C:G	109087894	NA,G	NA,C	NA,1	NA,inf	NA,inf	NA,0.713135	0.000133283	0.0002235
3	chr1:109559762:A:G	109559762	G,NA	A,NA	1,NA	-inf,NA	inf,NA	1.27066,NA	0.000133266	0.000227325
3	chr1:109129401:C:T	109129401	NA,T	NA,C	NA,1	NA,-inf	NA,inf	NA,0.273728	0.00013323	0.000223861
3	chr1:110152392:G:A	110152392	NA,A	NA,G	NA,1	NA,inf	NA,inf	NA,0.643577	0.000133226	0.000222499
3	chr1:109186256:G:T	109186256	NA,T	NA,G	NA,1	NA,-inf	NA,inf	NA,1.24783	0.000133216	0.000222569
3	chr1:108650765:T:C	108650765	NA,C	NA,T	NA,1	NA,inf	NA,inf	NA,0.523973	0.000133057	0.000222366
3	chr1:110055014:T:C	110055014	NA,C	NA,T	NA,1	NA,inf	NA,inf	NA,0.678101	0.000133025	0.0002227
3	chr1:108659299:C:T	108659299	NA,T	NA,C	NA,1	NA,inf	NA,inf	NA,0.523867	0.000133017	0.000222299
3	chr1:109061411:T:C	109061411	C,C	T,T	1,1	-inf,inf	inf,inf	0.210043,1.30813	0.000132971	0.000226635
3	chr1:108763054:A:C	108763054	NA,C	NA,A	NA,1	NA,inf	NA,inf	NA,0.739261	0.000132876	0.00022269
3	chr1:108650537:T:C	108650537	NA,C	NA,T	NA,1	NA,inf	NA,inf	NA,0.523108	0.00013287	0.000222054
3	chr1:109249620:G:A	109249620	NA,A	NA,G	NA,1	NA,inf	NA,inf	NA,0.188647	0.000132854	0.00022301
3	chr1:110141919:T:A	110141919	NA,A	NA,T	NA,1	NA,inf	NA,inf	NA,0.631244	0.000132733	0.000222377
3	chr1:109129503:C:T	109129503	NA,T	NA,C	NA,1	NA,-inf	NA,inf	NA,0.565294	0.000132407	0.000221193
3	chr1:109998214:T:G	109998214	G,NA	T,NA	1,NA	inf,NA	inf,NA	1.01054,NA	0.000132371	0.000218667
3	chr1:108969715:G:C	108969715	C,C	G,G	1,1	-inf,inf	inf,inf	0.561732,1.0727	0.00013228	0.000224066
3	chr1:109503561:G:A	109503561	NA,A	NA,G	NA,1	NA,inf	NA,inf	NA,0.170079	0.000132181	0.000221062
3	chr1:109791792:G:A	109791792	NA,A	NA,G	NA,1	NA,-inf	NA,inf	NA,0.547163	0.000132179	0.000220067
3	chr1:110231495:T:G	110231495	NA,G	NA,T	NA,1	NA,-inf	NA,inf	NA,0.588859	0.000132139	0.000221502
3	chr1:109156671:AGGTAGAACTG:A	109156671	NA,A	NA,AGGTAGAACTG	NA,1	NA,inf	NA,inf	NA,0.193158	0.000131827	0.000222674
3	chr1:109786331:G:A	109786331	NA,A	NA,G	NA,1	NA,-inf	NA,inf	NA,0.449941	0.000131812	0.000221683
3	chr1:108716111:C:T	108716111	NA,T	NA,C	NA,1	NA,inf	NA,inf	NA,0.642188	0.000131799	0.000220966
3	chr1:109497443:G:A	109497443	NA,A	NA,G	NA,1	NA,-inf	NA,inf	NA,0.447877	0.000131638	0.000221422
3	chr1:108727866:T:C	108727866	NA,C	NA,T	NA,1	NA,inf	NA,inf	NA,0.57918	0.000131631	0.000220764
3	chr1:110111148:G:A	110111148	NA,A	NA,G	NA,1	NA,-inf	NA,inf	NA,0.564598	0.000131581	0.000220263
3	chr1:109129394:T:C	109129394	NA,C	NA,T	NA,1	NA,-inf	NA,inf	NA,0.267864	0.000131423	0.000220827
3	chr1:109609563:G:A	109609563	NA,A	NA,G	NA,1	NA,-inf	NA,inf	NA,0.989439	0.000131325	0.000220427
3	chr1:109108206:G:T	109108206	NA,T	NA,G	NA,1	NA,-inf	NA,inf	NA,0.556697	0.000131252	0.000217223
3	chr1:109708153:G:A	109708153	NA,A	NA,G	NA,1	NA,-inf	NA,inf	NA,0.811983	0.000131182	0.000216524
3	chr1:108920874:A:G	108920874	G,NA	A,NA	1,NA	-inf,NA	inf,NA	0.399381,NA	0.000131002	0.000219845
3	chr1:109643092:C:A	109643092	NA,A	NA,C	NA,1	NA,-inf	NA,inf	NA,0.685794	0.000130785	0.000219808
3	chr1:110218488:C:T	110218488	NA,T	NA,C	NA,1	NA,inf	NA,inf	NA,0.514876	0.000130493	0.000216306
3	chr1:110083083:G:C	110083083	NA,C	NA,G	NA,1	NA,inf	NA,inf	NA,0.492734	0.000130415	0.000218795
3	chr1:109518386:C:T	109518386	NA,T	NA,C	NA,1	NA,inf	NA,inf	NA,0.0569543	0.000130409	0.000219843
3	chr1:109236934:T:A	109236934	NA,A	NA,T	NA,1	NA,-inf	NA,inf	NA,0.60857	0.000130394	0.000218055
3	chr1:108721949:C:T	108721949	NA,T	NA,C	NA,1	NA,inf	NA,inf	NA,0.701884	0.000130359	0.000218282
3	chr1:109163082:T:C	109163082	NA,C	NA,T	NA,1	NA,inf	NA,inf	NA,0.135789	0.00013034	0.000218715
3	chr1:108743755:G:A	108743755	NA,A	NA,G	NA,1	NA,inf	NA,inf	NA,0.725193	0.000130279	0.000218335
3	chr1:109099809:A:C	109099809	NA,C	NA,A	NA,1	NA,inf	NA,inf	NA,0.72312	0.000130225	0.000218241
3	chr1:109397046:A:C	109397046	NA,C	NA,A	NA,1	NA,inf	NA,inf	NA,0.836817	0.000130192	0.000219936
3	chr1:108748726:G:A	108748726	NA,A	NA,G	NA,1	NA,inf	NA,inf	NA,0.72447	0.000130173	0.000218158
3	chr1:109246117:C:G	109246117	NA,G	NA,C	NA,1	NA,-inf	NA,inf	NA,0.815727	0.000130154	0.000217574
3	chr1:109707442:T:C	109707442	NA,C	NA,T	NA,1	NA,-inf	NA,inf	NA,0.795371	0.000129996	0.000214559
3	chr1:109553120:G:A	109553120	A,NA	G,NA	1,NA	inf,NA	inf,NA	0.489081,NA	0.000129982	0.000215078
3	chr1:109707947:T:C	109707947	NA,C	NA,T	NA,1	NA,-inf	NA,inf	NA,0.795363	0.000129971	0.000214518
3	chr1:109708288:G:A	109708288	NA,A	NA,G	NA,1	NA,-inf	NA,inf	NA,0.795363	0.000129971	0.000214518
3	chr1:109705640:GC:G	109705640	NA,G	NA,GC	NA,1	NA,-inf	NA,inf	NA,0.795363	0.000129971	0.000214518
3	chr1:109230335:T:C	109230335	NA,C	NA,T	NA,1	NA,-inf	NA,inf	NA,0.568459	0.000129914	0.000217156
3	chr1:110135624:C:T	110135624	NA,T	NA,C	NA,1	NA,inf	NA,inf	NA,0.615092	0.000129831	0.000217283
3	chr1:109772203:G:A	109772203	NA,A	NA,G	NA,1	NA,-inf	NA,inf	NA,0.432772	0.000129773	0.000217928
3	chr1:109396976:TTTC:T	109396976	NA,T	NA,TTTC	NA,1	NA,-inf	NA,inf	NA,0.91688	0.00012977	0.000217483
3	chr1:110038307:G:GCTGCCA	110038307	NA,GCTGCCA	NA,G	NA,1	NA,inf	NA,inf	NA,0.575224	0.000129761	0.000217238
3	chr1:109988775:T:C	109988775	NA,C	NA,T	NA,1	NA,-inf	NA,inf	NA,0.367984	0.000129685	0.000217696
3	chr1:109127349:GGAC:G	109127349	NA,G	NA,GGAC	NA,1	NA,inf	NA,inf	NA,0.68812	0.000129623	0.000217241
3	chr1:109977289:A:G	109977289	NA,G	NA,A	NA,1	NA,inf	NA,inf	NA,0.600451	0.000129591	0.000216698
3	chr1:110030041:G:A	110030041	NA,A	NA,G	NA,1	NA,-inf	NA,inf	NA,0.406495	0.000129524	0.000217699
3	chr1:109254243:G:A	109254243	A,NA	G,NA	1,NA	inf,NA	inf,NA	0.208328,NA	0.000129442	0.000222341
3	chr1:108566580:T:C	108566580	NA,C	NA,T	NA,1	NA,-inf	NA,inf	NA,0.405449	0.000129331	0.000216521
3	chr1:109929863:C:T	109929863	NA,T	NA,C	NA,1	NA,-inf	NA,inf	NA,0.472395	0.000129329	0.000216382
3	chr1:109155261:C:T	109155261	NA,T	NA,C	NA,1	NA,-inf	NA,inf	NA,0.621727	0.000129328	0.000217119
3	chr1:108728951:T:C	108728951	NA,C	NA,T	NA,1	NA,inf	NA,inf	NA,0.571094	0.000129267	0.00021679
3	chr1:110283909:T:C	110283909	NA,C	NA,T	NA,1	NA,inf	NA,inf	NA,0.546013	0.000129136	0.000217854
3	chr1:109508840:C:T	109508840	NA,T	NA,C	NA,1	NA,inf	NA,inf	NA,0.0515711	0.000129106	0.000217131
3	chr1:108877527:T:C	108877527	NA,C	NA,T	NA,1	NA,-inf	NA,inf	NA,0.296849	0.000128851	0.000214618
3	chr1:108612255:T:C	108612255	NA,C	NA,T	NA,1	NA,inf	NA,inf	NA,0.651661	0.00012864	0.000216174
3	chr1:109521952:A:G	109521952	NA,G	NA,A	NA,1	NA,inf	NA,inf	NA,0.0585165	0.000128522	0.000216785
3	chr1:108929705:C:T	108929705	NA,T	NA,C	NA,1	NA,-inf	NA,inf	NA,0.774036	0.000128515	0.000214784
3	chr1:108717855:G:C	108717855	C,NA	G,NA	1,NA	-inf,NA	inf,NA	1.0299,NA	0.000128258	0.000217052
3	chr1:108988834:C:T	108988834	NA,T	NA,C	NA,1	NA,inf	NA,inf	NA,1.16882	0.000128242	0.0002153
3	chr1:109235117:C:T	109235117	NA,T	NA,C	NA,1	NA,inf	NA,inf	NA,0.0414195	0.000128087	0.000215743
3	chr1:108795347:T:C	108795347	NA,C	NA,T	NA,1	NA,inf	NA,inf	NA,0.709322	0.000127931	0.000214414
3	chr1:109079826:C:T	109079826	NA,T	NA,C	NA,1	NA,-inf	NA,inf	NA,0.924096	0.000127886	0.000214263
3	chr1:109852707:C:T	109852707	T,T	C,C	1,1	-inf,-inf	inf,inf	2.0605,0.10986	0.0001278	0.000202844
3	chr1:109202446:T:A	109202446	A,A	T,T	1,1	-inf,-inf	inf,inf	0.0125072,0.321813	0.000127589	0.000205768
3	chr1:109778968:G:A	109778968	NA,A	NA,G	NA,1	NA,inf	NA,inf	NA,0.850297	0.000127572	0.000214781
3	chr1:108702729:A:G	108702729	NA,G	NA,A	NA,1	NA,-inf	NA,inf	NA,0.531516	0.000127546	0.000213763
3	chr1:108676721:A:AT	108676721	NA,AT	NA,A	NA,1	NA,-inf	NA,inf	NA,0.364045	0.000127542	0.000213766
3	chr1:109280047:T:G	109280047	NA,G	NA,T	NA,1	NA,inf	NA,inf	NA,0.184311	0.000127185	0.000213159
3	chr1:108623891:C:T	108623891	NA,T	NA,C	NA,1	NA,inf	NA,inf	NA,0.573928	0.000127147	0.000214005
3	chr1:109196339:C:G	109196339	NA,G	NA,C	NA,1	NA,-inf	NA,inf	NA,0.696118	0.000127145	0.000213867
3	chr1:110260438:C:T	110260438	NA,T	NA,C	NA,1	NA,-inf	NA,inf	NA,0.543588	0.000127075	0.0002125
3	chr1:110249862:A:G	110249862	NA,G	NA,A	NA,1	NA,-inf	NA,inf	NA,0.528119	0.000127025	0.000211176
3	chr1:110124795:C:A	110124795	NA,A	NA,C	NA,1	NA,inf	NA,inf	NA,0.570685	0.000126971	0.000213627
3	chr1:110125862:C:T	110125862	NA,T	NA,C	NA,1	NA,inf	NA,inf	NA,0.570781	0.000126783	0.000213141
3	chr1:109522991:T:C	109522991	NA,C	NA,T	NA,1	NA,inf	NA,inf	NA,0.0640094	0.000126701	0.000213701
3	chr1:108901241:G:A	108901241	NA,A	NA,G	NA,1	NA,inf	NA,inf	NA,0.773608	0.000126642	0.000208795
3	chr1:110054282:A:G	110054282	NA,G	NA,A	NA,1	NA,inf	NA,inf	NA,0.640253	0.000126522	0.000211835
3	chr1:110246077:G:A	110246077	NA,A	NA,G	NA,1	NA,inf	NA,inf	NA,0.491789	0.000126448	0.000211969
3	chr1:109886457:C:T	109886457	T,NA	C,NA	1,NA	-inf,NA	inf,NA	0.95722,NA	0.000126398	0.000216097
3	chr1:109256373:A:G	109256373	G,NA	A,NA	1,NA	-inf,NA	inf,NA	2.06971,NA	0.000126382	0.000215278
3	chr1:109136524:G:A	109136524	NA,A	NA,G	NA,1	NA,inf	NA,inf	NA,0.410466	0.000126359	0.000208663
3	chr1:109001073:A:C	109001073	NA,C	NA,A	NA,1	NA,inf	NA,inf	NA,0.414254	0.000126324	0.000209234
3	chr1:109671875:G:A	109671875	NA,A	NA,G	NA,1	NA,inf	NA,inf	NA,0.44522	0.000126316	0.000211459
3	chr1:109127353:TACA:T	109127353	NA,T	NA,TACA	NA,1	NA,inf	NA,inf	NA,0.667753	0.000126249	0.000211597
3	chr1:109031279:T:A	109031279	NA,A	NA,T	NA,1	NA,-inf	NA,inf	NA,0.894274	0.000126202	0.000211497
3	chr1:108736054:C:T	108736054	NA,T	NA,C	NA,1	NA,inf	NA,inf	NA,0.53961	0.000126158	0.000211679
3	chr1:108763809:C:T	108763809	NA,T	NA,C	NA,1	NA,inf	NA,inf	NA,0.701589	0.00012613	0.000211396
3	chr1:109855720:C:A	109855720	NA,A	NA,C	NA,1	NA,inf	NA,inf	NA,0.532785	0.000125999	0.000212533
3	chr1:110004152:T:G	110004152	NA,G	NA,T	NA,1	NA,inf	NA,inf	NA,0.640958	0.000125985	0.000210753
3	chr1:109457774:G:A	109457774	NA,A	NA,G	NA,1	NA,inf	NA,inf	NA,0.777763	0.000125863	0.000212611
3	chr1:108823159:C:T	108823159	T,T	C,C	1,1	-inf,-inf	inf,inf	0.0585854,1.91595	0.000125856	0.000211799
3	chr1:108773543:T:C	108773543	NA,C	NA,T	NA,1	NA,inf	NA,inf	NA,0.697284	0.000125823	0.000210883
3	chr1:109483581:G:A	109483581	NA,A	NA,G	NA,1	NA,inf	NA,inf	NA,0.338192	0.000125791	0.000210657
3	chr1:109787105:A:G	109787105	NA,G	NA,A	NA,1	NA,inf	NA,inf	NA,0.614416	0.000125739	0.000209208
3	chr1:108778912:A:G	108778912	NA,G	NA,A	NA,1	NA,inf	NA,inf	NA,0.696811	0.000125719	0.000210709
3	chr1:108898950:A:G	108898950	NA,G	NA,A	NA,1	NA,inf	NA,inf	NA,0.789712	0.000125679	0.000207493
3	chr1:110168238:C:T	110168238	NA,T	NA,C	NA,1	NA,inf	NA,inf	NA,0.518654	0.000125673	0.000209508
3	chr1:108935033:T:C	108935033	NA,C	NA,T	NA,1	NA,inf	NA,inf	NA,0.214621	0.000125544	0.000210001
3	chr1:109133702:G:A	109133702	NA,A	NA,G	NA,1	NA,inf	NA,inf	NA,0.348859	0.000125472	0.000211702
3	chr1:108773447:A:G	108773447	NA,G	NA,A	NA,1	NA,inf	NA,inf	NA,0.694308	0.000125334	0.000210065
3	chr1:108766160:A:C	108766160	NA,C	NA,A	NA,1	NA,inf	NA,inf	NA,0.696445	0.000125277	0.000209966
3	chr1:109514962:G:A	109514962	NA,A	NA,G	NA,1	NA,-inf	NA,inf	NA,0.652547	0.000125266	0.000208872
3	chr1:109178891:G:A	109178891	NA,A	NA,G	NA,1	NA,inf	NA,inf	NA,0.308197	0.000125241	0.000209887
3	chr1:108786339:G:A	108786339	NA,A	NA,G	NA,1	NA,inf	NA,inf	NA,0.693518	0.00012518	0.000209806
3	chr1:108806842:T:C	108806842	NA,C	NA,T	NA,1	NA,inf	NA,inf	NA,0.693518	0.00012518	0.000209806
3	chr1:108796026:C:T	108796026	NA,T	NA,C	NA,1	NA,inf	NA,inf	NA,0.693518	0.00012518	0.000209806
3	chr1:108778830:C:T	108778830	NA,T	NA,C	NA,1	NA,inf	NA,inf	NA,0.693518	0.00012518	0.000209806
3	chr1:108793030:T:C	108793030	NA,C	NA,T	NA,1	NA,inf	NA,inf	NA,0.693518	0.00012518	0.000209806
3	chr1:108788672:T:C	108788672	NA,C	NA,T	NA,1	NA,inf	NA,inf	NA,0.693518	0.00012518	0.000209806
3	chr1:108784785:A:G	108784785	NA,G	NA,A	NA,1	NA,inf	NA,inf	NA,0.693518	0.00012518	0.000209806
3	chr1:110079014:T:C	110079014	NA,C	NA,T	NA,1	NA,inf	NA,inf	NA,0.684988	0.000125129	0.000209535
3	chr1:108835416:T:C	108835416	NA,C	NA,T	NA,1	NA,-inf	NA,inf	NA,0.914419	0.000125121	0.000210254
3	chr1:110135734:A:G	110135734	NA,G	NA,A	NA,1	NA,-inf	NA,inf	NA,0.536684	0.000125105	0.000210243
3	chr1:109923153:G:A	109923153	NA,A	NA,G	NA,1	NA,inf	NA,inf	NA,0.506123	0.000124968	0.00020984
3	chr1:109868711:C:T	109868711	T,NA	C,NA	1,NA	-inf,NA	inf,NA	0.904096,NA	0.000124867	0.000214478
3	chr1:108503814:C:T	108503814	T,NA	C,NA	1,NA	-inf,NA	inf,NA	1.22234,NA	0.000124842	0.000212485
3	chr1:110079090:A:G	110079090	NA,G	NA,A	NA,1	NA,inf	NA,inf	NA,0.683255	0.000124808	0.000208999
3	chr1:110238847:C:T	110238847	T,T	C,C	1,1	inf,-inf	inf,inf	2.29745,0.387708	0.000124682	0.000210457
3	chr1:109995570:A:G	109995570	NA,G	NA,A	NA,1	NA,-inf	NA,inf	NA,0.371604	0.000124614	0.000209467
3	chr1:109991170:G:T	109991170	NA,T	NA,G	NA,1	NA,-inf	NA,inf	NA,0.374628	0.000124567	0.000209416
3	chr1:110137465:C:A	110137465	NA,A	NA,C	NA,1	NA,-inf	NA,inf	NA,0.536424	0.000124478	0.000209089
3	chr1:109626456:C:T	109626456	NA,T	NA,C	NA,1	NA,-inf	NA,inf	NA,0.57114	0.000124455	0.000209251
3	chr1:110263681:G:T	110263681	T,T	G,G	1,1	inf,-inf	inf,inf	1.07408,1.89256	0.000124431	0.000208271
3	chr1:108710819:T:C	108710819	NA,C	NA,T	NA,1	NA,-inf	NA,inf	NA,0.363209	0.000124404	0.000208303
3	chr1:109461784:G:A	109461784	NA,A	NA,G	NA,1	NA,-inf	NA,inf	NA,0.202683	0.000124359	0.000208678
3	chr1:109950028:T:A	109950028	NA,A	NA,T	NA,1	NA,-inf	NA,inf	NA,0.565929	0.000124273	0.000208694
3	chr1:109802080:G:A	109802080	NA,A	NA,G	NA,1	NA,-inf	NA,inf	NA,0.473442	0.000124266	0.000208427
3	chr1:110184601:C:G	110184601	NA,G	NA,C	NA,1	NA,-inf	NA,inf	NA,0.455424	0.00012409	0.00020824
3	chr1:109379251:T:C	109379251	NA,C	NA,T	NA,1	NA,-inf	NA,inf	NA,0.201214	0.000124062	0.000208179
3	chr1:109463260:G:A	109463260	NA,A	NA,G	NA,1	NA,-inf	NA,inf	NA,0.200571	0.000123847	0.000207819
3	chr1:109079357:T:C	109079357	NA,C	NA,T	NA,1	NA,-inf	NA,inf	NA,0.896998	0.000123757	0.00020735
3	chr1:108579946:G:T	108579946	T,NA	G,NA	1,NA	-inf,NA	inf,NA	0.74336,NA	0.000123664	0.000190309
3	chr1:110021670:A:T	110021670	NA,T	NA,A	NA,1	NA,-inf	NA,inf	NA,0.595574	0.000123647	0.000206799
3	chr1:109797206:A:G	109797206	G,G	A,A	1,1	inf,-inf	inf,inf	0.853419,1.25619	0.000123503	0.000206791
3	chr1:108896778:C:T	108896778	NA,T	NA,C	NA,1	NA,-inf	NA,inf	NA,0.690158	0.00012348	0.000206117
3	chr1:109524990:T:A	109524990	NA,A	NA,T	NA,1	NA,inf	NA,inf	NA,1.52899	0.000123448	0.000206504
3	chr1:108796299:A:G	108796299	NA,G	NA,A	NA,1	NA,inf	NA,inf	NA,0.68316	0.000123436	0.000206886
3	chr1:110001289:C:T	110001289	NA,T	NA,C	NA,1	NA,-inf	NA,inf	NA,0.594051	0.000123402	0.00020639
3	chr1:108641128:T:C	108641128	C,NA	T,NA	1,NA	inf,NA	inf,NA	0.722992,NA	0.000123388	0.000203193
3	chr1:109856641:G:A	109856641	A,NA	G,NA	1,NA	-inf,NA	inf,NA	0.450234,NA	0.000123373	0.000209442
3	chr1:109518989:A:T	109518989	NA,T	NA,A	NA,1	NA,inf	NA,inf	NA,0.0373808	0.000123308	0.000206796
3	chr1:109463461:T:C	109463461	NA,C	NA,T	NA,1	NA,inf	NA,inf	NA,0.750766	0.000123242	0.000207678
3	chr1:109639677:G:C	109639677	NA,C	NA,G	NA,1	NA,inf	NA,inf	NA,0.119566	0.000123192	0.000203699
3	chr1:110014567:T:C	110014567	NA,C	NA,T	NA,1	NA,inf	NA,inf	NA,0.622568	0.00012312	0.000205972
3	chr1:110149165:A:T	110149165	NA,T	NA,A	NA,1	NA,inf	NA,inf	NA,0.531168	0.000122967	0.000206549
3	chr1:109106994:C:G	109106994	NA,G	NA,C	NA,1	NA,-inf	NA,inf	NA,0.231859	0.00012293	0.000206561
3	chr1:108587501:T:A	108587501	NA,A	NA,T	NA,1	NA,inf	NA,inf	NA,0.479698	0.000122917	0.000205476
3	chr1:108584531:A:G	108584531	NA,G	NA,A	NA,1	NA,inf	NA,inf	NA,0.479596	0.000122883	0.00020542
3	chr1:109090713:G:A	109090713	NA,A	NA,G	NA,1	NA,-inf	NA,inf	NA,0.230491	0.000122862	0.000206435
3	chr1:109814914:G:A	109814914	NA,A	NA,G	NA,1	NA,-inf	NA,inf	NA,0.339981	0.000122724	0.000206256
3	chr1:108814132:A:G	108814132	NA,G	NA,A	NA,1	NA,-inf	NA,inf	NA,0.438074	0.00012271	0.000205925
3	chr1:109989408:G:A	109989408	NA,A	NA,G	NA,1	NA,-inf	NA,inf	NA,0.368822	0.000122648	0.000206127
3	chr1:110076168:G:A	110076168	NA,A	NA,G	NA,1	NA,inf	NA,inf	NA,0.630389	0.000122639	0.000205441
3	chr1:108813120:C:G	108813120	NA,G	NA,C	NA,1	NA,inf	NA,inf	NA,0.466074	0.000122546	0.000205091
3	chr1:108903331:A:G	108903331	NA,G	NA,A	NA,1	NA,inf	NA,inf	NA,0.745015	0.000122512	0.000202034
3	chr1:108789262:C:T	108789262	NA,T	NA,C	NA,1	NA,inf	NA,inf	NA,0.465597	0.000122494	0.000205003
3	chr1:109711871:T:C	109711871	C,C	T,T	1,1	-inf,-inf	inf,inf	1.93054,0.853452	0.00012248	0.000199082
3	chr1:108753042:T:A	108753042	NA,A	NA,T	NA,1	NA,inf	NA,inf	NA,0.465616	0.000122478	0.000204977
3	chr1:109854697:C:T	109854697	NA,T	NA,C	NA,1	NA,inf	NA,inf	NA,0.511987	0.000122382	0.000206414
3	chr1:109107034:T:G	109107034	NA,G	NA,T	NA,1	NA,-inf	NA,inf	NA,0.228938	0.000122238	0.000205396
3	chr1:108811879:T:C	108811879	NA,C	NA,T	NA,1	NA,inf	NA,inf	NA,0.464121	0.000122153	0.000204434
3	chr1:108799786:G:A	108799786	NA,A	NA,G	NA,1	NA,inf	NA,inf	NA,0.464121	0.000122153	0.000204434
3	chr1:108759363:G:T	108759363	NA,T	NA,G	NA,1	NA,inf	NA,inf	NA,0.464121	0.000122153	0.000204434
3	chr1:108754726:G:GTCTT	108754726	NA,GTCTT	NA,G	NA,1	NA,inf	NA,inf	NA,0.464121	0.000122153	0.000204434
3	chr1:109561102:A:T	109561102	NA,T	NA,A	NA,1	NA,inf	NA,inf	NA,0.457161	0.00012207	0.000204693
3	chr1:109788703:C:T	109788703	NA,T	NA,C	NA,1	NA,-inf	NA,inf	NA,0.625786	0.000122037	0.000204518
3	chr1:109172260:C:T	109172260	NA,T	NA,C	NA,1	NA,inf	NA,inf	NA,0.579775	0.000121978	0.000205809
3	chr1:109500973:GC:G	109500973	NA,G	NA,GC	NA,1	NA,-inf	NA,inf	NA,0.659004	0.000121973	0.000205402
3	chr1:108962838:T:C	108962838	C,NA	T,NA	1,NA	-inf,NA	inf,NA	0.704078,NA	0.000121933	0.000206133
3	chr1:109091772:G:GTGTAT	109091772	NA,GTGTAT	NA,G	NA,1	NA,-inf	NA,inf	NA,0.536606	0.000121912	0.000204356
3	chr1:109091968:A:G	109091968	NA,G	NA,A	NA,1	NA,-inf	NA,inf	NA,0.536606	0.000121912	0.000204356
3	chr1:108710766:G:A	108710766	NA,A	NA,G	NA,1	NA,-inf	NA,inf	NA,0.351791	0.000121897	0.000204122
3	chr1:108793606:C:T	108793606	NA,T	NA,C	NA,1	NA,inf	NA,inf	NA,0.462507	0.000121864	0.000203952
3	chr1:108567470:G:A	108567470	NA,A	NA,G	NA,1	NA,-inf	NA,inf	NA,0.478474	0.000121779	0.000204054
3	chr1:110246507:G:C	110246507	C,C	G,G	1,1	inf,-inf	inf,inf	2.40141,0.307639	0.000121645	0.000205782
3	chr1:108757733:C:T	108757733	NA,T	NA,C	NA,1	NA,inf	NA,inf	NA,0.461247	0.000121606	0.000203521
3	chr1:110266995:A:T	110266995	T,T	A,A	1,1	inf,-inf	inf,inf	1.10514,1.82158	0.000121537	0.000209378
3	chr1:110090786:T:C	110090786	NA,C	NA,T	NA,1	NA,inf	NA,inf	NA,0.659606	0.000121463	0.000203378
3	chr1:109993477:G:A	109993477	NA,A	NA,G	NA,1	NA,-inf	NA,inf	NA,0.452592	0.000121223	0.000203465
3	chr1:110216014:A:G	110216014	NA,G	NA,A	NA,1	NA,-inf	NA,inf	NA,0.442643	0.000121187	0.00020377
3	chr1:108554069:T:C	108554069	NA,C	NA,T	NA,1	NA,-inf	NA,inf	NA,0.32939	0.000121183	0.000203145
3	chr1:110143396:TG:T	110143396	NA,T	NA,TG	NA,1	NA,-inf	NA,inf	NA,0.479935	0.000121129	0.000203006
3	chr1:108915666:C:T	108915666	NA,T	NA,C	NA,1	NA,-inf	NA,inf	NA,0.337968	0.000121105	0.00020214
3	chr1:109416075:G:A	109416075	A,NA	G,NA	1,NA	-inf,NA	inf,NA	0.0162945,NA	0.000121001	0.000205718
3	chr1:108958431:G:C	108958431	NA,C	NA,G	NA,1	NA,-inf	NA,inf	NA,0.216919	0.000120995	0.00020255
3	chr1:109031066:T:C	109031066	NA,C	NA,T	NA,1	NA,-inf	NA,inf	NA,0.604365	0.000120901	0.000202252
3	chr1:110105079:C:T	110105079	NA,T	NA,C	NA,1	NA,inf	NA,inf	NA,0.504568	0.000120814	0.000202617
3	chr1:108868664:T:A	108868664	NA,A	NA,T	NA,1	NA,-inf	NA,inf	NA,0.420452	0.000120792	0.000202426
3	chr1:108666567:C:T	108666567	NA,T	NA,C	NA,1	NA,-inf	NA,inf	NA,0.333414	0.000120739	0.000202373
3	chr1:110181880:T:C	110181880	NA,C	NA,T	NA,1	NA,-inf	NA,inf	NA,0.562577	0.000120724	0.000201224
3	chr1:109635163:G:A	109635163	A,NA	G,NA	1,NA	inf,NA	inf,NA	0.749393,NA	0.000120688	0.000229148
3	chr1:108766227:CT:C	108766227	NA,C	NA,CT	NA,1	NA,inf	NA,inf	NA,0.668527	0.000120597	0.000202127
3	chr1:108710227:T:A	108710227	NA,A	NA,T	NA,1	NA,inf	NA,inf	NA,0.475008	0.000120593	0.000202227
3	chr1:108522672:G:T	108522672	NA,T	NA,G	NA,1	NA,inf	NA,inf	NA,0.640868	0.000120531	0.000202358
3	chr1:109550838:T:G	109550838	G,NA	T,NA	1,NA	inf,NA	inf,NA	0.449806,NA	0.000120522	0.000199525
3	chr1:108933287:G:A	108933287	NA,A	NA,G	NA,1	NA,inf	NA,inf	NA,0.63149	0.000120471	0.000201492
3	chr1:108653715:T:C	108653715	NA,C	NA,T	NA,1	NA,-inf	NA,inf	NA,0.331483	0.000120364	0.000201747
3	chr1:109172013:C:T	109172013	T,NA	C,NA	1,NA	inf,NA	inf,NA	0.171092,NA	0.000120266	0.000204616
3	chr1:109519577:TTTTG:T	109519577	NA,T	NA,TTTTG	NA,1	NA,inf	NA,inf	NA,0.0758637	0.000120228	0.000202735
3	chr1:108677841:C:T	108677841	NA,T	NA,C	NA,1	NA,-inf	NA,inf	NA,0.330781	0.000120221	0.000201505
3	chr1:109500405:C:G	109500405	NA,G	NA,C	NA,1	NA,inf	NA,inf	NA,0.119909	0.000120199	0.000201181
3	chr1:109941423:G:A	109941423	NA,A	NA,G	NA,1	NA,-inf	NA,inf	NA,0.382692	0.000120172	0.000200684
3	chr1:109849520:C:T	109849520	NA,T	NA,C	NA,1	NA,inf	NA,inf	NA,0.51507	0.000120077	0.000202469
3	chr1:110195835:C:A	110195835	NA,A	NA,C	NA,1	NA,-inf	NA,inf	NA,0.461225	0.000119908	0.000200418
3	chr1:108694804:G:A	108694804	NA,A	NA,G	NA,1	NA,-inf	NA,inf	NA,0.649131	0.000119876	0.000200809
3	chr1:108530282:CA:C	108530282	NA,C	NA,CA	NA,1	NA,inf	NA,inf	NA,0.527506	0.000119837	0.000200376
3	chr1:109702842:TTGATTGTAAAACATGTG:T	109702842	NA,T	NA,TTGATTGTAAAACATGTG	NA,1	NA,-inf	NA,inf	NA,0.734205	0.000119716	0.000197839
3	chr1:109985449:G:A	109985449	NA,A	NA,G	NA,1	NA,-inf	NA,inf	NA,0.54076	0.000119708	0.000200274
3	chr1:109951499:T:C	109951499	NA,C	NA,T	NA,1	NA,inf	NA,inf	NA,0.43255	0.000119687	0.000200947
3	chr1:108496011:A:G	108496011	NA,G	NA,A	NA,1	NA,-inf	NA,inf	NA,0.342695	0.000119685	0.00020118
3	chr1:109995286:AG:A	109995286	A,NA	AG,NA	1,NA	inf,NA	inf,NA	0.955987,NA	0.000119681	0.000197844
3	chr1:108884049:T:A	108884049	NA,A	NA,T	NA,1	NA,-inf	NA,inf	NA,0.327428	0.000119491	0.000199331
3	chr1:109989155:A:T	109989155	NA,T	NA,A	NA,1	NA,inf	NA,inf	NA,0.429508	0.000119458	0.00020049
3	chr1:108688056:G:A	108688056	NA,A	NA,G	NA,1	NA,-inf	NA,inf	NA,0.293316	0.000119457	0.0001996
3	chr1:108905876:T:C	108905876	NA,C	NA,T	NA,1	NA,inf	NA,inf	NA,0.731224	0.000119331	0.000196894
3	chr1:109619156:C:G	109619156	NA,G	NA,C	NA,1	NA,-inf	NA,inf	NA,0.503869	0.000119279	0.000199104
3	chr1:110160900:C:CA	110160900	NA,CA	NA,C	NA,1	NA,-inf	NA,inf	NA,0.413378	0.000119256	0.00020037
3	chr1:109649862:C:A	109649862	NA,A	NA,C	NA,1	NA,inf	NA,inf	NA,0.627483	0.000119246	0.000199469
3	chr1:108977666:A:G	108977666	NA,G	NA,A	NA,1	NA,-inf	NA,inf	NA,0.933166	0.000119183	0.000198941
3	chr1:109187340:G:A	109187340	NA,A	NA,G	NA,1	NA,-inf	NA,inf	NA,0.943025	0.000119164	0.000198572
3	chr1:109973319:T:C	109973319	NA,C	NA,T	NA,1	NA,inf	NA,inf	NA,0.525863	0.000119103	0.000199336
3	chr1:109801772:T:G	109801772	NA,G	NA,T	NA,1	NA,-inf	NA,inf	NA,0.446156	0.000119025	0.000199632
3	chr1:109865619:C:T	109865619	T,T	C,C	1,1	-inf,inf	inf,inf	1.63583,0.469102	0.00011894	0.000202247
3	chr1:108906199:A:T	108906199	NA,T	NA,A	NA,1	NA,inf	NA,inf	NA,0.729813	0.00011893	0.00019624
3	chr1:109045717:A:T	109045717	NA,T	NA,A	NA,1	NA,-inf	NA,inf	NA,0.596318	0.000118837	0.000197435
3	chr1:109566150:G:C	109566150	NA,C	NA,G	NA,1	NA,inf	NA,inf	NA,1.3915	0.000118665	0.000198879
3	chr1:109077872:A:G	109077872	NA,G	NA,A	NA,1	NA,-inf	NA,inf	NA,0.859945	0.000118644	0.000198991
3	chr1:109116285:C:T	109116285	NA,T	NA,C	NA,1	NA,-inf	NA,inf	NA,0.777278	0.000118627	0.000198628
3	chr1:109994613:A:G	109994613	NA,G	NA,A	NA,1	NA,-inf	NA,inf	NA,0.343551	0.000118504	0.000199169
3	chr1:108547465:A:G	108547465	NA,G	NA,A	NA,1	NA,-inf	NA,inf	NA,0.474353	0.000118434	0.000198379
3	chr1:109326385:T:C	109326385	NA,C	NA,T	NA,1	NA,-inf	NA,inf	NA,0.322376	0.000118334	0.000199067
3	chr1:109768782:T:C	109768782	NA,C	NA,T	NA,1	NA,inf	NA,inf	NA,0.649228	0.000118326	0.000198216
3	chr1:109290239:G:A	109290239	NA,A	NA,G	NA,1	NA,-inf	NA,inf	NA,1.55051	0.000118318	0.000195327
3	chr1:108875526:G:A	108875526	NA,A	NA,G	NA,1	NA,inf	NA,inf	NA,0.307781	0.000118312	0.000198776
3	chr1:108888032:G:A	108888032	NA,A	NA,G	NA,1	NA,-inf	NA,inf	NA,0.665144	0.000118293	0.000197531
3	chr1:108798084:T:A	108798084	NA,A	NA,T	NA,1	NA,inf	NA,inf	NA,0.44344	0.00011829	0.000197984
3	chr1:108906684:C:T	108906684	NA,T	NA,C	NA,1	NA,inf	NA,inf	NA,0.72095	0.000118237	0.000195117
3	chr1:108774281:TACAGTTGTTTTTAGAATTAA:T	108774281	NA,T	NA,TACAGTTGTTTTTAGAATTAA	NA,1	NA,-inf	NA,inf	NA,0.517161	0.000118028	0.000196541
3	chr1:109196623:T:C	109196623	NA,C	NA,T	NA,1	NA,-inf	NA,inf	NA,1.08946	0.000117919	0.000197136
3	chr1:109705044:C:T	109705044	NA,T	NA,C	NA,1	NA,-inf	NA,inf	NA,0.630896	0.000117821	0.000193002
3	chr1:108751566:A:G	108751566	NA,G	NA,A	NA,1	NA,inf	NA,inf	NA,0.847051	0.000117755	0.000197422
3	chr1:109986295:T:C	109986295	NA,C	NA,T	NA,1	NA,inf	NA,inf	NA,0.624294	0.000117717	0.000196775
3	chr1:109613571:T:C	109613571	NA,C	NA,T	NA,1	NA,-inf	NA,inf	NA,0.380968	0.000117702	0.000196941
3	chr1:109143896:A:G	109143896	NA,G	NA,A	NA,1	NA,inf	NA,inf	NA,0.165445	0.000117693	0.000198438
3	chr1:110264604:A:G	110264604	G,G	A,A	1,1	inf,-inf	inf,inf	1.72566,1.42704	0.000117614	0.000194259
3	chr1:110235698:G:A	110235698	NA,A	NA,G	NA,1	NA,inf	NA,inf	NA,0.439492	0.000117584	0.000196743
3	chr1:109574538:G:A	109574538	NA,A	NA,G	NA,1	NA,inf	NA,inf	NA,1.36285	0.000117532	0.000196971
3	chr1:109292155:C:T	109292155	NA,T	NA,C	NA,1	NA,-inf	NA,inf	NA,0.901853	0.00011753	0.000196129
3	chr1:109791856:ATAGTAGGTGTTCT:A	109791856	NA,A	NA,ATAGTAGGTGTTCT	NA,1	NA,-inf	NA,inf	NA,0.468056	0.000117441	0.000195706
3	chr1:109637195:C:T	109637195	NA,T	NA,C	NA,1	NA,-inf	NA,inf	NA,0.657602	0.000117117	0.000191601
3	chr1:109806518:G:C	109806518	NA,C	NA,G	NA,1	NA,-inf	NA,inf	NA,0.344852	0.000117005	0.000196643
3	chr1:108517927:A:G	108517927	NA,G	NA,A	NA,1	NA,inf	NA,inf	NA,0.541607	0.000116955	0.000196229
3	chr1:109255276:G:A	109255276	NA,A	NA,G	NA,1	NA,inf	NA,inf	NA,0.0518231	0.000116942	0.00019671
3	chr1:108702236:C:T	108702236	NA,T	NA,C	NA,1	NA,inf	NA,inf	NA,0.490245	0.000116889	0.000195874
3	chr1:109519352:T:C	109519352	C,NA	T,NA	1,NA	-inf,NA	inf,NA	0.0925428,NA	0.000116867	0.000198916
3	chr1:110163428:A:G	110163428	NA,G	NA,A	NA,1	NA,inf	NA,inf	NA,0.566027	0.000116851	0.000196111
3	chr1:108683665:C:T	108683665	NA,T	NA,C	NA,1	NA,-inf	NA,inf	NA,0.310775	0.000116633	0.000195505
3	chr1:108734800:C:A	108734800	NA,A	NA,C	NA,1	NA,inf	NA,inf	NA,0.48718	0.000116599	0.000195608
3	chr1:109216261:A:G	109216261	NA,G	NA,A	NA,1	NA,-inf	NA,inf	NA,0.699987	0.000116573	0.000194945
3	chr1:109217010:C:T	109217010	NA,T	NA,C	NA,1	NA,-inf	NA,inf	NA,0.700035	0.000116554	0.000194913
3	chr1:108765976:C:A	108765976	NA,A	NA,C	NA,1	NA,inf	NA,inf	NA,0.43331	0.0001165	0.000194996
3	chr1:109801999:A:C	109801999	NA,C	NA,A	NA,1	NA,-inf	NA,inf	NA,0.433602	0.000116429	0.000195289
3	chr1:109995911:C:T	109995911	NA,T	NA,C	NA,1	NA,-inf	NA,inf	NA,0.333401	0.000116315	0.000195486
3	chr1:109210072:C:A	109210072	NA,A	NA,C	NA,1	NA,inf	NA,inf	NA,0.108405	0.000116281	0.000191849
3	chr1:108699294:G:A	108699294	NA,A	NA,G	NA,1	NA,-inf	NA,inf	NA,0.296299	0.000116179	0.000194922
3	chr1:109528599:T:C	109528599	NA,C	NA,T	NA,1	NA,-inf	NA,inf	NA,0.346269	0.000116094	0.000195104
3	chr1:110051296:G:A	110051296	NA,A	NA,G	NA,1	NA,inf	NA,inf	NA,0.423644	0.000116065	0.000194727
3	chr1:110153893:A:T	110153893	T,NA	A,NA	1,NA	-inf,NA	inf,NA	0.951645,NA	0.00011595	0.000183857
3	chr1:108818365:G:C	108818365	NA,C	NA,G	NA,1	NA,-inf	NA,inf	NA,0.524178	0.000115725	0.000193417
3	chr1:108851524:G:A	108851524	NA,A	NA,G	NA,1	NA,-inf	NA,inf	NA,0.33206	0.000115587	0.000193768
3	chr1:108900490:C:T	108900490	NA,T	NA,C	NA,1	NA,-inf	NA,inf	NA,0.900266	0.000115572	0.000193138
3	chr1:109353081:T:C	109353081	NA,C	NA,T	NA,1	NA,-inf	NA,inf	NA,0.175044	0.000115544	0.000193848
3	chr1:109409346:G:A	109409346	NA,A	NA,G	NA,1	NA,-inf	NA,inf	NA,0.1747	0.000115484	0.000193749
3	chr1:109338105:G:T	109338105	NA,T	NA,G	NA,1	NA,-inf	NA,inf	NA,0.174078	0.00011535	0.000193524
3	chr1:110159412:A:G	110159412	NA,G	NA,A	NA,1	NA,-inf	NA,inf	NA,0.391314	0.00011534	0.000193772
3	chr1:110086042:A:G	110086042	G,NA	A,NA	1,NA	-inf,NA	inf,NA	0.501261,NA	0.000115314	0.000197556
3	chr1:109772277:C:T	109772277	NA,T	NA,C	NA,1	NA,-inf	NA,inf	NA,0.634634	0.000115302	0.00019361
3	chr1:110015803:A:G	110015803	NA,G	NA,A	NA,1	NA,inf	NA,inf	NA,0.51291	0.000114987	0.000192805
3	chr1:110147612:CA:C	110147612	NA,C	NA,CA	NA,1	NA,-inf	NA,inf	NA,0.44558	0.000114977	0.000192661
3	chr1:109125738:G:T	109125738	NA,T	NA,G	NA,1	NA,-inf	NA,inf	NA,0.440787	0.000114916	0.000192071
3	chr1:108782148:T:TG	108782148	NA,TG	NA,T	NA,1	NA,inf	NA,inf	NA,0.426981	0.000114892	0.000192315
3	chr1:109996865:C:A	109996865	NA,A	NA,C	NA,1	NA,-inf	NA,inf	NA,0.325777	0.000114855	0.00019307
3	chr1:109996319:G:A	109996319	NA,A	NA,G	NA,1	NA,-inf	NA,inf	NA,0.536701	0.000114836	0.00019216
3	chr1:109882752:G:A	109882752	NA,A	NA,G	NA,1	NA,-inf	NA,inf	NA,0.489644	0.000114811	0.000192431
3	chr1:109922314:G:A	109922314	NA,A	NA,G	NA,1	NA,inf	NA,inf	NA,0.569118	0.000114764	0.000192646
3	chr1:108802729:A:G	108802729	NA,G	NA,A	NA,1	NA,inf	NA,inf	NA,0.423602	0.000114735	0.000192048
3	chr1:109195025:G:A	109195025	NA,A	NA,G	NA,1	NA,-inf	NA,inf	NA,0.621635	0.000114653	0.000192844
3	chr1:108649891:C:A	108649891	NA,A	NA,C	NA,1	NA,inf	NA,inf	NA,0.512967	0.000114652	0.000192589
3	chr1:109814192:C:A	109814192	NA,A	NA,C	NA,1	NA,-inf	NA,inf	NA,0.302482	0.000114572	0.000192525
3	chr1:109849895:G:T	109849895	NA,T	NA,G	NA,1	NA,inf	NA,inf	NA,0.478179	0.000114555	0.00019312
3	chr1:109123760:A:G	109123760	NA,G	NA,A	NA,1	NA,inf	NA,inf	NA,0.162706	0.000114522	0.000191365
3	chr1:109802002:A:G	109802002	NA,G	NA,A	NA,1	NA,-inf	NA,inf	NA,0.422382	0.000114498	0.000192051
3	chr1:110250771:C:T	110250771	NA,T	NA,C	NA,1	NA,inf	NA,inf	NA,0.426953	0.000114442	0.000191823
3	chr1:109562719:G:T	109562719	NA,T	NA,G	NA,1	NA,inf	NA,inf	NA,1.34382	0.000114403	0.000191744
3	chr1:108497570:G:C	108497570	C,NA	G,NA	1,NA	inf,NA	inf,NA	1.14959,NA	0.0001144	0.000189935
3	chr1:109264564:C:T	109264564	NA,T	NA,C	NA,1	NA,-inf	NA,inf	NA,0.875031	0.000114389	0.000191331
3	chr1:108529284:G:T	108529284	NA,T	NA,G	NA,1	NA,inf	NA,inf	NA,0.702371	0.00011438	0.000192228
3	chr1:109549975:G:A	109549975	NA,A	NA,G	NA,1	NA,inf	NA,inf	NA,1.34362	0.000114362	0.000191675
3	chr1:110090263:AG:A	110090263	NA,A	NA,AG	NA,1	NA,-inf	NA,inf	NA,0.52877	0.000114269	0.000191331
3	chr1:109639528:G:A	109639528	NA,A	NA,G	NA,1	NA,inf	NA,inf	NA,0.0877398	0.000114259	0.000189152
3	chr1:109661289:C:T	109661289	NA,T	NA,C	NA,1	NA,-inf	NA,inf	NA,0.65696	0.000114228	0.000192245
3	chr1:108926051:T:C	108926051	C,NA	T,NA	1,NA	-inf,NA	inf,NA	1.32926,NA	0.000114154	0.000193035
3	chr1:110185373:C:T	110185373	NA,T	NA,C	NA,1	NA,inf	NA,inf	NA,0.572822	0.000114122	0.000191138
3	chr1:108508685:T:G	108508685	NA,G	NA,T	NA,1	NA,inf	NA,inf	NA,0.598885	0.000114037	0.000191448
3	chr1:109306053:G:T	109306053	NA,T	NA,G	NA,1	NA,-inf	NA,inf	NA,0.884725	0.000113999	0.000191802
3	chr1:108593564:G:C	108593564	C,NA	G,NA	1,NA	-inf,NA	inf,NA	0.672748,NA	0.000113908	0.000175583
3	chr1:110097613:C:T	110097613	T,T	C,C	1,1	inf,-inf	inf,inf	0.494614,1.93065	0.000113872	0.000213391
3	chr1:110023340:C:T	110023340	NA,T	NA,C	NA,1	NA,inf	NA,inf	NA,0.56778	0.000113871	0.00019055
3	chr1:109450121:G:C	109450121	NA,C	NA,G	NA,1	NA,-inf	NA,inf	NA,0.852614	0.000113861	0.000186876
3	chr1:110117083:T:C	110117083	NA,C	NA,T	NA,1	NA,inf	NA,inf	NA,0.699186	0.000113796	0.000190118
3	chr1:108515086:T:C	108515086	NA,C	NA,T	NA,1	NA,inf	NA,inf	NA,0.522959	0.000113775	0.000190888
3	chr1:110230286:A:T	110230286	NA,T	NA,A	NA,1	NA,-inf	NA,inf	NA,0.547033	0.000113774	0.000189243
3	chr1:109275011:A:G	109275011	NA,G	NA,A	NA,1	NA,-inf	NA,inf	NA,1.0263	0.000113701	0.000189504
3	chr1:109955709:G:T	109955709	NA,T	NA,G	NA,1	NA,inf	NA,inf	NA,0.435932	0.000113691	0.000190838
3	chr1:109803538:A:T	109803538	NA,T	NA,A	NA,1	NA,-inf	NA,inf	NA,0.408912	0.000113655	0.000190777
3	chr1:108908908:G:A	108908908	NA,A	NA,G	NA,1	NA,inf	NA,inf	NA,0.683025	0.000113626	0.000187611
3	chr1:109563410:C:T	109563410	NA,T	NA,C	NA,1	NA,-inf	NA,inf	NA,0.82924	0.00011354	0.000186592
3	chr1:109642423:G:T	109642423	NA,T	NA,G	NA,1	NA,inf	NA,inf	NA,0.0886068	0.000113524	0.000187901
3	chr1:109988853:C:T	109988853	NA,T	NA,C	NA,1	NA,-inf	NA,inf	NA,0.31704	0.000113498	0.000190745
3	chr1:109839320:A:G	109839320	NA,G	NA,A	NA,1	NA,-inf	NA,inf	NA,0.331901	0.000113258	0.000190368
3	chr1:109126485:T:G	109126485	NA,G	NA,T	NA,1	NA,-inf	NA,inf	NA,0.432987	0.000113139	0.000189098
3	chr1:108727044:G:A	108727044	NA,A	NA,G	NA,1	NA,inf	NA,inf	NA,0.482721	0.000113007	0.000189607
3	chr1:108503091:C:T	108503091	NA,T	NA,C	NA,1	NA,inf	NA,inf	NA,0.446888	0.000113002	0.000189229
3	chr1:108973647:G:A	108973647	A,NA	G,NA	1,NA	-inf,NA	inf,NA	0.949126,NA	0.000112953	0.000191904
3	chr1:108519661:A:G	108519661	NA,G	NA,A	NA,1	NA,-inf	NA,inf	NA,0.4673	0.000112939	0.000189058
3	chr1:110266925:C:G	110266925	G,G	C,C	1,1	inf,-inf	inf,inf	1.08476,1.79655	0.000112866	0.00019439
3	chr1:109191729:G:A	109191729	NA,A	NA,G	NA,1	NA,-inf	NA,inf	NA,0.616076	0.000112865	0.000189837
3	chr1:108737029:G:A	108737029	NA,A	NA,G	NA,1	NA,-inf	NA,inf	NA,0.462865	0.000112839	0.000189012
3	chr1:110120385:T:C	110120385	NA,C	NA,T	NA,1	NA,-inf	NA,inf	NA,0.517373	0.000112795	0.000189214
3	chr1:109496469:G:C	109496469	NA,C	NA,G	NA,1	NA,-inf	NA,inf	NA,0.727103	0.000112758	0.000188059
3	chr1:110069587:A:C	110069587	NA,C	NA,A	NA,1	NA,inf	NA,inf	NA,0.40899	0.000112736	0.00018927
3	chr1:108949856:T:C	108949856	NA,C	NA,T	NA,1	NA,-inf	NA,inf	NA,0.907748	0.000112733	0.000188289
3	chr1:110062417:T:C	110062417	NA,C	NA,T	NA,1	NA,inf	NA,inf	NA,0.345943	0.000112729	0.000189277
3	chr1:109499003:T:G	109499003	NA,G	NA,T	NA,1	NA,-inf	NA,inf	NA,0.349066	0.000112722	0.000189512
3	chr1:109760707:C:T	109760707	NA,T	NA,C	NA,1	NA,-inf	NA,inf	NA,0.299734	0.000112709	0.000185394
3	chr1:109125251:T:C	109125251	NA,C	NA,T	NA,1	NA,inf	NA,inf	NA,0.175201	0.000112675	0.00018829
3	chr1:108707330:C:G	108707330	G,NA	C,NA	1,NA	-inf,NA	inf,NA	0.886872,NA	0.000112631	0.000191655
3	chr1:108810338:A:G	108810338	NA,G	NA,A	NA,1	NA,inf	NA,inf	NA,0.410983	0.000112602	0.000188486
3	chr1:108958379:G:C	108958379	NA,C	NA,G	NA,1	NA,-inf	NA,inf	NA,0.197421	0.000112535	0.000188373
3	chr1:109044290:C:T	109044290	NA,T	NA,C	NA,1	NA,-inf	NA,inf	NA,0.247024	0.000112475	0.000187779
3	chr1:109413394:T:C	109413394	NA,C	NA,T	NA,1	NA,inf	NA,inf	NA,0.682245	0.000112387	0.00018926
3	chr1:108652867:C:T	108652867	NA,T	NA,C	NA,1	NA,-inf	NA,inf	NA,0.293189	0.000112294	0.000188225
3	chr1:109885708:T:C	109885708	NA,C	NA,T	NA,1	NA,-inf	NA,inf	NA,0.495839	0.000112232	0.00018816
3	chr1:108491479:C:G	108491479	NA,G	NA,C	NA,1	NA,inf	NA,inf	NA,0.436208	0.000112191	0.000187858
3	chr1:109836712:T:C	109836712	NA,C	NA,T	NA,1	NA,-inf	NA,inf	NA,0.351894	0.000112144	0.000187722
3	chr1:109529589:A:C	109529589	NA,C	NA,A	NA,1	NA,-inf	NA,inf	NA,0.619788	0.000111943	0.000188269
3	chr1:109977427:C:T	109977427	NA,T	NA,C	NA,1	NA,inf	NA,inf	NA,0.497143	0.000111927	0.000187258
3	chr1:110078969:C:T	110078969	NA,T	NA,C	NA,1	NA,-inf	NA,inf	NA,0.415301	0.000111923	0.000187823
3	chr1:110069817:G:A	110069817	NA,A	NA,G	NA,1	NA,-inf	NA,inf	NA,0.415301	0.000111923	0.000187823
3	chr1:108631640:T:C	108631640	NA,C	NA,T	NA,1	NA,-inf	NA,inf	NA,0.430479	0.000111909	0.0001875
3	chr1:109210971:T:C	109210971	NA,C	NA,T	NA,1	NA,inf	NA,inf	NA,0.301232	0.000111853	0.000187122
3	chr1:108556133:T:C	108556133	NA,C	NA,T	NA,1	NA,inf	NA,inf	NA,0.408105	0.000111791	0.000186917
3	chr1:109535633:C:G	109535633	G,NA	C,NA	1,NA	inf,NA	inf,NA	4.62291,NA	0.000111641	0.000185786
3	chr1:109273933:C:G	109273933	NA,G	NA,C	NA,1	NA,inf	NA,inf	NA,0.0825419	0.000111558	0.000186617
3	chr1:108921725:T:G	108921725	NA,G	NA,T	NA,1	NA,-inf	NA,inf	NA,0.288668	0.000111446	0.000186092
3	chr1:108905442:A:G	108905442	NA,G	NA,A	NA,1	NA,-inf	NA,inf	NA,0.617053	0.000111433	0.00018613
3	chr1:108920231:G:A	108920231	NA,A	NA,G	NA,1	NA,inf	NA,inf	NA,0.287199	0.000111419	0.000186906
3	chr1:109070590:C:T	109070590	NA,T	NA,C	NA,1	NA,inf	NA,inf	NA,0.389948	0.000111378	0.000187844
3	chr1:109576062:A:G	109576062	NA,G	NA,A	NA,1	NA,inf	NA,inf	NA,1.31395	0.000111348	0.000186627
3	chr1:108790673:C:T	108790673	NA,T	NA,C	NA,1	NA,inf	NA,inf	NA,0.379688	0.000111338	0.000186333
3	chr1:109967895:C:T	109967895	NA,T	NA,C	NA,1	NA,inf	NA,inf	NA,0.50842	0.000111336	0.000186503
3	chr1:108856240:A:G	108856240	NA,G	NA,A	NA,1	NA,-inf	NA,inf	NA,0.222931	0.000111322	0.000186113
3	chr1:109591519:G:A	109591519	NA,A	NA,G	NA,1	NA,inf	NA,inf	NA,1.3128	0.000111228	0.000186428
3	chr1:109676068:C:G	109676068	NA,G	NA,C	NA,1	NA,-inf	NA,inf	NA,0.504588	0.000111207	0.000184062
3	chr1:108708428:C:A	108708428	NA,A	NA,C	NA,1	NA,-inf	NA,inf	NA,0.27642	0.000111196	0.000186572
3	chr1:109670886:T:C	109670886	NA,C	NA,T	NA,1	NA,-inf	NA,inf	NA,0.462514	0.000111163	0.000186873
3	chr1:108867153:C:T	108867153	NA,T	NA,C	NA,1	NA,inf	NA,inf	NA,0.631568	0.000111048	0.0001835
3	chr1:109797610:T:C	109797610	C,C	T,T	1,1	inf,-inf	inf,inf	0.769416,1.29217	0.000110995	0.000185893
3	chr1:108957754:T:A	108957754	NA,A	NA,T	NA,1	NA,-inf	NA,inf	NA,0.189999	0.000110919	0.000185674
3	chr1:109462075:T:C	109462075	NA,C	NA,T	NA,1	NA,-inf	NA,inf	NA,0.280672	0.000110873	0.000186412
3	chr1:109343086:C:T	109343086	NA,T	NA,C	NA,1	NA,-inf	NA,inf	NA,0.465334	0.00011064	0.000186828
3	chr1:109946914:C:G	109946914	NA,G	NA,C	NA,1	NA,inf	NA,inf	NA,0.452785	0.00011059	0.00018627
3	chr1:109583897:GT:G	109583897	G,G	GT,GT	1,1	inf,inf	inf,inf	0.705963,2.75056	0.000110509	0.000186807
3	chr1:109710435:T:C	109710435	NA,C	NA,T	NA,1	NA,-inf	NA,inf	NA,0.559907	0.000110459	0.000185931
3	chr1:108502928:T:G	108502928	NA,G	NA,T	NA,1	NA,inf	NA,inf	NA,0.574536	0.000110394	0.000185326
3	chr1:108512966:C:T	108512966	NA,T	NA,C	NA,1	NA,inf	NA,inf	NA,0.574536	0.000110394	0.000185326
3	chr1:108957844:G:A	108957844	NA,A	NA,G	NA,1	NA,-inf	NA,inf	NA,0.188757	0.000110263	0.000184584
3	chr1:109186686:A:G	109186686	NA,G	NA,A	NA,1	NA,inf	NA,inf	NA,0.47512	0.000110258	0.000184861
3	chr1:110132960:T:C	110132960	NA,C	NA,T	NA,1	NA,inf	NA,inf	NA,0.423597	0.000110256	0.000185167
3	chr1:110014443:A:C	110014443	NA,C	NA,A	NA,1	NA,-inf	NA,inf	NA,0.303077	0.000110199	0.000185188
3	chr1:109441687:C:T	109441687	NA,T	NA,C	NA,1	NA,-inf	NA,inf	NA,0.283631	0.00011019	0.000185306
3	chr1:109060757:C:T	109060757	NA,T	NA,C	NA,1	NA,inf	NA,inf	NA,0.382511	0.000110163	0.00018578
3	chr1:108606943:G:A	108606943	NA,A	NA,G	NA,1	NA,-inf	NA,inf	NA,0.466012	0.000110119	0.000184521
3	chr1:110194500:T:G	110194500	NA,G	NA,T	NA,1	NA,inf	NA,inf	NA,0.311463	0.000110045	0.000184842
3	chr1:109928810:G:A	109928810	NA,A	NA,G	NA,1	NA,-inf	NA,inf	NA,0.492369	0.000109983	0.000183685
3	chr1:110271975:T:A	110271975	NA,A	NA,T	NA,1	NA,-inf	NA,inf	NA,0.390055	0.000109906	0.000183474
3	chr1:109115279:A:G	109115279	NA,G	NA,A	NA,1	NA,-inf	NA,inf	NA,0.413809	0.00010987	0.000183679
3	chr1:109456141:A:AT	109456141	NA,AT	NA,A	NA,1	NA,-inf	NA,inf	NA,0.538578	0.000109797	0.000184974
3	chr1:108689062:AAC:A	108689062	NA,A	NA,AAC	NA,1	NA,-inf	NA,inf	NA,0.241717	0.000109741	0.000183886
3	chr1:109829576:G:A	109829576	A,A	G,G	1,1	-inf,-inf	inf,inf	2.04075,0.850796	0.000109723	0.000186804
3	chr1:109326568:CACAT:C	109326568	NA,C	NA,CACAT	NA,1	NA,-inf	NA,inf	NA,0.276547	0.00010969	0.000184477
3	chr1:109301305:T:C	109301305	NA,C	NA,T	NA,1	NA,-inf	NA,inf	NA,0.287473	0.000109661	0.000184417
3	chr1:109426928:C:T	109426928	NA,T	NA,C	NA,1	NA,-inf	NA,inf	NA,0.280431	0.000109641	0.000184381
3	chr1:108954862:C:T	108954862	T,NA	C,NA	1,NA	inf,NA	inf,NA	0.889482,NA	0.000109563	0.000183486
3	chr1:109829282:G:A	109829282	A,A	G,G	1,1	-inf,-inf	inf,inf	2.07101,0.725545	0.000109559	0.000186055
3	chr1:109006404:G:C	109006404	NA,C	NA,G	NA,1	NA,-inf	NA,inf	NA,0.705956	0.000109528	0.000183532
3	chr1:108984991:A:G	108984991	G,NA	A,NA	1,NA	inf,NA	inf,NA	0.554744,NA	0.000109506	0.000182945
3	chr1:108492843:T:C	108492843	NA,C	NA,T	NA,1	NA,inf	NA,inf	NA,0.487217	0.000109389	0.000183939
3	chr1:109441769:A:T	109441769	NA,T	NA,A	NA,1	NA,-inf	NA,inf	NA,0.27899	0.000109379	0.000183938
3	chr1:109431707:A:G	109431707	NA,G	NA,A	NA,1	NA,-inf	NA,inf	NA,0.278906	0.000109376	0.000183933
3	chr1:109444650:C:T	109444650	NA,T	NA,C	NA,1	NA,-inf	NA,inf	NA,0.278906	0.000109376	0.000183933
3	chr1:109429923:A:G	109429923	NA,G	NA,A	NA,1	NA,-inf	NA,inf	NA,0.278727	0.000109357	0.0001839
3	chr1:109446680:C:T	109446680	NA,T	NA,C	NA,1	NA,-inf	NA,inf	NA,0.278724	0.000109346	0.000183882
3	chr1:110205019:T:C	110205019	NA,C	NA,T	NA,1	NA,inf	NA,inf	NA,0.312632	0.000109309	0.000183583
3	chr1:109022214:T:C	109022214	NA,C	NA,T	NA,1	NA,-inf	NA,inf	NA,0.703961	0.000109217	0.000183012
3	chr1:108850106:G:A	108850106	NA,A	NA,G	NA,1	NA,inf	NA,inf	NA,0.275903	0.000109142	0.000183461
3	chr1:109778182:G:A	109778182	NA,A	NA,G	NA,1	NA,inf	NA,inf	NA,0.791793	0.000109099	0.000183711
3	chr1:110005116:A:G	110005116	NA,G	NA,A	NA,1	NA,inf	NA,inf	NA,0.539347	0.000109085	0.000182538
3	chr1:109357863:C:T	109357863	NA,T	NA,C	NA,1	NA,inf	NA,inf	NA,0.119215	0.000109048	0.000182873
3	chr1:109786906:G:A	109786906	NA,A	NA,G	NA,1	NA,-inf	NA,inf	NA,0.350256	0.000109008	0.000183539
3	chr1:109644359:T:TGGCGCCACCTCGGATCACTCCTG	109644359	NA,TGGCGCCACCTCGGATCACTCCTG	NA,T	NA,1	NA,-inf	NA,inf	NA,0.529746	0.000108975	0.000183092
3	chr1:109988088:A:G	109988088	NA,G	NA,A	NA,1	NA,inf	NA,inf	NA,0.378861	0.000108851	0.00018193
3	chr1:109129287:A:T	109129287	NA,T	NA,A	NA,1	NA,-inf	NA,inf	NA,0.447954	0.000108842	0.000182203
3	chr1:109559547:T:C	109559547	C,NA	T,NA	1,NA	inf,NA	inf,NA	0.28605,NA	0.000108823	0.000169043
3	chr1:109791279:G:A	109791279	A,A	G,G	1,1	-inf,inf	inf,inf	1.62352,0.725207	0.000108795	0.000182837
3	chr1:109941594:C:T	109941594	NA,T	NA,C	NA,1	NA,-inf	NA,inf	NA,0.319074	0.00010877	0.000181747
3	chr1:109448226:G:C	109448226	NA,C	NA,G	NA,1	NA,-inf	NA,inf	NA,0.275144	0.000108697	0.000182788
3	chr1:109224065:A:T	109224065	NA,T	NA,A	NA,1	NA,-inf	NA,inf	NA,0.609246	0.000108597	0.000181024
3	chr1:109813992:T:A	109813992	NA,A	NA,T	NA,1	NA,inf	NA,inf	NA,0.392028	0.000108514	0.000182511
3	chr1:109792969:G:A	109792969	NA,A	NA,G	NA,1	NA,inf	NA,inf	NA,0.438473	0.00010849	0.000182764
3	chr1:108678449:G:A	108678449	NA,A	NA,G	NA,1	NA,inf	NA,inf	NA,0.394169	0.000108432	0.00018192
3	chr1:109381828:C:A	109381828	A,NA	C,NA	1,NA	inf,NA	inf,NA	0.157749,NA	0.000108289	0.000179134
3	chr1:110216933:T:C	110216933	NA,C	NA,T	NA,1	NA,inf	NA,inf	NA,0.377028	0.000108224	0.000181892
3	chr1:110243745:G:A	110243745	NA,A	NA,G	NA,1	NA,-inf	NA,inf	NA,0.456593	0.000108215	0.000181093
3	chr1:109524392:G:T	109524392	NA,T	NA,G	NA,1	NA,-inf	NA,inf	NA,0.290418	0.000108116	0.000181843
3	chr1:109523051:A:C	109523051	NA,C	NA,A	NA,1	NA,-inf	NA,inf	NA,0.289877	0.000108033	0.000181704
3	chr1:109562067:G:A	109562067	NA,A	NA,G	NA,1	NA,-inf	NA,inf	NA,0.801266	0.000107968	0.000181271
3	chr1:110024522:G:A	110024522	NA,A	NA,G	NA,1	NA,-inf	NA,inf	NA,0.292381	0.000107946	0.000181414
3	chr1:109313741:G:A	109313741	NA,A	NA,G	NA,1	NA,inf	NA,inf	NA,0.711648	0.000107884	0.000182105
3	chr1:110276487:G:T	110276487	NA,T	NA,G	NA,1	NA,-inf	NA,inf	NA,0.473153	0.000107808	0.000180492
3	chr1:109325338:A:G	109325338	NA,G	NA,A	NA,1	NA,-inf	NA,inf	NA,0.267138	0.000107794	0.000181269
3	chr1:108501183:T:A	108501183	NA,A	NA,T	NA,1	NA,-inf	NA,inf	NA,0.432989	0.000107781	0.000180428
3	chr1:108501184:A:T	108501184	NA,T	NA,A	NA,1	NA,-inf	NA,inf	NA,0.432989	0.000107781	0.000180428
3	chr1:109412035:C:T	109412035	NA,T	NA,C	NA,1	NA,-inf	NA,inf	NA,0.267797	0.000107706	0.000181116
3	chr1:109377259:T:C	109377259	NA,C	NA,T	NA,1	NA,-inf	NA,inf	NA,0.267394	0.000107646	0.000181015
3	chr1:109934624:C:T	109934624	NA,T	NA,C	NA,1	NA,inf	NA,inf	NA,0.382375	0.000107599	0.000180583
3	chr1:109392742:A:G	109392742	NA,G	NA,A	NA,1	NA,inf	NA,inf	NA,0.840038	0.000107574	0.000180011
3	chr1:109772410:C:G	109772410	NA,G	NA,C	NA,1	NA,-inf	NA,inf	NA,0.578214	0.000107531	0.000180566
3	chr1:109265707:G:A	109265707	A,NA	G,NA	1,NA	-inf,NA	inf,NA	1.87959,NA	0.000107464	0.000182599
3	chr1:109311644:A:C	109311644	NA,C	NA,A	NA,1	NA,-inf	NA,inf	NA,0.265942	0.000107401	0.000180602
3	chr1:109417461:A:C	109417461	NA,C	NA,A	NA,1	NA,-inf	NA,inf	NA,0.265942	0.000107401	0.000180602
3	chr1:109399797:A:G	109399797	NA,G	NA,A	NA,1	NA,-inf	NA,inf	NA,0.265942	0.000107401	0.000180602
3	chr1:109332450:G:A	109332450	NA,A	NA,G	NA,1	NA,-inf	NA,inf	NA,0.265942	0.000107401	0.000180602
3	chr1:109374905:G:A	109374905	NA,A	NA,G	NA,1	NA,-inf	NA,inf	NA,0.265942	0.000107401	0.000180602
3	chr1:109396785:G:A	109396785	NA,A	NA,G	NA,1	NA,-inf	NA,inf	NA,0.265942	0.000107401	0.000180602
3	chr1:109376822:A:G	109376822	NA,G	NA,A	NA,1	NA,-inf	NA,inf	NA,0.265942	0.000107401	0.000180602
3	chr1:109375404:G:A	109375404	NA,A	NA,G	NA,1	NA,-inf	NA,inf	NA,0.265942	0.000107401	0.000180602
3	chr1:109372687:G:C	109372687	NA,C	NA,G	NA,1	NA,-inf	NA,inf	NA,0.265762	0.000107359	0.00018053
3	chr1:109320192:T:C	109320192	NA,C	NA,T	NA,1	NA,-inf	NA,inf	NA,0.265114	0.000107299	0.000180429
3	chr1:109083900:C:T	109083900	T,NA	C,NA	1,NA	-inf,NA	inf,NA	1.25275,NA	0.000107298	0.0001777
3	chr1:109583510:C:T	109583510	NA,T	NA,C	NA,1	NA,inf	NA,inf	NA,1.26826	0.000107257	0.000179782
3	chr1:108900906:TG:T	108900906	NA,T	NA,TG	NA,1	NA,-inf	NA,inf	NA,0.584826	0.000107242	0.000179154
3	chr1:109974641:C:T	109974641	NA,T	NA,C	NA,1	NA,-inf	NA,inf	NA,0.348444	0.000106945	0.000179577
3	chr1:109067646:A:G	109067646	NA,G	NA,A	NA,1	NA,-inf	NA,inf	NA,0.288341	0.000106933	0.000178779
3	chr1:109649051:C:A	109649051	NA,A	NA,C	NA,1	NA,-inf	NA,inf	NA,0.423591	0.00010691	0.00017965
3	chr1:109648970:T:C	109648970	NA,C	NA,T	NA,1	NA,-inf	NA,inf	NA,0.423228	0.000106892	0.000179619
3	chr1:109651573:G:A	109651573	NA,A	NA,G	NA,1	NA,-inf	NA,inf	NA,0.435455	0.000106844	0.000179532
3	chr1:109066790:C:T	109066790	NA,T	NA,C	NA,1	NA,-inf	NA,inf	NA,0.296526	0.000106825	0.000178618
3	chr1:110028178:A:T	110028178	NA,T	NA,A	NA,1	NA,inf	NA,inf	NA,0.587893	0.000106769	0.000179265
3	chr1:109010266:CAT:C	109010266	NA,C	NA,CAT	NA,1	NA,-inf	NA,inf	NA,0.817814	0.000106743	0.000178292
3	chr1:108758358:A:G	108758358	NA,G	NA,A	NA,1	NA,inf	NA,inf	NA,0.518599	0.000106714	0.000179287
3	chr1:109903083:C:A	109903083	NA,A	NA,C	NA,1	NA,-inf	NA,inf	NA,0.322155	0.000106705	0.000178896
3	chr1:108500144:T:C	108500144	NA,C	NA,T	NA,1	NA,inf	NA,inf	NA,0.401639	0.000106677	0.000178646
3	chr1:108652082:T:C	108652082	C,NA	T,NA	1,NA	-inf,NA	inf,NA	0.0703059,NA	0.000106673	0.0001817
3	chr1:109797393:T:C	109797393	NA,C	NA,T	NA,1	NA,inf	NA,inf	NA,0.330808	0.000106659	0.000180184
3	chr1:108987757:C:T	108987757	NA,T	NA,C	NA,1	NA,-inf	NA,inf	NA,0.822045	0.000106557	0.000177963
3	chr1:108479745:A:G	108479745	NA,G	NA,A	NA,1	NA,inf	NA,inf	NA,0.399394	0.00010641	0.000178199
3	chr1:109709352:G:T	109709352	NA,T	NA,G	NA,1	NA,inf	NA,inf	NA,0.00272036	0.000106389	0.000178431
3	chr1:108726965:G:A	108726965	NA,A	NA,G	NA,1	NA,inf	NA,inf	NA,0.439345	0.000106362	0.000178454
3	chr1:110174715:C:T	110174715	NA,T	NA,C	NA,1	NA,inf	NA,inf	NA,0.498288	0.000106339	0.000178275
3	chr1:110157100:A:G	110157100	NA,G	NA,A	NA,1	NA,-inf	NA,inf	NA,0.342297	0.000106324	0.000178548
3	chr1:109092816:A:G	109092816	NA,G	NA,A	NA,1	NA,inf	NA,inf	NA,0.478857	0.000106265	0.000178991
3	chr1:109673886:G:A	109673886	A,NA	G,NA	1,NA	-inf,NA	inf,NA	1.42323,NA	0.000106257	0.000179387
3	chr1:109810025:C:G	109810025	NA,G	NA,C	NA,1	NA,inf	NA,inf	NA,0.29421	0.000106234	0.000177841
3	chr1:109134848:A:G	109134848	NA,G	NA,A	NA,1	NA,inf	NA,inf	NA,0.160272	0.000106226	0.000177715
3	chr1:109651104:G:A	109651104	NA,A	NA,G	NA,1	NA,-inf	NA,inf	NA,0.507911	0.000106214	0.000178976
3	chr1:109602203:T:A	109602203	NA,A	NA,T	NA,1	NA,inf	NA,inf	NA,1.32386	0.000106197	0.000178087
3	chr1:109235953:G:A	109235953	NA,A	NA,G	NA,1	NA,inf	NA,inf	NA,0.100808	0.000106191	0.000177118
3	chr1:109417479:C:G	109417479	NA,G	NA,C	NA,1	NA,-inf	NA,inf	NA,0.258187	0.000106047	0.000178317
3	chr1:110162820:A:G	110162820	NA,G	NA,A	NA,1	NA,-inf	NA,inf	NA,0.339746	0.000106026	0.000178041
3	chr1:109648777:G:A	109648777	NA,A	NA,G	NA,1	NA,-inf	NA,inf	NA,0.415499	0.000106011	0.000178138
3	chr1:109594186:G:A	109594186	NA,A	NA,G	NA,1	NA,inf	NA,inf	NA,0.154179	0.000105993	0.000177395
3	chr1:109135394:C:T	109135394	NA,T	NA,C	NA,1	NA,inf	NA,inf	NA,0.771521	0.000105878	0.000177499
3	chr1:109609519:C:T	109609519	NA,T	NA,C	NA,1	NA,-inf	NA,inf	NA,0.411213	0.000105865	0.000177579
3	chr1:108652183:T:C	108652183	NA,C	NA,T	NA,1	NA,inf	NA,inf	NA,0.477911	0.00010584	0.00017779
3	chr1:108836500:A:AG	108836500	AG,AG	A,A	1,1	inf,-inf	inf,inf	0.0227639,1.78469	0.000105792	0.00017848
3	chr1:109779635:A:G	109779635	NA,G	NA,A	NA,1	NA,inf	NA,inf	NA,0.754073	0.000105755	0.000177991
3	chr1:109387715:G:A	109387715	A,NA	G,NA	1,NA	inf,NA	inf,NA	0.449249,NA	0.000105659	0.000165426
3	chr1:108835789:TA:T	108835789	NA,T	NA,TA	NA,1	NA,-inf	NA,inf	NA,0.457145	0.000105597	0.000176472
3	chr1:109459163:C:T	109459163	NA,T	NA,C	NA,1	NA,-inf	NA,inf	NA,0.328605	0.000105523	0.000177288
3	chr1:108623169:C:T	108623169	NA,T	NA,C	NA,1	NA,-inf	NA,inf	NA,0.410605	0.00010551	0.000176822
3	chr1:109921555:G:T	109921555	NA,T	NA,G	NA,1	NA,-inf	NA,inf	NA,0.372345	0.000105372	0.000176452
3	chr1:108799080:T:G	108799080	NA,G	NA,T	NA,1	NA,inf	NA,inf	NA,0.3471	0.000105328	0.000176293
3	chr1:110208509:C:G	110208509	NA,G	NA,C	NA,1	NA,-inf	NA,inf	NA,0.461729	0.000105321	0.000176211
3	chr1:108948416:T:C	108948416	C,NA	T,NA	1,NA	inf,NA	inf,NA	0.594771,NA	0.000105306	0.000174593
3	chr1:108835792:T:C	108835792	NA,C	NA,T	NA,1	NA,-inf	NA,inf	NA,0.455842	0.000105295	0.000175969
3	chr1:108851590:C:T	108851590	NA,T	NA,C	NA,1	NA,-inf	NA,inf	NA,0.824593	0.000105197	0.000175743
3	chr1:109992664:A:G	109992664	NA,G	NA,A	NA,1	NA,-inf	NA,inf	NA,0.430357	0.000105074	0.000175913
3	chr1:110013805:T:TC	110013805	NA,TC	NA,T	NA,1	NA,-inf	NA,inf	NA,0.442917	0.00010504	0.000175756
3	chr1:109858111:G:A	109858111	NA,A	NA,G	NA,1	NA,-inf	NA,inf	NA,0.293239	0.000105012	0.00017668
3	chr1:109383922:C:T	109383922	NA,T	NA,C	NA,1	NA,-inf	NA,inf	NA,0.269793	0.000104974	0.000176624
3	chr1:108511650:G:C	108511650	NA,C	NA,G	NA,1	NA,-inf	NA,inf	NA,0.413751	0.000104939	0.000175691
3	chr1:108892090:C:T	108892090	NA,T	NA,C	NA,1	NA,-inf	NA,inf	NA,0.559133	0.000104932	0.000175377
3	chr1:110273412:ATC:A	110273412	NA,A	NA,ATC	NA,1	NA,-inf	NA,inf	NA,0.358556	0.000104925	0.000175209
3	chr1:110215062:G:A	110215062	NA,A	NA,G	NA,1	NA,-inf	NA,inf	NA,0.32629	0.000104899	0.000176252
3	chr1:109070214:T:C	109070214	NA,C	NA,T	NA,1	NA,-inf	NA,inf	NA,0.276082	0.000104782	0.0001752
3	chr1:110264229:A:C	110264229	C,C	A,A	1,1	inf,-inf	inf,inf	2.12908,0.464361	0.000104689	0.000175644
3	chr1:109676189:G:C	109676189	NA,C	NA,G	NA,1	NA,inf	NA,inf	NA,0.995571	0.000104673	0.000175283
3	chr1:109626117:G:A	109626117	NA,A	NA,G	NA,1	NA,-inf	NA,inf	NA,0.420793	0.000104627	0.000175821
3	chr1:110039672:A:C	110039672	NA,C	NA,A	NA,1	NA,-inf	NA,inf	NA,0.296211	0.000104582	0.000175793
3	chr1:110246674:T:C	110246674	C,C	T,T	1,1	inf,-inf	inf,inf	2.3471,0.259338	0.000104579	0.000176867
3	chr1:109093137:C:T	109093137	NA,T	NA,C	NA,1	NA,-inf	NA,inf	NA,0.393626	0.00010446	0.000174661
3	chr1:110095220:G:T	110095220	NA,T	NA,G	NA,1	NA,inf	NA,inf	NA,0.604669	0.000104446	0.000174569
3	chr1:109503568:T:C	109503568	NA,C	NA,T	NA,1	NA,inf	NA,inf	NA,0.167634	0.000104443	0.000174004
3	chr1:109601674:C:T	109601674	NA,T	NA,C	NA,1	NA,inf	NA,inf	NA,1.27421	0.00010442	0.000175074
3	chr1:109796362:T:C	109796362	C,C	T,T	1,1	inf,-inf	inf,inf	0.707942,1.31094	0.000104364	0.000174901
3	chr1:110036585:G:A	110036585	NA,A	NA,G	NA,1	NA,-inf	NA,inf	NA,0.291317	0.000104356	0.000175407
3	chr1:109269514:C:T	109269514	NA,T	NA,C	NA,1	NA,-inf	NA,inf	NA,0.796385	0.000104292	0.000174491
3	chr1:108612522:G:A	108612522	NA,A	NA,G	NA,1	NA,-inf	NA,inf	NA,0.420346	0.000104265	0.000174721
3	chr1:109595129:G:A	109595129	NA,A	NA,G	NA,1	NA,-inf	NA,inf	NA,0.631708	0.000104178	0.000173945
3	chr1:108949149:C:G	108949149	NA,G	NA,C	NA,1	NA,-inf	NA,inf	NA,0.563348	0.000104112	0.00017471
3	chr1:108493746:G:A	108493746	NA,A	NA,G	NA,1	NA,inf	NA,inf	NA,0.262568	0.000104096	0.000174503
3	chr1:110037023:C:T	110037023	NA,T	NA,C	NA,1	NA,-inf	NA,inf	NA,0.2897	0.000104067	0.000174921
3	chr1:108557090:T:G	108557090	NA,G	NA,T	NA,1	NA,inf	NA,inf	NA,0.415547	0.000103992	0.000174562
3	chr1:108623165:G:A	108623165	NA,A	NA,G	NA,1	NA,-inf	NA,inf	NA,0.419253	0.000103975	0.000174234
3	chr1:109248985:T:C	109248985	NA,C	NA,T	NA,1	NA,inf	NA,inf	NA,0.000700631	0.000103973	0.000173959
3	chr1:110135070:C:T	110135070	NA,T	NA,C	NA,1	NA,-inf	NA,inf	NA,0.331903	0.000103887	0.000173447
3	chr1:109118093:C:G	109118093	NA,G	NA,C	NA,1	NA,inf	NA,inf	NA,0.21414	0.000103866	0.000173624
3	chr1:109165614:A:C	109165614	NA,C	NA,A	NA,1	NA,-inf	NA,inf	NA,0.0066071	0.000103824	0.000173754
3	chr1:110221083:A:G	110221083	NA,G	NA,A	NA,1	NA,-inf	NA,inf	NA,0.4528	0.000103761	0.000173584
3	chr1:108954538:G:A	108954538	NA,A	NA,G	NA,1	NA,inf	NA,inf	NA,1.09185	0.00010371	0.000173203
3	chr1:108971619:G:A	108971619	NA,A	NA,G	NA,1	NA,-inf	NA,inf	NA,0.332301	0.00010359	0.000174106
3	chr1:108622972:T:C	108622972	NA,C	NA,T	NA,1	NA,-inf	NA,inf	NA,0.416404	0.000103578	0.000173569
3	chr1:108676384:A:T	108676384	NA,T	NA,A	NA,1	NA,-inf	NA,inf	NA,0.131681	0.000103556	0.000172947
3	chr1:109379137:C:T	109379137	NA,T	NA,C	NA,1	NA,inf	NA,inf	NA,0.0862739	0.000103556	0.000173698
3	chr1:110112888:C:T	110112888	NA,T	NA,C	NA,1	NA,-inf	NA,inf	NA,0.530325	0.00010354	0.000173424
3	chr1:108937337:G:A	108937337	A,NA	G,NA	1,NA	inf,NA	inf,NA	1.53051,NA	0.000103453	0.000175323
3	chr1:110162726:G:A	110162726	NA,A	NA,G	NA,1	NA,inf	NA,inf	NA,0.436437	0.000103392	0.00017256
3	chr1:109958362:C:A	109958362	NA,A	NA,C	NA,1	NA,-inf	NA,inf	NA,0.407985	0.00010333	0.000173195
3	chr1:110154901:T:C	110154901	NA,C	NA,T	NA,1	NA,-inf	NA,inf	NA,0.315029	0.000103287	0.000173174
3	chr1:109970945:A:T	109970945	NA,T	NA,A	NA,1	NA,-inf	NA,inf	NA,0.328645	0.000103229	0.000173611
3	chr1:110143579:C:T	110143579	NA,T	NA,C	NA,1	NA,-inf	NA,inf	NA,0.401001	0.000103166	0.000172791
3	chr1:110199605:A:G	110199605	NA,G	NA,A	NA,1	NA,-inf	NA,inf	NA,0.368018	0.000103156	0.000172499
3	chr1:109505699:C:T	109505699	NA,T	NA,C	NA,1	NA,-inf	NA,inf	NA,0.283465	0.000103142	0.000173437
3	chr1:109120005:CT:C	109120005	NA,C	NA,CT	NA,1	NA,inf	NA,inf	NA,1.35708	0.000103122	0.00017254
3	chr1:108524579:C:T	108524579	NA,T	NA,C	NA,1	NA,-inf	NA,inf	NA,0.404867	0.00010312	0.000172655
3	chr1:108781441:A:G	108781441	NA,G	NA,A	NA,1	NA,-inf	NA,inf	NA,0.319795	0.000103099	0.000173042
3	chr1:108683748:C:T	108683748	T,NA	C,NA	1,NA	inf,NA	inf,NA	0.8019,NA	0.000103064	0.000171008
3	chr1:110240294:C:T	110240294	NA,T	NA,C	NA,1	NA,inf	NA,inf	NA,0.320468	0.000103005	0.00017172
3	chr1:108525346:A:T	108525346	NA,T	NA,A	NA,1	NA,-inf	NA,inf	NA,0.401683	0.000102976	0.000172412
3	chr1:108522667:A:C	108522667	NA,C	NA,A	NA,1	NA,inf	NA,inf	NA,0.291589	0.000102921	0.000171904
3	chr1:108492353:G:A	108492353	NA,A	NA,G	NA,1	NA,inf	NA,inf	NA,0.373767	0.000102918	0.000172346
3	chr1:108973156:T:C	108973156	C,C	T,T	1,1	inf,-inf	inf,inf	2.05589,1.5301	0.000102875	0.000169084
3	chr1:110150243:A:C	110150243	NA,C	NA,A	NA,1	NA,-inf	NA,inf	NA,0.317439	0.000102837	0.00017289
3	chr1:110228126:C:T	110228126	NA,T	NA,C	NA,1	NA,inf	NA,inf	NA,0.341011	0.000102828	0.000172969
3	chr1:108928398:T:TGGA	108928398	NA,TGGA	NA,T	NA,1	NA,-inf	NA,inf	NA,0.628037	0.000102777	0.000171994
3	chr1:110200207:A:G	110200207	NA,G	NA,A	NA,1	NA,-inf	NA,inf	NA,0.42796	0.000102727	0.000172897
3	chr1:110204024:G:A	110204024	NA,A	NA,G	NA,1	NA,inf	NA,inf	NA,0.275368	0.000102557	0.000172231
3	chr1:108700397:T:G	108700397	NA,G	NA,T	NA,1	NA,inf	NA,inf	NA,0.214963	0.000102502	0.00017194
3	chr1:108917960:A:G	108917960	NA,G	NA,A	NA,1	NA,-inf	NA,inf	NA,0.622739	0.000102414	0.000171389
3	chr1:110128548:G:T	110128548	NA,T	NA,G	NA,1	NA,inf	NA,inf	NA,0.335936	0.000102323	0.000171113
3	chr1:108794688:G:C	108794688	NA,C	NA,G	NA,1	NA,-inf	NA,inf	NA,0.310519	0.00010228	0.000171643
3	chr1:108519706:G:A	108519706	NA,A	NA,G	NA,1	NA,-inf	NA,inf	NA,0.396778	0.00010227	0.000171234
3	chr1:109245278:G:T	109245278	NA,T	NA,G	NA,1	NA,-inf	NA,inf	NA,0.938795	0.00010223	0.000170778
3	chr1:110216442:T:A	110216442	A,A	T,T	1,1	inf,-inf	inf,inf	0.178279,2.04173	0.000102152	0.000170593
3	chr1:109523084:C:G	109523084	NA,G	NA,C	NA,1	NA,inf	NA,inf	NA,0.115589	0.000102127	0.000171342
3	chr1:109891299:C:T	109891299	NA,T	NA,C	NA,1	NA,-inf	NA,inf	NA,0.426607	0.000102106	0.000171502
3	chr1:109804273:A:G	109804273	NA,G	NA,A	NA,1	NA,-inf	NA,inf	NA,0.465435	0.0001021	0.000170491
3	chr1:109855867:A:T	109855867	T,T	A,A	1,1	-inf,-inf	inf,inf	1.97192,0.143439	0.000101955	0.000162086
3	chr1:110274736:A:C	110274736	NA,C	NA,A	NA,1	NA,-inf	NA,inf	NA,0.322042	0.000101919	0.000170159
3	chr1:109466319:A:T	109466319	NA,T	NA,A	NA,1	NA,-inf	NA,inf	NA,0.227069	0.000101916	0.000171323
3	chr1:109777823:G:A	109777823	NA,A	NA,G	NA,1	NA,inf	NA,inf	NA,0.723583	0.000101788	0.000171345
3	chr1:110146697:T:C	110146697	NA,C	NA,T	NA,1	NA,-inf	NA,inf	NA,0.484843	0.000101776	0.000170373
3	chr1:109955925:A:C	109955925	NA,C	NA,A	NA,1	NA,inf	NA,inf	NA,0.35058	0.000101771	0.000170815
3	chr1:109410173:T:C	109410173	NA,C	NA,T	NA,1	NA,-inf	NA,inf	NA,0.748886	0.000101729	0.000167513
3	chr1:108480878:G:T	108480878	NA,T	NA,G	NA,1	NA,inf	NA,inf	NA,0.282296	0.000101712	0.000169861
3	chr1:109650872:A:G	109650872	NA,G	NA,A	NA,1	NA,-inf	NA,inf	NA,0.388901	0.000101591	0.000170704
3	chr1:109360114:G:C	109360114	NA,C	NA,G	NA,1	NA,-inf	NA,inf	NA,0.503831	0.000101559	0.000171025
3	chr1:110248645:A:C	110248645	NA,C	NA,A	NA,1	NA,-inf	NA,inf	NA,0.368201	0.000101521	0.000169126
3	chr1:109829593:C:T	109829593	T,T	C,C	1,1	-inf,-inf	inf,inf	2.00708,0.837372	0.000101496	0.000172769
3	chr1:109638802:C:T	109638802	NA,T	NA,C	NA,1	NA,-inf	NA,inf	NA,0.534417	0.000101442	0.000166789
3	chr1:109464661:C:T	109464661	T,NA	C,NA	1,NA	inf,NA	inf,NA	1.03424,NA	0.000101406	0.000168265
3	chr1:109459666:C:T	109459666	NA,T	NA,C	NA,1	NA,-inf	NA,inf	NA,0.26994	0.000101355	0.000170311
3	chr1:109050705:G:A	109050705	NA,A	NA,G	NA,1	NA,-inf	NA,inf	NA,0.34869	0.000101348	0.000170111
3	chr1:110164835:A:G	110164835	NA,G	NA,A	NA,1	NA,-inf	NA,inf	NA,0.308107	0.000101206	0.000169963
3	chr1:108858994:C:T	108858994	NA,T	NA,C	NA,1	NA,-inf	NA,inf	NA,0.594994	0.000101193	0.000169092
3	chr1:109197671:C:T	109197671	NA,T	NA,C	NA,1	NA,-inf	NA,inf	NA,0.536921	0.000101086	0.000169275
3	chr1:109635877:A:G	109635877	NA,G	NA,A	NA,1	NA,inf	NA,inf	NA,0.0386898	0.000101012	0.000167575
3	chr1:109862666:A:T	109862666	NA,T	NA,A	NA,1	NA,inf	NA,inf	NA,0.400773	0.00010101	0.000169345
3	chr1:109680639:C:A	109680639	NA,A	NA,C	NA,1	NA,inf	NA,inf	NA,0.16022	0.000100969	0.000170669
3	chr1:108536686:C:T	108536686	NA,T	NA,C	NA,1	NA,inf	NA,inf	NA,0.341316	0.000100962	0.000168911
3	chr1:109203052:G:A	109203052	NA,A	NA,G	NA,1	NA,inf	NA,inf	NA,0.0303336	0.000100896	0.000166666
3	chr1:108768665:G:A	108768665	NA,A	NA,G	NA,1	NA,-inf	NA,inf	NA,0.383982	0.000100721	0.000168775
3	chr1:109352899:G:A	109352899	NA,A	NA,G	NA,1	NA,-inf	NA,inf	NA,0.755664	0.00010071	0.000166196
3	chr1:108681282:G:A	108681282	A,NA	G,NA	1,NA	inf,NA	inf,NA	0.7886,NA	0.000100698	0.000167042
3	chr1:108571981:A:C	108571981	NA,C	NA,A	NA,1	NA,inf	NA,inf	NA,0.445993	0.000100683	0.000168983
3	chr1:110170352:C:T	110170352	NA,T	NA,C	NA,1	NA,inf	NA,inf	NA,0.326607	0.000100635	0.000168999
3	chr1:108505215:C:G	108505215	NA,G	NA,C	NA,1	NA,-inf	NA,inf	NA,0.382929	0.000100634	0.000168497
3	chr1:110250668:C:T	110250668	NA,T	NA,C	NA,1	NA,inf	NA,inf	NA,0.329452	0.000100479	0.000168623
3	chr1:109709124:G:A	109709124	A,A	G,G	1,1	inf,inf	inf,inf	1.06838,0.666059	0.000100467	0.000174374
3	chr1:110125885:G:A	110125885	NA,A	NA,G	NA,1	NA,-inf	NA,inf	NA,0.499841	0.000100455	0.000168278
3	chr1:109970280:G:A	109970280	NA,A	NA,G	NA,1	NA,-inf	NA,inf	NA,0.308504	0.000100354	0.000168745
3	chr1:109780513:T:C	109780513	NA,C	NA,T	NA,1	NA,inf	NA,inf	NA,0.460201	0.000100344	0.000167321
3	chr1:109770511:A:G	109770511	NA,G	NA,A	NA,1	NA,inf	NA,inf	NA,0.694927	0.000100328	0.000168756
3	chr1:109120702:T:G	109120702	NA,G	NA,T	NA,1	NA,-inf	NA,inf	NA,0.343258	0.000100271	0.00016769
3	chr1:109055579:C:T	109055579	NA,T	NA,C	NA,1	NA,inf	NA,inf	NA,0.505414	0.000100217	0.00016737
3	chr1:108944779:G:A	108944779	A,NA	G,NA	1,NA	-inf,NA	inf,NA	1.26915,NA	0.000100182	0.000169154
3	chr1:109888525:G:A	109888525	NA,A	NA,G	NA,1	NA,-inf	NA,inf	NA,0.398005	0.000100088	0.000167341
3	chr1:109717263:C:T	109717263	NA,T	NA,C	NA,1	NA,inf	NA,inf	NA,0.83245	0.000100085	0.000167785
3	chr1:110108290:T:C	110108290	NA,C	NA,T	NA,1	NA,-inf	NA,inf	NA,0.35438	0.000100071	0.000167788
3	chr1:110240038:AAGG:A	110240038	NA,A	NA,AAGG	NA,1	NA,-inf	NA,inf	NA,0.414145	0.00010006	0.000167467
3	chr1:108757819:T:A	108757819	A,NA	T,NA	1,NA	inf,NA	inf,NA	0.539734,NA	0.000100045	0.000166448
3	chr1:108619523:C:T	108619523	NA,T	NA,C	NA,1	NA,-inf	NA,inf	NA,0.395175	9.99321e-05	0.00016747
3	chr1:109190274:G:A	109190274	NA,A	NA,G	NA,1	NA,-inf	NA,inf	NA,0.533772	9.96815e-05	0.00016762
3	chr1:109348317:T:A	109348317	NA,A	NA,T	NA,1	NA,-inf	NA,inf	NA,0.486854	9.96417e-05	0.000166504
3	chr1:109592686:G:A	109592686	A,A	G,G	1,1	-inf,-inf	inf,inf	0.565027,2.83016	9.96251e-05	0.000165567
3	chr1:108484228:A:C	108484228	NA,C	NA,A	NA,1	NA,-inf	NA,inf	NA,0.38378	9.96195e-05	0.000166788
3	chr1:108618147:A:G	108618147	NA,G	NA,A	NA,1	NA,-inf	NA,inf	NA,0.386826	9.96073e-05	0.000166926
3	chr1:109644053:T:C	109644053	NA,C	NA,T	NA,1	NA,-inf	NA,inf	NA,0.454879	9.96064e-05	0.000167284
3	chr1:108779674:A:C	108779674	C,NA	A,NA	1,NA	inf,NA	inf,NA	0.179052,NA	9.96043e-05	0.000168277
3	chr1:109505722:G:A	109505722	A,NA	G,NA	1,NA	inf,NA	inf,NA	0.155669,NA	9.96016e-05	0.00016409
3	chr1:109161996:A:G	109161996	NA,G	NA,A	NA,1	NA,-inf	NA,inf	NA,0.105821	9.94635e-05	0.000166868
3	chr1:108583853:G:T	108583853	NA,T	NA,G	NA,1	NA,inf	NA,inf	NA,0.268196	9.94225e-05	0.000166829
3	chr1:110177649:G:A	110177649	NA,A	NA,G	NA,1	NA,inf	NA,inf	NA,0.397039	9.94087e-05	0.000166906
3	chr1:109935188:A:G	109935188	NA,G	NA,A	NA,1	NA,-inf	NA,inf	NA,0.47204	9.93153e-05	0.000166278
3	chr1:109479794:A:T	109479794	NA,T	NA,A	NA,1	NA,-inf	NA,inf	NA,0.199658	9.92475e-05	0.000166822
3	chr1:109130636:G:A	109130636	NA,A	NA,G	NA,1	NA,inf	NA,inf	NA,0.0524124	9.92026e-05	0.000166207
3	chr1:110019438:T:A	110019438	NA,A	NA,T	NA,1	NA,-inf	NA,inf	NA,0.397033	9.91852e-05	0.000166002
3	chr1:108799370:A:G	108799370	NA,G	NA,A	NA,1	NA,-inf	NA,inf	NA,0.368795	9.91631e-05	0.000166096
3	chr1:110137808:G:A	110137808	NA,A	NA,G	NA,1	NA,inf	NA,inf	NA,0.459969	9.90633e-05	0.000166364
3	chr1:110228548:G:A	110228548	NA,A	NA,G	NA,1	NA,inf	NA,inf	NA,0.277673	9.90196e-05	0.00016621
3	chr1:109367502:T:A	109367502	NA,A	NA,T	NA,1	NA,-inf	NA,inf	NA,0.478174	9.90125e-05	0.000166706
3	chr1:108729481:G:A	108729481	NA,A	NA,G	NA,1	NA,inf	NA,inf	NA,0.316756	9.89583e-05	0.000165612
3	chr1:108547013:G:A	108547013	A,NA	G,NA	1,NA	inf,NA	inf,NA	0.666365,NA	9.89577e-05	0.00016309
3	chr1:109480765:C:G	109480765	NA,G	NA,C	NA,1	NA,-inf	NA,inf	NA,0.197354	9.89117e-05	0.000166256
3	chr1:110041394:T:G	110041394	NA,G	NA,T	NA,1	NA,inf	NA,inf	NA,0.3125	9.8905e-05	0.000165971
3	chr1:109313939:G:T	109313939	NA,T	NA,G	NA,1	NA,-inf	NA,inf	NA,0.476776	9.87982e-05	0.000166342
3	chr1:108711671:T:A	108711671	NA,A	NA,T	NA,1	NA,-inf	NA,inf	NA,0.195863	9.87519e-05	0.000165467
3	chr1:110119976:C:T	110119976	NA,T	NA,C	NA,1	NA,inf	NA,inf	NA,0.276651	9.87178e-05	0.000165771
3	chr1:109891917:T:C	109891917	NA,C	NA,T	NA,1	NA,inf	NA,inf	NA,0.314677	9.86321e-05	0.000165033
3	chr1:109794392:T:C	109794392	C,NA	T,NA	1,NA	-inf,NA	inf,NA	0.713938,NA	9.86132e-05	0.000170089
3	chr1:109512187:G:A	109512187	NA,A	NA,G	NA,1	NA,-inf	NA,inf	NA,0.232393	9.85948e-05	0.000165818
3	chr1:110151077:G:A	110151077	NA,A	NA,G	NA,1	NA,inf	NA,inf	NA,0.423642	9.85153e-05	0.000164897
3	chr1:109513120:G:C	109513120	NA,C	NA,G	NA,1	NA,-inf	NA,inf	NA,0.248208	9.84653e-05	0.000165622
3	chr1:109521861:G:A	109521861	NA,A	NA,G	NA,1	NA,inf	NA,inf	NA,0.131315	9.84396e-05	0.000165151
3	chr1:108532420:A:G	108532420	NA,G	NA,A	NA,1	NA,inf	NA,inf	NA,0.341082	9.84305e-05	0.000164784
3	chr1:109730276:T:A	109730276	NA,A	NA,T	NA,1	NA,-inf	NA,inf	NA,0.143621	9.83656e-05	0.000164701
3	chr1:110270817:C:T	110270817	NA,T	NA,C	NA,1	NA,inf	NA,inf	NA,0.279772	9.83246e-05	0.00016521
3	chr1:108664861:G:A	108664861	NA,A	NA,G	NA,1	NA,inf	NA,inf	NA,0.32863	9.82997e-05	0.000164806
3	chr1:108707739:G:A	108707739	NA,A	NA,G	NA,1	NA,-inf	NA,inf	NA,0.200974	9.81652e-05	0.000164546
3	chr1:109732617:C:A	109732617	NA,A	NA,C	NA,1	NA,-inf	NA,inf	NA,0.310197	9.8061e-05	0.000164931
3	chr1:109794764:A:G	109794764	G,G	A,A	1,1	inf,-inf	inf,inf	0.556296,1.39523	9.80423e-05	0.000164073
3	chr1:109807637:G:T	109807637	NA,T	NA,G	NA,1	NA,-inf	NA,inf	NA,0.424558	9.79856e-05	0.000164057
3	chr1:109008029:G:C	109008029	NA,C	NA,G	NA,1	NA,inf	NA,inf	NA,0.0612739	9.79837e-05	0.000164253
3	chr1:110256994:G:A	110256994	NA,A	NA,G	NA,1	NA,-inf	NA,inf	NA,0.393673	9.79315e-05	0.00016389
3	chr1:108866511:T:C	108866511	NA,C	NA,T	NA,1	NA,-inf	NA,inf	NA,0.170545	9.79145e-05	0.000163533
3	chr1:110056508:CT:C	110056508	NA,C	NA,CT	NA,1	NA,inf	NA,inf	NA,0.306489	9.78222e-05	0.000164114
3	chr1:108811512:A:G	108811512	NA,G	NA,A	NA,1	NA,-inf	NA,inf	NA,0.286572	9.78204e-05	0.000164156
3	chr1:109961119:T:C	109961119	NA,C	NA,T	NA,1	NA,-inf	NA,inf	NA,0.297548	9.77943e-05	0.000164071
3	chr1:109654036:C:T	109654036	NA,T	NA,C	NA,1	NA,-inf	NA,inf	NA,0.341037	9.77248e-05	0.000164127
3	chr1:109731140:G:A	109731140	NA,A	NA,G	NA,1	NA,-inf	NA,inf	NA,0.135742	9.7692e-05	0.000163573
3	chr1:108859611:A:G	108859611	NA,G	NA,A	NA,1	NA,inf	NA,inf	NA,0.511056	9.76815e-05	0.000161803
3	chr1:110120750:A:C	110120750	NA,C	NA,A	NA,1	NA,-inf	NA,inf	NA,0.394297	9.76763e-05	0.00016389
3	chr1:108584228:AACATGATTAT:A	108584228	NA,A	NA,AACATGATTAT	NA,1	NA,inf	NA,inf	NA,0.421336	9.76598e-05	0.000163906
3	chr1:108583290:G:T	108583290	NA,T	NA,G	NA,1	NA,inf	NA,inf	NA,0.421566	9.76186e-05	0.000163836
3	chr1:108961881:T:C	108961881	NA,C	NA,T	NA,1	NA,-inf	NA,inf	NA,0.431959	9.75856e-05	0.000163088
3	chr1:110141665:T:C	110141665	C,C	T,T	1,1	-inf,-inf	inf,inf	1.15625,1.04863	9.75317e-05	0.000171314
3	chr1:109731309:C:T	109731309	NA,T	NA,C	NA,1	NA,-inf	NA,inf	NA,0.416841	9.75287e-05	0.000164246
3	chr1:109989983:C:T	109989983	NA,T	NA,C	NA,1	NA,-inf	NA,inf	NA,0.265412	9.75144e-05	0.000164034
3	chr1:110161199:T:C	110161199	NA,C	NA,T	NA,1	NA,-inf	NA,inf	NA,0.29155	9.75029e-05	0.000163856
3	chr1:110135053:T:G	110135053	NA,G	NA,T	NA,1	NA,-inf	NA,inf	NA,0.283632	9.73667e-05	0.000162675
3	chr1:109729445:TCC:T	109729445	NA,T	NA,TCC	NA,1	NA,-inf	NA,inf	NA,0.414882	9.73178e-05	0.000163888
3	chr1:108743721:G:T	108743721	NA,T	NA,G	NA,1	NA,-inf	NA,inf	NA,0.421178	9.73169e-05	0.000163328
3	chr1:109281524:A:G	109281524	NA,G	NA,A	NA,1	NA,-inf	NA,inf	NA,0.606409	9.73012e-05	0.000163165
3	chr1:108669774:C:T	108669774	NA,T	NA,C	NA,1	NA,inf	NA,inf	NA,0.314256	9.72685e-05	0.000163206
3	chr1:109467664:A:G	109467664	NA,G	NA,A	NA,1	NA,-inf	NA,inf	NA,0.188982	9.72599e-05	0.000163473
3	chr1:109503563:T:G	109503563	NA,G	NA,T	NA,1	NA,inf	NA,inf	NA,0.12749	9.72554e-05	0.000162128
3	chr1:109975079:G:A	109975079	NA,A	NA,G	NA,1	NA,-inf	NA,inf	NA,0.287477	9.72414e-05	0.000163497
3	chr1:110095881:T:C	110095881	NA,C	NA,T	NA,1	NA,-inf	NA,inf	NA,0.358852	9.72302e-05	0.000162909
3	chr1:109232961:A:T	109232961	NA,T	NA,A	NA,1	NA,-inf	NA,inf	NA,0.0781573	9.72292e-05	0.000162723
3	chr1:108818099:T:C	108818099	NA,C	NA,T	NA,1	NA,-inf	NA,inf	NA,0.368908	9.72231e-05	0.000163356
3	chr1:110158838:C:T	110158838	NA,T	NA,C	NA,1	NA,inf	NA,inf	NA,0.345316	9.72016e-05	0.000162336
3	chr1:110217891:G:A	110217891	NA,A	NA,G	NA,1	NA,-inf	NA,inf	NA,0.373363	9.71438e-05	0.000162508
3	chr1:109164471:C:T	109164471	NA,T	NA,C	NA,1	NA,inf	NA,inf	NA,0.0969704	9.70295e-05	0.000162959
3	chr1:108882521:A:G	108882521	NA,G	NA,A	NA,1	NA,inf	NA,inf	NA,0.573175	9.69902e-05	0.00016086
3	chr1:109054657:C:T	109054657	NA,T	NA,C	NA,1	NA,-inf	NA,inf	NA,0.238479	9.69442e-05	0.000162199
3	chr1:109973908:T:C	109973908	NA,C	NA,T	NA,1	NA,-inf	NA,inf	NA,0.285104	9.69302e-05	0.000162972
3	chr1:110217957:C:T	110217957	NA,T	NA,C	NA,1	NA,-inf	NA,inf	NA,0.375395	9.68237e-05	0.000161972
3	chr1:108657326:C:T	108657326	NA,T	NA,C	NA,1	NA,inf	NA,inf	NA,0.395217	9.67875e-05	0.000162557
3	chr1:108760964:C:T	108760964	NA,T	NA,C	NA,1	NA,inf	NA,inf	NA,0.223861	9.67786e-05	0.000162688
3	chr1:108718247:C:A	108718247	NA,A	NA,C	NA,1	NA,inf	NA,inf	NA,0.435738	9.67555e-05	0.000162136
3	chr1:109239875:T:A	109239875	NA,A	NA,T	NA,1	NA,inf	NA,inf	NA,0.463557	9.66999e-05	0.000162361
3	chr1:109967860:G:A	109967860	NA,A	NA,G	NA,1	NA,inf	NA,inf	NA,0.398056	9.66963e-05	0.000161944
3	chr1:109485568:T:C	109485568	NA,C	NA,T	NA,1	NA,inf	NA,inf	NA,0.568063	9.66852e-05	0.000161608
3	chr1:108905575:C:T	108905575	NA,T	NA,C	NA,1	NA,-inf	NA,inf	NA,0.153383	9.666e-05	0.000161436
3	chr1:110113720:CAA:C	110113720	C,NA	CAA,NA	1,NA	-inf,NA	inf,NA	0.805613,NA	9.66188e-05	0.000164285
3	chr1:109955534:A:G	109955534	NA,G	NA,A	NA,1	NA,-inf	NA,inf	NA,0.386398	9.64616e-05	0.000161415
3	chr1:108761743:T:A	108761743	NA,A	NA,T	NA,1	NA,-inf	NA,inf	NA,0.271243	9.64102e-05	0.000161799
3	chr1:108894651:T:C	108894651	NA,C	NA,T	NA,1	NA,inf	NA,inf	NA,0.567214	9.64046e-05	0.000159911
3	chr1:109189460:C:T	109189460	NA,T	NA,C	NA,1	NA,-inf	NA,inf	NA,0.503532	9.63225e-05	0.000161942
3	chr1:108892512:T:C	108892512	NA,C	NA,T	NA,1	NA,inf	NA,inf	NA,0.56577	9.62104e-05	0.000159595
3	chr1:108897090:T:C	108897090	NA,C	NA,T	NA,1	NA,inf	NA,inf	NA,0.56551	9.62085e-05	0.000159592
3	chr1:108566558:G:T	108566558	NA,T	NA,G	NA,1	NA,-inf	NA,inf	NA,0.295641	9.61994e-05	0.000161083
3	chr1:109387503:TAAATTTTGTTTAAAATTTA:T	109387503	NA,T	NA,TAAATTTTGTTTAAAATTTA	NA,1	NA,-inf	NA,inf	NA,0.17912	9.6167e-05	0.000161652
3	chr1:109060491:A:G	109060491	NA,G	NA,A	NA,1	NA,inf	NA,inf	NA,0.472336	9.6157e-05	0.000160746
3	chr1:108962007:A:G	108962007	NA,G	NA,A	NA,1	NA,-inf	NA,inf	NA,0.0534451	9.6135e-05	0.000161154
3	chr1:109478436:T:C	109478436	NA,C	NA,T	NA,1	NA,-inf	NA,inf	NA,0.684615	9.61249e-05	0.00015851
3	chr1:109954842:A:G	109954842	NA,G	NA,A	NA,1	NA,-inf	NA,inf	NA,0.378637	9.60939e-05	0.000160822
3	chr1:108882696:C:T	108882696	NA,T	NA,C	NA,1	NA,inf	NA,inf	NA,0.56457	9.60817e-05	0.000159385
3	chr1:109973170:A:G	109973170	NA,G	NA,A	NA,1	NA,-inf	NA,inf	NA,0.277402	9.60222e-05	0.000161435
3	chr1:110199565:C:G	110199565	NA,G	NA,C	NA,1	NA,-inf	NA,inf	NA,0.349074	9.59833e-05	0.000160812
3	chr1:109346078:G:C	109346078	NA,C	NA,G	NA,1	NA,-inf	NA,inf	NA,0.471553	9.59309e-05	0.000160316
3	chr1:109568176:T:C	109568176	NA,C	NA,T	NA,1	NA,inf	NA,inf	NA,0.308995	9.59196e-05	0.000160276
3	chr1:109858160:C:T	109858160	NA,T	NA,C	NA,1	NA,inf	NA,inf	NA,0.347348	9.58061e-05	0.000160391
3	chr1:108605099:T:C	108605099	NA,C	NA,T	NA,1	NA,inf	NA,inf	NA,0.406478	9.57658e-05	0.000160734
3	chr1:109922537:A:G	109922537	NA,G	NA,A	NA,1	NA,-inf	NA,inf	NA,0.403089	9.57165e-05	0.000160277
3	chr1:110182943:G:A	110182943	NA,A	NA,G	NA,1	NA,inf	NA,inf	NA,0.286524	9.56741e-05	0.000160724
3	chr1:110149076:G:A	110149076	NA,A	NA,G	NA,1	NA,-inf	NA,inf	NA,0.273629	9.55959e-05	0.000160291
3	chr1:110149304:C:T	110149304	NA,T	NA,C	NA,1	NA,-inf	NA,inf	NA,0.273629	9.55959e-05	0.000160291
3	chr1:110221042:C:T	110221042	T,NA	C,NA	1,NA	inf,NA	inf,NA	0.629475,NA	9.55496e-05	0.00015823
3	chr1:108847178:G:A	108847178	NA,A	NA,G	NA,1	NA,inf	NA,inf	NA,0.0793956	9.55268e-05	0.000159938
3	chr1:109901145:A:G	109901145	NA,G	NA,A	NA,1	NA,inf	NA,inf	NA,0.296228	9.55042e-05	0.000159871
3	chr1:108664308:G:A	108664308	NA,A	NA,G	NA,1	NA,inf	NA,inf	NA,0.308184	9.54932e-05	0.000160105
3	chr1:109583105:A:G	109583105	NA,G	NA,A	NA,1	NA,-inf	NA,inf	NA,0.475118	9.5438e-05	0.000157211
3	chr1:109211961:T:C	109211961	NA,C	NA,T	NA,1	NA,-inf	NA,inf	NA,0.545666	9.53844e-05	0.000159603
3	chr1:108704953:A:C	108704953	NA,C	NA,A	NA,1	NA,-inf	NA,inf	NA,0.308291	9.53516e-05	0.000159922
3	chr1:109406088:G:A	109406088	NA,A	NA,G	NA,1	NA,-inf	NA,inf	NA,0.0716684	9.53332e-05	0.00015992
3	chr1:109281448:C:G	109281448	NA,G	NA,C	NA,1	NA,-inf	NA,inf	NA,0.778735	9.52907e-05	0.000160034
3	chr1:109712724:C:A	109712724	NA,A	NA,C	NA,1	NA,-inf	NA,inf	NA,0.454846	9.5236e-05	0.00016036
3	chr1:108729287:C:T	108729287	T,NA	C,NA	1,NA	-inf,NA	inf,NA	0.423045,NA	9.5213e-05	0.000162129
3	chr1:109641006:T:C	109641006	NA,C	NA,T	NA,1	NA,-inf	NA,inf	NA,0.58159	9.51768e-05	0.000159699
3	chr1:109674017:A:G	109674017	NA,G	NA,A	NA,1	NA,-inf	NA,inf	NA,0.360604	9.51694e-05	0.000159898
3	chr1:109756098:G:T	109756098	NA,T	NA,G	NA,1	NA,-inf	NA,inf	NA,0.425215	9.50779e-05	0.000160318
3	chr1:109644277:G:T	109644277	NA,T	NA,G	NA,1	NA,-inf	NA,inf	NA,0.401836	9.50764e-05	0.000159701
3	chr1:109675515:A:G	109675515	NA,G	NA,A	NA,1	NA,inf	NA,inf	NA,0.134264	9.50724e-05	0.000160618
3	chr1:109644291:G:T	109644291	NA,T	NA,G	NA,1	NA,-inf	NA,inf	NA,0.408953	9.49414e-05	0.000159488
3	chr1:108985984:A:G	108985984	G,NA	A,NA	1,NA	-inf,NA	inf,NA	0.862808,NA	9.48946e-05	0.000160579
3	chr1:108603459:C:CTG	108603459	NA,CTG	NA,C	NA,1	NA,-inf	NA,inf	NA,0.447399	9.48836e-05	0.000159152
3	chr1:108599336:T:C	108599336	NA,C	NA,T	NA,1	NA,-inf	NA,inf	NA,0.447399	9.48836e-05	0.000159152
3	chr1:110241114:G:A	110241114	NA,A	NA,G	NA,1	NA,inf	NA,inf	NA,0.291466	9.4846e-05	0.000159382
3	chr1:108903518:G:A	108903518	NA,A	NA,G	NA,1	NA,-inf	NA,inf	NA,0.0837884	9.48296e-05	0.000159314
3	chr1:108983606:G:A	108983606	NA,A	NA,G	NA,1	NA,-inf	NA,inf	NA,0.712942	9.47986e-05	0.000158419
3	chr1:109897734:G:T	109897734	NA,T	NA,G	NA,1	NA,-inf	NA,inf	NA,0.216101	9.47568e-05	0.000159073
3	chr1:108839665:T:G	108839665	NA,G	NA,T	NA,1	NA,-inf	NA,inf	NA,0.320465	9.47356e-05	0.000158798
3	chr1:109677672:G:C	109677672	NA,C	NA,G	NA,1	NA,inf	NA,inf	NA,0.117841	9.4734e-05	0.00015999
3	chr1:108646011:A:G	108646011	NA,G	NA,A	NA,1	NA,inf	NA,inf	NA,0.369073	9.47218e-05	0.000159102
3	chr1:109902628:C:T	109902628	NA,T	NA,C	NA,1	NA,-inf	NA,inf	NA,0.405878	9.46831e-05	0.000158754
3	chr1:108709504:A:T	108709504	NA,T	NA,A	NA,1	NA,inf	NA,inf	NA,0.299841	9.46498e-05	0.00015876
3	chr1:108880430:A:C	108880430	NA,C	NA,A	NA,1	NA,inf	NA,inf	NA,0.573758	9.46107e-05	0.00015704
3	chr1:109957820:C:T	109957820	NA,T	NA,C	NA,1	NA,-inf	NA,inf	NA,0.360753	9.46098e-05	0.000158695
3	chr1:109242960:G:A	109242960	NA,A	NA,G	NA,1	NA,inf	NA,inf	NA,0.0577246	9.45678e-05	0.000158286
3	chr1:109803312:G:T	109803312	NA,T	NA,G	NA,1	NA,inf	NA,inf	NA,0.233059	9.45465e-05	0.000158256
3	chr1:109329277:G:A	109329277	NA,A	NA,G	NA,1	NA,-inf	NA,inf	NA,0.526099	9.45047e-05	0.000158724
3	chr1:109158041:C:T	109158041	T,NA	C,NA	1,NA	-inf,NA	inf,NA	1.23822,NA	9.44487e-05	0.000155569
3	chr1:109459720:CTGTT:C	109459720	NA,C	NA,CTGTT	NA,1	NA,-inf	NA,inf	NA,0.3184	9.44461e-05	0.000159301
3	chr1:109002005:G:T	109002005	T,NA	G,NA	1,NA	-inf,NA	inf,NA	0.484916,NA	9.44032e-05	0.000159458
3	chr1:110184879:A:T	110184879	NA,T	NA,A	NA,1	NA,inf	NA,inf	NA,0.385248	9.42276e-05	0.000157311
3	chr1:110152767:A:G	110152767	NA,G	NA,A	NA,1	NA,inf	NA,inf	NA,0.355762	9.41597e-05	0.000157276
3	chr1:110082236:T:C	110082236	NA,C	NA,T	NA,1	NA,-inf	NA,inf	NA,0.30794	9.41463e-05	0.000158473
3	chr1:109523779:TAAATTAAATCCTTAA:T	109523779	NA,T	NA,TAAATTAAATCCTTAA	NA,1	NA,inf	NA,inf	NA,0.238868	9.40888e-05	0.000157486
3	chr1:109465020:C:T	109465020	NA,T	NA,C	NA,1	NA,inf	NA,inf	NA,0.0545127	9.40083e-05	0.000158199
3	chr1:109784255:G:A	109784255	NA,A	NA,G	NA,1	NA,inf	NA,inf	NA,0.0855727	9.39939e-05	0.000158706
3	chr1:109434535:A:G	109434535	NA,G	NA,A	NA,1	NA,-inf	NA,inf	NA,0.293877	9.39868e-05	0.000158519
3	chr1:110154052:T:C	110154052	NA,C	NA,T	NA,1	NA,-inf	NA,inf	NA,0.268633	9.39546e-05	0.000157486
3	chr1:109604883:A:G	109604883	NA,G	NA,A	NA,1	NA,-inf	NA,inf	NA,0.402952	9.39351e-05	0.000157772
3	chr1:109311313:T:A	109311313	A,NA	T,NA	1,NA	-inf,NA	inf,NA	0.6187,NA	9.38758e-05	0.000158568
3	chr1:109451886:G:A	109451886	NA,A	NA,G	NA,1	NA,-inf	NA,inf	NA,0.281717	9.3671e-05	0.000158004
3	chr1:108742603:AACTGTGGCCG:A	108742603	NA,A	NA,AACTGTGGCCG	NA,1	NA,inf	NA,inf	NA,0.279819	9.3662e-05	0.000156863
3	chr1:109640400:G:T	109640400	NA,T	NA,G	NA,1	NA,-inf	NA,inf	NA,0.587414	9.36333e-05	0.000157067
3	chr1:109033957:G:C	109033957	NA,C	NA,G	NA,1	NA,inf	NA,inf	NA,0.542437	9.36044e-05	0.000157165
3	chr1:109704188:G:A	109704188	A,A	G,G	1,1	inf,inf	inf,inf	1.81122,0.698734	9.35463e-05	0.000173687
3	chr1:109269984:A:G	109269984	NA,G	NA,A	NA,1	NA,-inf	NA,inf	NA,0.213972	9.35335e-05	0.000156962
3	chr1:108972651:A:T	108972651	NA,T	NA,A	NA,1	NA,-inf	NA,inf	NA,0.0904828	9.35207e-05	0.000157032
3	chr1:109155475:G:T	109155475	NA,T	NA,G	NA,1	NA,-inf	NA,inf	NA,0.876872	9.34903e-05	0.000156212
3	chr1:110168543:T:C	110168543	NA,C	NA,T	NA,1	NA,-inf	NA,inf	NA,0.24033	9.34253e-05	0.000157089
3	chr1:109903865:T:C	109903865	NA,C	NA,T	NA,1	NA,-inf	NA,inf	NA,0.218752	9.33724e-05	0.000156547
3	chr1:109415532:C:T	109415532	NA,T	NA,C	NA,1	NA,-inf	NA,inf	NA,0.290032	9.33487e-05	0.000157426
3	chr1:110207246:A:G	110207246	NA,G	NA,A	NA,1	NA,inf	NA,inf	NA,0.25569	9.33446e-05	0.000156295
```
