## Supplementary material for "Characterization of shared and ancestry-specific signals driving complex traits using multi-ancestry fine-mapping": susiex_nc3.cs80.snp

```
BP	SNP	PIP(CS1)	LogBF(CS1,Pop1)	LogBF(CS1,Pop2)	PIP(CS2)	LogBF(CS2,Pop1)	LogBF(CS2,Pop2)	PIP(CS3)	LogBF(CS3,Pop1)	LogBF(CS3,Pop2)
108475648	chr1:108475648:CT:C	8.15356e-85	-2.84955	-2.23162	3.06907e-06	-2.85341	-2.16835	4.52617e-06	-2.85439	-2.16812
108475651	chr1:108475651:T:C	8.2307e-85	-2.84964	-2.22211	3.15118e-06	-2.85335	-2.14202	4.64734e-06	-2.85434	-2.14175
108475799	chr1:108475799:C:T	8.28269e-85	-2.85076	-2.2147	3.20178e-06	-2.85197	-2.12746	4.72123e-06	-2.85326	-2.12706
108475855	chr1:108475855:A:T	1.42485e-83	-2.6927e-09	-2.22038	5.1107e-05	-2.6927e-09	-2.20922	7.54178e-05	-2.6927e-09	-2.20934
108475978	chr1:108475978:C:T	9.32385e-84	-1.03926	-1.6052	3.70262e-05	-1.12464	-1.40688	5.59948e-05	-1.10664	-1.40049
108476092	chr1:108476092:A:C	1.35209e-84	-2.7198	-1.85559	4.20752e-06	-2.84383	-1.86244	6.16291e-06	-2.84961	-1.86423
108476540	chr1:108476540:G:A	1.36217e-84	-2.65832	-1.90963	3.64117e-06	-2.84257	-2.00827	5.33371e-06	-2.8483	-2.01004
108476591	chr1:108476591:C:T	1.39957e-83	-2.6927e-09	-2.23829	5.14336e-05	-2.6927e-09	-2.20285	7.62031e-05	-2.6927e-09	-2.19899
108476625	chr1:108476625:A:C	9.65638e-83	-2.6927e-09	-0.306834	0.000257385	-2.6927e-09	-0.592571	0.000381534	-2.6927e-09	-0.588188
108477269	chr1:108477269:C:T	1.41833e-83	-2.6927e-09	-2.22497	5.10724e-05	-2.6927e-09	-2.2099	7.53727e-05	-2.6927e-09	-2.20994
108477419	chr1:108477419:A:G	9.67368e-84	-2.60763	-4.05126e-09	2.9412e-05	-2.76174	-4.05126e-09	4.32361e-05	-2.76571	-4.05126e-09
108477438	chr1:108477438:A:T	2.64996e-83	-1.59991	-4.05126e-09	2.9661e-05	-2.75331	-4.05126e-09	4.40438e-05	-2.7472	-4.05126e-09
108477554	chr1:108477554:A:G	1.3616e-84	-2.72684	-1.84153	4.6325e-06	-2.84702	-1.76302	6.82172e-06	-2.85164	-1.76064
108477585	chr1:108477585:C:A	9.81734e-83	-2.6927e-09	-0.290302	0.000325854	-2.6927e-09	-0.356692	0.000483177	-2.6927e-09	-0.352006
108477722	chr1:108477722:T:A	8.24797e-84	-2.76707	-4.05126e-09	2.85706e-05	-2.79076	-4.05126e-09	4.34075e-05	-2.76176	-4.05126e-09
108477850	chr1:108477850:C:A	1.41809e-83	-2.6927e-09	-2.22514	5.10588e-05	-2.6927e-09	-2.21017	7.53526e-05	-2.6927e-09	-2.21021
108478074	chr1:108478074:A:G	1.40476e-84	-2.73296	-1.80421	4.82235e-06	-2.84875	-1.72113	7.10594e-06	-2.85281	-1.71865
108478092	chr1:108478092:C:T	1.35412e-84	-2.69571	-1.87817	3.9535e-06	-2.85273	-1.91581	5.83185e-06	-2.85501	-1.91404
108478109	chr1:108478109:T:C	1.58072e-84	-2.32583	-2.09333	3.99657e-06	-2.64527	-2.11244	6.03726e-06	-2.62261	-2.11183
108479212	chr1:108479212:A:G	7.6487e-84	-2.8425	-4.05126e-09	3.56407e-05	-2.56965	-4.05126e-09	5.34423e-05	-2.55379	-4.05126e-09
108479745	chr1:108479745:A:G	1.94771e-83	-2.6927e-09	-1.9078	7.17967e-05	-2.6927e-09	-1.8693	0.00010641	-2.6927e-09	-1.86509
108480265	chr1:108480265:A:C	1.43263e-83	-2.6927e-09	-2.21494	5.17113e-05	-2.6927e-09	-2.19747	7.63107e-05	-2.6927e-09	-2.19758
108480284	chr1:108480284:A:G	1.35882e-84	-2.68925	-1.88117	3.9476e-06	-2.85186	-1.91817	5.82097e-06	-2.85453	-1.91639
108480335	chr1:108480335:T:C	1.40156e-84	-2.7333	-1.80615	4.81108e-06	-2.84895	-1.72327	7.08984e-06	-2.85294	-1.72079
108480386	chr1:108480386:T:C	1.16425e-83	-2.42237	-4.05126e-09	4.86534e-05	-2.25842	-4.05126e-09	7.2464e-05	-2.2493	-4.05126e-09
108480533	chr1:108480533:C:T	1.49416e-84	-2.66512	-1.81035	3.89339e-06	-2.77383	-2.01003	5.90799e-06	-2.74263	-2.01346
108480550	chr1:108480550:C:T	1.38631e-84	-2.53921	-2.01118	3.40437e-06	-2.82176	-2.09633	4.9543e-06	-2.83172	-2.10042
108480833	chr1:108480833:T:C	1.36907e-84	-2.32394	-2.23896	3.52558e-06	-2.64478	-2.23832	5.32591e-06	-2.62147	-2.23834
108480878	chr1:108480878:G:T	1.67094e-83	-2.6927e-09	-2.06106	6.81563e-05	-2.6927e-09	-1.92134	0.000101712	-2.6927e-09	-1.91024
108481121	chr1:108481121:G:C	1.44064e-83	-2.6927e-09	-2.20937	4.99952e-05	-2.6927e-09	-2.23122	7.38193e-05	-2.6927e-09	-2.23077
108481194	chr1:108481194:A:T	9.4838e-85	-2.77124	-2.1588	3.13578e-06	-2.85467	-2.1456	4.6417e-06	-2.85267	-2.14464
108481309	chr1:108481309:AG:A	1.40079e-83	-2.6927e-09	-2.23741	5.14329e-05	-2.6927e-09	-2.20286	7.61996e-05	-2.6927e-09	-2.19903
108481845	chr1:108481845:G:A	1.41854e-83	-2.6927e-09	-2.22482	5.10806e-05	-2.6927e-09	-2.20974	7.53849e-05	-2.6927e-09	-2.20978
108482290	chr1:108482290:G:A	1.20798e-84	-2.4607	-2.22739	3.04412e-06	-2.79244	-2.23749	4.43304e-06	-2.80642	-2.23688
108483719	chr1:108483719:T:C	1.41738e-83	-2.6927e-09	-2.22565	5.10288e-05	-2.6927e-09	-2.21075	7.53082e-05	-2.6927e-09	-2.2108
108483902	chr1:108483902:A:C	1.82088e-84	-2.58569	-1.69203	5.43096e-06	-2.83427	-1.61675	7.99327e-06	-2.84238	-1.61141
108484228	chr1:108484228:A:C	1.91392e-83	-2.6927e-09	-1.9253	6.71754e-05	-2.6927e-09	-1.93584	9.96195e-05	-2.6927e-09	-1.93103
108484285	chr1:108484285:C:T	1.05366e-84	-2.6107	-2.21406	3.1261e-06	-2.84115	-2.16221	4.60268e-06	-2.84745	-2.1583
108484576	chr1:108484576:A:C	1.25448e-84	-2.73465	-1.91566	4.68037e-06	-2.85496	-1.7448	7.02224e-06	-2.85221	-1.7311
108484626	chr1:108484626:C:G	1.3154e-84	-2.71976	-1.88313	3.92133e-06	-2.85531	-1.9214	5.79425e-06	-2.85589	-1.91963
108484727	chr1:108484727:C:A	1.38238e-84	-2.68316	-1.87007	4.05755e-06	-2.84979	-1.89278	5.97828e-06	-2.85324	-1.89102
108484933	chr1:108484933:A:G	1.35281e-84	-2.66365	-1.9112	3.92185e-06	-2.84572	-1.93085	5.77079e-06	-2.85038	-1.9292
108485019	chr1:108485019:G:A	4.01826e-83	-2.6927e-09	-1.1836	0.000128116	-2.6927e-09	-1.29021	0.000190133	-2.6927e-09	-1.28466
108485678	chr1:108485678:T:G	1.42845e-84	-2.67801	-1.84243	4.17186e-06	-2.84879	-1.86599	6.14512e-06	-2.85257	-1.86416
108485680	chr1:108485680:A:T	1.40956e-84	-2.67785	-1.85591	4.11987e-06	-2.84876	-1.87856	6.06827e-06	-2.85255	-1.87676
108486055	chr1:108486055:T:C	1.39611e-84	-2.67878	-1.86457	4.07686e-06	-2.84897	-1.88885	6.00508e-06	-2.85269	-1.88709
108486167	chr1:108486167:T:C	1.4238e-84	-2.66474	-1.85897	4.11303e-06	-2.84598	-1.88301	6.05324e-06	-2.85057	-1.88122
108486213	chr1:108486213:C:G	1.56082e-83	-2.6927e-09	-2.12924	5.60882e-05	-2.6927e-09	-2.11622	8.2518e-05	-2.6927e-09	-2.11937
108486473	chr1:108486473:G:A	8.74009e-83	-2.6927e-09	-0.406531	0.00033395	-2.6927e-09	-0.33215	0.000495548	-2.6927e-09	-0.326724
108486542	chr1:108486542:C:T	5.05761e-84	-2.72831	-0.527835	1.59524e-05	-2.7383	-0.635234	2.43424e-05	-2.70932	-0.630855
108486573	chr1:108486573:C:T	8.1491e-85	-2.84571	-2.236	3.02429e-06	-2.85536	-2.1811	4.46318e-06	-2.85575	-2.18077
108486777	chr1:108486777:T:C	1.31297e-84	-2.73503	-1.86972	4.5048e-06	-2.8495	-1.7885	6.639e-06	-2.8533	-1.78612
108486825	chr1:108486825:G:A	8.34888e-85	-2.85498	-2.20251	2.86942e-06	-2.85201	-2.23702	4.23106e-06	-2.85301	-2.23692
108486871	chr1:108486871:T:C	1.39953e-83	-2.6927e-09	-2.23832	4.98892e-05	-2.6927e-09	-2.23334	7.36286e-05	-2.6927e-09	-2.23336
108487231	chr1:108487231:C:A	1.65288e-83	-2.6927e-09	-2.07193	6.24736e-05	-2.6927e-09	-2.0084	9.23459e-05	-2.6927e-09	-2.00685
108487240	chr1:108487240:C:T	1.40116e-84	-2.68825	-1.85149	4.15355e-06	-2.8502	-1.86898	6.12036e-06	-2.85351	-1.86726
108487331	chr1:108487331:G:A	1.49807e-84	-2.50888	-1.96399	3.60218e-06	-2.8105	-2.0511	5.23514e-06	-2.82195	-2.05504
108487406	chr1:108487406:G:C	1.37616e-84	-2.67706	-1.88068	4.03151e-06	-2.84873	-1.90027	5.93742e-06	-2.85252	-1.89859
108487577	chr1:108487577:G:A	1.39907e-83	-2.6927e-09	-2.23864	5.13051e-05	-2.6927e-09	-2.20535	7.59977e-05	-2.6927e-09	-2.20169
108487580	chr1:108487580:A:G	1.43004e-84	-2.68479	-1.83454	4.20694e-06	-2.85012	-1.85629	6.19957e-06	-2.85346	-1.85445
108487857	chr1:108487857:G:A	1.32027e-84	-2.57683	-2.02237	3.54679e-06	-2.83306	-2.04404	5.19076e-06	-2.84077	-2.04473
108487924	chr1:108487924:A:T	1.40851e-83	-2.6927e-09	-2.23192	4.98755e-05	-2.6927e-09	-2.23361	7.37121e-05	-2.6927e-09	-2.23222
108488085	chr1:108488085:C:G	1.41343e-84	-2.7023	-1.82872	4.15774e-06	-2.85364	-1.86453	6.13607e-06	-2.85546	-1.86275
108490717	chr1:108490717:A:G	6.43599e-83	-2.6927e-09	-0.712546	0.000208885	-2.6927e-09	-0.801359	0.000310033	-2.6927e-09	-0.795709
108491041	chr1:108491041:GAAC:G	1.42712e-84	-2.68956	-1.83182	4.21775e-06	-2.85108	-1.85276	6.21722e-06	-2.85406	-1.851
108491164	chr1:108491164:G:A	1.35798e-84	-2.71979	-1.85125	4.12254e-06	-2.85504	-1.87163	6.0898e-06	-2.85589	-1.86988
108491223	chr1:108491223:G:C	1.66902e-84	-2.51018	-1.85462	5.49744e-06	-2.64795	-1.79091	8.58849e-06	-2.60032	-1.78165
108491421	chr1:108491421:A:G	1.46845e-84	-2.67205	-1.82078	4.21194e-06	-2.8488	-1.85642	6.20423e-06	-2.85256	-1.8546
108491479	chr1:108491479:C:G	2.04754e-83	-2.6927e-09	-1.85781	7.56752e-05	-2.6927e-09	-1.81669	0.000112191	-2.6927e-09	-1.81219
108491520	chr1:108491520:T:A	1.39872e-83	-2.6927e-09	-2.23889	4.97354e-05	-2.6927e-09	-2.23642	7.33958e-05	-2.6927e-09	-2.23652
108492353	chr1:108492353:G:A	1.8812e-83	-2.6927e-09	-1.94254	6.94351e-05	-2.6927e-09	-1.90275	0.000102918	-2.6927e-09	-1.89846
108492745	chr1:108492745:T:C	7.78201e-83	-2.6927e-09	-0.522638	0.000249691	-2.6927e-09	-0.622919	0.000370787	-2.6927e-09	-0.61676
108492843	chr1:108492843:T:C	2.30332e-83	-2.6927e-09	-1.7401	7.45583e-05	-2.6927e-09	-1.83156	0.000109389	-2.6927e-09	-1.83748
108492895	chr1:108492895:TCCAGCATATAAACAGAA:T	1.36529e-84	-2.69515	-1.87052	3.99725e-06	-2.85268	-1.90486	5.89579e-06	-2.85498	-1.90317
108492920	chr1:108492920:CA:C	1.35936e-84	-2.69099	-1.87904	3.96769e-06	-2.85199	-1.91297	5.85027e-06	-2.8546	-1.9113
108493024	chr1:108493024:C:A	1.36887e-84	-2.71525	-1.84781	4.65815e-06	-2.8445	-1.76002	6.85358e-06	-2.84986	-1.75776
108493228	chr1:108493228:A:T	1.39953e-83	-2.6927e-09	-2.23832	4.98892e-05	-2.6927e-09	-2.23334	7.36286e-05	-2.6927e-09	-2.23336
108493590	chr1:108493590:A:G	1.73512e-83	-2.6927e-09	-2.02338	6.11655e-05	-2.6927e-09	-2.02956	9.06923e-05	-2.6927e-09	-2.02492
108493646	chr1:108493646:A:G	8.19577e-85	-2.83866	-2.23734	3.00784e-06	-2.85581	-2.18611	4.44191e-06	-2.85549	-2.18582
108493656	chr1:108493656:T:C	1.39858e-83	-2.6927e-09	-2.239	5.06619e-05	-2.6927e-09	-2.21797	7.49908e-05	-2.6927e-09	-2.21502
108493746	chr1:108493746:G:A	1.66818e-83	-2.6927e-09	-2.06272	7.04146e-05	-2.6927e-09	-1.88874	0.000104096	-2.6927e-09	-1.88708
108494100	chr1:108494100:A:T	7.64934e-84	-2.84242	-4.05126e-09	3.55581e-05	-2.57197	-4.05126e-09	5.33196e-05	-2.55608	-4.05126e-09
108494225	chr1:108494225:C:T	1.66711e-84	-2.56046	-1.80549	3.85972e-06	-2.82653	-1.96602	5.63768e-06	-2.83586	-1.96706
108494226	chr1:108494226:A:G	2.3667e-84	-2.49277	-1.52277	4.92734e-06	-2.80443	-1.74391	7.17618e-06	-2.81737	-1.74425
108494321	chr1:108494321:A:T	8.22576e-85	-2.84624	-2.22611	3.12366e-06	-2.85527	-2.14887	4.60971e-06	-2.8557	-2.14853
108494822	chr1:108494822:C:G	1.24374e-84	-2.60257	-2.05635	3.59844e-06	-2.73045	-2.13219	5.49294e-06	-2.69232	-2.13661
108494891	chr1:108494891:G:A	1.6117e-83	-2.6927e-09	-2.09716	6.06427e-05	-2.6927e-09	-2.03814	8.96303e-05	-2.6927e-09	-2.03669
108495236	chr1:108495236:A:T	1.49942e-83	-2.6927e-09	-2.16937	5.49156e-05	-2.6927e-09	-2.13735	8.10777e-05	-2.6927e-09	-2.13698
108495269	chr1:108495269:T:C	1.46622e-84	-2.67522	-1.81912	4.27849e-06	-2.84818	-1.84136	6.30078e-06	-2.85215	-1.83957
108495289	chr1:108495289:G:A	8.16774e-85	-2.8423	-2.23713	3.01135e-06	-2.85587	-2.18489	4.44569e-06	-2.85586	-2.18459
108496011	chr1:108496011:A:G	1.85166e-83	-2.6927e-09	-1.95837	8.15045e-05	-2.6927e-09	-1.74248	0.000119685	-2.6927e-09	-1.74753
108496804	chr1:108496804:C:T	1.08603e-84	-2.60891	-2.1856	3.22093e-06	-2.83902	-2.13445	4.74976e-06	-2.84571	-2.12858
108497042	chr1:108497042:C:T	1.46483e-84	-2.68807	-1.80723	3.98818e-06	-2.85072	-1.90909	5.85417e-06	-2.85394	-1.91129
108497172	chr1:108497172:G:A	1.4304e-83	-2.6927e-09	-2.2165	5.3493e-05	-2.6927e-09	-2.16359	7.93646e-05	-2.6927e-09	-2.15834
108497345	chr1:108497345:G:A	1.39867e-84	-2.54649	-1.99502	3.44826e-06	-2.82449	-2.08079	5.01945e-06	-2.83398	-2.08508
108497570	chr1:108497570:G:C	3.98162e-83	-1.19276	-4.05126e-09	7.55437e-05	-1.81843	-4.05126e-09	0.0001144	-1.79269	-4.05126e-09
108498016	chr1:108498016:A:G	1.2966e-84	-2.68843	-1.92886	4.31403e-06	-2.83571	-1.84556	6.33268e-06	-2.84321	-1.84345
108498111	chr1:108498111:T:C	1.35171e-84	-2.55476	-2.02091	3.36667e-06	-2.82718	-2.10204	4.9046e-06	-2.83623	-2.10599
108498122	chr1:108498122:T:C	1.3992e-83	-2.6927e-09	-2.23855	5.1139e-05	-2.6927e-09	-2.2086	7.56891e-05	-2.6927e-09	-2.20575
108498236	chr1:108498236:A:T	1.41369e-84	-2.64775	-1.88308	4.05685e-06	-2.84209	-1.90065	5.96393e-06	-2.84766	-1.899
108498495	chr1:108498495:G:A	1.63322e-83	-2.6927e-09	-2.0839	5.7812e-05	-2.6927e-09	-2.08595	8.49839e-05	-2.6927e-09	-2.08993
108499162	chr1:108499162:C:A	1.4516e-84	-2.65107	-1.85331	4.17528e-06	-2.84288	-1.87108	6.13968e-06	-2.84827	-1.86935
108499326	chr1:108499326:A:G	1.40009e-83	-2.6927e-09	-2.23791	5.13541e-05	-2.6927e-09	-2.2044	7.60216e-05	-2.6927e-09	-2.20137
108499440	chr1:108499440:C:T	1.42283e-84	-2.6647	-1.8597	4.1333e-06	-2.84626	-1.87781	6.08308e-06	-2.85079	-1.87608
108499625	chr1:108499625:T:C	1.235e-83	-2.36338	-4.05126e-09	2.80244e-05	-2.81007	-4.05126e-09	4.14379e-05	-2.80819	-4.05126e-09
108499649	chr1:108499649:A:G	1.35119e-84	-2.72022	-1.85583	4.60892e-06	-2.8459	-1.76925	6.78306e-06	-2.85092	-1.76704
108499820	chr1:108499820:C:T	1.40564e-83	-2.6927e-09	-2.23396	5.25335e-05	-2.6927e-09	-2.18169	7.76734e-05	-2.6927e-09	-2.17987
108500001	chr1:108500001:T:C	1.39898e-84	-2.69148	-1.84982	4.70802e-06	-2.83731	-1.75657	6.91533e-06	-2.84448	-1.75417
108500016	chr1:108500016:C:CA	1.42689e-83	-2.6927e-09	-2.21896	5.51171e-05	-2.6927e-09	-2.13368	8.18354e-05	-2.6927e-09	-2.12768
108500065	chr1:108500065:G:A	9.6356e-83	-2.6927e-09	-0.308988	0.000364342	-2.6927e-09	-0.24505	0.00054078	-2.6927e-09	-0.239376
108500144	chr1:108500144:T:C	1.95356e-83	-2.6927e-09	-1.9048	7.19763e-05	-2.6927e-09	-1.86681	0.000106677	-2.6927e-09	-1.86258
108500953	chr1:108500953:C:T	1.42398e-83	-2.6927e-09	-2.221	5.18245e-05	-2.6927e-09	-2.19528	7.65031e-05	-2.6927e-09	-2.19506
108501183	chr1:108501183:T:A	2.04623e-83	-2.6927e-09	-1.85845	7.26544e-05	-2.6927e-09	-1.85743	0.000107781	-2.6927e-09	-1.85229
108501184	chr1:108501184:A:T	2.04623e-83	-2.6927e-09	-1.85845	7.26544e-05	-2.6927e-09	-1.85743	0.000107781	-2.6927e-09	-1.85229
108501188	chr1:108501188:C:CA	1.39892e-83	-2.6927e-09	-2.23875	5.09086e-05	-2.6927e-09	-2.21311	7.53332e-05	-2.6927e-09	-2.21047
108501246	chr1:108501246:G:A	8.16557e-85	-2.84711	-2.23258	3.03963e-06	-2.80284	-2.22857	4.45924e-06	-2.80896	-2.22845
108501602	chr1:108501602:A:G	1.51699e-84	-2.65921	-1.8011	4.9887e-06	-2.82407	-1.71189	7.30663e-06	-2.83386	-1.70975
108501623	chr1:108501623:T:G	1.10169e-83	-2.47761	-4.05126e-09	3.14112e-05	-2.69598	-4.05126e-09	4.82463e-05	-2.65607	-4.05126e-09
108501944	chr1:108501944:G:C	1.40039e-83	-2.6927e-09	-2.2377	5.12271e-05	-2.6927e-09	-2.20687	7.58247e-05	-2.6927e-09	-2.20396
108502099	chr1:108502099:A:G	1.48853e-84	-2.54187	-1.93738	3.60091e-06	-2.82362	-2.03834	5.2369e-06	-2.83327	-2.04339
108502460	chr1:108502460:A:G	1.60719e-83	-2.6927e-09	-2.09996	5.65244e-05	-2.6927e-09	-2.10847	8.35888e-05	-2.6927e-09	-2.10648
108502928	chr1:108502928:T:G	2.58547e-83	-2.6927e-09	-1.62454	7.49406e-05	-2.6927e-09	-1.82645	0.000110394	-2.6927e-09	-1.82834
108503085	chr1:108503085:G:T	1.46737e-84	-2.52857	-1.965	3.56123e-06	-2.81911	-2.05392	5.1762e-06	-2.82947	-2.05885
108503091	chr1:108503091:C:T	2.07905e-83	-2.6927e-09	-1.84254	7.62356e-05	-2.6927e-09	-1.80931	0.000113002	-2.6927e-09	-1.80498
108503119	chr1:108503119:C:T	1.65383e-83	-2.6927e-09	-2.07136	6.23427e-05	-2.6927e-09	-2.0105	9.21527e-05	-2.6927e-09	-2.00894
108503227	chr1:108503227:T:C	8.08396e-85	-2.85432	-2.23542	3.11933e-06	-2.8267	-2.17883	4.58556e-06	-2.83094	-2.17854
108503814	chr1:108503814:C:T	4.21563e-83	-1.13565	-4.05126e-09	8.76539e-05	-1.66975	-4.05126e-09	0.000124842	-1.70534	-4.05126e-09
108503898	chr1:108503898:C:T	2.31939e-83	-2.6927e-09	-1.73315	0.000106654	-2.6927e-09	-1.47355	0.000156393	-2.6927e-09	-1.48002
108503923	chr1:108503923:T:A	1.69976e-84	-2.68096	-1.6656	4.47964e-06	-2.78397	-1.85963	6.78279e-06	-2.75445	-1.86355
108504210	chr1:108504210:A:G	1.4136e-84	-2.66128	-1.86962	4.65308e-06	-2.82563	-1.77998	6.81628e-06	-2.83514	-1.77793
108504332	chr1:108504332:TC:T	1.65579e-83	-2.6927e-09	-2.07017	6.24239e-05	-2.6927e-09	-2.00919	9.22732e-05	-2.6927e-09	-2.00763
108504336	chr1:108504336:C:A	1.65294e-83	-2.6927e-09	-2.0719	6.22984e-05	-2.6927e-09	-2.01121	9.20869e-05	-2.6927e-09	-2.00966
108504677	chr1:108504677:C:T	8.11151e-85	-2.85347	-2.23287	3.15765e-06	-2.82368	-2.16964	4.64092e-06	-2.82815	-2.16932
108504915	chr1:108504915:T:C	1.46439e-84	-2.67184	-1.82376	4.845e-06	-2.82922	-1.73597	7.1021e-06	-2.83811	-1.73389
108505215	chr1:108505215:C:G	1.91244e-83	-2.6927e-09	-1.92607	6.78704e-05	-2.6927e-09	-1.92554	0.000100634	-2.6927e-09	-1.9209
108505545	chr1:108505545:C:T	1.47109e-83	-2.6927e-09	-2.18845	5.08055e-05	-2.6927e-09	-2.21514	7.50774e-05	-2.6927e-09	-2.21387
108506693	chr1:108506693:T:C	1.44287e-83	-2.6927e-09	-2.20782	5.22917e-05	-2.6927e-09	-2.1863	7.71594e-05	-2.6927e-09	-2.18651
108507029	chr1:108507029:C:T	2.98134e-83	-2.6927e-09	-1.48208	0.000120062	-2.6927e-09	-1.35513	0.000179563	-2.6927e-09	-1.34186
108507120	chr1:108507120:G:A	1.73478e-84	-2.57134	-1.75481	5.11963e-06	-2.83091	-1.67915	7.5315e-06	-2.83969	-1.67361
108507767	chr1:108507767:G:A	1.46932e-83	-2.6927e-09	-2.18965	5.73553e-05	-2.6927e-09	-2.09388	8.53288e-05	-2.6927e-09	-2.08588
108507844	chr1:108507844:A:G	1.52579e-84	-2.67677	-1.77775	4.11309e-06	-2.8499	-1.87907	6.03306e-06	-2.85342	-1.88172
108508131	chr1:108508131:G:C	1.59632e-83	-2.6927e-09	-2.10675	5.94746e-05	-2.6927e-09	-2.05759	8.82768e-05	-2.6927e-09	-2.05191
108508285	chr1:108508285:C:A	1.46932e-83	-2.6927e-09	-2.18965	5.73553e-05	-2.6927e-09	-2.09388	8.53288e-05	-2.6927e-09	-2.08588
108508418	chr1:108508418:T:C	2.03937e-83	-2.6927e-09	-1.86181	9.26841e-05	-2.6927e-09	-1.61395	0.000135971	-2.6927e-09	-1.61995
108508685	chr1:108508685:T:G	2.68735e-83	-2.6927e-09	-1.5859	7.74201e-05	-2.6927e-09	-1.7939	0.000114037	-2.6927e-09	-1.79587
108508730	chr1:108508730:T:C	1.46854e-84	-2.69106	-1.80171	4.02213e-06	-2.85234	-1.89899	5.90565e-06	-2.85487	-1.90161
108509022	chr1:108509022:A:G	1.48639e-84	-2.68502	-1.79566	4.04383e-06	-2.85138	-1.89457	5.93475e-06	-2.85433	-1.89723
108509359	chr1:108509359:A:G	1.09805e-84	-2.54998	-2.23353	3.08922e-06	-2.8258	-2.18943	4.53184e-06	-2.83524	-2.18602
108509602	chr1:108509602:G:A	1.25385e-84	-2.7291	-1.92172	4.64207e-06	-2.85528	-1.75271	6.96317e-06	-2.85286	-1.7389
108509733	chr1:108509733:T:C	1.54074e-84	-2.68532	-1.75946	4.1768e-06	-2.85148	-1.86212	6.12934e-06	-2.85439	-1.86491
108510222	chr1:108510222:C:T	1.52219e-84	-2.67224	-1.78465	4.09063e-06	-2.84912	-1.88532	5.99817e-06	-2.85291	-1.88803
108510283	chr1:108510283:T:C	1.44476e-83	-2.6927e-09	-2.20651	5.04616e-05	-2.6927e-09	-2.22193	7.46192e-05	-2.6927e-09	-2.21999
108510514	chr1:108510514:T:C	8.09327e-85	-2.85332	-2.23527	3.13188e-06	-2.82322	-2.17829	4.60279e-06	-2.82772	-2.178
108510779	chr1:108510779:T:C	1.39878e-84	-2.66605	-1.87539	4.61645e-06	-2.8271	-1.78642	6.76422e-06	-2.83636	-1.78438
108510780	chr1:108510780:G:A	3.77005e-83	-2.6927e-09	-1.24736	0.000119356	-2.6927e-09	-1.36103	0.000177148	-2.6927e-09	-1.3554
108510884	chr1:108510884:T:A	1.57838e-84	-2.67923	-1.74141	4.24213e-06	-2.85044	-1.84764	6.22232e-06	-2.85376	-1.85049
108511354	chr1:108511354:T:TC	1.32774e-84	-2.67239	-1.92117	4.36962e-06	-2.82975	-1.83872	6.40439e-06	-2.83853	-1.83687
108511439	chr1:108511439:T:C	8.09158e-85	-2.85342	-2.23538	3.12923e-06	-2.82352	-2.17883	4.59901e-06	-2.82801	-2.17854
108511650	chr1:108511650:G:C	1.99346e-83	-2.6927e-09	-1.88458	7.07598e-05	-2.6927e-09	-1.88385	0.000104939	-2.6927e-09	-1.87901
108511669	chr1:108511669:G:A	1.41635e-84	-2.71645	-1.81251	3.96735e-06	-2.85512	-1.90992	5.83529e-06	-2.8559	-1.91257
108511688	chr1:108511688:A:G	1.43321e-84	-2.70029	-1.81682	3.95916e-06	-2.8534	-1.91371	5.81619e-06	-2.8554	-1.91634
108511922	chr1:108511922:A:G	1.44314e-83	-2.6927e-09	-2.20763	5.22984e-05	-2.6927e-09	-2.18618	7.71687e-05	-2.6927e-09	-2.18639
108512260	chr1:108512260:G:A	1.04795e-84	-2.59285	-2.23735	3.01804e-06	-2.83632	-2.20221	4.43517e-06	-2.84372	-2.1991
108512966	chr1:108512966:C:T	2.58547e-83	-2.6927e-09	-1.62454	7.49406e-05	-2.6927e-09	-1.82645	0.000110394	-2.6927e-09	-1.82834
108513403	chr1:108513403:C:G	1.18411e-84	-2.77711	-1.93094	4.63575e-06	-2.84594	-1.76341	6.98233e-06	-2.83897	-1.75004
108513523	chr1:108513523:T:C	1.407e-83	-2.6927e-09	-2.23299	4.96725e-05	-2.6927e-09	-2.23769	7.32752e-05	-2.6927e-09	-2.23817
108513687	chr1:108513687:A:G	1.48368e-84	-2.74245	-1.74006	4.22473e-06	-2.85581	-1.84638	6.22664e-06	-2.85451	-1.84904
108513797	chr1:108513797:T:C	8.79069e-83	-2.6927e-09	-0.400759	0.000331404	-2.6927e-09	-0.339805	0.000491762	-2.6927e-09	-0.334394
108513848	chr1:108513848:C:T	1.48899e-84	-2.71507	-1.76387	4.13759e-06	-2.8551	-1.86793	6.08598e-06	-2.8559	-1.8705
108514263	chr1:108514263:T:C	5.74376e-83	-2.6927e-09	-0.826339	0.000216307	-2.6927e-09	-0.766445	0.000320795	-2.6927e-09	-0.761587
108514863	chr1:108514863:A:G	1.46684e-84	-2.7059	-1.78803	4.04975e-06	-2.85434	-1.89015	5.95358e-06	-2.85576	-1.89264
108515086	chr1:108515086:T:C	2.36281e-83	-2.6927e-09	-1.7146	7.71217e-05	-2.6927e-09	-1.79776	0.000113775	-2.6927e-09	-1.79817
108515166	chr1:108515166:G:A	1.47072e-84	-2.716	-1.77528	4.08966e-06	-2.85522	-1.87946	6.01645e-06	-2.85589	-1.882
108515185	chr1:108515185:T:C	1.42384e-83	-2.6927e-09	-2.2211	5.47172e-05	-2.6927e-09	-2.14096	8.12474e-05	-2.6927e-09	-2.13489
108515209	chr1:108515209:T:C	1.49766e-84	-2.69772	-1.77541	4.1024e-06	-2.85338	-1.87819	6.0271e-06	-2.85539	-1.88073
108515769	chr1:108515769:C:T	1.32381e-84	-2.61224	-1.98429	3.42104e-06	-2.84365	-2.06955	4.99772e-06	-2.84927	-2.07413
108515874	chr1:108515874:C:T	1.64303e-83	-2.6927e-09	-2.07791	5.55778e-05	-2.6927e-09	-2.12536	8.23798e-05	-2.6927e-09	-2.12105
108515880	chr1:108515880:T:C	8.18239e-85	-2.8473	-2.23034	2.9895e-06	-2.80973	-2.23831	4.38849e-06	-2.815	-2.2384
108515952	chr1:108515952:A:C	1.37542e-84	-2.75991	-1.79837	4.01349e-06	-2.85511	-1.89837	5.92198e-06	-2.85285	-1.90087
108515968	chr1:108515968:A:G	1.45435e-84	-2.71272	-1.78976	4.04278e-06	-2.85496	-1.89125	5.94605e-06	-2.85589	-1.89377
108516749	chr1:108516749:C:T	1.52428e-83	-2.6927e-09	-2.15293	5.90664e-05	-2.6927e-09	-2.06448	8.78355e-05	-2.6927e-09	-2.05692
108517283	chr1:108517283:G:T	1.60646e-83	-2.6927e-09	-2.10042	5.63568e-05	-2.6927e-09	-2.11144	8.34609e-05	-2.6927e-09	-2.10801
108517429	chr1:108517429:C:T	8.17698e-85	-2.84758	-2.23071	2.98769e-06	-2.81044	-2.2382	4.38599e-06	-2.81567	-2.2383
108517483	chr1:108517483:C:G	5.0191e-83	-2.6927e-09	-0.961202	0.000235154	-2.6927e-09	-0.6829	0.000351952	-2.6927e-09	-0.668894
108517617	chr1:108517617:A:G	1.59771e-84	-2.64258	-1.76589	3.90896e-06	-2.84901	-1.93086	5.73825e-06	-2.85312	-1.93212
108517738	chr1:108517738:A:G	1.48658e-84	-2.68352	-1.79704	4.80552e-06	-2.83646	-1.73692	7.04825e-06	-2.84388	-1.73573
108517844	chr1:108517844:G:A	1.02949e-83	-2.54539	-4.05126e-09	3.36423e-05	-2.62736	-4.05126e-09	4.84337e-05	-2.65219	-4.05126e-09
108517927	chr1:108517927:A:G	2.43085e-83	-2.6927e-09	-1.68621	7.92838e-05	-2.6927e-09	-1.77011	0.000116955	-2.6927e-09	-1.7706
108518261	chr1:108518261:A:G	1.51933e-84	-2.71829	-1.74048	4.23421e-06	-2.85536	-1.84459	6.2297e-06	-2.85588	-1.84719
108518324	chr1:108518324:T:C	1.51187e-84	-2.68309	-1.78059	4.87506e-06	-2.83607	-1.72294	7.14911e-06	-2.84364	-1.72176
108518327	chr1:108518327:T:G	8.14901e-85	-2.84767	-2.23405	2.99175e-06	-2.81068	-2.2366	4.39167e-06	-2.8159	-2.23678
108518358	chr1:108518358:C:T	1.54725e-84	-2.70775	-1.73281	4.26646e-06	-2.85456	-1.83779	6.27227e-06	-2.85582	-1.84043
108518641	chr1:108518641:T:C	1.52647e-84	-2.70894	-1.74513	4.21979e-06	-2.85463	-1.84873	6.20429e-06	-2.85583	-1.85131
108518702	chr1:108518702:A:T	1.24613e-84	-2.4204	-2.23659	3.36021e-06	-2.70657	-2.22457	5.05095e-06	-2.68778	-2.22503
108519384	chr1:108519384:T:C	1.419e-84	-2.69022	-1.83686	4.20848e-06	-2.83876	-1.86728	6.14661e-06	-2.84585	-1.87064
108519528	chr1:108519528:A:G	7.59749e-84	-2.84922	-4.05126e-09	2.67901e-05	-2.85511	-4.05126e-09	3.95222e-05	-2.85553	-4.05126e-09
108519661	chr1:108519661:A:G	2.14865e-83	-2.6927e-09	-1.80961	7.61274e-05	-2.6927e-09	-1.81073	0.000112939	-2.6927e-09	-1.80554
108519706	chr1:108519706:G:A	1.94819e-83	-2.6927e-09	-1.90755	6.89712e-05	-2.6927e-09	-1.90945	0.00010227	-2.6927e-09	-1.90477
108519858	chr1:108519858:G:T	6.00867e-83	-2.6927e-09	-0.781249	0.000203677	-2.6927e-09	-0.826606	0.000301834	-2.6927e-09	-0.822512
108520341	chr1:108520341:C:T	9.81547e-84	-2.59308	-4.05126e-09	3.54805e-05	-2.57416	-4.05126e-09	5.14003e-05	-2.59274	-4.05126e-09
108520455	chr1:108520455:G:C	1.43847e-83	-2.6927e-09	-2.21087	5.57857e-05	-2.6927e-09	-2.12162	8.2865e-05	-2.6927e-09	-2.11518
108520551	chr1:108520551:C:T	5.11897e-83	-2.6927e-09	-0.941499	0.000184699	-2.6927e-09	-0.924414	0.000274737	-2.6927e-09	-0.916575
108520636	chr1:108520636:T:C	1.27066e-84	-2.40109	-2.23641	3.39994e-06	-2.69525	-2.22413	5.11401e-06	-2.6758	-2.2246
108520779	chr1:108520779:C:T	1.27398e-84	-2.39851	-2.23638	3.4056e-06	-2.69349	-2.22423	5.12306e-06	-2.67394	-2.2247
108521404	chr1:108521404:A:G	8.20313e-85	-2.84614	-2.22896	3.00198e-06	-2.8053	-2.23857	4.40577e-06	-2.81083	-2.23865
108522031	chr1:108522031:T:C	1.52696e-84	-2.71078	-1.74298	4.23315e-06	-2.85479	-1.8454	6.22468e-06	-2.85587	-1.848
108522427	chr1:108522427:G:A	1.52095e-84	-2.71186	-1.74584	4.21615e-06	-2.85486	-1.84936	6.20014e-06	-2.85588	-1.85194
108522499	chr1:108522499:G:A	1.03216e-83	-2.5428	-4.05126e-09	3.90862e-05	-2.47737	-4.05126e-09	6.11186e-05	-2.41957	-4.05126e-09
108522524	chr1:108522524:T:C	1.38949e-84	-2.70395	-1.84415	4.16701e-06	-2.84265	-1.87329	6.09238e-06	-2.84878	-1.87657
108522605	chr1:108522605:C:T	1.02701e-83	-2.5478	-4.05126e-09	5.75275e-05	-2.09088	-4.05126e-09	8.35228e-05	-2.10727	-4.05126e-09
108522649	chr1:108522649:T:A	6.06565e-84	-1.85035	-1.22405	4.63454e-05	-1.25674	-1.05028	7.78328e-05	-1.12105	-1.05677
108522657	chr1:108522657:C:T	1.50465e-84	-2.72124	-1.74724	4.20409e-06	-2.85552	-1.85156	6.18678e-06	-2.85583	-1.85415
108522662	chr1:108522662:T:G	1.0911e-83	-2.48726	-4.05126e-09	3.963e-05	-2.46356	-4.05126e-09	5.72384e-05	-2.48516	-4.05126e-09
108522667	chr1:108522667:A:C	1.68953e-83	-2.6927e-09	-2.05	6.89904e-05	-2.6927e-09	-1.90918	0.000102921	-2.6927e-09	-1.89843
108522672	chr1:108522672:G:T	2.87548e-83	-2.6927e-09	-1.51823	8.18376e-05	-2.6927e-09	-1.73841	0.000120531	-2.6927e-09	-1.74049
108522695	chr1:108522695:T:C	8.61993e-83	-2.6927e-09	-0.420376	0.000322886	-2.6927e-09	-0.365842	0.00047916	-2.6927e-09	-0.360354
108524149	chr1:108524149:C:T	1.44903e-83	-2.6927e-09	-2.20356	4.96637e-05	-2.6927e-09	-2.23787	7.32604e-05	-2.6927e-09	-2.23837
108524264	chr1:108524264:T:C	1.42507e-83	-2.6927e-09	-2.22023	4.9634e-05	-2.6927e-09	-2.23847	7.32871e-05	-2.6927e-09	-2.238
108524399	chr1:108524399:T:C	1.432e-83	-2.6927e-09	-2.21538	4.96096e-05	-2.6927e-09	-2.23896	7.3232e-05	-2.6927e-09	-2.23876
108524571	chr1:108524571:G:T	8.83583e-83	-2.6927e-09	-0.395638	0.000333225	-2.6927e-09	-0.334326	0.000494468	-2.6927e-09	-0.328906
108524579	chr1:108524579:C:T	1.96962e-83	-2.6927e-09	-1.89661	6.95421e-05	-2.6927e-09	-1.90121	0.00010312	-2.6927e-09	-1.89649
108524872	chr1:108524872:G:A	8.05797e-85	-2.85394	-2.23902	2.97822e-06	-2.82802	-2.2238	4.3758e-06	-2.83206	-2.22424
108524992	chr1:108524992:G:A	1.46164e-83	-2.6927e-09	-2.1949	4.97128e-05	-2.6927e-09	-2.23688	7.33182e-05	-2.6927e-09	-2.23758
108525170	chr1:108525170:A:G	8.29351e-85	-2.84608	-2.21807	3.00272e-06	-2.80513	-2.23849	4.4075e-06	-2.81067	-2.23841
108525346	chr1:108525346:A:T	1.96101e-83	-2.6927e-09	-1.901	6.94433e-05	-2.6927e-09	-1.90263	0.000102976	-2.6927e-09	-1.89789
108525731	chr1:108525731:G:A	8.64258e-85	-2.83834	-2.18458	3.0608e-06	-2.78685	-2.23761	4.49152e-06	-2.79227	-2.23793
108526417	chr1:108526417:A:T	1.65741e-83	-2.6927e-09	-2.0692	5.28112e-05	-2.6927e-09	-2.17642	7.75908e-05	-2.6927e-09	-2.18094
108527234	chr1:108527234:C:T	2.90972e-84	-2.40371	-1.40527	7.45425e-06	-2.75176	-1.3826	1.12808e-05	-2.71507	-1.39421
108527410	chr1:108527410:G:A	2.47742e-84	-1.79905	-2.17077	5.46921e-06	-2.25477	-2.18924	8.47946e-06	-2.20498	-2.18976
108527567	chr1:108527567:A:C	8.82857e-85	-2.7909	-2.21073	3.21274e-06	-2.75751	-2.21851	4.72543e-06	-2.76062	-2.21881
108527869	chr1:108527869:T:C	1.44405e-83	-2.6927e-09	-2.207	5.12173e-05	-2.6927e-09	-2.20706	7.55546e-05	-2.6927e-09	-2.20753
108527873	chr1:108527873:C:T	1.3126e-84	-2.46386	-2.14116	3.02212e-06	-2.82712	-2.21006	4.45953e-06	-2.8272	-2.21014
108528052	chr1:108528052:T:C	1.49254e-83	-2.6927e-09	-2.17397	5.25418e-05	-2.6927e-09	-2.18153	7.76708e-05	-2.6927e-09	-2.17991
108528095	chr1:108528095:A:G	1.39348e-84	-2.639	-1.90623	4.63268e-06	-2.74525	-1.86476	7.02474e-06	-2.71143	-1.87152
108528238	chr1:108528238:A:G	1.75958e-83	-2.6927e-09	-2.00938	5.89827e-05	-2.6927e-09	-2.0659	8.72668e-05	-2.6927e-09	-2.06342
108528431	chr1:108528431:G:A	2.21615e-84	-2.3294	-1.75186	3.96557e-06	-2.77961	-1.98589	5.85788e-06	-2.77996	-1.98464
108528520	chr1:108528520:T:C	4.85785e-83	-2.6927e-09	-0.993857	0.000150478	-2.6927e-09	-1.12933	0.000221783	-2.6927e-09	-1.13069
108528709	chr1:108528709:A:G	1.21533e-84	-2.55257	-2.12945	3.5984e-06	-2.8316	-2.03105	5.32333e-06	-2.83127	-2.02902
108528908	chr1:108528908:A:G	9.45981e-84	-2.62999	-4.05126e-09	5.5226e-05	-2.13171	-4.05126e-09	8.0465e-05	-2.14457	-4.05126e-09
108529004	chr1:108529004:T:C	1.7056e-83	-2.6927e-09	-2.04054	5.76111e-05	-2.6927e-09	-2.08943	8.51962e-05	-2.6927e-09	-2.08743
108529067	chr1:108529067:T:C	1.50986e-83	-2.6927e-09	-2.16243	5.3218e-05	-2.6927e-09	-2.16875	7.86806e-05	-2.6927e-09	-2.16699
108529070	chr1:108529070:A:C	4.51641e-83	-2.6927e-09	-1.06674	0.000142749	-2.6927e-09	-1.18205	0.000210432	-2.6927e-09	-1.18323
108529116	chr1:108529116:G:A	1.70613e-83	-2.6927e-09	-2.04022	5.76437e-05	-2.6927e-09	-2.08886	8.52454e-05	-2.6927e-09	-2.08685
108529190	chr1:108529190:CATA:C	4.04578e-84	-2.21213	-1.26723	9.095e-06	-2.65082	-1.2846	1.39456e-05	-2.60152	-1.29571
108529213	chr1:108529213:T:G	1.38027e-84	-2.5456	-2.00916	3.4825e-06	-2.82551	-2.06988	5.15076e-06	-2.82499	-2.06826
108529268	chr1:108529268:G:A	7.5476e-84	-2.85581	-4.05126e-09	2.68398e-05	-2.85326	-4.05126e-09	3.95876e-05	-2.85387	-4.05126e-09
108529284	chr1:108529284:G:T	3.25683e-83	-2.6927e-09	-1.3937	7.78575e-05	-2.6927e-09	-1.78826	0.00011438	-2.6927e-09	-1.79286
108529335	chr1:108529335:G:A	1.71273e-83	-2.6927e-09	-2.03637	5.80994e-05	-2.6927e-09	-2.08099	8.59305e-05	-2.6927e-09	-2.07885
108529564	chr1:108529564:G:A	1.53475e-83	-2.6927e-09	-2.14609	5.27794e-05	-2.6927e-09	-2.17702	7.79965e-05	-2.6927e-09	-2.17572
108529732	chr1:108529732:A:T	1.63296e-84	-2.3834	-2.00324	3.35194e-06	-2.80396	-2.12964	4.94404e-06	-2.80426	-2.12995
108529755	chr1:108529755:G:A	2.11746e-83	-2.6927e-09	-1.82424	5.77807e-05	-2.6927e-09	-2.08649	8.50169e-05	-2.6927e-09	-2.08954
108530141	chr1:108530141:C:T	1.30678e-84	-2.62565	-1.98382	4.27324e-06	-2.74008	-1.95069	6.4863e-06	-2.70573	-1.95696
108530282	chr1:108530282:CA:C	2.33121e-83	-2.6927e-09	-1.72806	8.05489e-05	-2.6927e-09	-1.75428	0.000119837	-2.6927e-09	-1.74626
108530305	chr1:108530305:T:A	1.34965e-84	-2.58601	-1.99119	3.50066e-06	-2.83707	-2.05312	5.17731e-06	-2.83665	-2.05145
108530482	chr1:108530482:C:T	1.34277e-84	-2.59662	-1.98568	4.34655e-06	-2.72012	-1.95364	6.61527e-06	-2.68314	-1.95987
108530544	chr1:108530544:T:C	1.33627e-84	-2.57621	-2.01095	3.45098e-06	-2.83432	-2.07017	5.10357e-06	-2.83386	-2.06858
108530799	chr1:108530799:T:G	1.41725e-83	-2.6927e-09	-2.22574	5.00027e-05	-2.6927e-09	-2.23107	7.38797e-05	-2.6927e-09	-2.22995
108530901	chr1:108530901:A:G	1.55617e-83	-2.6927e-09	-2.13223	5.69569e-05	-2.6927e-09	-2.10085	8.41493e-05	-2.6927e-09	-2.0998
108530991	chr1:108530991:C:T	1.57689e-84	-2.41654	-2.00505	3.31575e-06	-2.8137	-2.13076	4.8909e-06	-2.81395	-2.13106
108531014	chr1:108531014:A:AG	4.51107e-83	-2.6927e-09	-1.06792	0.000138795	-2.6927e-09	-1.21014	0.000204598	-2.6927e-09	-1.21134
108531175	chr1:108531175:A:AT	1.21731e-84	-2.61844	-2.06195	3.9499e-06	-2.73131	-2.03814	6.00797e-06	-2.69598	-2.04332
108531353	chr1:108531353:G:A	7.61706e-84	-2.84665	-4.05126e-09	2.69897e-05	-2.84769	-4.05126e-09	3.97954e-05	-2.84864	-4.05126e-09
108531626	chr1:108531626:G:A	3.49165e-83	-2.6927e-09	-1.32408	0.000107882	-2.6927e-09	-1.4621	0.000158718	-2.6927e-09	-1.46526
108531696	chr1:108531696:A:G	1.68921e-83	-2.6927e-09	-2.05019	6.20926e-05	-2.6927e-09	-2.01452	9.20439e-05	-2.6927e-09	-2.01012
108531728	chr1:108531728:A:G	1.2106e-84	-2.76267	-1.92325	4.01075e-06	-2.81966	-1.9345	6.02239e-06	-2.79978	-1.93712
108532056	chr1:108532056:G:C	1.14429e-84	-2.71706	-2.0252	3.78328e-06	-2.79411	-2.01844	5.71403e-06	-2.76887	-2.02059
108532183	chr1:108532183:A:G	1.4778e-84	-2.29528	-2.1912	3.36244e-06	-2.73165	-2.19882	4.966e-06	-2.73048	-2.19929
108532420	chr1:108532420:A:G	1.80183e-83	-2.6927e-09	-1.98565	6.636e-05	-2.6927e-09	-1.94805	9.84305e-05	-2.6927e-09	-1.94304
108532569	chr1:108532569:C:T	9.19575e-85	-2.72825	-2.23263	3.0169e-06	-2.80083	-2.23808	4.5576e-06	-2.7776	-2.23799
108532611	chr1:108532611:A:T	9.82695e-84	-2.59191	-4.05126e-09	0.000136003	-1.23046	-4.05126e-09	0.000190612	-1.28215	-4.05126e-09
108532939	chr1:108532939:A:G	1.23855e-84	-2.73537	-1.92773	4.07806e-06	-2.81767	-1.91986	6.12136e-06	-2.79768	-1.92292
108533661	chr1:108533661:A:G	1.39877e-83	-2.6927e-09	-2.23886	4.96788e-05	-2.6927e-09	-2.23756	7.33175e-05	-2.6927e-09	-2.23759
108533841	chr1:108533841:A:G	1.49964e-83	-2.6927e-09	-2.16923	4.97773e-05	-2.6927e-09	-2.23558	7.35128e-05	-2.6927e-09	-2.23493
108534084	chr1:108534084:A:G	1.00431e-84	-2.70594	-2.1668	3.27075e-06	-2.84436	-2.11376	4.76903e-06	-2.85468	-2.11557
108534401	chr1:108534401:G:T	6.94139e-84	-2.74222	-0.197316	1.56771e-05	-2.7642	-0.626742	2.3782e-05	-2.73561	-0.627848
108534788	chr1:108534788:T:C	4.51816e-83	-2.6927e-09	-1.06635	0.000256686	-2.6927e-09	-0.595289	0.000390549	-2.6927e-09	-0.564835
108535216	chr1:108535216:G:A	1.47073e-83	-2.6927e-09	-2.18869	5.51098e-05	-2.6927e-09	-2.13382	8.09499e-05	-2.6927e-09	-2.13856
108535356	chr1:108535356:G:A	4.25659e-83	-2.6927e-09	-1.12598	0.000239242	-2.6927e-09	-0.665668	0.000363756	-2.6927e-09	-0.635905
108535421	chr1:108535421:A:T	4.2811e-83	-2.6927e-09	-1.12024	0.000241011	-2.6927e-09	-0.658299	0.000366512	-2.6927e-09	-0.628358
108535493	chr1:108535493:TTA:T	2.65061e-83	-2.6927e-09	-1.59966	0.000118857	-2.6927e-09	-1.36522	0.000178811	-2.6927e-09	-1.34606
108535567	chr1:108535567:C:T	1.43061e-83	-2.6927e-09	-2.21635	5.0098e-05	-2.6927e-09	-2.22916	7.40143e-05	-2.6927e-09	-2.22813
108535853	chr1:108535853:G:T	1.809e-84	-2.76841	-1.51585	4.49769e-06	-2.81466	-1.82492	6.72566e-06	-2.79689	-1.82957
108535925	chr1:108535925:T:C	3.94592e-83	-2.6927e-09	-1.20177	0.000217759	-2.6927e-09	-0.759752	0.000330834	-2.6927e-09	-0.730772
108535988	chr1:108535988:T:C	1.06268e-83	-2.51366	-4.05126e-09	3.00745e-05	-2.73946	-4.05126e-09	4.38293e-05	-2.75209	-4.05126e-09
108536014	chr1:108536014:A:G	1.24737e-84	-2.50382	-2.15218	3.03704e-06	-2.8503	-2.18196	4.49386e-06	-2.84891	-2.18076
108536062	chr1:108536062:A:G	1.95618e-84	-2.80642	-1.39963	4.5739e-06	-2.83621	-1.78657	6.80654e-06	-2.82246	-1.79204
108536137	chr1:108536137:G:A	1.83329e-83	-2.6927e-09	-1.96834	6.32892e-05	-2.6927e-09	-1.99543	9.30466e-05	-2.6927e-09	-1.99929
108536193	chr1:108536193:C:T	7.66652e-84	-2.84017	-4.05126e-09	2.77938e-05	-2.81833	-4.05126e-09	4.07956e-05	-2.82381	-4.05126e-09
108536300	chr1:108536300:A:G	3.10119e-83	-2.6927e-09	-1.44267	0.000160974	-2.6927e-09	-1.0619	0.000242751	-2.6927e-09	-1.04035
108536354	chr1:108536354:C:T	8.96003e-85	-2.76877	-2.21808	3.88869e-06	-2.54798	-2.23709	5.59553e-06	-2.57307	-2.23735
108536411	chr1:108536411:A:G	1.39368e-84	-2.78015	-1.76495	3.635e-06	-2.82182	-2.03071	5.4322e-06	-2.80489	-2.03515
108536462	chr1:108536462:C:T	8.83442e-85	-2.7778	-2.22316	3.81915e-06	-2.56496	-2.23815	5.50049e-06	-2.58922	-2.23833
108536565	chr1:108536565:T:C	4.61554e-83	-2.6927e-09	-1.04502	0.000261774	-2.6927e-09	-0.575661	0.000397853	-2.6927e-09	-0.546306
108536686	chr1:108536686:C:T	1.79572e-83	-2.6927e-09	-1.98905	6.79562e-05	-2.6927e-09	-1.92428	0.000100962	-2.6927e-09	-1.91765
108537472	chr1:108537472:G:A	1.66463e-83	-2.6927e-09	-2.06485	6.27688e-05	-2.6927e-09	-2.00368	9.3169e-05	-2.6927e-09	-1.99797
108537591	chr1:108537591:T:C	1.23697e-84	-2.80752	-1.85685	3.34403e-06	-2.83024	-2.10573	4.98902e-06	-2.81468	-2.11046
108537816	chr1:108537816:T:C	3.98525e-83	-2.6927e-09	-1.19185	0.000223836	-2.6927e-09	-0.732227	0.000340019	-2.6927e-09	-0.703388
108537952	chr1:108537952:C:T	1.40452e-83	-2.6927e-09	-2.23476	4.96089e-05	-2.6927e-09	-2.23897	7.32187e-05	-2.6927e-09	-2.23894
108537983	chr1:108537983:G:T	3.27878e-83	-2.6927e-09	-1.38698	0.000172141	-2.6927e-09	-0.994829	0.000259797	-2.6927e-09	-0.972486
108538321	chr1:108538321:G:A	2.76609e-83	-2.6927e-09	-1.55702	0.000126001	-2.6927e-09	-1.30686	0.000188333	-2.6927e-09	-1.29418
108538346	chr1:108538346:T:G	2.39594e-84	-2.21428	-1.78898	4.89312e-06	-2.63906	-1.91625	7.27377e-06	-2.62931	-1.91881
108538460	chr1:108538460:C:T	3.25351e-83	-2.6927e-09	-1.39472	0.000170317	-2.6927e-09	-1.00548	0.000257014	-2.6927e-09	-0.983259
108538672	chr1:108538672:T:G	1.6651e-83	-2.6927e-09	-2.06457	6.27707e-05	-2.6927e-09	-2.00365	9.31724e-05	-2.6927e-09	-1.99794
108538894	chr1:108538894:C:A	3.28922e-83	-2.6927e-09	-1.3838	0.000172986	-2.6927e-09	-0.989933	0.000261078	-2.6927e-09	-0.967569
108539396	chr1:108539396:T:C	1.66394e-83	-2.6927e-09	-2.06527	6.27244e-05	-2.6927e-09	-2.00439	9.31027e-05	-2.6927e-09	-1.99869
108539645	chr1:108539645:C:T	1.76573e-83	-2.6927e-09	-2.00589	6.09633e-05	-2.6927e-09	-2.03287	8.96631e-05	-2.6927e-09	-2.03633
108539824	chr1:108539824:G:A	9.04222e-85	-2.82812	-2.1496	4.70813e-06	-2.59078	-2.00308	6.45358e-06	-2.66552	-2.00224
108539998	chr1:108539998:T:C	1.43665e-84	-2.80479	-1.70994	3.66001e-06	-2.83643	-2.00924	5.44618e-06	-2.82388	-2.01359
108540138	chr1:108540138:T:C	1.40991e-84	-2.8176	-1.71592	3.61217e-06	-2.84444	-2.0144	5.36202e-06	-2.83441	-2.01863
108540522	chr1:108540522:T:G	8.2433e-85	-2.85454	-2.21569	2.87756e-06	-2.85552	-2.23068	4.25354e-06	-2.85538	-2.22925
108540655	chr1:108540655:A:G	1.37925e-84	-2.8283	-1.72719	3.5661e-06	-2.8499	-2.02177	5.28163e-06	-2.84222	-2.02593
108540918	chr1:108540918:C:T	8.09902e-85	-2.84899	-2.23889	3.01732e-06	-2.85577	-2.183	4.48124e-06	-2.85313	-2.17936
108541074	chr1:108541074:A:G	3.89875e-83	-2.6927e-09	-1.2138	0.000188962	-2.6927e-09	-0.901597	0.000283011	-2.6927e-09	-0.886902
108541346	chr1:108541346:C:T	1.40791e-83	-2.6927e-09	-2.23235	5.13828e-05	-2.6927e-09	-2.20384	7.59494e-05	-2.6927e-09	-2.20232
108541525	chr1:108541525:C:T	3.27878e-83	-2.6927e-09	-1.38698	0.000172141	-2.6927e-09	-0.994829	0.000259797	-2.6927e-09	-0.972486
108541551	chr1:108541551:T:C	1.41335e-83	-2.6927e-09	-2.22849	5.10077e-05	-2.6927e-09	-2.21117	7.53799e-05	-2.6927e-09	-2.20985
108541629	chr1:108541629:G:C	1.58703e-83	-2.6927e-09	-2.11259	5.01605e-05	-2.6927e-09	-2.22791	7.39373e-05	-2.6927e-09	-2.22917
108541640	chr1:108541640:A:G	1.41476e-84	-2.82765	-1.70243	3.63065e-06	-2.84954	-2.00419	5.37696e-06	-2.84167	-2.00859
108541780	chr1:108541780:A:G	9.30522e-85	-2.81892	-2.13013	4.98876e-06	-2.56351	-1.97244	6.81074e-06	-2.64223	-1.97166
108541926	chr1:108541926:T:C	1.66521e-83	-2.6927e-09	-2.0645	6.27801e-05	-2.6927e-09	-2.0035	9.31862e-05	-2.6927e-09	-1.99779
108542452	chr1:108542452:T:C	9.30822e-84	-2.64614	-4.05126e-09	3.06383e-05	-2.72089	-4.05126e-09	4.46467e-05	-2.73361	-4.05126e-09
108542594	chr1:108542594:C:A	8.3616e-85	-2.85578	-2.20019	2.94332e-06	-2.84664	-2.21697	4.33131e-06	-2.8527	-2.21382
108542727	chr1:108542727:C:T	8.35793e-85	-2.85585	-2.20057	2.94569e-06	-2.84594	-2.21686	4.3336e-06	-2.85229	-2.2137
108542835	chr1:108542835:C:A	8.4497e-85	-2.84689	-2.1986	3.45745e-06	-2.85432	-2.04829	5.16426e-06	-2.84924	-2.04138
108543077	chr1:108543077:T:G	3.28247e-83	-2.6927e-09	-1.38586	0.000172322	-2.6927e-09	-0.993776	0.000260076	-2.6927e-09	-0.971415
108543300	chr1:108543300:A:G	1.66616e-83	-2.6927e-09	-2.06393	6.28266e-05	-2.6927e-09	-2.00276	9.32559e-05	-2.6927e-09	-1.99704
108543640	chr1:108543640:C:A	4.01651e-83	-2.6927e-09	-1.18404	0.000226136	-2.6927e-09	-0.722005	0.000343538	-2.6927e-09	-0.693089
108543898	chr1:108543898:C:A	3.62665e-84	-2.81804	-0.770689	8.88414e-06	-2.7539	-1.20498	1.27329e-05	-2.78713	-1.20108
108543905	chr1:108543905:A:G	1.40555e-83	-2.6927e-09	-2.23402	5.1599e-05	-2.6927e-09	-2.19964	7.62756e-05	-2.6927e-09	-2.19803
108544441	chr1:108544441:C:A	7.76174e-84	-2.82783	-4.05126e-09	3.78544e-05	-2.5094	-4.05126e-09	5.11735e-05	-2.59717	-4.05126e-09
108544512	chr1:108544512:T:C	1.66491e-83	-2.6927e-09	-2.06468	6.27671e-05	-2.6927e-09	-2.00371	9.31666e-05	-2.6927e-09	-1.998
108544706	chr1:108544706:A:T	4.00408e-83	-2.6927e-09	-1.18714	0.0002253	-2.6927e-09	-0.725707	0.000342263	-2.6927e-09	-0.696809
108544857	chr1:108544857:T:C	4.63295e-83	-2.6927e-09	-1.04126	0.000262964	-2.6927e-09	-0.571127	0.000399817	-2.6927e-09	-0.541381
108545142	chr1:108545142:A:C	1.6651e-83	-2.6927e-09	-2.06457	6.27707e-05	-2.6927e-09	-2.00365	9.31724e-05	-2.6927e-09	-1.99794
108545522	chr1:108545522:C:A	1.6628e-83	-2.6927e-09	-2.06595	6.26748e-05	-2.6927e-09	-2.00518	9.3028e-05	-2.6927e-09	-1.99949
108545585	chr1:108545585:G:A	3.99475e-83	-2.6927e-09	-1.18947	0.000224569	-2.6927e-09	-0.728959	0.00034114	-2.6927e-09	-0.700094
108545613	chr1:108545613:A:G	1.6651e-83	-2.6927e-09	-2.06457	6.27707e-05	-2.6927e-09	-2.00365	9.31724e-05	-2.6927e-09	-1.99794
108545891	chr1:108545891:C:T	1.41201e-83	-2.6927e-09	-2.22944	5.10932e-05	-2.6927e-09	-2.20949	7.55047e-05	-2.6927e-09	-2.20819
108545895	chr1:108545895:G:A	1.54316e-83	-2.6927e-09	-2.14062	5.03053e-05	-2.6927e-09	-2.22503	7.42677e-05	-2.6927e-09	-2.22471
108546244	chr1:108546244:C:G	4.08746e-83	-2.6927e-09	-1.16653	0.000227759	-2.6927e-09	-0.714853	0.000346081	-2.6927e-09	-0.685717
108546458	chr1:108546458:C:T	9.87008e-83	-2.6927e-09	-0.284945	0.000726313	-2.6927e-09	0.444839	0.00112901	-2.6927e-09	0.496706
108546671	chr1:108546671:C:T	3.96593e-83	-2.6927e-09	-1.19671	0.000222726	-2.6927e-09	-0.737199	0.000338315	-2.6927e-09	-0.708409
108546691	chr1:108546691:C:T	1.64268e-83	-2.6927e-09	-2.07812	6.1783e-05	-2.6927e-09	-2.01951	9.16885e-05	-2.6927e-09	-2.01399
108546811	chr1:108546811:T:G	1.48108e-83	-2.6927e-09	-2.18168	5.56566e-05	-2.6927e-09	-2.12394	8.17352e-05	-2.6927e-09	-2.1289
108546847	chr1:108546847:A:T	1.13765e-84	-2.65525	-2.09282	3.17355e-06	-2.8551	-2.13319	4.68848e-06	-2.85549	-2.13179
108547013	chr1:108547013:G:A	1.68813e-83	-2.05083	-4.05126e-09	6.41387e-05	-1.98209	-4.05126e-09	9.89577e-05	-1.9377	-4.05126e-09
108547274	chr1:108547274:A:G	3.98358e-83	-2.6927e-09	-1.19227	0.000223816	-2.6927e-09	-0.732317	0.000339986	-2.6927e-09	-0.703484
108547370	chr1:108547370:C:T	1.27456e-84	-2.80957	-1.82487	3.32566e-06	-2.83836	-2.10312	4.96063e-06	-2.82627	-2.10458
108547465	chr1:108547465:A:G	2.18241e-83	-2.6927e-09	-1.79402	7.99547e-05	-2.6927e-09	-1.76168	0.000118434	-2.6927e-09	-1.75803
108547567	chr1:108547567:T:C	3.99475e-83	-2.6927e-09	-1.18947	0.000224569	-2.6927e-09	-0.728959	0.00034114	-2.6927e-09	-0.700094
108547603	chr1:108547603:G:A	1.56994e-83	-2.6927e-09	-2.12341	5.00075e-05	-2.6927e-09	-2.23097	7.37553e-05	-2.6927e-09	-2.23164
108547682	chr1:108547682:C:T	1.6651e-83	-2.6927e-09	-2.06457	6.27707e-05	-2.6927e-09	-2.00365	9.31724e-05	-2.6927e-09	-1.99794
108547921	chr1:108547921:A:G	1.40452e-83	-2.6927e-09	-2.23476	4.96089e-05	-2.6927e-09	-2.23897	7.32187e-05	-2.6927e-09	-2.23894
108548406	chr1:108548406:A:C	3.2138e-83	-2.6927e-09	-1.407	0.000168022	-2.6927e-09	-1.01905	0.000253526	-2.6927e-09	-0.99692
108548667	chr1:108548667:A:G	1.98468e-83	-1.88899	-4.05126e-09	2.93929e-05	-2.76239	-4.05126e-09	4.39767e-05	-2.74873	-4.05126e-09
108548930	chr1:108548930:C:T	2.76598e-84	-2.49023	-1.36941	1.43609e-05	-2.52747	-0.951163	2.23208e-05	-2.50237	-0.924501
108548999	chr1:108548999:G:A	1.66827e-83	-2.6927e-09	-2.06267	5.52916e-05	-2.6927e-09	-2.13052	8.21445e-05	-2.6927e-09	-2.12391
108549261	chr1:108549261:A:C	3.96367e-83	-2.6927e-09	-1.19728	0.00022221	-2.6927e-09	-0.739517	0.000337518	-2.6927e-09	-0.710768
108549401	chr1:108549401:G:A	4.13404e-83	-2.6927e-09	-1.1552	0.000231653	-2.6927e-09	-0.697901	0.00035208	-2.6927e-09	-0.668531
108549535	chr1:108549535:A:G	3.89887e-83	-2.6927e-09	-1.21376	0.000218928	-2.6927e-09	-0.754399	0.000332424	-2.6927e-09	-0.725976
108549877	chr1:108549877:A:G	9.53932e-85	-2.81421	-2.10999	2.96878e-06	-2.83594	-2.21905	4.43703e-06	-2.82173	-2.22067
108550765	chr1:108550765:A:AT	1.00752e-84	-2.82088	-2.04867	3.02673e-06	-2.84658	-2.18908	4.50231e-06	-2.83712	-2.19068
108550928	chr1:108550928:T:C	3.88737e-83	-2.6927e-09	-1.21672	0.000214685	-2.6927e-09	-0.773971	0.000326051	-2.6927e-09	-0.745335
108551054	chr1:108551054:G:A	9.26855e-85	-2.71402	-2.23898	2.88609e-06	-2.8446	-2.23864	4.25179e-06	-2.84641	-2.23863
108551081	chr1:108551081:C:CATAG	4.01975e-83	-2.6927e-09	-1.18323	0.000226661	-2.6927e-09	-0.719688	0.000344345	-2.6927e-09	-0.690745
108551499	chr1:108551499:A:G	7.74432e-84	-2.83008	-4.05126e-09	3.18422e-05	-2.68235	-4.05126e-09	4.61448e-05	-2.7006	-4.05126e-09
108551599	chr1:108551599:G:A	3.93825e-83	-2.6927e-09	-1.20372	0.000218514	-2.6927e-09	-0.756294	0.000331918	-2.6927e-09	-0.727501
108551768	chr1:108551768:A:G	3.16944e-83	-2.6927e-09	-1.4209	0.000165275	-2.6927e-09	-1.03553	0.000249344	-2.6927e-09	-1.01355
108551975	chr1:108551975:A:G	4.61496e-83	-2.6927e-09	-1.04515	0.000259091	-2.6927e-09	-0.585964	0.000393949	-2.6927e-09	-0.556166
108552030	chr1:108552030:C:T	4.64402e-83	-2.6927e-09	-1.03887	0.000260762	-2.6927e-09	-0.579534	0.000396512	-2.6927e-09	-0.549683
108552135	chr1:108552135:C:T	9.43413e-85	-2.8302	-2.10508	2.94708e-06	-2.84744	-2.21488	4.38472e-06	-2.83756	-2.2167
108552334	chr1:108552334:T:C	3.79796e-83	-2.6927e-09	-1.23999	0.000211339	-2.6927e-09	-0.789677	0.000320856	-2.6927e-09	-0.761396
108553412	chr1:108553412:G:A	8.57825e-85	-2.79722	-2.23317	3.01834e-06	-2.82871	-2.20973	4.52542e-06	-2.81219	-2.21048
108553585	chr1:108553585:T:C	1.44287e-83	-2.6927e-09	-2.20782	5.02991e-05	-2.6927e-09	-2.22515	7.42728e-05	-2.6927e-09	-2.22464
108553710	chr1:108553710:C:T	2.30779e-84	-2.51915	-1.5216	5.42979e-06	-2.80784	-1.6434	7.94625e-06	-2.81591	-1.64377
108554008	chr1:108554008:A:G	1.00425e-82	-2.6927e-09	-0.267625	0.000315452	-2.6927e-09	-0.389137	0.000463286	-2.6927e-09	-0.394043
108554069	chr1:108554069:T:C	1.81167e-83	-2.6927e-09	-1.98021	8.19718e-05	-2.6927e-09	-1.73677	0.000121183	-2.6927e-09	-1.73508
108554114	chr1:108554114:A:G	1.65779e-83	-2.6927e-09	-2.06896	5.49322e-05	-2.6927e-09	-2.13704	8.15934e-05	-2.6927e-09	-2.13064
108554284	chr1:108554284:C:T	1.48335e-83	-2.6927e-09	-2.18015	5.24452e-05	-2.6927e-09	-2.18337	7.73828e-05	-2.6927e-09	-2.18362
108554609	chr1:108554609:C:T	8.75119e-85	-2.77271	-2.23772	2.99267e-06	-2.82446	-2.22252	4.48605e-06	-2.80842	-2.22299
108554770	chr1:108554770:G:A	7.62088e-84	-2.84614	-4.05126e-09	2.70687e-05	-2.84476	-4.05126e-09	3.98881e-05	-2.84631	-4.05126e-09
108554817	chr1:108554817:G:A	1.46955e-83	-2.6927e-09	-2.1895	5.50498e-05	-2.6927e-09	-2.1349	8.08638e-05	-2.6927e-09	-2.13962
108554901	chr1:108554901:C:T	1.53119e-83	-2.6927e-09	-2.14841	5.18229e-05	-2.6927e-09	-2.19531	7.62729e-05	-2.6927e-09	-2.19807
108554973	chr1:108554973:C:T	8.52611e-85	-2.82538	-2.21111	3.085e-06	-2.8465	-2.17009	4.59686e-06	-2.83604	-2.17097
108555165	chr1:108555165:C:T	8.5994e-85	-2.81857	-2.20936	3.10686e-06	-2.84217	-2.16736	4.63757e-06	-2.82993	-2.16827
108555185	chr1:108555185:G:A	8.62397e-85	-2.81347	-2.21161	3.10569e-06	-2.83902	-2.17088	4.64108e-06	-2.82567	-2.17177
108555189	chr1:108555189:A:G	8.55803e-85	-2.8187	-2.21405	3.08472e-06	-2.84228	-2.1744	4.60467e-06	-2.83009	-2.17523
108556133	chr1:108556133:T:C	1.95364e-83	-2.6927e-09	-1.90476	7.51347e-05	-2.6927e-09	-1.82386	0.000111791	-2.6927e-09	-1.81576
108556179	chr1:108556179:A:G	8.57888e-85	-2.82147	-2.20885	3.09845e-06	-2.84464	-2.1676	4.62049e-06	-2.83339	-2.1685
108556774	chr1:108556774:C:A	1.55074e-83	-2.6927e-09	-2.13572	5.84699e-05	-2.6927e-09	-2.07463	8.66314e-05	-2.6927e-09	-2.07073
108557000	chr1:108557000:A:G	8.6752e-85	-2.81508	-2.20407	3.13763e-06	-2.84074	-2.15894	4.68573e-06	-2.82796	-2.1599
108557090	chr1:108557090:T:G	2.03859e-83	-2.6927e-09	-1.8622	7.05773e-05	-2.6927e-09	-1.88643	0.000103992	-2.6927e-09	-1.88807
108557177	chr1:108557177:C:T	8.66e-85	-2.81774	-2.20317	3.13356e-06	-2.84235	-2.15862	4.67688e-06	-2.8302	-2.15956
108557267	chr1:108557267:C:G	8.65748e-85	-2.81849	-2.20271	3.13306e-06	-2.84282	-2.15831	4.67527e-06	-2.83084	-2.15927
108557468	chr1:108557468:C:T	8.70718e-85	-2.81814	-2.19733	3.15913e-06	-2.84247	-2.15038	4.71456e-06	-2.83035	-2.15138
108557473	chr1:108557473:A:G	8.67168e-85	-2.81758	-2.20198	3.13911e-06	-2.84216	-2.15704	4.68541e-06	-2.82994	-2.158
108557871	chr1:108557871:C:CA	1.04771e-82	-2.6927e-09	-0.225263	0.000330885	-2.6927e-09	-0.341371	0.000486154	-2.6927e-09	-0.345864
108558011	chr1:108558011:T:C	9.18954e-85	-2.84835	-2.1132	3.36673e-06	-2.79145	-2.13775	5.05064e-06	-2.77438	-2.13849
108558098	chr1:108558098:C:T	1.30212e-83	-2.31046	-4.05126e-09	3.8683e-05	-2.48774	-4.05126e-09	5.62216e-05	-2.50309	-4.05126e-09
108558423	chr1:108558423:G:A	1.75643e-83	-2.6927e-09	-2.01117	6.19217e-05	-2.6927e-09	-2.01727	9.12378e-05	-2.6927e-09	-2.01892
108558531	chr1:108558531:A:C	2.4717e-83	-2.6927e-09	-1.66955	0.000104708	-2.6927e-09	-1.49197	0.000154584	-2.6927e-09	-1.49165
108558812	chr1:108558812:T:A	2.26542e-84	-2.18558	-1.8737	6.38412e-06	-2.391	-1.89833	9.34275e-06	-2.39867	-1.89911
108558892	chr1:108558892:T:C	1.19865e-84	-2.85339	-1.84245	5.54749e-06	-2.85447	-1.57532	8.19233e-06	-2.85586	-1.57333
108559229	chr1:108559229:C:T	1.14081e-84	-2.8553	-1.89	5.28687e-06	-2.85203	-1.62588	7.78744e-06	-2.85556	-1.62432
108559244	chr1:108559244:T:C	1.58026e-83	-2.6927e-09	-2.11686	6.08801e-05	-2.6927e-09	-2.03424	8.97547e-05	-2.6927e-09	-2.03531
108559280	chr1:108559280:T:C	1.15205e-84	-2.85585	-1.87965	5.36458e-06	-2.84953	-1.61379	7.89052e-06	-2.8546	-1.61213
108559534	chr1:108559534:T:C	2.14154e-83	-1.81293	-4.05126e-09	4.77678e-05	-2.27679	-4.05126e-09	6.97645e-05	-2.28726	-4.05126e-09
108560385	chr1:108560385:G:GGCGCCCGGCTGT	1.48238e-83	-2.6927e-09	-2.1808	5.07145e-05	-2.6927e-09	-2.21693	7.47065e-05	-2.6927e-09	-2.21882
108560585	chr1:108560585:G:T	9.96366e-85	-2.77974	-2.10094	2.98876e-06	-2.81868	-2.2296	4.48314e-06	-2.80223	-2.22983
108560967	chr1:108560967:C:T	1.55795e-83	-2.6927e-09	-2.13108	5.04436e-05	-2.6927e-09	-2.22229	7.44746e-05	-2.6927e-09	-2.22193
108561580	chr1:108561580:CT:C	6.70772e-83	-2.6927e-09	-0.671193	0.000187689	-2.6927e-09	-0.908358	0.000272796	-2.6927e-09	-0.923662
108561853	chr1:108561853:T:C	1.02102e-83	-2.55365	-4.05126e-09	2.84521e-05	-2.79492	-4.05126e-09	4.24571e-05	-2.7839	-4.05126e-09
108562120	chr1:108562120:C:T	1.10893e-83	-2.47106	-4.05126e-09	3.07774e-05	-2.71636	-4.05126e-09	4.60004e-05	-2.70374	-4.05126e-09
108563222	chr1:108563222:G:A	9.94065e-85	-2.64443	-2.23856	3.15096e-06	-2.75731	-2.23812	4.78003e-06	-2.72962	-2.23833
108563244	chr1:108563244:A:G	2.76718e-83	-2.6927e-09	-1.55663	0.000130632	-2.6927e-09	-1.27076	0.00019507	-2.6927e-09	-1.25903
108563354	chr1:108563354:T:G	2.74696e-83	-2.6927e-09	-1.56396	0.000130056	-2.6927e-09	-1.27518	0.000194207	-2.6927e-09	-1.26346
108563909	chr1:108563909:A:G	1.00794e-84	-2.75635	-2.11277	3.73269e-06	-2.82918	-1.99683	5.5875e-06	-2.81392	-1.99794
108563961	chr1:108563961:G:A	2.74696e-83	-2.6927e-09	-1.56396	0.000130056	-2.6927e-09	-1.27518	0.000194207	-2.6927e-09	-1.26346
108563968	chr1:108563968:T:C	1.48026e-83	-2.6927e-09	-2.18223	5.11918e-05	-2.6927e-09	-2.20756	7.55671e-05	-2.6927e-09	-2.20737
108564212	chr1:108564212:C:T	2.61586e-83	-2.6927e-09	-1.61286	0.00012308	-2.6927e-09	-1.33031	0.000183733	-2.6927e-09	-1.31891
108564405	chr1:108564405:G:A	5.55658e-83	-2.6927e-09	-0.859469	0.000143542	-2.6927e-09	-1.17651	0.000210822	-2.6927e-09	-1.18137
108564848	chr1:108564848:G:C	9.36425e-85	-2.74849	-2.19424	3.38391e-06	-2.82772	-2.0964	5.07926e-06	-2.81307	-2.09415
108564914	chr1:108564914:C:T	9.20229e-85	-2.76265	-2.19752	3.33963e-06	-2.83468	-2.10261	5.00389e-06	-2.82176	-2.10041
108565338	chr1:108565338:T:G	1.46822e-83	-2.6927e-09	-2.1904	5.04421e-05	-2.6927e-09	-2.22232	7.46438e-05	-2.6927e-09	-2.21966
108565546	chr1:108565546:A:G	1.56902e-83	-2.6927e-09	-2.124	5.62494e-05	-2.6927e-09	-2.11335	8.24597e-05	-2.6927e-09	-2.12008
108565773	chr1:108565773:G:A	8.84557e-85	-2.82394	-2.17577	3.37878e-06	-2.75053	-2.1751	5.09451e-06	-2.72922	-2.17501
108566143	chr1:108566143:T:TA	2.67386e-83	-2.6927e-09	-1.59093	0.000125893	-2.6927e-09	-1.30771	0.000187965	-2.6927e-09	-1.29613
108566144	chr1:108566144:G:A	1.40032e-83	-2.6927e-09	-2.23775	5.04357e-05	-2.6927e-09	-2.22244	7.44727e-05	-2.6927e-09	-2.22196
108566145	chr1:108566145:G:A	2.67592e-83	-2.6927e-09	-1.59016	0.000126009	-2.6927e-09	-1.30679	0.000188139	-2.6927e-09	-1.29521
108566558	chr1:108566558:G:T	1.72081e-83	-2.6927e-09	-2.03166	6.48896e-05	-2.6927e-09	-1.97045	9.61994e-05	-2.6927e-09	-1.96597
108566580	chr1:108566580:T:C	1.98645e-83	-2.6927e-09	-1.8881	8.72007e-05	-2.6927e-09	-1.67493	0.000129331	-2.6927e-09	-1.67001
108567166	chr1:108567166:A:T	3.00275e-83	-2.6927e-09	-1.47492	0.000144943	-2.6927e-09	-1.1668	0.000216548	-2.6927e-09	-1.15458
108567276	chr1:108567276:G:A	2.6726e-83	-2.6927e-09	-1.5914	0.000125791	-2.6927e-09	-1.30852	0.000187811	-2.6927e-09	-1.29695
108567374	chr1:108567374:C:G	2.6726e-83	-2.6927e-09	-1.5914	0.000125791	-2.6927e-09	-1.30852	0.000187811	-2.6927e-09	-1.29695
108567376	chr1:108567376:A:G	1.39895e-83	-2.6927e-09	-2.23873	5.28302e-05	-2.6927e-09	-2.17606	7.81283e-05	-2.6927e-09	-2.17404
108567470	chr1:108567470:G:A	2.19927e-83	-2.6927e-09	-1.78633	8.22853e-05	-2.6927e-09	-1.73295	0.000121779	-2.6927e-09	-1.73018
108567886	chr1:108567886:T:A	9.87814e-83	-0.284128	-4.05126e-09	0.0004344	-0.0691755	-4.05126e-09	0.000669104	-0.0264492	-4.05126e-09
108567941	chr1:108567941:A:G	9.63128e-85	-2.74449	-2.17012	3.01395e-06	-2.81752	-2.22237	4.51654e-06	-2.80147	-2.22317
108568294	chr1:108568294:A:G	7.64673e-84	-2.84276	-4.05126e-09	3.55365e-05	-2.57258	-4.05126e-09	4.85038e-05	-2.65075	-4.05126e-09
108568611	chr1:108568611:C:T	1.51035e-83	-2.6927e-09	-2.16211	4.98937e-05	-2.6927e-09	-2.23325	7.36515e-05	-2.6927e-09	-2.23304
108568956	chr1:108568956:G:A	2.91908e-83	-2.6927e-09	-1.50318	0.000140286	-2.6927e-09	-1.19946	0.000209589	-2.6927e-09	-1.18724
108569670	chr1:108569670:C:T	1.40672e-83	-2.6927e-09	-2.23319	4.96479e-05	-2.6927e-09	-2.23819	7.32839e-05	-2.6927e-09	-2.23805
108569675	chr1:108569675:C:A	1.64764e-83	-2.6927e-09	-2.07511	5.46699e-05	-2.6927e-09	-2.14183	8.03563e-05	-2.6927e-09	-2.14592
108570038	chr1:108570038:A:G	1.51264e-83	-2.6927e-09	-2.1606	5.15686e-05	-2.6927e-09	-2.20023	7.63969e-05	-2.6927e-09	-2.19645
108570113	chr1:108570113:A:C	1.56216e-83	-2.6927e-09	-2.12839	4.97103e-05	-2.6927e-09	-2.23693	7.33386e-05	-2.6927e-09	-2.2373
108570208	chr1:108570208:T:A	2.92221e-83	-2.6927e-09	-1.50211	0.000140503	-2.6927e-09	-1.19791	0.000209915	-2.6927e-09	-1.18569
108570469	chr1:108570469:T:G	1.6269e-83	-2.6927e-09	-2.08778	5.06573e-05	-2.6927e-09	-2.21806	7.46777e-05	-2.6927e-09	-2.21921
108570562	chr1:108570562:A:G	8.91576e-85	-2.75535	-2.23645	3.0044e-06	-2.82066	-2.22241	4.51354e-06	-2.80412	-2.22119
108571058	chr1:108571058:C:T	1.41712e-83	-2.6927e-09	-2.22583	5.08003e-05	-2.6927e-09	-2.21524	7.49378e-05	-2.6927e-09	-2.21573
108571155	chr1:108571155:C:G	5.92768e-83	-0.794819	-4.05126e-09	3.50551e-05	-2.58622	-4.05126e-09	5.25047e-05	-2.57148	-4.05126e-09
108571810	chr1:108571810:A:G	2.69756e-83	-2.6927e-09	-1.5821	0.000128187	-2.6927e-09	-1.28965	0.000191414	-2.6927e-09	-1.27795
108571854	chr1:108571854:A:G	8.93282e-85	-2.75293	-2.23696	3.01307e-06	-2.81916	-2.22102	4.52822e-06	-2.8023	-2.21976
108571867	chr1:108571867:G:A	8.91886e-85	-2.75515	-2.2363	3.00368e-06	-2.82053	-2.22278	4.51251e-06	-2.80396	-2.22157
108571981	chr1:108571981:A:C	2.12731e-83	-2.6927e-09	-1.81959	6.83076e-05	-2.6927e-09	-1.91912	0.000100683	-2.6927e-09	-1.92041
108572111	chr1:108572111:C:T	2.7022e-83	-2.6927e-09	-1.58039	0.000128419	-2.6927e-09	-1.28784	0.000191763	-2.6927e-09	-1.27613
108572216	chr1:108572216:T:A	1.58187e-83	-2.6927e-09	-2.11584	5.64613e-05	-2.6927e-09	-2.10959	8.27614e-05	-2.6927e-09	-2.11643
108572684	chr1:108572684:C:T	2.72683e-83	-2.6927e-09	-1.57131	0.000131652	-2.6927e-09	-1.26298	0.000196478	-2.6927e-09	-1.25184
108573094	chr1:108573094:C:T	1.41367e-83	-2.6927e-09	-2.22827	4.96776e-05	-2.6927e-09	-2.23759	7.33123e-05	-2.6927e-09	-2.23766
108573445	chr1:108573445:A:G	2.66762e-83	-2.6927e-09	-1.59327	0.000125541	-2.6927e-09	-1.31051	0.000187435	-2.6927e-09	-1.29896
108573447	chr1:108573447:A:G	1.01358e-84	-2.72071	-2.14283	3.04006e-06	-2.80058	-2.23068	4.56932e-06	-2.78154	-2.23148
108573561	chr1:108573561:C:T	2.7022e-83	-2.6927e-09	-1.58039	0.000128419	-2.6927e-09	-1.28784	0.000191763	-2.6927e-09	-1.27613
108573641	chr1:108573641:G:A	6.33772e-83	-2.6927e-09	-0.727933	0.000183708	-2.6927e-09	-0.929794	0.000266847	-2.6927e-09	-0.945711
108573726	chr1:108573726:A:G	1.35125e-84	-2.33722	-2.23879	4.3237e-06	-2.44066	-2.23837	6.26487e-06	-2.45898	-2.23845
108574352	chr1:108574352:G:A	6.02381e-83	-0.778733	-4.05126e-09	0.000105864	-1.48099	-4.05126e-09	0.0001519	-1.50916	-4.05126e-09
108574964	chr1:108574964:G:A	8.92573e-85	-2.75306	-2.23763	3.01959e-06	-2.81924	-2.21878	4.53844e-06	-2.80237	-2.21744
108575165	chr1:108575165:A:G	3.04757e-83	-2.6927e-09	-1.46011	0.000148235	-2.6927e-09	-1.14435	0.000221537	-2.6927e-09	-1.1318
108575334	chr1:108575334:C:T	1.64514e-83	-2.6927e-09	-2.07663	6.1906e-05	-2.6927e-09	-2.01753	9.17285e-05	-2.6927e-09	-2.01355
108575836	chr1:108575836:A:G	1.49868e-83	-2.6927e-09	-2.16987	5.17288e-05	-2.6927e-09	-2.19713	7.65129e-05	-2.6927e-09	-2.19493
108575848	chr1:108575848:G:A	2.70353e-83	-2.6927e-09	-1.57989	0.000128468	-2.6927e-09	-1.28747	0.000191839	-2.6927e-09	-1.27573
108575893	chr1:108575893:A:G	2.7022e-83	-2.6927e-09	-1.58039	0.000128419	-2.6927e-09	-1.28784	0.000191763	-2.6927e-09	-1.27613
108575932	chr1:108575932:A:C	2.55014e-83	-2.6927e-09	-1.6383	0.000119099	-2.6927e-09	-1.36319	0.000177767	-2.6927e-09	-1.35192
108578964	chr1:108578964:G:A	1.66672e-83	-2.6927e-09	-2.0636	5.55558e-05	-2.6927e-09	-2.12575	8.19352e-05	-2.6927e-09	-2.12646
108579343	chr1:108579343:A:T	1.0692e-84	-2.70046	-2.10966	3.11107e-06	-2.78869	-2.21949	4.6817e-06	-2.76804	-2.22069
108579526	chr1:108579526:A:G	8.5086e-84	-2.73596	-4.05126e-09	2.74104e-05	-2.83222	-4.05126e-09	4.01999e-05	-2.83852	-4.05126e-09
108579585	chr1:108579585:C:T	2.59175e-83	-2.6927e-09	-1.62212	0.000121446	-2.6927e-09	-1.34367	0.000181258	-2.6927e-09	-1.33247
108579586	chr1:108579586:G:A	9.64669e-85	-2.7178	-2.19521	3.02442e-06	-2.79983	-2.2366	4.55241e-06	-2.78042	-2.23631
108579946	chr1:108579946:G:T	2.32438e-83	-1.731	-4.05126e-09	6.66525e-05	-1.94365	-4.05126e-09	0.000123664	-1.71482	-4.05126e-09
108580369	chr1:108580369:AACCCT:A	9.43942e-85	-2.77497	-2.15976	2.98288e-06	-2.83424	-2.21601	4.45306e-06	-2.82188	-2.21692
108580424	chr1:108580424:C:G	2.7022e-83	-2.6927e-09	-1.58039	0.000128419	-2.6927e-09	-1.28784	0.000191763	-2.6927e-09	-1.27613
108580596	chr1:108580596:G:A	1.10717e-84	-2.66349	-2.11173	3.33639e-06	-2.75768	-2.18058	5.05046e-06	-2.73122	-2.18169
108580681	chr1:108580681:AAATTCCCTT:A	1.09475e-84	-2.68208	-2.10443	3.31504e-06	-2.7697	-2.17498	5.01002e-06	-2.74481	-2.17614
108581021	chr1:108581021:G:A	1.09596e-84	-2.62707	-2.15834	4.6673e-06	-2.46979	-2.13277	6.69235e-06	-2.49931	-2.13211
108581148	chr1:108581148:T:C	2.48624e-83	-2.6927e-09	-1.66368	0.000115714	-2.6927e-09	-1.39202	0.00017268	-2.6927e-09	-1.38095
108581545	chr1:108581545:CAG:C	9.91932e-85	-2.77311	-2.11203	3.69533e-06	-2.83801	-1.99806	5.52131e-06	-2.82523	-1.99854
108581962	chr1:108581962:C:G	8.81218e-85	-2.76646	-2.23703	2.98788e-06	-2.82778	-2.2208	4.48185e-06	-2.81283	-2.21953
108582004	chr1:108582004:C:T	1.06795e-84	-2.72692	-2.08438	3.07059e-06	-2.80408	-2.21719	4.61451e-06	-2.78552	-2.21766
108582955	chr1:108582955:T:C	1.82142e-83	-2.6927e-09	-1.97483	5.34152e-05	-2.6927e-09	-2.16505	7.86659e-05	-2.6927e-09	-2.16718
108583261	chr1:108583261:G:T	1.67481e-83	-2.6927e-09	-2.05875	5.65882e-05	-2.6927e-09	-2.10734	8.38299e-05	-2.6927e-09	-2.1036
108583290	chr1:108583290:G:T	2.05458e-83	-2.6927e-09	-1.85438	6.62242e-05	-2.6927e-09	-1.9501	9.76186e-05	-2.6927e-09	-1.95132
108583531	chr1:108583531:A:G	8.74352e-85	-2.77289	-2.23842	2.99563e-06	-2.83087	-2.21512	4.49096e-06	-2.81668	-2.21365
108583602	chr1:108583602:C:T	9.78522e-85	-2.75804	-2.14071	3.04241e-06	-2.82495	-2.20555	4.55089e-06	-2.81043	-2.20663
108583777	chr1:108583777:G:A	8.65711e-85	-2.85589	-2.16535	3.74365e-06	-2.74444	-2.07864	5.27446e-06	-2.7899	-2.07961
108583853	chr1:108583853:G:T	1.68421e-83	-2.6927e-09	-2.05315	6.74134e-05	-2.6927e-09	-1.9323	9.94225e-05	-2.6927e-09	-1.93301
108583863	chr1:108583863:G:A	1.50959e-83	-2.6927e-09	-2.16261	5.49548e-05	-2.6927e-09	-2.13663	8.17703e-05	-2.6927e-09	-2.12847
108584228	chr1:108584228:AACATGATTAT:A	2.05396e-83	-2.6927e-09	-1.85468	6.62526e-05	-2.6927e-09	-1.94967	9.76598e-05	-2.6927e-09	-1.9509
108584313	chr1:108584313:G:C	2.74024e-83	-2.6927e-09	-1.56641	0.000130623	-2.6927e-09	-1.27082	0.000195083	-2.6927e-09	-1.25896
108584506	chr1:108584506:T:G	1.5124e-83	-2.6927e-09	-2.16076	5.15648e-05	-2.6927e-09	-2.2003	7.63909e-05	-2.6927e-09	-2.19653
108584531	chr1:108584531:A:G	2.15665e-83	-2.6927e-09	-1.8059	8.25471e-05	-2.6927e-09	-1.72977	0.000122883	-2.6927e-09	-1.72115
108584561	chr1:108584561:T:C	1.39856e-83	-2.6927e-09	-2.23901	5.33381e-05	-2.6927e-09	-2.16649	7.8896e-05	-2.6927e-09	-2.16426
108584910	chr1:108584910:G:A	7.58833e-84	-2.85043	-4.05126e-09	2.78012e-05	-2.81806	-4.05126e-09	4.09979e-05	-2.81887	-4.05126e-09
108585023	chr1:108585023:T:C	8.74305e-85	-2.77455	-2.23682	2.97376e-06	-2.83209	-2.22122	4.45587e-06	-2.8182	-2.21996
108585024	chr1:108585024:G:A	1.40477e-83	-2.6927e-09	-2.23458	5.11331e-05	-2.6927e-09	-2.20871	7.57416e-05	-2.6927e-09	-2.20506
108585381	chr1:108585381:G:A	2.7022e-83	-2.6927e-09	-1.58039	0.000128419	-2.6927e-09	-1.28784	0.000191763	-2.6927e-09	-1.27613
108585908	chr1:108585908:T:A	1.96399e-84	-2.75776	-1.4443	6.99386e-06	-2.51505	-1.68306	1.06056e-05	-2.49188	-1.67913
108585944	chr1:108585944:T:C	8.63734e-85	-2.78593	-2.23759	2.96303e-06	-2.83802	-2.21891	4.43283e-06	-2.82578	-2.21757
108586168	chr1:108586168:C:G	8.67216e-85	-2.85415	-2.16535	3.8637e-06	-2.71288	-2.07864	5.40613e-06	-2.76524	-2.07961
108586282	chr1:108586282:A:G	8.583e-85	-2.79116	-2.23868	2.97529e-06	-2.84018	-2.21262	4.44912e-06	-2.8286	-2.21109
108586847	chr1:108586847:C:T	1.41367e-83	-2.6927e-09	-2.22827	4.96776e-05	-2.6927e-09	-2.23759	7.33123e-05	-2.6927e-09	-2.23766
108587501	chr1:108587501:T:A	2.15697e-83	-2.6927e-09	-1.80575	8.25696e-05	-2.6927e-09	-1.7295	0.000122917	-2.6927e-09	-1.72088
108587539	chr1:108587539:T:C	2.48634e-83	-2.6927e-09	-1.66364	0.000115748	-2.6927e-09	-1.39173	0.00017273	-2.6927e-09	-1.38066
108587975	chr1:108587975:G:A	8.68716e-85	-2.78059	-2.23718	2.9672e-06	-2.83498	-2.22054	4.44266e-06	-2.82188	-2.21926
108588401	chr1:108588401:A:C	1.75379e-84	-2.52106	-1.7942	4.23785e-06	-2.77166	-1.92742	6.17569e-06	-2.7845	-1.92727
108588635	chr1:108588635:T:C	1.40147e-83	-2.6927e-09	-2.23693	5.22091e-05	-2.6927e-09	-2.18789	7.71857e-05	-2.6927e-09	-2.18617
108588947	chr1:108588947:A:G	1.48242e-83	-2.6927e-09	-2.18077	5.05018e-05	-2.6927e-09	-2.22113	7.46328e-05	-2.6927e-09	-2.21981
108588976	chr1:108588976:T:A	1.10025e-84	-2.67874	-2.10276	3.29756e-06	-2.7713	-2.17866	4.98173e-06	-2.74685	-2.17976
108589417	chr1:108589417:T:C	8.7412e-85	-2.7742	-2.23737	2.97908e-06	-2.83161	-2.21991	4.46458e-06	-2.81761	-2.2186
108589585	chr1:108589585:G:A	1.45544e-83	-2.6927e-09	-2.19915	4.97514e-05	-2.6927e-09	-2.2361	7.34601e-05	-2.6927e-09	-2.23565
108590043	chr1:108590043:G:A	1.43509e-83	-2.6927e-09	-2.21322	5.15747e-05	-2.6927e-09	-2.20011	7.60723e-05	-2.6927e-09	-2.2007
108590713	chr1:108590713:G:A	1.40047e-83	-2.6927e-09	-2.23765	4.96498e-05	-2.6927e-09	-2.23815	7.32738e-05	-2.6927e-09	-2.23819
108590714	chr1:108590714:GCAAA:G	1.39906e-83	-2.6927e-09	-2.23865	5.27788e-05	-2.6927e-09	-2.17703	7.8051e-05	-2.6927e-09	-2.17503
108591069	chr1:108591069:T:C	1.09923e-84	-2.66893	-2.11349	3.29479e-06	-2.76589	-2.18492	4.98243e-06	-2.74054	-2.18593
108591217	chr1:108591217:A:G	1.789e-84	-2.09849	-2.19689	3.28315e-06	-2.7154	-2.23894	4.75053e-06	-2.73532	-2.23881
108591402	chr1:108591402:A:C	1.39906e-83	-2.6927e-09	-2.23865	5.27788e-05	-2.6927e-09	-2.17703	7.8051e-05	-2.6927e-09	-2.17503
108592945	chr1:108592945:T:C	1.07307e-84	-2.68343	-2.12309	3.24537e-06	-2.77517	-2.19074	4.90217e-06	-2.75101	-2.1917
108593134	chr1:108593134:A:G	1.43592e-83	-2.6927e-09	-2.21265	5.01817e-05	-2.6927e-09	-2.22749	7.40993e-05	-2.6927e-09	-2.22698
108593247	chr1:108593247:G:T	2.15314e-84	-1.89951	-2.2106	3.65947e-06	-2.61071	-2.23511	5.26117e-06	-2.63757	-2.23447
108593414	chr1:108593414:T:C	1.07493e-84	-2.676	-2.12878	3.24537e-06	-2.76982	-2.19609	4.90553e-06	-2.74501	-2.19702
108593564	chr1:108593564:G:C	2.04318e-83	-1.85995	-4.05126e-09	6.16818e-05	-2.02115	-4.05126e-09	0.000113908	-1.797	-4.05126e-09
108593987	chr1:108593987:T:C	1.07608e-84	-2.68716	-2.11655	3.24777e-06	-2.77824	-2.18694	4.90336e-06	-2.75452	-2.18795
108594242	chr1:108594242:C:T	3.67236e-83	-2.6927e-09	-1.27362	0.000184187	-2.6927e-09	-0.927191	0.000275611	-2.6927e-09	-0.913396
108594343	chr1:108594343:G:A	2.40468e-83	-2.6927e-09	-1.69704	0.000103562	-2.6927e-09	-1.50297	0.000154276	-2.6927e-09	-1.49365
108594876	chr1:108594876:A:C	3.57564e-83	-2.6927e-09	-1.30031	0.000180372	-2.6927e-09	-0.948123	0.000269727	-2.6927e-09	-0.934976
108595224	chr1:108595224:A:G	1.40921e-83	-2.6927e-09	-2.23142	5.12386e-05	-2.6927e-09	-2.20665	7.57317e-05	-2.6927e-09	-2.20519
108595891	chr1:108595891:GTTTCT:G	1.44389e-83	-2.6927e-09	-2.20711	4.98138e-05	-2.6927e-09	-2.23485	7.35537e-05	-2.6927e-09	-2.23437
108596045	chr1:108596045:C:T	9.0746e-85	-2.76356	-2.21059	3.12737e-06	-2.8416	-2.16135	4.67775e-06	-2.83038	-2.15919
108596300	chr1:108596300:T:C	1.45108e-83	-2.6927e-09	-2.20215	5.40021e-05	-2.6927e-09	-2.15412	8.0177e-05	-2.6927e-09	-2.14815
108596429	chr1:108596429:T:C	1.41774e-83	-2.6927e-09	-2.22539	5.09099e-05	-2.6927e-09	-2.21309	7.50842e-05	-2.6927e-09	-2.21378
108596473	chr1:108596473:G:A	8.87493e-85	-2.77925	-2.21714	3.0715e-06	-2.84662	-2.17436	4.58492e-06	-2.83727	-2.17234
108596717	chr1:108596717:G:A	2.85623e-83	-2.6927e-09	-1.52495	0.000115996	-2.6927e-09	-1.38958	0.000171021	-2.6927e-09	-1.3906
108597296	chr1:108597296:T:C	1.15126e-83	-2.43359	-4.05126e-09	2.70893e-05	-2.844	-4.05126e-09	4.00444e-05	-2.8424	-4.05126e-09
108597523	chr1:108597523:A:G	2.44425e-83	-2.6927e-09	-1.68071	9.0414e-05	-2.6927e-09	-1.63874	0.0001339	-2.6927e-09	-1.63529
108597660	chr1:108597660:GTC:G	1.44388e-83	-2.6927e-09	-2.20712	4.98138e-05	-2.6927e-09	-2.23485	7.35536e-05	-2.6927e-09	-2.23437
108598047	chr1:108598047:C:A	1.44475e-83	-2.6927e-09	-2.20651	4.98051e-05	-2.6927e-09	-2.23502	7.35401e-05	-2.6927e-09	-2.23456
108598472	chr1:108598472:G:A	9.69891e-84	-2.60502	-4.05126e-09	2.92355e-05	-2.76776	-4.05126e-09	4.2852e-05	-2.77464	-4.05126e-09
108599336	chr1:108599336:T:C	2.10386e-83	-2.6927e-09	-1.83068	6.4275e-05	-2.6927e-09	-1.97997	9.48836e-05	-2.6927e-09	-1.97974
108599552	chr1:108599552:CT:C	1.40372e-83	-2.6927e-09	-2.23532	5.05484e-05	-2.6927e-09	-2.22021	7.45248e-05	-2.6927e-09	-2.22126
108599886	chr1:108599886:A:G	1.61201e-83	-2.6927e-09	-2.09697	5.89785e-05	-2.6927e-09	-2.06597	8.72624e-05	-2.6927e-09	-2.06347
108600316	chr1:108600316:C:G	1.42518e-83	-2.6927e-09	-2.22016	5.03745e-05	-2.6927e-09	-2.22366	7.44149e-05	-2.6927e-09	-2.22273
108600471	chr1:108600471:C:T	1.19112e-84	-2.48901	-2.21313	3.76441e-06	-2.59311	-2.22444	5.51351e-06	-2.60078	-2.22441
108600750	chr1:108600750:T:C	1.43133e-83	-2.6927e-09	-2.21585	4.99906e-05	-2.6927e-09	-2.23131	7.38271e-05	-2.6927e-09	-2.23066
108600835	chr1:108600835:A:G	9.01999e-85	-2.76797	-2.2122	3.11277e-06	-2.84263	-2.165	4.65425e-06	-2.83178	-2.16283
108601245	chr1:108601245:A:G	8.91434e-85	-2.77426	-2.2177	3.0776e-06	-2.84487	-2.17412	4.59706e-06	-2.83484	-2.17213
108601475	chr1:108601475:A:C	1.43307e-83	-2.6927e-09	-2.21463	5.01627e-05	-2.6927e-09	-2.22787	7.4092e-05	-2.6927e-09	-2.22708
108601678	chr1:108601678:A:C	1.41774e-83	-2.6927e-09	-2.22539	5.09099e-05	-2.6927e-09	-2.21309	7.50842e-05	-2.6927e-09	-2.21378
108601732	chr1:108601732:C:T	1.39925e-83	-2.6927e-09	-2.23852	4.97686e-05	-2.6927e-09	-2.23576	7.34643e-05	-2.6927e-09	-2.23559
108602748	chr1:108602748:C:T	7.99822e-84	-2.79782	-4.05126e-09	2.6806e-05	-2.85452	-4.05126e-09	3.95861e-05	-2.85391	-4.05126e-09
108603332	chr1:108603332:T:C	9.64379e-85	-2.79212	-2.12118	2.9035e-06	-2.84935	-2.22787	4.31473e-06	-2.84158	-2.22877
108603459	chr1:108603459:C:CTG	2.10386e-83	-2.6927e-09	-1.83068	6.4275e-05	-2.6927e-09	-1.97997	9.48836e-05	-2.6927e-09	-1.97974
108603600	chr1:108603600:C:T	1.06409e-84	-2.64054	-2.17438	4.45221e-06	-2.50061	-2.14913	6.39887e-06	-2.52776	-2.1485
108604218	chr1:108604218:C:G	1.59398e-83	-2.6927e-09	-2.10822	5.03351e-05	-2.6927e-09	-2.22444	7.4217e-05	-2.6927e-09	-2.22539
108604460	chr1:108604460:A:G	1.78623e-83	-2.6927e-09	-1.99435	6.08232e-05	-2.6927e-09	-2.03517	8.96481e-05	-2.6927e-09	-2.0365
108605099	chr1:108605099:T:C	2.01263e-83	-2.6927e-09	-1.87501	6.49748e-05	-2.6927e-09	-1.96914	9.57658e-05	-2.6927e-09	-1.97048
108606941	chr1:108606941:G:A	4.58906e-83	-2.6927e-09	-1.05078	0.000156529	-2.6927e-09	-1.0899	0.0002314	-2.6927e-09	-1.08824
108606943	chr1:108606943:G:A	2.13917e-83	-2.6927e-09	-1.81404	7.44102e-05	-2.6927e-09	-1.83355	0.000110119	-2.6927e-09	-1.83082
108607560	chr1:108607560:A:C	1.40867e-83	-2.6927e-09	-2.2318	5.12146e-05	-2.6927e-09	-2.20712	7.569e-05	-2.6927e-09	-2.20574
108607803	chr1:108607803:T:C	8.7677e-85	-2.79468	-2.21386	3.07653e-06	-2.85181	-2.16753	4.58135e-06	-2.845	-2.16539
108607818	chr1:108607818:G:A	1.40902e-83	-2.6927e-09	-2.23156	5.11904e-05	-2.6927e-09	-2.20759	7.56534e-05	-2.6927e-09	-2.20623
108608098	chr1:108608098:C:T	1.26237e-84	-2.73953	-1.90452	4.2789e-06	-2.83832	-1.85113	6.38296e-06	-2.82543	-1.85333
108609339	chr1:108609339:A:G	1.61506e-83	-2.6927e-09	-2.09508	5.88344e-05	-2.6927e-09	-2.06842	8.70647e-05	-2.6927e-09	-2.06574
108609439	chr1:108609439:A:G	1.39881e-83	-2.6927e-09	-2.23883	4.96911e-05	-2.6927e-09	-2.23732	7.33249e-05	-2.6927e-09	-2.23749
108609501	chr1:108609501:A:G	1.37919e-83	-2.25296	-4.05126e-09	6.03967e-05	-2.04221	-4.05126e-09	9.31493e-05	-1.99818	-4.05126e-09
108610409	chr1:108610409:C:G	1.46554e-83	-2.6927e-09	-2.19223	5.27392e-05	-2.6927e-09	-2.17778	7.77733e-05	-2.6927e-09	-2.17859
108610850	chr1:108610850:C:T	1.51835e-83	-2.6927e-09	-2.15683	5.15995e-05	-2.6927e-09	-2.19963	7.59525e-05	-2.6927e-09	-2.20228
108611149	chr1:108611149:C:T	9.0635e-85	-2.76195	-2.21342	3.11452e-06	-2.8407	-2.16637	4.66024e-06	-2.82909	-2.16423
108611196	chr1:108611196:G:T	1.40902e-83	-2.6927e-09	-2.23156	5.11904e-05	-2.6927e-09	-2.20759	7.56534e-05	-2.6927e-09	-2.20623
108612045	chr1:108612045:T:C	1.51835e-83	-2.6927e-09	-2.15683	5.15995e-05	-2.6927e-09	-2.19963	7.59525e-05	-2.6927e-09	-2.20228
108612255	chr1:108612255:T:C	2.95376e-83	-2.6927e-09	-1.49137	8.75459e-05	-2.6927e-09	-1.67098	0.00012864	-2.6927e-09	-1.67537
108612352	chr1:108612352:G:A	9.08966e-85	-2.7672	-2.20528	3.15735e-06	-2.84298	-2.15042	4.7218e-06	-2.83217	-2.14803
108612515	chr1:108612515:C:T	1.44956e-83	-2.6927e-09	-2.2032	5.17066e-05	-2.6927e-09	-2.19756	7.63526e-05	-2.6927e-09	-2.19703
108612522	chr1:108612522:G:A	2.00683e-83	-2.6927e-09	-1.8779	7.04635e-05	-2.6927e-09	-1.88805	0.000104265	-2.6927e-09	-1.88545
108612638	chr1:108612638:G:A	9.99438e-85	-2.85566	-2.02194	4.17606e-06	-2.71599	-1.99778	5.84332e-06	-2.76643	-2.00066
108612775	chr1:108612775:A:G	1.5958e-83	-2.6927e-09	-2.10708	5.26635e-05	-2.6927e-09	-2.17922	7.77691e-05	-2.6927e-09	-2.17864
108613308	chr1:108613308:A:T	1.40715e-83	-2.6927e-09	-2.23288	5.09732e-05	-2.6927e-09	-2.21184	7.532e-05	-2.6927e-09	-2.21064
108613662	chr1:108613662:C:T	1.42237e-83	-2.6927e-09	-2.22213	5.1136e-05	-2.6927e-09	-2.20865	7.54133e-05	-2.6927e-09	-2.2094
108614132	chr1:108614132:A:T	1.55098e-83	-2.6927e-09	-2.13557	6.0754e-05	-2.6927e-09	-2.03631	9.05629e-05	-2.6927e-09	-2.02634
108615535	chr1:108615535:G:A	9.0348e-85	-2.76508	-2.21346	3.10966e-06	-2.84197	-2.16666	4.65052e-06	-2.8309	-2.1645
108615544	chr1:108615544:G:GC	9.02557e-85	-2.76193	-2.21763	3.09358e-06	-2.84071	-2.17311	4.62795e-06	-2.82922	-2.17105
108615629	chr1:108615629:G:A	1.41774e-83	-2.6927e-09	-2.22539	5.09099e-05	-2.6927e-09	-2.21309	7.50842e-05	-2.6927e-09	-2.21378
108615676	chr1:108615676:G:T	1.4669e-83	-2.6927e-09	-2.1913	5.83776e-05	-2.6927e-09	-2.07621	8.61229e-05	-2.6927e-09	-2.07661
108615891	chr1:108615891:C:T	8.73639e-85	-2.77921	-2.23292	2.88098e-06	-2.84667	-2.23834	4.29009e-06	-2.83794	-2.23814
108616377	chr1:108616377:T:C	1.59398e-83	-2.6927e-09	-2.10822	5.03351e-05	-2.6927e-09	-2.22444	7.4217e-05	-2.6927e-09	-2.22539
108616655	chr1:108616655:G:A	1.61699e-83	-2.6927e-09	-2.09389	5.89106e-05	-2.6927e-09	-2.06712	8.71784e-05	-2.6927e-09	-2.06443
108616663	chr1:108616663:C:T	9.57862e-85	-2.85584	-2.06425	4.01363e-06	-2.71013	-2.04332	5.61077e-06	-2.76171	-2.04599
108617090	chr1:108617090:GT:G	7.55627e-84	-2.85466	-4.05126e-09	2.6803e-05	-2.85463	-4.05126e-09	3.95143e-05	-2.85573	-4.05126e-09
108617300	chr1:108617300:G:A	1.96216e-83	-1.90041	-4.05126e-09	4.42571e-05	-2.35313	-4.05126e-09	6.46859e-05	-2.36285	-4.05126e-09
108617835	chr1:108617835:T:C	1.91094e-83	-2.6927e-09	-1.92686	6.28729e-05	-2.6927e-09	-2.00203	9.26875e-05	-2.6927e-09	-2.00315
108618117	chr1:108618117:A:G	1.51835e-83	-2.6927e-09	-2.15683	5.15995e-05	-2.6927e-09	-2.19963	7.59525e-05	-2.6927e-09	-2.20228
108618147	chr1:108618147:A:G	1.91846e-83	-2.6927e-09	-1.92293	6.73252e-05	-2.6927e-09	-1.93361	9.96073e-05	-2.6927e-09	-1.93115
108618300	chr1:108618300:A:G	8.87937e-84	-2.69331	-4.05126e-09	3.33505e-05	-2.63607	-4.05126e-09	4.87646e-05	-2.64538	-4.05126e-09
108618424	chr1:108618424:A:G	8.99766e-85	-2.75123	-2.23142	2.89492e-06	-2.84307	-2.23711	4.31789e-06	-2.83278	-2.23684
108619124	chr1:108619124:T:C	1.91625e-84	-2.05176	-2.17491	3.42455e-06	-2.67539	-2.23679	4.93803e-06	-2.69816	-2.23727
108619523	chr1:108619523:C:T	1.93986e-83	-2.6927e-09	-1.91184	6.75447e-05	-2.6927e-09	-1.93035	9.99321e-05	-2.6927e-09	-1.9279
108619713	chr1:108619713:CCT:C	1.45806e-83	-2.6927e-09	-2.19734	5.2106e-05	-2.6927e-09	-2.18986	7.69434e-05	-2.6927e-09	-2.18932
108620337	chr1:108620337:AATTATATACC:A	1.07354e-84	-2.78321	-2.02287	2.98397e-06	-2.84532	-2.20457	4.44212e-06	-2.83613	-2.20513
108620603	chr1:108620603:G:A	1.77919e-83	-2.6927e-09	-1.99829	5.89344e-05	-2.6927e-09	-2.06672	8.69264e-05	-2.6927e-09	-2.06733
108620632	chr1:108620632:A:G	1.43647e-83	-2.6927e-09	-2.21227	4.98752e-05	-2.6927e-09	-2.23362	7.36507e-05	-2.6927e-09	-2.23306
108620677	chr1:108620677:A:T	9.05122e-85	-2.76098	-2.21574	3.10299e-06	-2.84046	-2.17032	4.64255e-06	-2.82889	-2.16823
108621106	chr1:108621106:G:A	1.57925e-83	-2.6927e-09	-2.11751	5.6368e-05	-2.6927e-09	-2.11124	8.26279e-05	-2.6927e-09	-2.11804
108621255	chr1:108621255:G:A	9.95753e-85	-2.79007	-2.09123	2.92589e-06	-2.84755	-2.22199	4.3493e-06	-2.83928	-2.2231
108621384	chr1:108621384:A:G	9.49134e-85	-2.78717	-2.14207	2.99329e-06	-2.84987	-2.19689	4.44582e-06	-2.84267	-2.19776
108622219	chr1:108622219:C:T	1.46591e-83	-2.6927e-09	-2.19197	5.27571e-05	-2.6927e-09	-2.17744	7.77995e-05	-2.6927e-09	-2.17825
108622235	chr1:108622235:G:A	1.63371e-83	-2.6927e-09	-2.0836	5.99226e-05	-2.6927e-09	-2.05009	8.8675e-05	-2.6927e-09	-2.04741
108622529	chr1:108622529:C:T	9.49746e-85	-2.76991	-2.15869	2.99282e-06	-2.84482	-2.20211	4.45528e-06	-2.83535	-2.20295
108622630	chr1:108622630:T:C	1.47266e-83	-2.6927e-09	-2.18738	4.97117e-05	-2.6927e-09	-2.2369	7.33924e-05	-2.6927e-09	-2.23657
108622972	chr1:108622972:T:C	1.99594e-83	-2.6927e-09	-1.88334	6.99982e-05	-2.6927e-09	-1.89467	0.000103578	-2.6927e-09	-1.89207
108623165	chr1:108623165:G:A	2.00369e-83	-2.6927e-09	-1.87946	7.02658e-05	-2.6927e-09	-1.89086	0.000103975	-2.6927e-09	-1.88824
108623169	chr1:108623169:C:T	1.98281e-83	-2.6927e-09	-1.88994	7.13198e-05	-2.6927e-09	-1.87597	0.00010551	-2.6927e-09	-1.87358
108623695	chr1:108623695:G:T	9.3317e-85	-2.81227	-2.13394	2.9434e-06	-2.8547	-2.20888	4.35745e-06	-2.85056	-2.20994
108623702	chr1:108623702:C:T	1.43696e-83	-2.6927e-09	-2.21192	4.99092e-05	-2.6927e-09	-2.23294	7.37804e-05	-2.6927e-09	-2.23129
108623765	chr1:108623765:G:A	9.51868e-85	-2.7688	-2.15756	2.99791e-06	-2.84388	-2.20134	4.46422e-06	-2.8341	-2.20219
108623891	chr1:108623891:C:T	2.63771e-83	-2.6927e-09	-1.60454	8.68692e-05	-2.6927e-09	-1.67874	0.000127147	-2.6927e-09	-1.68705
108623896	chr1:108623896:T:A	1.43619e-83	-2.6927e-09	-2.21246	5.04363e-05	-2.6927e-09	-2.22243	7.44454e-05	-2.6927e-09	-2.22232
108623897	chr1:108623897:C:T	1.43619e-83	-2.6927e-09	-2.21246	5.04363e-05	-2.6927e-09	-2.22243	7.44454e-05	-2.6927e-09	-2.22232
108625193	chr1:108625193:G:A	9.11145e-85	-2.76141	-2.20868	3.14035e-06	-2.84093	-2.15788	4.69847e-06	-2.82953	-2.15562
108625253	chr1:108625253:G:A	1.39693e-82	-2.6927e-09	0.062413	0.000489511	-2.6927e-09	0.0502636	0.000739159	-2.6927e-09	0.0731249
108625317	chr1:108625317:G:A	1.57925e-83	-2.6927e-09	-2.11751	5.6368e-05	-2.6927e-09	-2.11124	8.26279e-05	-2.6927e-09	-2.11804
108625528	chr1:108625528:A:G	1.66622e-83	-2.6927e-09	-2.06389	5.13121e-05	-2.6927e-09	-2.20522	7.56151e-05	-2.6927e-09	-2.20673
108626195	chr1:108626195:T:C	1.57061e-84	-2.21475	-2.21082	4.77475e-06	-2.40766	-2.17214	7.18144e-06	-2.39022	-2.17067
108626440	chr1:108626440:C:T	7.59278e-84	-2.84984	-4.05126e-09	2.69593e-05	-2.84881	-4.05126e-09	3.9549e-05	-2.85485	-4.05126e-09
108627179	chr1:108627179:A:G	1.08771e-84	-2.61793	-2.17504	4.56199e-06	-2.47443	-2.15096	6.54997e-06	-2.50259	-2.15033
108627857	chr1:108627857:T:C	1.0011e-84	-2.73791	-2.13803	3.12978e-06	-2.81616	-2.18602	4.69554e-06	-2.79873	-2.18705
108628120	chr1:108628120:T:C	1.47834e-83	-2.6927e-09	-2.18354	4.96071e-05	-2.6927e-09	-2.23901	7.32165e-05	-2.6927e-09	-2.23897
108628598	chr1:108628598:T:G	1.17811e-84	-2.84663	-1.8665	4.25215e-06	-2.80692	-1.8888	6.21268e-06	-2.81622	-1.88958
108629001	chr1:108629001:C:T	1.27958e-84	-2.75132	-1.87918	4.35196e-06	-2.84289	-1.82963	6.48033e-06	-2.83166	-1.83196
108629349	chr1:108629349:C:G	8.83238e-85	-2.81597	-2.18523	2.89834e-06	-2.85566	-2.22335	4.28746e-06	-2.85269	-2.22401
108629442	chr1:108629442:A:G	1.66332e-83	-2.6927e-09	-2.06564	5.55478e-05	-2.6927e-09	-2.1259	8.19116e-05	-2.6927e-09	-2.12675
108629971	chr1:108629971:C:T	1.40256e-83	-2.6927e-09	-2.23615	5.01434e-05	-2.6927e-09	-2.22826	7.39738e-05	-2.6927e-09	-2.22868
108630207	chr1:108630207:G:A	1.40086e-82	-2.6927e-09	0.06522	0.000475221	-2.6927e-09	0.0206386	0.000718343	-2.6927e-09	0.0445592
108630446	chr1:108630446:GA:G	1.05406e-84	-2.80278	-2.02161	2.93851e-06	-2.85371	-2.21153	4.35783e-06	-2.84865	-2.21177
108630465	chr1:108630465:AC:A	1.27886e-84	-2.75174	-1.87933	4.35147e-06	-2.84287	-1.82976	6.47969e-06	-2.83163	-1.83208
108630541	chr1:108630541:G:A	8.9906e-85	-2.81327	-2.17017	2.91347e-06	-2.85551	-2.21828	4.29702e-06	-2.85553	-2.21893
108631040	chr1:108631040:G:A	1.64171e-83	-2.6927e-09	-2.07871	5.44588e-05	-2.6927e-09	-2.1457	8.00514e-05	-2.6927e-09	-2.14972
108631527	chr1:108631527:G:T	1.40224e-83	-2.6927e-09	-2.23638	5.01691e-05	-2.6927e-09	-2.22774	7.41071e-05	-2.6927e-09	-2.22688
108631640	chr1:108631640:T:C	2.05218e-83	-2.6927e-09	-1.85555	7.55996e-05	-2.6927e-09	-1.81769	0.000111909	-2.6927e-09	-1.8147
108631972	chr1:108631972:G:A	1.29749e-84	-2.74777	-1.86884	4.42809e-06	-2.84164	-1.81353	6.5979e-06	-2.82985	-1.81579
108632055	chr1:108632055:G:A	9.02015e-85	-2.74459	-2.23557	3.01888e-06	-2.83099	-2.20726	4.52591e-06	-2.8166	-2.20597
108632337	chr1:108632337:A:G	1.6875e-83	-2.6927e-09	-2.0512	5.67108e-05	-2.6927e-09	-2.10518	8.36208e-05	-2.6927e-09	-2.1061
108632774	chr1:108632774:A:AG	8.75203e-85	-2.83976	-2.17058	2.94004e-06	-2.8524	-2.21232	4.3216e-06	-2.85557	-2.21319
108633419	chr1:108633419:C:T	1.40234e-83	-2.6927e-09	-2.23631	5.01635e-05	-2.6927e-09	-2.22785	7.39138e-05	-2.6927e-09	-2.22949
108633614	chr1:108633614:T:G	1.40224e-83	-2.6927e-09	-2.23638	5.01549e-05	-2.6927e-09	-2.22803	7.3902e-05	-2.6927e-09	-2.22965
108633963	chr1:108633963:G:T	7.54899e-84	-2.85562	-4.05126e-09	2.72997e-05	-2.83627	-4.05126e-09	4.02694e-05	-2.8368	-4.05126e-09
108634754	chr1:108634754:T:C	9.29755e-85	-2.78544	-2.16444	2.9711e-06	-2.84778	-2.20643	4.41866e-06	-2.83893	-2.20763
108634848	chr1:108634848:G:A	1.87733e-83	-2.6927e-09	-1.9446	5.40712e-05	-2.6927e-09	-2.15284	7.96356e-05	-2.6927e-09	-2.15493
108634940	chr1:108634940:A:T	2.1872e-82	-2.6927e-09	0.510756	0.000758045	-2.6927e-09	0.4876	0.001148	-2.6927e-09	0.513384
108635180	chr1:108635180:G:A	5.64126e-83	-0.844346	-4.05126e-09	4.61049e-05	-2.31222	-4.05126e-09	6.89616e-05	-2.29884	-4.05126e-09
108635361	chr1:108635361:GT:G	8.74291e-84	-2.70879	-4.05126e-09	2.77636e-05	-2.81942	-4.05126e-09	4.06518e-05	-2.82735	-4.05126e-09
108636093	chr1:108636093:T:C	1.4034e-83	-2.6927e-09	-2.23555	4.97413e-05	-2.6927e-09	-2.23631	7.34066e-05	-2.6927e-09	-2.23637
108636790	chr1:108636790:TG:T	9.16642e-85	-2.74424	-2.21984	3.10446e-06	-2.83124	-2.17907	4.65601e-06	-2.81723	-2.177
108636984	chr1:108636984:A:G	1.40798e-83	-2.6927e-09	-2.23229	5.04492e-05	-2.6927e-09	-2.22218	7.44894e-05	-2.6927e-09	-2.22173
108637096	chr1:108637096:G:A	3.3243e-83	-2.6927e-09	-1.37319	0.000112668	-2.6927e-09	-1.41869	0.000166796	-2.6927e-09	-1.41562
108637416	chr1:108637416:A:T	9.23712e-85	-2.74371	-2.21268	3.14671e-06	-2.83015	-2.16663	4.72172e-06	-2.81591	-2.1643
108638687	chr1:108638687:C:CAT	1.39855e-83	-2.6927e-09	-2.23902	4.97079e-05	-2.6927e-09	-2.23698	7.33486e-05	-2.6927e-09	-2.23716
108638857	chr1:108638857:A:G	1.40338e-83	-2.6927e-09	-2.23557	5.10919e-05	-2.6927e-09	-2.20952	7.53361e-05	-2.6927e-09	-2.21043
108639712	chr1:108639712:G:A	1.45279e-83	-2.6927e-09	-2.20097	5.01924e-05	-2.6927e-09	-2.22728	7.42437e-05	-2.6927e-09	-2.22504
108639806	chr1:108639806:C:T	1.50384e-83	-2.6927e-09	-2.16643	5.10337e-05	-2.6927e-09	-2.21066	7.54442e-05	-2.6927e-09	-2.20899
108640025	chr1:108640025:G:GT	1.45366e-83	-2.6927e-09	-2.20037	5.02102e-05	-2.6927e-09	-2.22692	7.42725e-05	-2.6927e-09	-2.22465
108640759	chr1:108640759:T:A	1.02829e-82	-0.243968	-4.05126e-09	0.000461639	-0.00835992	-4.05126e-09	0.000712047	0.0357558	-4.05126e-09
108640892	chr1:108640892:C:T	1.67858e-83	-2.6927e-09	-2.05651	5.97743e-05	-2.6927e-09	-2.05257	8.81734e-05	-2.6927e-09	-2.05308
108641128	chr1:108641128:T:C	1.85508e-83	-1.95652	-4.05126e-09	7.98155e-05	-1.76342	-4.05126e-09	0.000123388	-1.71706	-4.05126e-09
108641145	chr1:108641145:G:A	3.52427e-83	-2.6927e-09	-1.31478	0.000108987	-2.6927e-09	-1.45191	0.000159942	-2.6927e-09	-1.45758
108641802	chr1:108641802:A:G	1.46126e-83	-2.6927e-09	-2.19515	4.96335e-05	-2.6927e-09	-2.23848	7.32411e-05	-2.6927e-09	-2.23863
108641969	chr1:108641969:A:G	1.63849e-83	-2.6927e-09	-2.08067	5.69531e-05	-2.6927e-09	-2.10091	8.40166e-05	-2.6927e-09	-2.10137
108642055	chr1:108642055:A:G	1.40855e-83	-2.6927e-09	-2.23189	5.0476e-05	-2.6927e-09	-2.22164	7.45299e-05	-2.6927e-09	-2.22119
108642127	chr1:108642127:C:A	8.90226e-85	-2.77963	-2.21368	2.89974e-06	-2.84273	-2.2358	4.32351e-06	-2.83212	-2.2362
108642246	chr1:108642246:T:C	1.49394e-83	-2.6927e-09	-2.17303	5.10303e-05	-2.6927e-09	-2.21072	7.51443e-05	-2.6927e-09	-2.21298
108642501	chr1:108642501:C:T	2.40737e-83	-2.6927e-09	-1.69592	9.34472e-05	-2.6927e-09	-1.60575	0.000139289	-2.6927e-09	-1.59584
108642634	chr1:108642634:TGACTAAA:T	9.33461e-85	-2.85281	-2.09309	4.07188e-06	-2.6744	-2.06464	5.6497e-06	-2.73371	-2.06707
108642817	chr1:108642817:G:A	9.79049e-85	-2.78515	-2.11306	2.93627e-06	-2.83445	-2.23155	4.38989e-06	-2.82131	-2.23178
108643215	chr1:108643215:C:T	1.39911e-83	-2.6927e-09	-2.23862	5.03139e-05	-2.6927e-09	-2.22486	7.41869e-05	-2.6927e-09	-2.2258
108643237	chr1:108643237:T:C	8.35337e-85	-2.82982	-2.22713	3.08427e-06	-2.85568	-2.16115	4.5783e-06	-2.85289	-2.15817
108643795	chr1:108643795:T:C	1.66868e-83	-2.6927e-09	-2.06242	6.19041e-05	-2.6927e-09	-2.01756	9.15107e-05	-2.6927e-09	-2.01593
108643797	chr1:108643797:C:T	1.66553e-83	-2.6927e-09	-2.06431	6.17647e-05	-2.6927e-09	-2.01981	9.13042e-05	-2.6927e-09	-2.01819
108644074	chr1:108644074:A:G	2.4054e-83	-2.6927e-09	-1.69673	9.33424e-05	-2.6927e-09	-1.60687	0.000139131	-2.6927e-09	-1.59697
108644199	chr1:108644199:G:T	3.45563e-83	-2.6927e-09	-1.33445	0.000189645	-2.6927e-09	-0.897989	0.000283142	-2.6927e-09	-0.886441
108644945	chr1:108644945:TATA:T	1.6803e-83	-2.6927e-09	-2.05548	5.50079e-05	-2.6927e-09	-2.13567	8.08297e-05	-2.6927e-09	-2.14004
108644973	chr1:108644973:T:G	3.39909e-84	-2.72606	-0.927468	8.86413e-06	-2.76207	-1.19906	1.35568e-05	-2.73178	-1.19372
108645046	chr1:108645046:A:G	1.81692e-83	-2.6927e-09	-1.97731	6.08468e-05	-2.6927e-09	-2.03478	8.95667e-05	-2.6927e-09	-2.0374
108645131	chr1:108645131:C:T	6.99715e-83	-2.6927e-09	-0.628949	0.000218919	-2.6927e-09	-0.754439	0.00033372	-2.6927e-09	-0.722085
108645138	chr1:108645138:C:A	3.4554e-83	-2.6927e-09	-1.33451	0.000193802	-2.6927e-09	-0.876307	0.000288544	-2.6927e-09	-0.86754
108645191	chr1:108645191:G:A	1.73565e-83	-2.6927e-09	-2.02307	5.91645e-05	-2.6927e-09	-2.06282	8.74563e-05	-2.6927e-09	-2.06125
108645205	chr1:108645205:G:A	1.81692e-83	-2.6927e-09	-1.97731	6.08468e-05	-2.6927e-09	-2.03478	8.95667e-05	-2.6927e-09	-2.0374
108645300	chr1:108645300:G:A	1.76019e-83	-2.00903	-4.05126e-09	3.91068e-05	-2.47685	-4.05126e-09	5.85576e-05	-2.46238	-4.05126e-09
108645310	chr1:108645310:G:A	1.48061e-83	-2.6927e-09	-2.182	5.93097e-05	-2.6927e-09	-2.06037	8.77379e-05	-2.6927e-09	-2.05803
108645655	chr1:108645655:C:CT	2.40737e-83	-2.6927e-09	-1.69592	9.34472e-05	-2.6927e-09	-1.60575	0.000139289	-2.6927e-09	-1.59584
108645760	chr1:108645760:G:A	8.49714e-85	-2.80707	-2.23282	3.03666e-06	-2.84988	-2.1825	4.52903e-06	-2.84197	-2.17991
108645923	chr1:108645923:A:G	1.40017e-83	-2.6927e-09	-2.23786	4.96242e-05	-2.6927e-09	-2.23866	7.32334e-05	-2.6927e-09	-2.23874
108646011	chr1:108646011:A:G	1.93104e-83	-2.6927e-09	-1.91639	6.4386e-05	-2.6927e-09	-1.97825	9.47218e-05	-2.6927e-09	-1.98144
108646292	chr1:108646292:C:T	1.87733e-83	-2.6927e-09	-1.9446	5.40712e-05	-2.6927e-09	-2.15284	7.96356e-05	-2.6927e-09	-2.15493
108646680	chr1:108646680:CCT:C	2.05567e-83	-0.592065	-1.26179	1.12737e-05	-2.51218	-1.20849	1.68369e-05	-2.49575	-1.21307
108646871	chr1:108646871:C:G	8.51183e-85	-2.80079	-2.23737	2.96351e-06	-2.84606	-2.21071	4.42283e-06	-2.83682	-2.20879
108647576	chr1:108647576:C:G	5.57222e-83	-0.856658	-4.05126e-09	3.44887e-05	-2.60251	-4.05126e-09	5.14148e-05	-2.59246	-4.05126e-09
108647646	chr1:108647646:C:A	3.36125e-83	-2.6927e-09	-1.36214	0.000184812	-2.6927e-09	-0.923804	0.000275552	-2.6927e-09	-0.913611
108647753	chr1:108647753:C:T	1.22279e-84	-2.45167	-2.22423	3.88269e-06	-2.55318	-2.23343	5.67926e-06	-2.56216	-2.23341
108648224	chr1:108648224:C:G	8.38053e-84	-2.75113	-4.05126e-09	2.75069e-05	-2.82871	-4.05126e-09	3.98943e-05	-2.84615	-4.05126e-09
108648676	chr1:108648676:T:C	4.71962e-83	-2.6927e-09	-1.02272	0.000184264	-2.6927e-09	-0.926775	0.000271691	-2.6927e-09	-0.927721
108649246	chr1:108649246:A:G	1.40468e-83	-2.6927e-09	-2.23464	5.15914e-05	-2.6927e-09	-2.19979	7.63183e-05	-2.6927e-09	-2.19748
108649592	chr1:108649592:G:A	1.5984e-83	-2.6927e-09	-2.10545	5.04621e-05	-2.6927e-09	-2.22192	7.4406e-05	-2.6927e-09	-2.22285
108649891	chr1:108649891:C:A	2.37251e-83	-2.6927e-09	-1.7105	7.79461e-05	-2.6927e-09	-1.78712	0.000114652	-2.6927e-09	-1.79049
108650537	chr1:108650537:T:C	2.29624e-83	-2.6927e-09	-1.74318	8.91954e-05	-2.6927e-09	-1.65231	0.00013287	-2.6927e-09	-1.64302
108650765	chr1:108650765:T:C	2.29922e-83	-2.6927e-09	-1.74188	8.9321e-05	-2.6927e-09	-1.65091	0.000133057	-2.6927e-09	-1.64161
108650799	chr1:108650799:A:T	2.35404e-83	-2.6927e-09	-1.71832	9.09956e-05	-2.6927e-09	-1.63233	0.000134666	-2.6927e-09	-1.62959
108651164	chr1:108651164:C:T	2.16185e-83	-2.6927e-09	-1.80349	0.000105758	-2.6927e-09	-1.48199	0.000156318	-2.6927e-09	-1.4805
108651391	chr1:108651391:T:C	9.24044e-85	-2.85549	-2.10055	3.87533e-06	-2.73129	-2.05722	5.44322e-06	-2.7785	-2.05952
108651902	chr1:108651902:C:G	1.40638e-83	-2.6927e-09	-2.23343	5.40193e-05	-2.6927e-09	-2.1538	7.99345e-05	-2.6927e-09	-2.15118
108652012	chr1:108652012:C:G	1.40762e-83	-2.6927e-09	-2.23255	4.96229e-05	-2.6927e-09	-2.23869	7.32429e-05	-2.6927e-09	-2.23861
108652027	chr1:108652027:A:T	4.00521e-83	-2.6927e-09	-1.18686	0.000297552	-2.6927e-09	-0.447554	0.000445031	-2.6927e-09	-0.434245
108652082	chr1:108652082:T:C	7.64598e-84	-2.84286	-4.05126e-09	7.50351e-05	-1.82519	-4.05126e-09	0.000106673	-1.86262	-4.05126e-09
108652183	chr1:108652183:T:C	2.25321e-83	-2.6927e-09	-1.7621	7.19577e-05	-2.6927e-09	-1.86706	0.00010584	-2.6927e-09	-1.87046
108652273	chr1:108652273:A:G	8.60385e-85	-2.80288	-2.22453	3.26684e-06	-2.84926	-2.11006	4.87995e-06	-2.8412	-2.10605
108652377	chr1:108652377:A:G	6.3144e-83	-2.6927e-09	-0.731619	0.000141117	-2.6927e-09	-1.19356	0.000207482	-2.6927e-09	-1.19734
108652439	chr1:108652439:A:G	4.01317e-83	-2.6927e-09	-1.18487	0.000298435	-2.6927e-09	-0.444591	0.000446358	-2.6927e-09	-0.431267
108652711	chr1:108652711:G:A	8.58477e-84	-2.72705	-4.05126e-09	2.67834e-05	-2.85536	-4.05126e-09	3.9546e-05	-2.85492	-4.05126e-09
108652867	chr1:108652867:C:T	1.73262e-83	-2.6927e-09	-2.02482	7.59399e-05	-2.6927e-09	-1.8132	0.000112294	-2.6927e-09	-1.81127
108653029	chr1:108653029:T:TC	3.16343e-83	-2.6927e-09	-1.4228	0.000213572	-2.6927e-09	-0.779166	0.000319764	-2.6927e-09	-0.764806
108653171	chr1:108653171:G:A	1.52739e-83	-2.6927e-09	-2.15089	5.12665e-05	-2.6927e-09	-2.2061	7.5522e-05	-2.6927e-09	-2.20796
108653371	chr1:108653371:C:T	4.01317e-83	-2.6927e-09	-1.18487	0.000298435	-2.6927e-09	-0.444591	0.000446358	-2.6927e-09	-0.431267
108653715	chr1:108653715:T:C	1.81616e-83	-2.6927e-09	-1.97773	8.13927e-05	-2.6927e-09	-1.74386	0.000120364	-2.6927e-09	-1.74187
108654280	chr1:108654280:A:G	1.92436e-83	-2.6927e-09	-1.91986	5.47001e-05	-2.6927e-09	-2.14128	8.05587e-05	-2.6927e-09	-2.1434
108654294	chr1:108654294:G:A	1.24044e-84	-2.46627	-2.1953	5.11717e-06	-2.29099	-2.21955	7.28437e-06	-2.32657	-2.22008
108654643	chr1:108654643:G:A	7.42133e-83	-2.6927e-09	-0.570095	0.000231653	-2.6927e-09	-0.697904	0.000353345	-2.6927e-09	-0.664943
108655525	chr1:108655525:A:C	1.43547e-83	-2.6927e-09	-2.21296	5.27942e-05	-2.6927e-09	-2.17674	7.77695e-05	-2.6927e-09	-2.17864
108655940	chr1:108655940:C:G	1.55396e-83	-2.6927e-09	-2.13364	6.28918e-05	-2.6927e-09	-2.00173	9.30542e-05	-2.6927e-09	-1.99921
108655960	chr1:108655960:C:G	8.55017e-84	-2.73109	-4.05126e-09	2.67896e-05	-2.85513	-4.05126e-09	3.95776e-05	-2.85412	-4.05126e-09
108656374	chr1:108656374:C:T	2.56081e-83	-2.6927e-09	-1.63413	0.00011113	-2.6927e-09	-1.43244	0.000164005	-2.6927e-09	-1.43249
108656508	chr1:108656508:C:T	1.3763e-84	-2.35631	-2.20133	6.02695e-06	-2.1595	-2.1874	8.55913e-06	-2.199	-2.18639
108656992	chr1:108656992:C:T	1.47291e-83	-2.6927e-09	-2.18721	5.06095e-05	-2.6927e-09	-2.219	7.45579e-05	-2.6927e-09	-2.22081
108657089	chr1:108657089:C:T	4.14127e-83	-2.6927e-09	-1.15345	0.000310902	-2.6927e-09	-0.403665	0.000465075	-2.6927e-09	-0.39019
108657320	chr1:108657320:T:C	1.41965e-83	-2.6927e-09	-2.22404	5.22165e-05	-2.6927e-09	-2.18774	7.74244e-05	-2.6927e-09	-2.18309
108657326	chr1:108657326:C:T	1.99969e-83	-2.6927e-09	-1.88146	6.57754e-05	-2.6927e-09	-1.9569	9.67875e-05	-2.6927e-09	-1.95987
108657962	chr1:108657962:AC:A	3.43361e-83	-2.6927e-09	-1.34084	0.000118046	-2.6927e-09	-1.37207	0.000176298	-2.6927e-09	-1.36021
108658120	chr1:108658120:T:C	1.91244e-84	-2.10513	-2.12353	7.27922e-06	-2.02073	-2.13739	1.06674e-05	-2.02744	-2.13776
108658246	chr1:108658246:C:A	1.54637e-83	-2.6927e-09	-2.13854	6.25595e-05	-2.6927e-09	-2.00702	9.25696e-05	-2.6927e-09	-2.00443
108658369	chr1:108658369:G:A	9.18608e-85	-2.85514	-2.10679	3.81725e-06	-2.73503	-2.06858	5.36435e-06	-2.78177	-2.07084
108658778	chr1:108658778:A:G	4.06085e-83	-2.6927e-09	-1.17306	0.000141237	-2.6927e-09	-1.1927	0.000208648	-2.6927e-09	-1.19174
108659299	chr1:108659299:C:T	2.29883e-83	-2.6927e-09	-1.74205	8.92938e-05	-2.6927e-09	-1.65121	0.000133017	-2.6927e-09	-1.64191
108659661	chr1:108659661:C:A	8.18076e-84	-2.77525	-4.05126e-09	2.84661e-05	-2.79443	-4.05126e-09	4.16295e-05	-2.80358	-4.05126e-09
108660068	chr1:108660068:T:C	7.90315e-84	-2.80978	-4.05126e-09	4.31937e-05	-2.37745	-4.05126e-09	6.21808e-05	-2.40234	-4.05126e-09
108660269	chr1:108660269:G:A	1.64153e-83	-2.6927e-09	-2.07883	5.57663e-05	-2.6927e-09	-2.12197	8.23588e-05	-2.6927e-09	-2.1213
108660409	chr1:108660409:C:CT	1.41015e-83	-2.6927e-09	-2.23075	5.2192e-05	-2.6927e-09	-2.18821	7.7231e-05	-2.6927e-09	-2.18559
108660610	chr1:108660610:C:A	9.80205e-84	-2.59445	-4.05126e-09	2.68166e-05	-2.85412	-4.05126e-09	3.95567e-05	-2.85465	-4.05126e-09
108660643	chr1:108660643:G:C	1.67281e-83	-2.6927e-09	-2.05995	5.13462e-05	-2.6927e-09	-2.20455	7.56871e-05	-2.6927e-09	-2.20578
108660795	chr1:108660795:G:C	1.63934e-83	-2.08016	-4.05126e-09	4.86266e-05	-2.25897	-4.05126e-09	8.65718e-05	-2.07141	-4.05126e-09
108660938	chr1:108660938:A:G	2.1755e-83	-2.6927e-09	-1.79719	0.000106617	-2.6927e-09	-1.4739	0.000157537	-2.6927e-09	-1.47273
108661398	chr1:108661398:G:C	1.4848e-83	-2.6927e-09	-2.17917	6.10446e-05	-2.6927e-09	-2.03154	9.06304e-05	-2.6927e-09	-2.0256
108661448	chr1:108661448:C:T	1.48749e-83	-2.6927e-09	-2.17736	5.91887e-05	-2.6927e-09	-2.06241	8.75569e-05	-2.6927e-09	-2.0601
108661828	chr1:108661828:C:T	3.81269e-83	-2.6927e-09	-1.23612	0.000118714	-2.6927e-09	-1.36642	0.000176325	-2.6927e-09	-1.36006
108662004	chr1:108662004:T:C	1.00682e-84	-2.63674	-2.2335	3.54758e-06	-2.70027	-2.1766	5.40642e-06	-2.66975	-2.17505
108662335	chr1:108662335:G:A	1.92549e-83	-2.6927e-09	-1.91927	5.64865e-05	-2.6927e-09	-2.10914	8.36662e-05	-2.6927e-09	-2.10555
108662471	chr1:108662471:G:A	7.70779e-84	-2.83481	-4.05126e-09	2.78296e-05	-2.81704	-4.05126e-09	4.08324e-05	-2.82291	-4.05126e-09
108662682	chr1:108662682:A:G	1.96458e-83	-2.6927e-09	-1.89917	5.72211e-05	-2.6927e-09	-2.09622	8.4769e-05	-2.6927e-09	-2.09246
108663140	chr1:108663140:C:T	1.45459e-83	-2.6927e-09	-2.19973	5.30327e-05	-2.6927e-09	-2.17223	7.84165e-05	-2.6927e-09	-2.17035
108663306	chr1:108663306:G:T	1.48467e-84	-2.27887	-2.20297	6.52065e-06	-2.04791	-2.22026	9.20022e-06	-2.09224	-2.22092
108663443	chr1:108663443:C:CT	1.57849e-83	-2.6927e-09	-2.11798	6.1203e-05	-2.6927e-09	-2.02895	9.02623e-05	-2.6927e-09	-2.02967
108663818	chr1:108663818:G:A	2.59886e-83	-2.6927e-09	-1.61938	9.57222e-05	-2.6927e-09	-1.58169	0.000141496	-2.6927e-09	-1.58012
108664308	chr1:108664308:G:A	1.75239e-83	-2.6927e-09	-2.01347	6.46181e-05	-2.6927e-09	-1.97465	9.54932e-05	-2.6927e-09	-1.97333
108664861	chr1:108664861:G:A	1.79674e-83	-2.6927e-09	-1.98848	6.65127e-05	-2.6927e-09	-1.94575	9.82997e-05	-2.6927e-09	-1.94437
108664874	chr1:108664874:A:T	1.04285e-84	-2.85558	-1.9795	4.40404e-06	-2.73766	-1.92296	6.19317e-06	-2.78283	-1.92611
108665023	chr1:108665023:C:T	1.02997e-84	-2.67445	-2.17305	3.885e-06	-2.76717	-2.01885	5.90146e-06	-2.74439	-2.0128
108665711	chr1:108665711:T:C	1.31504e-83	-2.30058	-4.05126e-09	3.22345e-05	-2.67011	-4.05126e-09	4.84645e-05	-2.65156	-4.05126e-09
108665907	chr1:108665907:T:TA	1.1037e-84	-2.65232	-2.12605	3.25974e-06	-2.72389	-2.23761	4.94406e-06	-2.69639	-2.23781
108666373	chr1:108666373:T:C	1.05939e-84	-2.64919	-2.17015	3.99401e-06	-2.74688	-2.01146	6.08159e-06	-2.72167	-2.00545
108666389	chr1:108666389:A:G	1.01973e-84	-2.66717	-2.19032	3.59976e-06	-2.77601	-2.08627	5.4506e-06	-2.75351	-2.08315
108666440	chr1:108666440:AAG:A	8.01212e-84	-2.79608	-4.05126e-09	2.76918e-05	-2.82201	-4.05126e-09	4.05541e-05	-2.82975	-4.05126e-09
108666567	chr1:108666567:C:T	1.82056e-83	-2.6927e-09	-1.97531	8.16444e-05	-2.6927e-09	-1.74077	0.000120739	-2.6927e-09	-1.73876
108666814	chr1:108666814:C:T	1.39864e-83	-2.6927e-09	-2.23895	5.20178e-05	-2.6927e-09	-2.19156	7.69404e-05	-2.6927e-09	-2.18936
108666957	chr1:108666957:A:G	1.46371e-83	-2.6927e-09	-2.19348	5.34655e-05	-2.6927e-09	-2.16411	7.90647e-05	-2.6927e-09	-2.16212
108667373	chr1:108667373:T:C	1.41646e-83	-2.6927e-09	-2.22629	5.12113e-05	-2.6927e-09	-2.20718	7.55343e-05	-2.6927e-09	-2.2078
108667507	chr1:108667507:G:A	1.46377e-83	-2.6927e-09	-2.19344	5.34656e-05	-2.6927e-09	-2.1641	7.9065e-05	-2.6927e-09	-2.16212
108667775	chr1:108667775:T:C	1.12613e-83	-2.45566	-4.05126e-09	2.69365e-05	-2.84966	-4.05126e-09	3.97991e-05	-2.84854	-4.05126e-09
108668173	chr1:108668173:T:C	1.04747e-84	-2.65695	-2.17371	3.90549e-06	-2.74798	-2.03278	5.94734e-06	-2.72253	-2.02691
108668356	chr1:108668356:T:C	7.87442e-84	-2.81342	-4.05126e-09	2.73484e-05	-2.83448	-4.05126e-09	4.01191e-05	-2.84054	-4.05126e-09
108668462	chr1:108668462:A:C	4.62881e-83	-2.6927e-09	-1.04215	0.000163362	-2.6927e-09	-1.04717	0.000241726	-2.6927e-09	-1.04458
108668670	chr1:108668670:G:A	1.10463e-84	-2.66931	-2.10822	3.23922e-06	-2.73211	-2.2357	4.90766e-06	-2.70561	-2.23598
108669035	chr1:108669035:G:A	1.97482e-84	-2.55836	-1.6382	5.19676e-06	-2.67479	-1.82032	7.95596e-06	-2.64058	-1.81789
108669159	chr1:108669159:G:A	1.47119e-83	-2.6927e-09	-2.18838	5.39627e-05	-2.6927e-09	-2.15485	7.98024e-05	-2.6927e-09	-2.15283
108669183	chr1:108669183:G:A	2.27892e-83	-1.75075	-4.05126e-09	9.49463e-05	-1.58983	-4.05126e-09	0.000147531	-1.53835	-4.05126e-09
108669314	chr1:108669314:G:A	2.16702e-84	-2.60822	-1.49546	5.17266e-06	-2.69998	-1.79977	7.89094e-06	-2.6693	-1.79738
108669566	chr1:108669566:G:A	1.40366e-83	-2.6927e-09	-2.23537	4.9612e-05	-2.6927e-09	-2.23891	7.32296e-05	-2.6927e-09	-2.23879
108669774	chr1:108669774:C:T	1.77704e-83	-2.6927e-09	-1.99951	6.59437e-05	-2.6927e-09	-1.95434	9.72685e-05	-2.6927e-09	-1.95491
108670775	chr1:108670775:T:C	2.45412e-83	-1.67668	-4.05126e-09	5.12467e-05	-2.20649	-4.05126e-09	7.46383e-05	-2.21973	-4.05126e-09
108671085	chr1:108671085:G:C	1.42405e-83	-2.6927e-09	-2.22095	5.64538e-05	-2.6927e-09	-2.10972	8.34385e-05	-2.6927e-09	-2.10828
108671234	chr1:108671234:C:T	1.43705e-83	-2.6927e-09	-2.21186	5.23136e-05	-2.6927e-09	-2.18589	7.71495e-05	-2.6927e-09	-2.18664
108671400	chr1:108671400:C:T	1.39854e-83	-2.6927e-09	-2.23902	5.23783e-05	-2.6927e-09	-2.18465	7.74753e-05	-2.6927e-09	-2.18243
108671660	chr1:108671660:C:T	2.07961e-82	-2.6927e-09	0.460315	0.000724476	-2.6927e-09	0.442307	0.00110413	-2.6927e-09	0.474428
108671776	chr1:108671776:A:AC	1.07352e-84	-2.85512	-1.95097	4.6934e-06	-2.71164	-1.88534	6.56481e-06	-2.76172	-1.88895
108671842	chr1:108671842:C:A	3.82454e-83	-2.6927e-09	-1.23301	0.000115882	-2.6927e-09	-1.39057	0.000169936	-2.6927e-09	-1.39696
108672552	chr1:108672552:A:G	1.40034e-83	-2.6927e-09	-2.23774	5.33747e-05	-2.6927e-09	-2.16581	7.89772e-05	-2.6927e-09	-2.16323
108672682	chr1:108672682:A:G	2.07752e-83	-2.6927e-09	-1.84328	0.000109057	-2.6927e-09	-1.45127	0.000163598	-2.6927e-09	-1.43498
108673335	chr1:108673335:A:G	1.44126e-83	-2.6927e-09	-2.20893	5.17253e-05	-2.6927e-09	-2.1972	7.62707e-05	-2.6927e-09	-2.1981
108673558	chr1:108673558:T:G	1.94178e-83	-2.6927e-09	-1.91085	5.33289e-05	-2.6927e-09	-2.16666	7.85623e-05	-2.6927e-09	-2.1685
108673647	chr1:108673647:A:G	1.39854e-83	-2.6927e-09	-2.23902	5.2413e-05	-2.6927e-09	-2.18399	7.75275e-05	-2.6927e-09	-2.18176
108673702	chr1:108673702:C:G	1.39854e-83	-2.6927e-09	-2.23902	5.2413e-05	-2.6927e-09	-2.18399	7.75275e-05	-2.6927e-09	-2.18176
108673719	chr1:108673719:ATAT:A	1.39854e-83	-2.6927e-09	-2.23902	5.2413e-05	-2.6927e-09	-2.18399	7.75275e-05	-2.6927e-09	-2.18176
108673868	chr1:108673868:AATAGATATT:A	3.84959e-83	-2.6927e-09	-1.22649	0.00011658	-2.6927e-09	-1.38456	0.000170959	-2.6927e-09	-1.39097
108673904	chr1:108673904:A:G	1.94132e-83	-2.6927e-09	-1.91108	5.41177e-05	-2.6927e-09	-2.15198	7.97067e-05	-2.6927e-09	-2.15403
108675016	chr1:108675016:T:C	1.39864e-83	-2.6927e-09	-2.23895	5.27325e-05	-2.6927e-09	-2.17791	7.80099e-05	-2.6927e-09	-2.17555
108675459	chr1:108675459:C:G	1.39868e-83	-2.6927e-09	-2.23893	5.22979e-05	-2.6927e-09	-2.18619	7.73537e-05	-2.6927e-09	-2.184
108675560	chr1:108675560:C:T	1.42363e-83	-2.6927e-09	-2.22124	4.9609e-05	-2.6927e-09	-2.23897	7.32253e-05	-2.6927e-09	-2.23885
108676384	chr1:108676384:A:T	1.4584e-83	-2.6927e-09	-2.19712	6.93977e-05	-2.6927e-09	-1.90329	0.000103556	-2.6927e-09	-1.89228
108676492	chr1:108676492:T:G	1.40094e-83	-2.6927e-09	-2.23731	5.14726e-05	-2.6927e-09	-2.20209	7.61059e-05	-2.6927e-09	-2.20026
108676721	chr1:108676721:A:AT	1.89406e-83	-2.6927e-09	-1.93573	8.62345e-05	-2.6927e-09	-1.68607	0.000127542	-2.6927e-09	-1.68394
108676818	chr1:108676818:G:A	1.40094e-83	-2.6927e-09	-2.23731	4.96262e-05	-2.6927e-09	-2.23862	7.32364e-05	-2.6927e-09	-2.2387
108676989	chr1:108676989:C:T	1.40036e-83	-2.6927e-09	-2.23772	5.16218e-05	-2.6927e-09	-2.1992	7.63222e-05	-2.6927e-09	-2.19742
108677016	chr1:108677016:T:C	1.39854e-83	-2.6927e-09	-2.23902	5.23938e-05	-2.6927e-09	-2.18435	7.74986e-05	-2.6927e-09	-2.18213
108677595	chr1:108677595:C:T	1.41447e-83	-2.6927e-09	-2.2277	5.01009e-05	-2.6927e-09	-2.2291	7.39448e-05	-2.6927e-09	-2.22907
108677841	chr1:108677841:C:T	1.81445e-83	-2.6927e-09	-1.97867	8.12937e-05	-2.6927e-09	-1.74507	0.000120221	-2.6927e-09	-1.74305
108677870	chr1:108677870:CTG:C	1.94132e-83	-2.6927e-09	-1.91108	5.41177e-05	-2.6927e-09	-2.15198	7.97067e-05	-2.6927e-09	-2.15403
108678449	chr1:108678449:G:A	1.97024e-83	-2.6927e-09	-1.8963	7.34967e-05	-2.6927e-09	-1.8459	0.000108432	-2.6927e-09	-1.84627
108678603	chr1:108678603:A:C	1.07727e-82	-2.6927e-09	-0.19744	0.000401815	-2.6927e-09	-0.14715	0.000610781	-2.6927e-09	-0.11765
108678631	chr1:108678631:C:T	1.91009e-84	-2.11862	-2.11127	1.02344e-05	-1.79546	-2.02193	1.43482e-05	-1.84593	-2.02283
108678990	chr1:108678990:A:G	1.76333e-84	-2.0783	-2.23153	3.44558e-06	-2.75097	-2.15508	4.99414e-06	-2.77072	-2.1534
108679061	chr1:108679061:A:G	1.39854e-83	-2.6927e-09	-2.23902	5.24108e-05	-2.6927e-09	-2.18403	7.75241e-05	-2.6927e-09	-2.1818
108679891	chr1:108679891:A:G	1.39854e-83	-2.6927e-09	-2.23902	5.2413e-05	-2.6927e-09	-2.18399	7.75275e-05	-2.6927e-09	-2.18176
108680178	chr1:108680178:G:A	1.39854e-83	-2.6927e-09	-2.23902	5.23614e-05	-2.6927e-09	-2.18497	7.74496e-05	-2.6927e-09	-2.18276
108680218	chr1:108680218:G:C	1.16036e-83	-2.42572	-4.05126e-09	3.58013e-05	-2.56516	-4.05126e-09	6.07607e-05	-2.42544	-4.05126e-09
108680738	chr1:108680738:A:G	1.93172e-83	-2.6927e-09	-1.91604	5.30838e-05	-2.6927e-09	-2.17127	7.82058e-05	-2.6927e-09	-2.17304
108680870	chr1:108680870:A:T	1.28155e-84	-2.79783	-1.83114	4.29892e-06	-2.7827	-1.90208	6.53357e-06	-2.75591	-1.89953
108680949	chr1:108680949:A:AT	1.40164e-83	-2.6927e-09	-2.23681	5.10783e-05	-2.6927e-09	-2.20978	7.55122e-05	-2.6927e-09	-2.20809
108681232	chr1:108681232:T:C	1.40132e-83	-2.6927e-09	-2.23704	5.11371e-05	-2.6927e-09	-2.20863	7.56005e-05	-2.6927e-09	-2.20692
108681282	chr1:108681282:G:A	2.04276e-83	-1.86015	-4.05126e-09	6.63509e-05	-1.94818	-4.05126e-09	0.000100698	-1.92026	-4.05126e-09
108681638	chr1:108681638:A:G	1.4014e-83	-2.6927e-09	-2.23698	5.1113e-05	-2.6927e-09	-2.2091	7.55648e-05	-2.6927e-09	-2.2074
108681942	chr1:108681942:A:C	1.58362e-83	-2.6927e-09	-2.11474	5.93338e-05	-2.6927e-09	-2.05996	8.78139e-05	-2.6927e-09	-2.05717
108682052	chr1:108682052:C:A	1.66343e-83	-2.6927e-09	-2.06557	5.67993e-05	-2.6927e-09	-2.10362	8.38891e-05	-2.6927e-09	-2.10289
108682388	chr1:108682388:T:C	1.98781e-83	-2.6927e-09	-1.88742	9.13233e-05	-2.6927e-09	-1.62874	0.000136131	-2.6927e-09	-1.61877
108682443	chr1:108682443:C:T	1.45376e-83	-2.6927e-09	-2.2003	5.33669e-05	-2.6927e-09	-2.16595	7.89037e-05	-2.6927e-09	-2.16416
108682846	chr1:108682846:T:C	1.40119e-83	-2.6927e-09	-2.23713	5.13455e-05	-2.6927e-09	-2.20457	7.59247e-05	-2.6927e-09	-2.20265
108682872	chr1:108682872:A:C	1.40185e-83	-2.6927e-09	-2.23666	5.12585e-05	-2.6927e-09	-2.20626	7.57925e-05	-2.6927e-09	-2.20439
108683198	chr1:108683198:C:T	1.40096e-83	-2.6927e-09	-2.2373	5.13783e-05	-2.6927e-09	-2.20393	7.59744e-05	-2.6927e-09	-2.20199
108683298	chr1:108683298:T:C	2.29825e-83	-2.6927e-09	-1.7423	5.80872e-05	-2.6927e-09	-2.0812	8.55056e-05	-2.6927e-09	-2.08381
108683356	chr1:108683356:A:G	1.39956e-83	-2.6927e-09	-2.23829	5.1659e-05	-2.6927e-09	-2.19848	7.63982e-05	-2.6927e-09	-2.19643
108683560	chr1:108683560:T:C	1.40793e-83	-2.6927e-09	-2.23233	5.06781e-05	-2.6927e-09	-2.21765	7.49085e-05	-2.6927e-09	-2.21612
108683665	chr1:108683665:C:T	1.77029e-83	-2.6927e-09	-2.00331	7.88804e-05	-2.6927e-09	-1.77521	0.000116633	-2.6927e-09	-1.77335
108683748	chr1:108683748:C:T	2.08895e-83	-1.83779	-4.05126e-09	6.79514e-05	-1.92435	-4.05126e-09	0.000103064	-1.89704	-4.05126e-09
108683755	chr1:108683755:A:G	1.40196e-83	-2.6927e-09	-2.23658	5.12415e-05	-2.6927e-09	-2.20659	7.57668e-05	-2.6927e-09	-2.20473
108684456	chr1:108684456:A:G	1.39858e-83	-2.6927e-09	-2.23899	5.28141e-05	-2.6927e-09	-2.17636	7.81419e-05	-2.6927e-09	-2.17386
108684520	chr1:108684520:G:A	1.40116e-83	-2.6927e-09	-2.23715	5.13487e-05	-2.6927e-09	-2.2045	7.59294e-05	-2.6927e-09	-2.20258
108686293	chr1:108686293:C:T	1.4016e-83	-2.6927e-09	-2.23684	5.12852e-05	-2.6927e-09	-2.20574	7.58325e-05	-2.6927e-09	-2.20386
108686542	chr1:108686542:G:A	1.39856e-83	-2.6927e-09	-2.23901	5.05441e-05	-2.6927e-09	-2.2203	7.46244e-05	-2.6927e-09	-2.21992
108686652	chr1:108686652:A:G	1.41179e-83	-2.6927e-09	-2.22959	5.00142e-05	-2.6927e-09	-2.23083	7.38199e-05	-2.6927e-09	-2.23076
108686772	chr1:108686772:A:G	2.68586e-83	-2.6927e-09	-1.58645	9.71071e-05	-2.6927e-09	-1.56733	0.000143508	-2.6927e-09	-1.566
108687191	chr1:108687191:G:A	1.39855e-83	-2.6927e-09	-2.23902	5.27358e-05	-2.6927e-09	-2.17785	7.80237e-05	-2.6927e-09	-2.17538
108687827	chr1:108687827:C:T	1.40008e-83	-2.6927e-09	-2.23793	5.15469e-05	-2.6927e-09	-2.20065	7.62304e-05	-2.6927e-09	-2.19863
108688056	chr1:108688056:G:A	1.70519e-83	-2.6927e-09	-2.04078	8.01527e-05	-2.6927e-09	-1.75921	0.000119457	-2.6927e-09	-1.74943
108688851	chr1:108688851:T:C	1.49349e-83	-2.6927e-09	-2.17334	5.69963e-05	-2.6927e-09	-2.10016	8.44943e-05	-2.6927e-09	-2.0957
108688996	chr1:108688996:C:T	5.85322e-83	-2.6927e-09	-0.807461	0.000147782	-2.6927e-09	-1.14741	0.000216918	-2.6927e-09	-1.15287
108689062	chr1:108689062:AAC:A	1.6263e-83	-2.6927e-09	-2.08815	7.41526e-05	-2.6927e-09	-1.83702	0.000109741	-2.6927e-09	-1.83426
108689387	chr1:108689387:C:T	1.99385e-83	-2.6927e-09	-1.88438	0.000110005	-2.6927e-09	-1.44262	0.000164488	-2.6927e-09	-1.42955
108690742	chr1:108690742:A:G	1.99473e-83	-2.6927e-09	-1.88395	0.000113615	-2.6927e-09	-1.41033	0.000168961	-2.6927e-09	-1.40272
108690835	chr1:108690835:G:A	3.31044e-83	-2.6927e-09	-1.37737	0.000102664	-2.6927e-09	-1.51168	0.000150699	-2.6927e-09	-1.51711
108691192	chr1:108691192:TA:T	1.41153e-83	-2.6927e-09	-2.22978	5.03782e-05	-2.6927e-09	-2.22358	7.43321e-05	-2.6927e-09	-2.22385
108691491	chr1:108691491:T:A	1.42837e-83	-2.6927e-09	-2.21792	5.16436e-05	-2.6927e-09	-2.19878	7.63093e-05	-2.6927e-09	-2.19759
108692180	chr1:108692180:A:G	1.0494e-81	2.07894	-4.05126e-09	0.000576421	0.213696	-4.05126e-09	0.00109471	0.465854	-4.05126e-09
108692223	chr1:108692223:C:G	1.94149e-83	-2.6927e-09	-1.911	0.000108932	-2.6927e-09	-1.45241	0.000161991	-2.6927e-09	-1.44484
108694804	chr1:108694804:G:A	2.87473e-83	-2.6927e-09	-1.51849	8.09428e-05	-2.6927e-09	-1.7494	0.000119876	-2.6927e-09	-1.74593
108695147	chr1:108695147:A:C	1.44177e-83	-2.6927e-09	-2.20858	4.99108e-05	-2.6927e-09	-2.2329	7.36981e-05	-2.6927e-09	-2.23241
108695254	chr1:108695254:A:T	4.12993e-83	-2.6927e-09	-1.15619	0.000145637	-2.6927e-09	-1.16203	0.000223091	-2.6927e-09	-1.12481
108696203	chr1:108696203:A:G	2.73057e-83	-2.6927e-09	-1.56994	0.000146211	-2.6927e-09	-1.15809	0.000217264	-2.6927e-09	-1.15128
108696826	chr1:108696826:G:A	2.00832e-83	-2.6927e-09	-1.87716	9.43882e-05	-2.6927e-09	-1.59573	0.000139705	-2.6927e-09	-1.59286
108697259	chr1:108697259:A:G	1.45952e-83	-2.6927e-09	-2.19634	4.97403e-05	-2.6927e-09	-2.23633	7.343e-05	-2.6927e-09	-2.23606
108697321	chr1:108697321:C:T	4.03239e-83	-2.6927e-09	-1.18009	0.000149281	-2.6927e-09	-1.13731	0.000220875	-2.6927e-09	-1.13479
108697441	chr1:108697441:A:G	1.84577e-83	-1.51479	-0.446771	1.92283e-05	-2.70151	-0.485248	2.89968e-05	-2.68299	-0.482208
108697633	chr1:108697633:C:T	1.28515e-83	-2.32358	-4.05126e-09	3.93814e-05	-2.46985	-4.05126e-09	5.84885e-05	-2.46356	-4.05126e-09
108699047	chr1:108699047:G:A	1.25373e-84	-2.41189	-2.23902	3.09014e-06	-2.80942	-2.20551	4.52776e-06	-2.81868	-2.20348
108699294	chr1:108699294:G:A	1.72953e-83	-2.6927e-09	-2.0266	7.8752e-05	-2.6927e-09	-1.77684	0.000116179	-2.6927e-09	-1.77726
108699770	chr1:108699770:A:G	7.62657e-84	-2.8454	-4.05126e-09	2.68807e-05	-2.85173	-4.05126e-09	3.96025e-05	-2.8535	-4.05126e-09
108700050	chr1:108700050:A:G	1.59079e-83	-2.6927e-09	-2.11022	5.01595e-05	-2.6927e-09	-2.22793	7.39644e-05	-2.6927e-09	-2.2288
108700397	chr1:108700397:T:G	1.59387e-83	-2.6927e-09	-2.10829	6.94456e-05	-2.6927e-09	-1.9026	0.000102502	-2.6927e-09	-1.90251
108701570	chr1:108701570:T:C	1.46214e-83	-2.6927e-09	-2.19455	5.2017e-05	-2.6927e-09	-2.19157	7.67448e-05	-2.6927e-09	-2.1919
108701754	chr1:108701754:A:T	2.56877e-83	-2.6927e-09	-1.63103	0.000134921	-2.6927e-09	-1.23845	0.000200427	-2.6927e-09	-1.23194
108701910	chr1:108701910:A:G	1.40643e-83	-2.6927e-09	-2.2334	5.04087e-05	-2.6927e-09	-2.22298	7.4347e-05	-2.6927e-09	-2.22364
108702236	chr1:108702236:C:T	2.23295e-83	-2.6927e-09	-1.77113	7.89946e-05	-2.6927e-09	-1.77376	0.000116889	-2.6927e-09	-1.77116
108702420	chr1:108702420:G:T	1.44215e-83	-2.20832	-4.05126e-09	3.67139e-05	-2.53999	-4.05126e-09	5.38354e-05	-2.54646	-4.05126e-09
108702729	chr1:108702729:A:G	2.38522e-83	-2.6927e-09	-1.70516	8.62282e-05	-2.6927e-09	-1.68614	0.000127546	-2.6927e-09	-1.68391
108702800	chr1:108702800:A:G	1.52535e-83	-2.6927e-09	-2.15223	5.15119e-05	-2.6927e-09	-2.20133	7.61179e-05	-2.6927e-09	-2.20011
108703032	chr1:108703032:T:G	1.51066e-83	-2.6927e-09	-2.1619	5.52034e-05	-2.6927e-09	-2.13212	8.16361e-05	-2.6927e-09	-2.13012
108703081	chr1:108703081:C:G	1.62021e-83	-2.6927e-09	-2.0919	4.99611e-05	-2.6927e-09	-2.2319	7.3693e-05	-2.6927e-09	-2.23248
108703248	chr1:108703248:T:C	1.68181e-84	-2.3089	-2.04826	6.87703e-06	-2.26188	-1.95308	9.56377e-06	-2.32085	-1.95355
108703267	chr1:108703267:T:A	1.52271e-83	-2.6927e-09	-2.15396	5.16617e-05	-2.6927e-09	-2.19843	7.63363e-05	-2.6927e-09	-2.19724
108703606	chr1:108703606:G:A	1.41007e-84	-2.51318	-2.02022	4.11353e-06	-2.8366	-1.89226	6.07155e-06	-2.84272	-1.88606
108704533	chr1:108704533:A:G	7.54747e-84	-2.85583	-4.05126e-09	2.79662e-05	-2.81215	-4.05126e-09	4.10459e-05	-2.8177	-4.05126e-09
108704577	chr1:108704577:A:G	1.56505e-82	-2.6927e-09	0.176048	0.000530436	-2.6927e-09	0.130557	0.000817861	-2.6927e-09	0.174304
108704632	chr1:108704632:C:G	7.82772e-84	-2.81937	-4.05126e-09	2.85798e-05	-2.79044	-4.05126e-09	4.18908e-05	-2.79732	-4.05126e-09
108704681	chr1:108704681:T:G	1.46232e-83	-2.6927e-09	-2.19443	4.96253e-05	-2.6927e-09	-2.23864	7.32509e-05	-2.6927e-09	-2.2385
108704953	chr1:108704953:A:C	1.75671e-83	-2.6927e-09	-2.01101	6.45763e-05	-2.6927e-09	-1.97529	9.53516e-05	-2.6927e-09	-1.97482
108705117	chr1:108705117:G:A	7.98998e-84	-2.79885	-4.05126e-09	2.67904e-05	-2.8551	-4.05126e-09	3.95163e-05	-2.85568	-4.05126e-09
108705298	chr1:108705298:C:T	1.5794e-82	-2.6927e-09	0.185177	0.000535256	-2.6927e-09	0.139602	0.000825417	-2.6927e-09	0.183501
108705299	chr1:108705299:G:A	2.70138e-83	-2.6927e-09	-1.58069	0.000115162	-2.6927e-09	-1.39681	0.000169335	-2.6927e-09	-1.40051
108706327	chr1:108706327:C:T	1.4397e-83	-2.6927e-09	-2.21001	5.12513e-05	-2.6927e-09	-2.2064	7.56224e-05	-2.6927e-09	-2.20664
108707330	chr1:108707330:C:G	2.27768e-83	-1.7513	-4.05126e-09	7.9033e-05	-1.77328	-4.05126e-09	0.000112631	-1.80827	-4.05126e-09
108707739	chr1:108707739:G:A	1.56771e-83	-2.6927e-09	-2.12483	6.63868e-05	-2.6927e-09	-1.94764	9.81652e-05	-2.6927e-09	-1.94574
108708212	chr1:108708212:A:G	1.64301e-83	-2.6927e-09	-2.07792	5.02553e-05	-2.6927e-09	-2.22603	7.4112e-05	-2.6927e-09	-2.22681
108708296	chr1:108708296:C:A	3.12656e-83	-2.6927e-09	-1.43452	0.000148026	-2.6927e-09	-1.14576	0.000221086	-2.6927e-09	-1.13384
108708428	chr1:108708428:C:A	1.69017e-83	-2.6927e-09	-2.04963	7.53836e-05	-2.6927e-09	-1.82055	0.000111196	-2.6927e-09	-1.82109
108709003	chr1:108709003:G:A	4.08462e-83	-2.6927e-09	-1.16722	0.000170496	-2.6927e-09	-1.00443	0.000250977	-2.6927e-09	-1.00703
108709194	chr1:108709194:T:C	1.56625e-83	-2.6927e-09	-2.12577	5.68188e-05	-2.6927e-09	-2.10328	8.39521e-05	-2.6927e-09	-2.10214
108709504	chr1:108709504:A:T	1.74521e-83	-2.6927e-09	-2.01758	6.41159e-05	-2.6927e-09	-1.98245	9.46498e-05	-2.6927e-09	-1.9822
108709758	chr1:108709758:T:C	1.62476e-83	-2.6927e-09	-2.08909	5.91472e-05	-2.6927e-09	-2.06311	8.74143e-05	-2.6927e-09	-2.06173
108710227	chr1:108710227:T:A	2.20616e-83	-2.6927e-09	-1.7832	8.16438e-05	-2.6927e-09	-1.74078	0.000120593	-2.6927e-09	-1.73997
108710766	chr1:108710766:G:A	1.8495e-83	-2.6927e-09	-1.95954	8.2235e-05	-2.6927e-09	-1.73356	0.000121897	-2.6927e-09	-1.72921
108710819	chr1:108710819:T:C	1.87682e-83	-2.6927e-09	-1.94488	8.3909e-05	-2.6927e-09	-1.71341	0.000124404	-2.6927e-09	-1.70885
108711211	chr1:108711211:G:C	2.18032e-83	-2.6927e-09	-1.79498	0.000100116	-2.6927e-09	-1.53681	0.000148443	-2.6927e-09	-1.53219
108711256	chr1:108711256:C:T	2.24702e-82	-2.6927e-09	0.537738	0.000803585	-2.6927e-09	0.54594	0.00121899	-2.6927e-09	0.573387
108711470	chr1:108711470:T:C	1.76853e-84	-2.10931	-2.19758	9.63751e-06	-1.69037	-2.18711	1.41088e-05	-1.69846	-2.18713
108711598	chr1:108711598:G:T	1.4008e-83	-2.6927e-09	-2.23741	5.12294e-05	-2.6927e-09	-2.20683	7.54645e-05	-2.6927e-09	-2.20873
108711671	chr1:108711671:T:A	1.55694e-83	-2.6927e-09	-2.13173	6.67216e-05	-2.6927e-09	-1.94261	9.87519e-05	-2.6927e-09	-1.93978
108711923	chr1:108711923:T:C	2.26973e-83	-2.6927e-09	-1.75479	9.81933e-05	-2.6927e-09	-1.5562	0.000145104	-2.6927e-09	-1.55494
108712044	chr1:108712044:A:T	7.61982e-84	-2.69425	-0.152039	4.82358e-05	-2.79428	0.52724	7.19778e-05	-2.79547	0.539439
108712050	chr1:108712050:T:C	4.70297e-84	-2.75559	-0.573249	2.05879e-05	-2.83141	-0.287028	3.0565e-05	-2.83222	-0.280315
108712891	chr1:108712891:G:T	5.58614e-84	-1.49657	-1.66018	9.50094e-06	-2.29319	-1.59856	1.45969e-05	-2.26628	-1.5853
108713122	chr1:108713122:T:TA	1.46448e-83	-2.6927e-09	-2.19295	5.3177e-05	-2.6927e-09	-2.16952	7.84533e-05	-2.6927e-09	-2.16989
108713603	chr1:108713603:C:G	1.48617e-83	-2.6927e-09	-2.17825	6.17688e-05	-2.6927e-09	-2.01974	9.0735e-05	-2.6927e-09	-2.02445
108713886	chr1:108713886:T:C	1.47243e-83	-2.6927e-09	-2.18754	4.96577e-05	-2.6927e-09	-2.23799	7.33046e-05	-2.6927e-09	-2.23776
108714547	chr1:108714547:A:T	2.43635e-84	-1.81048	-2.17606	3.13851e-06	-2.82706	-2.17233	4.59526e-06	-2.83295	-2.17441
108714845	chr1:108714845:G:A	2.40952e-84	-1.86734	-2.13026	3.26387e-06	-2.83644	-2.12379	4.78018e-06	-2.84129	-2.12662
108715125	chr1:108715125:T:C	1.74231e-84	-2.53513	-1.78669	4.33482e-06	-2.8558	-1.82066	6.39119e-06	-2.85589	-1.82158
108715528	chr1:108715528:C:T	1.22475e-84	-2.54424	-2.13006	3.51047e-06	-2.76654	-2.12085	5.24924e-06	-2.75105	-2.12326
108715571	chr1:108715571:A:G	1.41567e-83	-2.6927e-09	-2.22685	5.19773e-05	-2.6927e-09	-2.19233	7.68137e-05	-2.6927e-09	-2.191
108715655	chr1:108715655:G:A	2.57487e-84	-1.71629	-2.21495	3.10652e-06	-2.79686	-2.21278	4.54172e-06	-2.80534	-2.21374
108716111	chr1:108716111:C:T	2.86304e-83	-2.6927e-09	-1.52257	8.91782e-05	-2.6927e-09	-1.65251	0.000131799	-2.6927e-09	-1.65111
108716127	chr1:108716127:G:A	7.78486e-84	-2.82486	-4.05126e-09	2.70712e-05	-2.84467	-4.05126e-09	4.02048e-05	-2.8384	-4.05126e-09
108716136	chr1:108716136:T:G	1.40465e-84	-2.48197	-2.05528	3.37685e-06	-2.85191	-2.07429	4.97421e-06	-2.85274	-2.07538
108716296	chr1:108716296:C:A	1.3454e-84	-2.49411	-2.08624	3.20578e-06	-2.82912	-2.14907	4.76471e-06	-2.822	-2.14915
108716508	chr1:108716508:T:C	1.45579e-83	-2.6927e-09	-2.1989	4.97748e-05	-2.6927e-09	-2.23563	7.34739e-05	-2.6927e-09	-2.23546
108717559	chr1:108717559:A:G	1.57109e-84	-2.23454	-2.19073	3.30546e-06	-2.8158	-2.13177	4.84727e-06	-2.82324	-2.13073
108717855	chr1:108717855:G:C	2.97556e-83	-1.48402	-4.05126e-09	8.88049e-05	-1.6567	-4.05126e-09	0.000128258	-1.67834	-4.05126e-09
108718247	chr1:108718247:C:A	2.07052e-83	-2.6927e-09	-1.84665	6.53873e-05	-2.6927e-09	-1.96281	9.67555e-05	-2.6927e-09	-1.9602
108718699	chr1:108718699:T:TA	1.09998e-84	-2.6203	-2.16145	3.81352e-06	-2.85446	-1.95013	5.64717e-06	-2.85276	-1.94847
108718887	chr1:108718887:A:G	8.41724e-85	-2.81928	-2.23006	3.35685e-06	-2.69722	-2.23492	4.82249e-06	-2.72466	-2.23444
108719096	chr1:108719096:T:C	1.41192e-83	-2.6927e-09	-2.2295	5.20611e-05	-2.6927e-09	-2.19072	7.69417e-05	-2.6927e-09	-2.18934
108719228	chr1:108719228:G:A	3.82534e-84	-1.65355	-1.88184	5.84131e-06	-2.58149	-1.7967	8.55412e-06	-2.59749	-1.78849
108719340	chr1:108719340:T:C	1.80547e-83	-2.6927e-09	-1.98363	6.05283e-05	-2.6927e-09	-2.04003	9.07336e-05	-2.6927e-09	-2.02446
108719349	chr1:108719349:A:G	1.61914e-84	-2.35291	-2.04223	3.49256e-06	-2.82854	-2.06396	5.13623e-06	-2.83085	-2.06522
108719636	chr1:108719636:A:T	7.97284e-84	-2.801	-4.05126e-09	3.30348e-05	-2.64558	-4.05126e-09	4.8131e-05	-2.65846	-4.05126e-09
108719864	chr1:108719864:C:T	1.42651e-83	-2.6927e-09	-2.21922	5.17664e-05	-2.6927e-09	-2.1964	7.64638e-05	-2.6927e-09	-2.19557
108721105	chr1:108721105:A:G	2.17036e-84	-2.33244	-1.7697	1.10622e-05	-2.32394	-1.41568	1.67966e-05	-2.30895	-1.40226
108721356	chr1:108721356:C:T	8.74723e-84	-2.7083	-4.05126e-09	2.75493e-05	-2.82717	-4.05126e-09	4.0404e-05	-2.83346	-4.05126e-09
108721396	chr1:108721396:G:C	1.40765e-83	-2.6927e-09	-2.23253	5.09526e-05	-2.6927e-09	-2.21225	7.53114e-05	-2.6927e-09	-2.21076
108721447	chr1:108721447:C:T	1.25547e-84	-2.42806	-2.22147	2.95098e-06	-2.82359	-2.23742	4.3969e-06	-2.81421	-2.23727
108721949	chr1:108721949:C:T	3.11883e-83	-2.6927e-09	-1.43699	8.79344e-05	-2.6927e-09	-1.66655	0.000130359	-2.6927e-09	-1.66209
108722623	chr1:108722623:G:T	1.44429e-83	-2.6927e-09	-2.20683	4.99212e-05	-2.6927e-09	-2.2327	7.36176e-05	-2.6927e-09	-2.2335
108722941	chr1:108722941:C:T	1.1596e-84	-2.50898	-2.21998	3.03058e-06	-2.79598	-2.23841	4.53001e-06	-2.78334	-2.23832
108723020	chr1:108723020:C:T	1.1654e-84	-2.49913	-2.22484	3.02228e-06	-2.79984	-2.23729	4.51595e-06	-2.78761	-2.23716
108723222	chr1:108723222:G:T	2.77686e-84	-1.95311	-1.90261	5.15831e-06	-2.71391	-1.78862	7.57177e-06	-2.72519	-1.78277
108723565	chr1:108723565:A:G	1.09758e-84	-2.5745	-2.20944	3.48156e-06	-2.85327	-2.04239	5.14878e-06	-2.85097	-2.04266
108723901	chr1:108723901:A:G	2.94155e-84	-1.56186	-2.23624	3.1663e-06	-2.76204	-2.22854	4.62519e-06	-2.77264	-2.22823
108724417	chr1:108724417:A:G	1.6925e-84	-2.15727	-2.19356	3.56934e-06	-2.84858	-2.02218	5.28232e-06	-2.85034	-2.01769
108724482	chr1:108724482:G:A	1.18118e-84	-2.53281	-2.17771	2.98304e-06	-2.83906	-2.21114	4.42235e-06	-2.83417	-2.21155
108725819	chr1:108725819:G:A	7.81471e-84	-1.84957	-0.971459	1.30084e-05	-2.80005	-0.777499	1.97846e-05	-2.78993	-0.757551
108725951	chr1:108725951:T:C	3.56432e-84	-2.84716	-0.758904	1.50492e-05	-2.83675	-0.59506	2.23699e-05	-2.84449	-0.580186
108725993	chr1:108725993:A:G	1.39911e-83	-2.6927e-09	-2.23862	4.97305e-05	-2.6927e-09	-2.23652	7.34076e-05	-2.6927e-09	-2.23636
108726329	chr1:108726329:C:T	1.49128e-83	-2.6927e-09	-2.17482	4.99369e-05	-2.6927e-09	-2.23238	7.37243e-05	-2.6927e-09	-2.23206
108726330	chr1:108726330:G:A	1.46487e-83	-2.6927e-09	-2.19269	5.15019e-05	-2.6927e-09	-2.20152	7.59171e-05	-2.6927e-09	-2.20275
108726965	chr1:108726965:G:A	2.09074e-83	-2.6927e-09	-1.83694	7.20989e-05	-2.6927e-09	-1.8651	0.000106362	-2.6927e-09	-1.86554
108727044	chr1:108727044:G:A	2.22597e-83	-2.6927e-09	-1.77426	7.6608e-05	-2.6927e-09	-1.80444	0.000113007	-2.6927e-09	-1.80493
108727148	chr1:108727148:A:C	1.49123e-83	-2.6927e-09	-2.17485	5.44382e-05	-2.6927e-09	-2.14608	8.05812e-05	-2.6927e-09	-2.14312
108727301	chr1:108727301:G:A	1.03874e-84	-2.84141	-1.99762	4.5724e-06	-2.85369	-1.76942	6.82467e-06	-2.85385	-1.758
108727525	chr1:108727525:C:T	1.55803e-83	-2.6927e-09	-2.13103	5.74148e-05	-2.6927e-09	-2.09284	8.51411e-05	-2.6927e-09	-2.08808
108727780	chr1:108727780:G:A	1.05753e-84	-2.8273	-1.9938	4.44217e-06	-2.85588	-1.79611	6.64213e-06	-2.85589	-1.78306
108727866	chr1:108727866:T:C	2.56912e-83	-2.6927e-09	-1.63089	8.91441e-05	-2.6927e-09	-1.65289	0.000131631	-2.6927e-09	-1.65238
108727941	chr1:108727941:T:C	1.72952e-84	-2.20756	-2.12163	5.30772e-06	-2.29541	-2.17857	7.67793e-06	-2.31291	-2.18113
108728277	chr1:108728277:G:A	1.6358e-83	-2.6927e-09	-2.08232	5.37576e-05	-2.6927e-09	-2.15866	7.91498e-05	-2.6927e-09	-2.16105
108728415	chr1:108728415:T:C	3.01202e-83	0.472636	-1.94448	3.52754e-05	-0.515671	-2.06429	6.09834e-05	-0.358418	-2.06337
108728576	chr1:108728576:G:A	8.83662e-84	-2.69813	-4.05126e-09	4.74464e-05	-2.28354	-4.05126e-09	7.04368e-05	-2.27767	-4.05126e-09
108728726	chr1:108728726:G:A	1.70583e-83	-2.0404	-4.05126e-09	2.67727e-05	-2.85576	-4.05126e-09	3.95076e-05	-2.8559	-4.05126e-09
108728951	chr1:108728951:T:C	2.53619e-83	-2.6927e-09	-1.64379	8.7535e-05	-2.6927e-09	-1.6711	0.000129267	-2.6927e-09	-1.67051
108729010	chr1:108729010:T:C	1.40161e-83	-2.6927e-09	-2.23683	4.96078e-05	-2.6927e-09	-2.23899	7.32143e-05	-2.6927e-09	-2.239
108729052	chr1:108729052:T:A	2.95905e-83	0.719289	-2.20887	3.65042e-05	-0.308917	-2.2368	6.35039e-05	-0.14434	-2.23695
108729063	chr1:108729063:T:C	1.09202e-83	-2.48642	-4.05126e-09	3.34297e-05	-2.6337	-4.05126e-09	4.91055e-05	-2.63842	-4.05126e-09
108729287	chr1:108729287:C:T	1.08911e-83	-2.48909	-4.05126e-09	6.69224e-05	-1.93961	-4.05126e-09	9.5213e-05	-1.97627	-4.05126e-09
108729418	chr1:108729418:G:A	1.40651e-83	-2.6927e-09	-2.23334	5.02305e-05	-2.6927e-09	-2.22652	7.41379e-05	-2.6927e-09	-2.22646
108729481	chr1:108729481:G:A	1.76272e-83	-2.6927e-09	-2.00759	6.66602e-05	-2.6927e-09	-1.94353	9.89583e-05	-2.6927e-09	-1.93769
108729924	chr1:108729924:AG:A	2.06591e-83	-2.6927e-09	-1.84888	5.37724e-05	-2.6927e-09	-2.15838	7.93395e-05	-2.6927e-09	-2.15865
108730404	chr1:108730404:G:T	3.12298e-84	-1.50129	-2.23696	9.50686e-06	-1.65334	-2.23779	1.39272e-05	-1.66099	-2.23756
108730988	chr1:108730988:G:A	1.6308e-84	-2.217	-2.17097	9.11584e-06	-1.76858	-2.16455	1.32035e-05	-1.78796	-2.16395
108731111	chr1:108731111:C:T	8.58585e-84	-2.72692	-4.05126e-09	2.71366e-05	-2.84226	-4.05126e-09	4.01521e-05	-2.83971	-4.05126e-09
108731503	chr1:108731503:G:A	7.55437e-84	-2.85491	-4.05126e-09	3.0191e-05	-2.7356	-4.05126e-09	4.51529e-05	-2.72233	-4.05126e-09
108731602	chr1:108731602:T:C	4.21393e-83	-2.6927e-09	-1.13606	0.000139497	-2.6927e-09	-1.2051	0.000205367	-2.6927e-09	-1.20759
108731771	chr1:108731771:A:C	1.58554e-83	-2.6927e-09	-2.11353	5.13034e-05	-2.6927e-09	-2.20539	7.57476e-05	-2.6927e-09	-2.20498
108732090	chr1:108732090:T:A	3.15487e-83	-2.6927e-09	-1.4255	0.00010773	-2.6927e-09	-1.46351	0.000159062	-2.6927e-09	-1.4631
108732134	chr1:108732134:C:T	2.7126e-83	-2.6927e-09	-1.57654	0.000106032	-2.6927e-09	-1.4794	0.000156582	-2.6927e-09	-1.47881
108732228	chr1:108732228:G:A	1.78093e-84	-2.09978	-2.20012	1.01892e-05	-1.62966	-2.19216	1.47441e-05	-1.64979	-2.19176
108732322	chr1:108732322:A:C	9.62307e-85	-2.69931	-2.21615	3.30788e-06	-2.71143	-2.2354	4.83792e-06	-2.7213	-2.23461
108732573	chr1:108732573:C:T	7.79458e-84	-2.82361	-4.05126e-09	2.68899e-05	-2.85139	-4.05126e-09	3.97655e-05	-2.84939	-4.05126e-09
108732800	chr1:108732800:C:T	1.46072e-83	-2.6927e-09	-2.19553	4.96673e-05	-2.6927e-09	-2.23779	7.33229e-05	-2.6927e-09	-2.23752
108733242	chr1:108733242:G:A	9.03023e-84	-2.67646	-4.05126e-09	5.53862e-05	-2.12881	-4.05126e-09	8.04952e-05	-2.14419	-4.05126e-09
108733446	chr1:108733446:C:T	1.39953e-83	-2.6927e-09	-2.23832	4.96064e-05	-2.6927e-09	-2.23902	7.32124e-05	-2.6927e-09	-2.23902
108734345	chr1:108734345:G:A	1.55363e-83	-2.6927e-09	-2.13386	5.84039e-05	-2.6927e-09	-2.07576	8.6519e-05	-2.6927e-09	-2.07202
108734648	chr1:108734648:A:G	3.03363e-84	-1.57625	-2.19103	4.56188e-06	-2.39041	-2.23499	7.12264e-06	-2.33395	-2.23516
108734800	chr1:108734800:C:A	2.23434e-83	-2.6927e-09	-1.77051	7.90176e-05	-2.6927e-09	-1.77347	0.000116599	-2.6927e-09	-1.77365
108735269	chr1:108735269:C:T	2.60648e-83	-2.6927e-09	-1.61645	9.24773e-05	-2.6927e-09	-1.61618	0.000136456	-2.6927e-09	-1.61639
108735600	chr1:108735600:A:G	3.58739e-83	-2.6927e-09	-1.29703	0.000114659	-2.6927e-09	-1.40118	0.000169091	-2.6927e-09	-1.40195
108735719	chr1:108735719:A:G	6.81275e-84	-0.758524	-2.19972	2.11032e-05	-0.936644	-2.15708	3.08617e-05	-0.94379	-2.15908
108735740	chr1:108735740:T:C	2.52036e-84	-2.12219	-1.83045	4.19608e-06	-2.818	-1.89099	6.36843e-06	-2.79513	-1.8859
108736054	chr1:108736054:C:T	2.41835e-83	-2.6927e-09	-1.69137	8.55323e-05	-2.6927e-09	-1.69425	0.000126158	-2.6927e-09	-1.69486
108736114	chr1:108736114:G:A	2.61898e-83	-2.6927e-09	-1.61167	9.29022e-05	-2.6927e-09	-1.6116	0.000137083	-2.6927e-09	-1.6118
108737029	chr1:108737029:G:A	2.14955e-83	-2.6927e-09	-1.8092	7.61811e-05	-2.6927e-09	-1.81003	0.000112839	-2.6927e-09	-1.80642
108737208	chr1:108737208:G:C	1.44956e-83	-2.6927e-09	-2.20319	5.12194e-05	-2.6927e-09	-2.20702	7.56293e-05	-2.6927e-09	-2.20654
108737358	chr1:108737358:CCTT:C	1.45432e-83	-2.6927e-09	-2.19991	5.34611e-05	-2.6927e-09	-2.16419	7.87327e-05	-2.6927e-09	-2.16633
108737513	chr1:108737513:C:T	1.50457e-83	-2.6927e-09	-2.16595	5.1247e-05	-2.6927e-09	-2.20649	7.57482e-05	-2.6927e-09	-2.20497
108738188	chr1:108738188:G:A	1.20296e-84	-2.8532	-1.83905	4.65622e-06	-2.7827	-1.82224	6.89342e-06	-2.78641	-1.81541
108738369	chr1:108738369:C:T	9.81242e-83	-2.6927e-09	-0.290803	0.000275026	-2.6927e-09	-0.526275	0.000407494	-2.6927e-09	-0.522363
108738871	chr1:108738871:G:T	1.41625e-83	-2.6927e-09	-2.22644	5.23165e-05	-2.6927e-09	-2.18583	7.71382e-05	-2.6927e-09	-2.18679
108738872	chr1:108738872:C:T	1.41707e-83	-2.6927e-09	-2.22586	5.23863e-05	-2.6927e-09	-2.1845	7.724e-05	-2.6927e-09	-2.18547
108739430	chr1:108739430:G:C	2.80171e-84	-2.73874	-1.10807	8.9133e-06	-2.69947	-1.25612	1.28531e-05	-2.73141	-1.24739
108739474	chr1:108739474:C:T	1.68184e-83	-2.6927e-09	-2.05456	5.03998e-05	-2.6927e-09	-2.22315	7.43455e-05	-2.6927e-09	-2.22366
108740588	chr1:108740588:G:A	1.18584e-84	-2.66093	-2.04566	5.90435e-06	-2.3438	-2.02366	8.62101e-06	-2.35191	-2.02628
108741032	chr1:108741032:A:G	7.65912e-84	-2.84114	-4.05126e-09	2.90881e-05	-2.77281	-4.05126e-09	4.33721e-05	-2.76257	-4.05126e-09
108741227	chr1:108741227:T:C	3.12974e-83	-2.6927e-09	-1.4335	0.000210803	-2.6927e-09	-0.792218	0.000309157	-2.6927e-09	-0.798538
108741310	chr1:108741310:G:A	1.4665e-83	-2.6927e-09	-2.19158	5.55428e-05	-2.6927e-09	-2.12599	8.19342e-05	-2.6927e-09	-2.12647
108741850	chr1:108741850:C:T	4.29758e-83	-2.6927e-09	-1.1164	0.000147259	-2.6927e-09	-1.15095	0.00021869	-2.6927e-09	-1.14473
108742011	chr1:108742011:T:C	3.78217e-83	-1.24415	-4.05126e-09	0.000114639	-1.40135	-4.05126e-09	0.000165216	-1.42514	-4.05126e-09
108742019	chr1:108742019:AG:A	1.47315e-83	-2.6927e-09	-2.18705	5.58646e-05	-2.6927e-09	-2.12021	8.23919e-05	-2.6927e-09	-2.1209
108742603	chr1:108742603:AACTGTGGCCG:A	1.69158e-83	-2.6927e-09	-2.04879	6.32069e-05	-2.6927e-09	-1.99673	9.3662e-05	-2.6927e-09	-1.9927
108743122	chr1:108743122:T:C	1.41762e-83	-2.6927e-09	-2.22548	5.16777e-05	-2.6927e-09	-2.19812	7.62765e-05	-2.6927e-09	-2.19802
108743155	chr1:108743155:G:A	1.10684e-84	-2.67562	-2.09991	5.41518e-06	-2.37115	-2.08279	7.90821e-06	-2.37947	-2.08501
108743203	chr1:108743203:A:G	1.35195e-83	-2.27291	-4.05126e-09	2.9987e-05	-2.74238	-4.05126e-09	4.30849e-05	-2.76922	-4.05126e-09
108743501	chr1:108743501:G:A	1.47315e-83	-2.6927e-09	-2.18705	5.58646e-05	-2.6927e-09	-2.12021	8.23919e-05	-2.6927e-09	-2.1209
108743721	chr1:108743721:G:T	2.05978e-83	-2.6927e-09	-1.85185	6.6018e-05	-2.6927e-09	-1.95322	9.73169e-05	-2.6927e-09	-1.95442
108743755	chr1:108743755:G:A	3.24254e-83	-2.6927e-09	-1.3981	8.80682e-05	-2.6927e-09	-1.66503	0.000130279	-2.6927e-09	-1.66271
108744238	chr1:108744238:T:C	1.47772e-83	-2.6927e-09	-2.18396	5.90118e-05	-2.6927e-09	-2.06541	8.7129e-05	-2.6927e-09	-2.065
108744510	chr1:108744510:T:G	1.55999e-83	-2.6927e-09	-2.12977	5.05197e-05	-2.6927e-09	-2.22078	7.46352e-05	-2.6927e-09	-2.21978
108746144	chr1:108746144:G:A	8.41835e-85	-2.8102	-2.23901	3.71483e-06	-2.59185	-2.23896	5.26031e-06	-2.6333	-2.2389
108746328	chr1:108746328:G:A	1.92573e-84	-2.03453	-2.18721	6.05569e-06	-2.12485	-2.21729	8.75578e-06	-2.14381	-2.21887
108746412	chr1:108746412:T:G	1.39855e-83	-2.6927e-09	-2.23902	4.9749e-05	-2.6927e-09	-2.23615	7.33974e-05	-2.6927e-09	-2.2365
108746614	chr1:108746614:C:A	2.66276e-84	-2.42879	-1.46889	5.64047e-06	-2.84984	-1.56334	8.327e-06	-2.85516	-1.55772
108746865	chr1:108746865:C:T	1.33976e-84	-2.34793	-2.23662	2.85613e-06	-2.85569	-2.23798	4.21923e-06	-2.85458	-2.23816
108747312	chr1:108747312:C:T	3.75907e-83	-2.6927e-09	-1.25028	0.000100361	-2.6927e-09	-1.53436	0.000148597	-2.6927e-09	-1.53115
108747589	chr1:108747589:G:C	1.13051e-84	-2.85431	-1.90006	4.72416e-06	-2.68944	-1.90101	6.92291e-06	-2.70203	-1.89552
108748127	chr1:108748127:CAACT:C	3.58998e-84	-1.39957	-2.19932	7.98527e-06	-1.8853	-2.18025	1.29076e-05	-1.79483	-2.17974
108748271	chr1:108748271:C:T	4.48057e-84	-2.6352	-0.742083	2.35087e-05	-2.31698	-0.668788	3.44619e-05	-2.32399	-0.668541
108748408	chr1:108748408:C:G	2.75494e-84	-2.30983	-1.55381	5.20368e-06	-2.85589	-1.63788	7.74458e-06	-2.85345	-1.63194
108748515	chr1:108748515:C:T	3.3972e-84	-1.42695	-2.22713	7.45895e-06	-1.91237	-2.22136	1.20356e-05	-1.8232	-2.22131
108748726	chr1:108748726:G:A	3.23864e-83	-2.6927e-09	-1.3993	8.79968e-05	-2.6927e-09	-1.66584	0.000130173	-2.6927e-09	-1.66353
108748948	chr1:108748948:A:G	1.5421e-84	-2.22495	-2.21895	2.9046e-06	-2.85168	-2.22517	4.32334e-06	-2.84257	-2.22579
108748959	chr1:108748959:T:C	5.68429e-84	-1.13071	-2.00862	1.1054e-05	-1.65882	-2.08153	1.80923e-05	-1.55819	-2.07871
108748986	chr1:108748986:G:A	1.41729e-83	-2.6927e-09	-2.22571	5.04045e-05	-2.6927e-09	-2.22306	7.45795e-05	-2.6927e-09	-2.22052
108749440	chr1:108749440:G:A	2.10815e-84	-2.64116	-1.49007	1.21615e-05	-2.31186	-1.333	1.77887e-05	-2.319	-1.33483
108749596	chr1:108749596:C:T	1.40569e-83	-2.6927e-09	-2.23393	4.9619e-05	-2.6927e-09	-2.23877	7.32386e-05	-2.6927e-09	-2.23867
108750030	chr1:108750030:T:C	1.10388e-84	-2.84698	-1.93123	4.12984e-06	-2.79508	-1.92982	6.11239e-06	-2.79761	-1.92447
108750389	chr1:108750389:A:G	4.34592e-83	-2.6927e-09	-1.10522	0.0001135	-2.6927e-09	-1.41134	0.00016811	-2.6927e-09	-1.40777
108750473	chr1:108750473:A:G	1.41496e-84	-2.31556	-2.21438	2.90471e-06	-2.85586	-2.22095	4.29771e-06	-2.8527	-2.22161
108750987	chr1:108750987:G:A	1.42748e-83	-2.6927e-09	-2.21854	5.00157e-05	-2.6927e-09	-2.23081	7.37675e-05	-2.6927e-09	-2.23147
108751345	chr1:108751345:C:T	1.5715e-84	-2.22855	-2.19645	2.96693e-06	-2.85196	-2.20366	4.41325e-06	-2.84316	-2.20461
108751391	chr1:108751391:G:A	1.40774e-83	-2.6927e-09	-2.23247	4.96093e-05	-2.6927e-09	-2.23896	7.32207e-05	-2.6927e-09	-2.23891
108751566	chr1:108751566:A:G	4.03907e-83	-2.6927e-09	-1.17844	7.96764e-05	-2.6927e-09	-1.76517	0.000117755	-2.6927e-09	-1.76378
108751855	chr1:108751855:G:T	1.4808e-84	-2.25637	-2.22809	2.87932e-06	-2.85374	-2.23184	4.27844e-06	-2.84654	-2.23226
108752530	chr1:108752530:C:T	9.45085e-84	-2.63093	-4.05126e-09	3.16738e-05	-2.68765	-4.05126e-09	4.61213e-05	-2.70111	-4.05126e-09
108752638	chr1:108752638:C:G	1.64686e-84	-2.56467	-1.8135	8.73568e-06	-2.18336	-1.79236	1.27395e-05	-2.19172	-1.79597
108753042	chr1:108753042:T:A	2.15404e-83	-2.6927e-09	-1.80711	8.25089e-05	-2.6927e-09	-1.73024	0.000122478	-2.6927e-09	-1.72446
108753333	chr1:108753333:TTA:T	1.5605e-84	-2.20987	-2.22217	2.90329e-06	-2.85004	-2.22726	4.32666e-06	-2.83978	-2.22781
108753349	chr1:108753349:A:G	3.36295e-84	-1.43678	-2.22744	7.54573e-06	-1.91045	-2.21171	1.21741e-05	-1.82179	-2.21128
108753472	chr1:108753472:A:G	7.95922e-83	-2.6927e-09	-0.500121	0.000199489	-2.6927e-09	-0.847381	0.000296324	-2.6927e-09	-0.840934
108753487	chr1:108753487:G:A	1.54772e-84	-2.2194	-2.22085	2.90432e-06	-2.85103	-2.22591	4.32512e-06	-2.84145	-2.2265
108754190	chr1:108754190:A:G	5.45188e-84	-1.02676	-2.15432	1.24038e-05	-1.49416	-2.13098	2.0348e-05	-1.39064	-2.12877
108754726	chr1:108754726:G:GTCTT	2.14942e-83	-2.6927e-09	-1.80926	8.22909e-05	-2.6927e-09	-1.73288	0.000122153	-2.6927e-09	-1.72711
108755634	chr1:108755634:T:C	1.48249e-84	-2.26192	-2.2214	2.89358e-06	-2.85419	-2.22646	4.29709e-06	-2.84743	-2.22702
108756831	chr1:108756831:C:G	1.475e-84	-2.2884	-2.19998	2.94968e-06	-2.85512	-2.20633	4.37299e-06	-2.84976	-2.20718
108757202	chr1:108757202:G:C	1.28165e-84	-2.57261	-2.05628	6.69579e-06	-2.19919	-2.04248	9.76935e-06	-2.20825	-2.04489
108757316	chr1:108757316:G:C	1.79282e-84	-2.09334	-2.19991	5.65818e-06	-2.18566	-2.22438	8.18681e-06	-2.20412	-2.22574
108757546	chr1:108757546:T:C	2.42638e-84	-2.32224	-1.6684	4.52667e-06	-2.85588	-1.77728	6.722e-06	-2.85373	-1.77327
108757556	chr1:108757556:C:T	2.54119e-83	-2.6927e-09	-1.64182	0.000105099	-2.6927e-09	-1.48824	0.000154857	-2.6927e-09	-1.48989
108757733	chr1:108757733:C:T	2.14061e-83	-2.6927e-09	-1.81336	8.1925e-05	-2.6927e-09	-1.73734	0.000121606	-2.6927e-09	-1.7316
108757819	chr1:108757819:T:A	1.33112e-83	-2.28843	-4.05126e-09	6.64089e-05	-1.94731	-4.05126e-09	0.000100045	-1.92676	-4.05126e-09
108757933	chr1:108757933:G:A	1.44244e-83	-2.6927e-09	-2.20812	4.98868e-05	-2.6927e-09	-2.23339	7.35802e-05	-2.6927e-09	-2.23401
108758079	chr1:108758079:G:C	3.54058e-84	-1.39998	-2.21277	7.8554e-06	-1.88384	-2.1981	1.2702e-05	-1.79282	-2.19781
108758120	chr1:108758120:C:T	1.50422e-84	-2.26501	-2.20375	2.94206e-06	-2.8544	-2.20963	4.36671e-06	-2.84795	-2.21043
108758184	chr1:108758184:A:G	4.38807e-84	-1.21789	-2.18026	9.01762e-06	-1.73235	-2.21161	1.47014e-05	-1.63407	-2.21038
108758252	chr1:108758252:A:G	2.24457e-84	-2.60192	-1.46661	1.26391e-05	-2.2452	-1.36115	1.84633e-05	-2.25297	-1.36363
108758358	chr1:108758358:A:G	2.38567e-83	-2.6927e-09	-1.70497	7.25804e-05	-2.6927e-09	-1.85845	0.000106714	-2.6927e-09	-1.86223
108758397	chr1:108758397:GC:G	1.02593e-84	-2.85387	-1.99757	3.95923e-06	-2.76619	-2.0009	5.85317e-06	-2.7691	-1.99631
108758437	chr1:108758437:TAGTC:T	1.25256e-84	-2.5974	-2.05445	6.44642e-06	-2.23893	-2.04068	9.41309e-06	-2.24717	-2.04311
108758628	chr1:108758628:G:C	1.44679e-84	-2.27748	-2.23021	2.87077e-06	-2.85518	-2.23339	4.25744e-06	-2.84995	-2.23377
108759141	chr1:108759141:C:T	1.50575e-84	-2.24854	-2.21921	2.90202e-06	-2.85339	-2.22435	4.31303e-06	-2.84579	-2.22495
108759248	chr1:108759248:T:A	7.54696e-84	-2.85589	-4.05126e-09	2.99136e-05	-2.74483	-4.05126e-09	4.35936e-05	-2.75748	-4.05126e-09
108759363	chr1:108759363:G:T	2.14942e-83	-2.6927e-09	-1.80926	8.22909e-05	-2.6927e-09	-1.73288	0.000122153	-2.6927e-09	-1.72711
108759418	chr1:108759418:A:G	3.56933e-83	-2.6927e-09	-1.30207	9.60363e-05	-2.6927e-09	-1.57842	0.000142168	-2.6927e-09	-1.57538
108759461	chr1:108759461:G:A	3.92578e-84	-2.28085	-1.22862	6.99976e-06	-2.8554	-1.34187	1.04754e-05	-2.8506	-1.33276
108759858	chr1:108759858:A:G	3.77019e-83	-2.6927e-09	-1.24733	9.45711e-05	-2.6927e-09	-1.59379	0.000140088	-2.6927e-09	-1.59012
108760449	chr1:108760449:TTA:T	1.77381e-83	-2.6927e-09	-2.00132	6.02126e-05	-2.6927e-09	-2.04526	8.87269e-05	-2.6927e-09	-2.04683
108760685	chr1:108760685:A:G	1.56418e-84	-2.19823	-2.23144	2.91772e-06	-2.84938	-2.22296	4.35699e-06	-2.83869	-2.22192
108760832	chr1:108760832:A:C	3.32287e-83	-2.6927e-09	-1.37362	0.000161797	-2.6927e-09	-1.0568	0.000240411	-2.6927e-09	-1.05004
108760952	chr1:108760952:G:A	1.40284e-83	-2.6927e-09	-2.23595	5.04013e-05	-2.6927e-09	-2.22313	7.43242e-05	-2.6927e-09	-2.22395
108760964	chr1:108760964:C:T	1.6256e-83	-2.6927e-09	-2.08857	6.59156e-05	-2.6927e-09	-1.95477	9.67786e-05	-2.6927e-09	-1.95996
108761052	chr1:108761052:C:T	1.41051e-83	-2.6927e-09	-2.2305	4.99919e-05	-2.6927e-09	-2.23128	7.37347e-05	-2.6927e-09	-2.23191
108761186	chr1:108761186:G:A	1.46443e-84	-2.27262	-2.22294	2.88962e-06	-2.85473	-2.22729	4.28795e-06	-2.84873	-2.22785
108761326	chr1:108761326:TTAGTA:T	4.66837e-84	-1.20409	-2.13214	9.37145e-06	-1.73069	-2.17478	1.52775e-05	-1.6331	-2.1729
108761733	chr1:108761733:G:A	3.29987e-84	-1.44458	-2.23858	7.37157e-06	-1.91325	-2.23226	1.18909e-05	-1.82459	-2.23202
108761743	chr1:108761743:T:A	1.68483e-83	-2.6927e-09	-2.05279	6.53951e-05	-2.6927e-09	-1.96269	9.64102e-05	-2.6927e-09	-1.96378
108762380	chr1:108762380:G:T	4.6059e-84	-1.1852	-2.16449	1.05386e-05	-1.6412	-2.1469	1.71833e-05	-1.54354	-2.14491
108762718	chr1:108762718:T:C	5.24052e-83	-2.6927e-09	-0.918032	0.000170807	-2.6927e-09	-1.00261	0.000251294	-2.6927e-09	-1.00576
108762769	chr1:108762769:G:A	4.80597e-84	-1.18641	-2.12077	9.60538e-06	-1.71487	-2.16595	1.56716e-05	-1.61656	-2.16398
108763054	chr1:108763054:A:C	3.32032e-83	-2.6927e-09	-1.37439	8.98259e-05	-2.6927e-09	-1.64527	0.000132876	-2.6927e-09	-1.64297
108763518	chr1:108763518:A:T	1.40513e-83	-2.6927e-09	-2.23432	5.13471e-05	-2.6927e-09	-2.20453	7.57612e-05	-2.6927e-09	-2.2048
108763638	chr1:108763638:C:T	1.58397e-83	-2.6927e-09	-2.11452	5.44662e-05	-2.6927e-09	-2.14556	8.02971e-05	-2.6927e-09	-2.14665
108763714	chr1:108763714:T:C	1.60838e-84	-2.188	-2.21381	2.93125e-06	-2.84821	-2.21951	4.37264e-06	-2.8368	-2.22022
108763809	chr1:108763809:C:T	3.11859e-83	-2.6927e-09	-1.43707	8.52766e-05	-2.6927e-09	-1.69724	0.00012613	-2.6927e-09	-1.69507
108763937	chr1:108763937:T:G	4.48228e-84	-1.20721	-2.1697	9.20204e-06	-1.72054	-2.20318	1.50108e-05	-1.62186	-2.20175
108764263	chr1:108764263:G:T	2.62673e-84	-2.63264	-1.27866	1.45806e-05	-2.29647	-1.16698	2.1287e-05	-2.30444	-1.16986
108764444	chr1:108764444:T:C	1.05578e-84	-2.85285	-1.96991	4.03754e-06	-2.77188	-1.97563	5.97067e-06	-2.77459	-1.97094
108764494	chr1:108764494:A:G	1.47772e-83	-2.6927e-09	-2.18396	5.90118e-05	-2.6927e-09	-2.06541	8.7129e-05	-2.6927e-09	-2.065
108764758	chr1:108764758:C:T	1.43114e-83	-2.6927e-09	-2.21598	4.96071e-05	-2.6927e-09	-2.23901	7.32133e-05	-2.6927e-09	-2.23901
108764930	chr1:108764930:G:A	1.43647e-83	-2.6927e-09	-2.21226	4.96106e-05	-2.6927e-09	-2.23894	7.32163e-05	-2.6927e-09	-2.23897
108765073	chr1:108765073:G:A	4.33557e-84	-1.25833	-2.15186	8.85577e-06	-1.77227	-2.1898	1.44096e-05	-1.67634	-2.18815
108765717	chr1:108765717:C:T	1.51741e-84	-2.2388	-2.22123	2.90436e-06	-2.85263	-2.2243	4.31969e-06	-2.84435	-2.22486
108765822	chr1:108765822:C:G	1.39963e-83	-2.6927e-09	-2.23824	4.98031e-05	-2.6927e-09	-2.23507	7.34812e-05	-2.6927e-09	-2.23536
108765842	chr1:108765842:C:T	1.5313e-84	-2.22393	-2.22699	2.90534e-06	-2.85064	-2.22595	4.32775e-06	-2.84101	-2.22634
108765976	chr1:108765976:C:A	2.05778e-83	-2.6927e-09	-1.85283	7.85053e-05	-2.6927e-09	-1.77998	0.0001165	-2.6927e-09	-1.7745
108766068	chr1:108766068:A:G	1.3988e-83	-2.6927e-09	-2.23884	4.97644e-05	-2.6927e-09	-2.23584	7.3422e-05	-2.6927e-09	-2.23616
108766160	chr1:108766160:A:C	3.09203e-83	-2.6927e-09	-1.44562	8.46992e-05	-2.6927e-09	-1.70404	0.000125277	-2.6927e-09	-1.70186
108766192	chr1:108766192:G:A	3.62933e-84	-1.35887	-2.22912	8.14137e-06	-1.83152	-2.21467	1.31951e-05	-1.73835	-2.21419
108766227	chr1:108766227:CT:C	2.95352e-83	-2.6927e-09	-1.49145	8.15393e-05	-2.6927e-09	-1.74206	0.000120597	-2.6927e-09	-1.73993
108766540	chr1:108766540:A:G	1.25907e-84	-2.61965	-2.02701	6.39412e-06	-2.27358	-2.01418	9.33503e-06	-2.28158	-2.01704
108767530	chr1:108767530:T:C	4.55647e-84	-2.63757	-0.722916	1.0258e-05	-2.78217	-1.03292	1.47426e-05	-2.80876	-1.03288
108767560	chr1:108767560:T:C	1.5313e-84	-2.24118	-2.20974	2.93204e-06	-2.85297	-2.21448	4.35863e-06	-2.84496	-2.21528
108767736	chr1:108767736:A:G	1.39976e-83	-2.6927e-09	-2.23815	4.96736e-05	-2.6927e-09	-2.23767	7.32961e-05	-2.6927e-09	-2.23788
108767925	chr1:108767925:A:C	4.27244e-83	-2.6927e-09	-1.12227	0.0001351	-2.6927e-09	-1.23713	0.000199146	-2.6927e-09	-1.23835
108768002	chr1:108768002:CTG:C	7.57186e-84	-2.8526	-4.05126e-09	2.67694e-05	-2.85588	-4.05126e-09	3.95136e-05	-2.85574	-4.05126e-09
108768521	chr1:108768521:C:T	3.30201e-84	-1.93996	-1.74255	2.50412e-05	-1.3094	-1.61321	3.62794e-05	-1.32386	-1.61728
108768665	chr1:108768665:G:A	1.92873e-83	-2.6927e-09	-1.91759	6.80608e-05	-2.6927e-09	-1.92274	0.000100721	-2.6927e-09	-1.92003
108768762	chr1:108768762:T:C	3.06797e-84	-1.52095	-2.23507	6.87179e-06	-1.98358	-2.23214	1.10599e-05	-1.89695	-2.23211
108768786	chr1:108768786:T:C	7.56913e-84	-2.85296	-4.05126e-09	2.89658e-05	-2.77703	-4.05126e-09	4.2299e-05	-2.78763	-4.05126e-09
108768879	chr1:108768879:T:G	1.43347e-84	-2.59972	-1.91722	7.39495e-06	-2.24074	-1.90161	1.07861e-05	-2.24899	-1.90514
108769032	chr1:108769032:A:G	1.62522e-83	-2.6927e-09	-2.08881	5.56925e-05	-2.6927e-09	-2.1233	8.21198e-05	-2.6927e-09	-2.12421
108769162	chr1:108769162:C:T	4.2056e-84	-2.25157	-1.18905	7.2698e-06	-2.85416	-1.30526	1.08985e-05	-2.8474	-1.29636
108769234	chr1:108769234:G:T	4.24967e-84	-2.22564	-1.20455	7.16356e-06	-2.85264	-1.3215	1.07551e-05	-2.84433	-1.31269
108769557	chr1:108769557:G:A	1.42161e-83	-2.6927e-09	-2.22266	4.9625e-05	-2.6927e-09	-2.23865	7.32416e-05	-2.6927e-09	-2.23863
108769809	chr1:108769809:A:G	2.54699e-84	-1.82541	-2.11672	4.54945e-06	-2.41818	-2.20996	6.85864e-06	-2.39701	-2.20987
108769874	chr1:108769874:C:T	1.14144e-84	-2.84964	-1.8951	4.2927e-06	-2.78526	-1.90097	6.35477e-06	-2.78775	-1.89543
108770056	chr1:108770056:A:G	1.57336e-84	-2.19845	-2.22537	2.90138e-06	-2.84804	-2.22991	4.32924e-06	-2.8366	-2.2304
108770255	chr1:108770255:A:G	1.97749e-84	-2.00527	-2.18994	6.22249e-06	-2.09659	-2.21838	8.99189e-06	-2.11604	-2.22003
108770377	chr1:108770377:C:T	3.09319e-83	-1.44525	-4.05126e-09	9.35277e-05	-1.60488	-4.05126e-09	0.000135159	-1.62594	-4.05126e-09
108770494	chr1:108770494:CT:C	1.45696e-84	-2.2962	-2.20449	2.91756e-06	-2.85565	-2.21675	4.32764e-06	-2.85157	-2.21579
108770625	chr1:108770625:G:A	1.48779e-84	-2.25174	-2.228	2.88002e-06	-2.85369	-2.23165	4.27974e-06	-2.84641	-2.23209
108770774	chr1:108770774:TG:T	1.45738e-84	-2.26368	-2.23671	2.85959e-06	-2.85422	-2.23824	4.24809e-06	-2.84754	-2.23838
108770882	chr1:108770882:C:T	1.45821e-84	-2.30817	-2.19166	2.94904e-06	-2.85586	-2.20581	4.37125e-06	-2.8527	-2.20464
108770923	chr1:108770923:TG:T	1.51307e-83	-2.6927e-09	-2.16031	5.62202e-05	-2.6927e-09	-2.11387	8.3152e-05	-2.6927e-09	-2.11172
108771026	chr1:108771026:A:C	1.47605e-84	-2.25305	-2.23462	2.86508e-06	-2.85359	-2.23696	4.25894e-06	-2.84619	-2.23718
108771221	chr1:108771221:G:A	5.4678e-83	-0.875576	-4.05126e-09	0.000219619	-0.751247	-4.05126e-09	0.00034549	-0.687425	-4.05126e-09
108773041	chr1:108773041:G:A	3.25529e-83	-2.6927e-09	-1.39417	0.000157228	-2.6927e-09	-1.08545	0.000233572	-2.6927e-09	-1.0789
108773447	chr1:108773447:A:G	3.08182e-83	-2.6927e-09	-1.44893	8.47417e-05	-2.6927e-09	-1.70353	0.000125334	-2.6927e-09	-1.7014
108773538	chr1:108773538:G:A	7.78471e-84	-2.82488	-4.05126e-09	3.78506e-05	-2.5095	-4.05126e-09	5.58341e-05	-2.51	-4.05126e-09
108773543	chr1:108773543:T:C	3.09695e-83	-2.6927e-09	-1.44403	8.50709e-05	-2.6927e-09	-1.69966	0.000125823	-2.6927e-09	-1.69751
108773772	chr1:108773772:A:C	1.31827e-84	-2.61431	-1.98641	6.7512e-06	-2.26355	-1.96988	9.85581e-06	-2.2716	-1.97273
108774281	chr1:108774281:TACAGTTGTTTTTAGAATTAA:T	2.25742e-83	-2.6927e-09	-1.76023	7.85217e-05	-2.6927e-09	-1.77977	0.000118028	-2.6927e-09	-1.76146
108774560	chr1:108774560:C:T	1.32492e-84	-2.59846	-1.99722	6.84636e-06	-2.23816	-1.98127	9.98945e-06	-2.24679	-1.98406
108774974	chr1:108774974:TCTAC:T	6.80718e-84	-2.75332	-0.205744	1.48498e-05	-2.6934	-0.75175	2.08984e-05	-2.7386	-0.754111
108775337	chr1:108775337:C:T	1.96281e-84	-2.3758	-1.82686	4.68861e-06	-2.74351	-1.8545	7.1648e-06	-2.71134	-1.85187
108775710	chr1:108775710:C:T	1.40682e-83	-2.6927e-09	-2.23312	5.01991e-05	-2.6927e-09	-2.22715	7.40277e-05	-2.6927e-09	-2.22795
108776183	chr1:108776183:C:T	3.72496e-84	-2.27343	-1.28855	6.62854e-06	-2.85519	-1.39656	9.91771e-06	-2.84998	-1.38809
108777306	chr1:108777306:A:G	4.77506e-84	-1.15324	-2.16039	9.67263e-06	-1.67693	-2.19691	1.58051e-05	-1.5767	-2.19536
108777768	chr1:108777768:T:C	1.49778e-84	-2.24232	-2.23074	2.8751e-06	-2.85299	-2.23406	4.2758e-06	-2.845	-2.23442
108778306	chr1:108778306:T:G	1.50989e-84	-2.23494	-2.23006	2.87817e-06	-2.85248	-2.2335	4.28216e-06	-2.84405	-2.23388
108778623	chr1:108778623:G:A	3.06257e-84	-2.30016	-1.45763	5.72154e-06	-2.85586	-1.54304	8.52852e-06	-2.85272	-1.53625
108778722	chr1:108778722:A:T	1.53247e-84	-2.22403	-2.22613	2.88831e-06	-2.85194	-2.23054	4.29884e-06	-2.84304	-2.23101
108778735	chr1:108778735:T:C	1.45467e-84	-2.27303	-2.22923	2.87324e-06	-2.85481	-2.23289	4.26382e-06	-2.84894	-2.23328
108778830	chr1:108778830:C:T	3.07778e-83	-2.6927e-09	-1.45024	8.46371e-05	-2.6927e-09	-1.70477	0.00012518	-2.6927e-09	-1.70264
108778862	chr1:108778862:T:A	1.53926e-84	-2.2165	-2.22923	2.88373e-06	-2.85117	-2.23289	4.2949e-06	-2.84168	-2.23328
108778912	chr1:108778912:A:G	3.09449e-83	-2.6927e-09	-1.44483	8.50004e-05	-2.6927e-09	-1.70049	0.000125719	-2.6927e-09	-1.69834
108778993	chr1:108778993:T:C	1.54047e-84	-2.22145	-2.2235	2.8973e-06	-2.85131	-2.22806	4.31401e-06	-2.84193	-2.22859
108779202	chr1:108779202:G:T	1.50288e-84	-2.24045	-2.2292	2.87855e-06	-2.85299	-2.23286	4.28072e-06	-2.84501	-2.23326
108779674	chr1:108779674:A:C	8.34599e-84	-2.75526	-4.05126e-09	6.86797e-05	-1.91369	-4.05126e-09	9.96043e-05	-1.93118	-4.05126e-09
108780202	chr1:108780202:T:G	8.3684e-84	-2.75257	-4.05126e-09	2.81118e-05	-2.80695	-4.05126e-09	4.16776e-05	-2.80242	-4.05126e-09
108780367	chr1:108780367:G:A	1.4997e-84	-2.24136	-2.23042	2.87533e-06	-2.85305	-2.23393	4.27587e-06	-2.84512	-2.23428
108780653	chr1:108780653:G:A	1.66734e-84	-2.13393	-2.23188	2.90434e-06	-2.84249	-2.23444	4.34582e-06	-2.82836	-2.23481
108780879	chr1:108780879:A:G	9.72771e-85	-2.69329	-2.21136	6.324e-06	-2.07228	-2.22651	9.22189e-06	-2.0857	-2.22511
108780998	chr1:108780998:C:T	1.14644e-84	-2.85288	-1.8875	4.37031e-06	-2.77305	-1.89526	6.4694e-06	-2.77577	-1.88953
108781441	chr1:108781441:A:G	1.78548e-83	-2.6927e-09	-1.99477	6.99497e-05	-2.6927e-09	-1.89537	0.000103099	-2.6927e-09	-1.8967
108781595	chr1:108781595:G:A	1.26047e-84	-2.72299	-1.92256	4.01887e-06	-2.6737	-2.07844	5.9763e-06	-2.66433	-2.08026
108781598	chr1:108781598:A:T	1.12785e-84	-2.85264	-1.90409	4.30992e-06	-2.77431	-1.90791	6.37964e-06	-2.77701	-1.90227
108781645	chr1:108781645:T:G	1.51557e-83	-2.6927e-09	-2.15866	5.63372e-05	-2.6927e-09	-2.11179	8.33265e-05	-2.6927e-09	-2.10962
108781962	chr1:108781962:T:C	1.51508e-84	-2.27194	-2.18963	2.95703e-06	-2.85501	-2.20395	4.39358e-06	-2.84949	-2.20275
108781969	chr1:108781969:C:T	4.31534e-84	-1.19191	-2.22295	9.98679e-06	-1.63271	-2.20917	1.62746e-05	-1.53452	-2.20826
108782072	chr1:108782072:A:G	4.16472e-84	-2.62987	-0.820515	2.18918e-05	-2.30018	-0.756846	3.20876e-05	-2.30731	-0.756612
108782148	chr1:108782148:T:TG	2.04014e-83	-2.6927e-09	-1.86143	7.74319e-05	-2.6927e-09	-1.79374	0.000114892	-2.6927e-09	-1.7884
108782406	chr1:108782406:T:C	3.69607e-84	-1.33118	-2.23859	8.18599e-06	-1.80828	-2.23244	1.32725e-05	-1.71451	-2.23219
108782814	chr1:108782814:T:C	1.99544e-84	-2.46148	-1.72469	4.36958e-06	-2.84727	-1.8212	6.42783e-06	-2.85414	-1.81761
108782963	chr1:108782963:C:T	3.71609e-83	-2.6927e-09	-1.26178	0.000118539	-2.6927e-09	-1.3679	0.000174838	-2.6927e-09	-1.36853
108784374	chr1:108784374:T:C	1.33216e-84	-2.36587	-2.22436	2.88785e-06	-2.85502	-2.22761	4.25739e-06	-2.85545	-2.22829
108784442	chr1:108784442:C:T	1.41354e-83	-2.6927e-09	-2.22835	4.97736e-05	-2.6927e-09	-2.23566	7.34545e-05	-2.6927e-09	-2.23572
108784492	chr1:108784492:T:C	1.14602e-84	-2.85385	-1.8869	4.41624e-06	-2.76703	-1.89082	6.53633e-06	-2.76996	-1.88505
108784586	chr1:108784586:C:T	4.93296e-84	-1.12327	-2.15783	9.90178e-06	-1.65555	-2.19488	1.61967e-05	-1.55425	-2.19333
108784677	chr1:108784677:AC:A	1.41219e-83	-2.6927e-09	-2.22931	4.99635e-05	-2.6927e-09	-2.23185	7.36939e-05	-2.6927e-09	-2.23247
108784720	chr1:108784720:TC:T	1.16526e-84	-2.85353	-1.87056	4.48732e-06	-2.76878	-1.87311	6.64293e-06	-2.77178	-1.86706
108784785	chr1:108784785:A:G	3.07778e-83	-2.6927e-09	-1.45024	8.46371e-05	-2.6927e-09	-1.70477	0.00012518	-2.6927e-09	-1.70264
108784923	chr1:108784923:G:A	1.47232e-84	-2.25893	-2.23127	2.87063e-06	-2.85414	-2.23448	4.26407e-06	-2.84735	-2.23481
108785012	chr1:108785012:C:T	7.57549e-84	-2.85212	-4.05126e-09	2.77002e-05	-2.8217	-4.05126e-09	4.08804e-05	-2.82174	-4.05126e-09
108785240	chr1:108785240:G:A	1.48488e-84	-2.25298	-2.22873	2.87724e-06	-2.85382	-2.23249	4.27529e-06	-2.84664	-2.23289
108785456	chr1:108785456:G:A	1.39863e-83	-2.6927e-09	-2.23896	5.18568e-05	-2.6927e-09	-2.19466	7.65403e-05	-2.6927e-09	-2.19457
108785640	chr1:108785640:C:T	3.46349e-84	-1.9139	-1.72086	2.62257e-05	-1.27924	-1.59717	3.79824e-05	-1.29398	-1.60129
108786339	chr1:108786339:G:A	3.07778e-83	-2.6927e-09	-1.45024	8.46371e-05	-2.6927e-09	-1.70477	0.00012518	-2.6927e-09	-1.70264
108786501	chr1:108786501:C:T	3.69848e-84	-1.9035	-1.66562	2.82843e-05	-1.26242	-1.53841	4.09953e-05	-1.27633	-1.54261
108786645	chr1:108786645:G:C	1.02407e-83	-2.55067	-4.05126e-09	2.67712e-05	-2.85581	-4.05126e-09	3.95195e-05	-2.85559	-4.05126e-09
108787394	chr1:108787394:G:A	1.4782e-84	-2.25831	-2.22791	2.8796e-06	-2.85393	-2.23156	4.2783e-06	-2.84685	-2.23198
108787735	chr1:108787735:T:C	1.49759e-84	-2.24845	-2.22473	2.88621e-06	-2.85352	-2.22968	4.28957e-06	-2.84601	-2.23019
108788114	chr1:108788114:G:A	1.41402e-83	-2.6927e-09	-2.22801	4.98588e-05	-2.6927e-09	-2.23395	7.35463e-05	-2.6927e-09	-2.23447
108788672	chr1:108788672:T:C	3.07778e-83	-2.6927e-09	-1.45024	8.46371e-05	-2.6927e-09	-1.70477	0.00012518	-2.6927e-09	-1.70264
108788836	chr1:108788836:C:T	1.33182e-83	-2.28791	-4.05126e-09	3.14547e-05	-2.69459	-4.05126e-09	4.62224e-05	-2.69892	-4.05126e-09
108789097	chr1:108789097:A:T	1.44569e-84	-2.28045	-2.228	2.87538e-06	-2.85512	-2.23183	4.26474e-06	-2.84974	-2.23227
108789262	chr1:108789262:C:T	2.15398e-83	-2.6927e-09	-1.80714	8.25194e-05	-2.6927e-09	-1.73011	0.000122494	-2.6927e-09	-1.72433
108789532	chr1:108789532:CT:C	1.47917e-84	-2.28951	-2.19604	2.94e-06	-2.85554	-2.20919	4.36321e-06	-2.8511	-2.20808
108790152	chr1:108790152:C:A	3.66734e-84	-1.34191	-2.23566	8.1729e-06	-1.81706	-2.22526	1.3249e-05	-1.72354	-2.22492
108790673	chr1:108790673:C:T	1.91003e-83	-2.6927e-09	-1.92733	7.50038e-05	-2.6927e-09	-1.8256	0.000111338	-2.6927e-09	-1.81982
108790954	chr1:108790954:T:C	1.46619e-84	-2.26618	-2.22819	2.87581e-06	-2.85449	-2.23232	4.26965e-06	-2.84812	-2.23273
108791705	chr1:108791705:A:C	2.12975e-84	-2.58911	-1.53192	1.18938e-05	-2.22553	-1.4416	1.73786e-05	-2.23326	-1.44388
108791924	chr1:108791924:T:C	1.09303e-84	-2.85391	-1.93418	4.21168e-06	-2.76668	-1.9386	6.23182e-06	-2.76963	-1.93309
108791983	chr1:108791983:T:C	1.46823e-84	-2.29451	-2.19847	2.93452e-06	-2.85566	-2.21094	4.3534e-06	-2.85157	-2.20987
108792740	chr1:108792740:C:T	1.45869e-84	-2.2709	-2.2286	2.87491e-06	-2.85474	-2.23238	4.26683e-06	-2.84873	-2.23279
108793030	chr1:108793030:T:C	3.07778e-83	-2.6927e-09	-1.45024	8.46371e-05	-2.6927e-09	-1.70477	0.00012518	-2.6927e-09	-1.70264
108793068	chr1:108793068:C:T	1.42505e-83	-2.6927e-09	-2.22025	4.97878e-05	-2.6927e-09	-2.23537	7.3443e-05	-2.6927e-09	-2.23588
108793098	chr1:108793098:CTT:C	1.69894e-84	-2.35786	-1.98917	3.4342e-06	-2.8553	-2.05406	5.0794e-06	-2.85526	-2.05193
108793422	chr1:108793422:A:G	1.40307e-83	-2.6927e-09	-2.23579	5.04511e-05	-2.6927e-09	-2.22214	7.43878e-05	-2.6927e-09	-2.2231
108793606	chr1:108793606:C:T	2.14446e-83	-2.6927e-09	-1.81157	8.20975e-05	-2.6927e-09	-1.73523	0.000121864	-2.6927e-09	-1.72948
108793733	chr1:108793733:G:A	3.71609e-83	-2.6927e-09	-1.26178	0.000118539	-2.6927e-09	-1.3679	0.000174838	-2.6927e-09	-1.36853
108793789	chr1:108793789:G:A	5.25612e-84	-1.04526	-2.17238	1.04512e-05	-1.59109	-2.20534	1.71372e-05	-1.4872	-2.20393
108793901	chr1:108793901:C:T	1.49862e-84	-2.24483	-2.22766	2.88096e-06	-2.85326	-2.23176	4.28325e-06	-2.84549	-2.23219
108794120	chr1:108794120:A:G	9.14e-84	-2.66438	-4.05126e-09	2.81744e-05	-2.80473	-4.05126e-09	4.13268e-05	-2.81088	-4.05126e-09
108794146	chr1:108794146:T:G	1.46904e-84	-2.26325	-2.22918	2.87389e-06	-2.85434	-2.23314	4.26773e-06	-2.84778	-2.23353
108794364	chr1:108794364:T:A	1.14253e-84	-2.8529	-1.89089	4.38273e-06	-2.77254	-1.89293	6.48765e-06	-2.77538	-1.8871
108794439	chr1:108794439:T:C	1.47579e-84	-2.26486	-2.22299	2.88824e-06	-2.85438	-2.22812	4.2882e-06	-2.84787	-2.22865
108794688	chr1:108794688:G:C	1.76434e-83	-2.6927e-09	-2.00667	6.937e-05	-2.6927e-09	-1.90369	0.00010228	-2.6927e-09	-1.90467
108794698	chr1:108794698:C:T	1.45359e-83	-2.6927e-09	-2.20042	5.07867e-05	-2.6927e-09	-2.21551	7.48633e-05	-2.6927e-09	-2.21672
108795347	chr1:108795347:T:C	3.15924e-83	-2.6927e-09	-1.42412	8.64936e-05	-2.6927e-09	-1.68307	0.000127931	-2.6927e-09	-1.6809
108795625	chr1:108795625:C:T	7.57065e-84	-2.85276	-4.05126e-09	2.67698e-05	-2.85587	-4.05126e-09	3.95151e-05	-2.85571	-4.05126e-09
108796026	chr1:108796026:C:T	3.07778e-83	-2.6927e-09	-1.45024	8.46371e-05	-2.6927e-09	-1.70477	0.00012518	-2.6927e-09	-1.70264
108796036	chr1:108796036:T:G	3.76239e-83	-2.6927e-09	-1.2494	9.44121e-05	-2.6927e-09	-1.59547	0.000139853	-2.6927e-09	-1.5918
108796299	chr1:108796299:A:G	3.02581e-83	-2.6927e-09	-1.46727	8.34605e-05	-2.6927e-09	-1.71877	0.000123436	-2.6927e-09	-1.71666
108796764	chr1:108796764:T:C	1.40207e-83	-2.6927e-09	-2.2365	5.03785e-05	-2.6927e-09	-2.22358	7.42818e-05	-2.6927e-09	-2.22452
108797489	chr1:108797489:G:A	1.62897e-84	-2.38391	-2.00518	3.60746e-06	-2.8531	-2.00704	5.3229e-06	-2.85589	-2.00448
108797498	chr1:108797498:TG:T	3.59364e-84	-1.73021	-1.86766	4.8743e-06	-2.74178	-1.81738	7.46801e-06	-2.70578	-1.81598
108797514	chr1:108797514:G:A	1.40015e-83	-2.6927e-09	-2.23787	4.9615e-05	-2.6927e-09	-2.23885	7.32355e-05	-2.6927e-09	-2.23871
108797805	chr1:108797805:G:A	2.74079e-84	-1.66817	-2.20062	2.2042e-05	-0.93657	-2.11362	3.19884e-05	-0.951341	-2.11567
108797982	chr1:108797982:C:T	1.36239e-84	-2.37033	-2.19747	2.94098e-06	-2.85442	-2.20998	4.33949e-06	-2.85575	-2.20888
108798084	chr1:108798084:T:A	2.08714e-83	-2.6927e-09	-1.83866	7.97033e-05	-2.6927e-09	-1.76483	0.00011829	-2.6927e-09	-1.75925
108798565	chr1:108798565:G:A	1.458e-84	-2.50979	-1.99018	7.96299e-06	-2.09612	-1.97221	1.161e-05	-2.10547	-1.97505
108798669	chr1:108798669:C:T	1.12098e-84	-2.85236	-1.91047	4.32477e-06	-2.77552	-1.90327	6.40252e-06	-2.77841	-1.89729
108799026	chr1:108799026:T:G	1.49935e-84	-2.51132	-1.96068	8.13748e-06	-2.10029	-1.94637	1.18637e-05	-2.10961	-1.9493
108799080	chr1:108799080:T:G	1.83043e-83	-2.6927e-09	-1.9699	7.09731e-05	-2.6927e-09	-1.88084	0.000105328	-2.6927e-09	-1.87531
108799150	chr1:108799150:G:T	3.59009e-84	-1.38704	-2.21182	7.98279e-06	-1.86928	-2.19657	1.29157e-05	-1.77771	-2.19624
108799370	chr1:108799370:A:G	1.88329e-83	-2.6927e-09	-1.94143	6.69395e-05	-2.6927e-09	-1.93935	9.91631e-05	-2.6927e-09	-1.93562
108799673	chr1:108799673:G:A	1.21004e-84	-2.62675	-2.05964	8.04097e-06	-1.92383	-2.13476	1.17467e-05	-1.93835	-2.13046
108799758	chr1:108799758:A:G	1.36397e-84	-2.36684	-2.19979	2.93489e-06	-2.85458	-2.21189	4.33132e-06	-2.85569	-2.21082
108799786	chr1:108799786:G:A	2.14942e-83	-2.6927e-09	-1.80926	8.22909e-05	-2.6927e-09	-1.73288	0.000122153	-2.6927e-09	-1.72711
108800094	chr1:108800094:A:G	1.36696e-84	-2.35898	-2.20547	2.91966e-06	-2.85496	-2.21671	4.31088e-06	-2.8555	-2.21575
108800120	chr1:108800120:C:G	8.70396e-84	-2.71326	-4.05126e-09	2.71876e-05	-2.84038	-4.05126e-09	3.99958e-05	-2.84361	-4.05126e-09
108800572	chr1:108800572:T:C	2.68077e-84	-1.70467	-2.18626	2.12551e-05	-0.987953	-2.09859	3.0845e-05	-1.00267	-2.10074
108800804	chr1:108800804:A:G	1.40045e-84	-2.33667	-2.20358	2.92214e-06	-2.85567	-2.21516	4.32139e-06	-2.85465	-2.21416
108800851	chr1:108800851:G:A	3.52135e-84	-2.35846	-1.25973	6.82908e-06	-2.85484	-1.36711	1.01589e-05	-2.85557	-1.35847
108800924	chr1:108800924:T:C	3.69541e-83	-2.6927e-09	-1.26736	0.000117977	-2.6927e-09	-1.37265	0.00017401	-2.6927e-09	-1.37328
108801219	chr1:108801219:A:G	3.55496e-84	-2.33312	-1.27557	6.72237e-06	-2.85567	-1.38203	1.00177e-05	-2.85462	-1.37342
108802254	chr1:108802254:G:A	1.54721e-84	-2.25165	-2.18894	2.96577e-06	-2.8537	-2.20231	4.41446e-06	-2.84642	-2.20108
108802300	chr1:108802300:G:A	1.50387e-84	-2.27661	-2.19239	2.95098e-06	-2.85516	-2.20584	4.38341e-06	-2.84989	-2.20467
108802362	chr1:108802362:A:G	1.2228e-84	-2.85185	-1.82404	4.61672e-06	-2.77953	-1.83393	6.83904e-06	-2.78198	-1.82776
108802418	chr1:108802418:T:A	4.62586e-83	-2.6927e-09	-1.04279	0.000150767	-2.6927e-09	-1.12741	0.000221761	-2.6927e-09	-1.13079
108802729	chr1:108802729:A:G	2.03011e-83	-2.6927e-09	-1.86636	7.73218e-05	-2.6927e-09	-1.79517	0.000114735	-2.6927e-09	-1.78976
108803093	chr1:108803093:G:T	4.33775e-84	-2.23126	-1.17842	7.39961e-06	-2.85293	-1.28878	1.11086e-05	-2.84484	-1.27983
108803110	chr1:108803110:G:A	1.80599e-83	-2.6927e-09	-1.98334	5.28793e-05	-2.6927e-09	-2.17513	7.78147e-05	-2.6927e-09	-2.17806
108803302	chr1:108803302:C:T	2.40242e-84	-1.82464	-2.17592	1.84773e-05	-1.14511	-2.08149	2.68337e-05	-1.15884	-2.08389
108803529	chr1:108803529:T:C	1.48932e-84	-2.29007	-2.18865	2.95956e-06	-2.85554	-2.20256	4.39267e-06	-2.85111	-2.20134
108803544	chr1:108803544:A:G	1.5013e-84	-2.27986	-2.19084	2.95267e-06	-2.85527	-2.20516	4.38491e-06	-2.85022	-2.204
108803551	chr1:108803551:C:T	7.55482e-84	-2.85485	-4.05126e-09	2.89844e-05	-2.77639	-4.05126e-09	4.29296e-05	-2.77283	-4.05126e-09
108803777	chr1:108803777:C:T	6.19097e-83	-2.6927e-09	-0.75136	0.000206358	-2.6927e-09	-0.81353	0.00031791	-2.6927e-09	-0.77062
108803796	chr1:108803796:G:A	1.54293e-84	-2.24579	-2.19757	2.94467e-06	-2.85364	-2.20951	4.38276e-06	-2.84631	-2.2084
108803918	chr1:108803918:C:T	1.23277e-84	-2.49404	-2.17374	6.36013e-06	-2.07189	-2.2212	9.31701e-06	-2.08016	-2.22038
108803942	chr1:108803942:G:A	1.74411e-83	-2.01821	-4.05126e-09	3.44769e-05	-2.60285	-4.05126e-09	5.02295e-05	-2.61578	-4.05126e-09
108803975	chr1:108803975:A:G	1.47493e-84	-2.28922	-2.19921	2.9338e-06	-2.85554	-2.21131	4.3538e-06	-2.8511	-2.21024
108804176	chr1:108804176:CATA:C	1.50441e-84	-2.27861	-2.19003	2.95739e-06	-2.85526	-2.20357	4.39229e-06	-2.85017	-2.20237
108804877	chr1:108804877:C:G	1.50666e-84	-2.27693	-2.19022	2.95814e-06	-2.85516	-2.20342	4.3942e-06	-2.8499	-2.2022
108805066	chr1:108805066:A:AT	5.3268e-83	-2.6927e-09	-0.901701	0.000121961	-2.6927e-09	-1.33944	0.000180923	-2.6927e-09	-1.33432
108805284	chr1:108805284:G:C	4.331e-84	-2.59259	-0.818654	2.35381e-05	-2.22976	-0.754757	3.44786e-05	-2.23752	-0.75453
108805931	chr1:108805931:A:T	1.04636e-83	-0.435989	-2.09315	3.27686e-05	-0.539159	-2.11451	5.14167e-05	-0.477419	-2.11501
108806202	chr1:108806202:A:G	4.19424e-83	-1.14074	-4.05126e-09	0.000177368	-0.964918	-4.05126e-09	0.000279091	-0.900851	-4.05126e-09
108806397	chr1:108806397:T:C	1.37765e-84	-2.35091	-2.20575	2.92071e-06	-2.85522	-2.21609	4.31442e-06	-2.85533	-2.21509
108806685	chr1:108806685:A:G	1.18808e-84	-2.85586	-1.84884	4.66892e-06	-2.74294	-1.85927	6.90931e-06	-2.74632	-1.8532
108806842	chr1:108806842:T:C	3.07778e-83	-2.6927e-09	-1.45024	8.46371e-05	-2.6927e-09	-1.70477	0.00012518	-2.6927e-09	-1.70264
108807387	chr1:108807387:A:T	2.21776e-82	-2.6927e-09	0.52463	0.000577525	-2.6927e-09	0.215609	0.000853546	-2.6927e-09	0.217011
108807638	chr1:108807638:G:A	1.33349e-84	-2.40286	-2.18638	7.1588e-06	-1.94735	-2.22744	1.04701e-05	-1.95711	-2.22676
108807662	chr1:108807662:C:T	1.20577e-84	-2.51612	-2.17381	6.14059e-06	-2.10795	-2.22027	8.99151e-06	-2.11665	-2.21945
108807905	chr1:108807905:A:G	3.60629e-83	-2.6927e-09	-1.29177	9.72056e-05	-2.6927e-09	-1.56631	0.000143902	-2.6927e-09	-1.56325
108807942	chr1:108807942:T:C	1.3994e-83	-2.6927e-09	-2.23841	5.07632e-05	-2.6927e-09	-2.21597	7.48328e-05	-2.6927e-09	-2.21713
108807981	chr1:108807981:C:T	1.19652e-84	-2.52894	-2.16868	6.05046e-06	-2.1255	-2.21751	8.86649e-06	-2.13349	-2.21662
108808188	chr1:108808188:G:T	1.24833e-84	-2.85573	-1.79949	4.90766e-06	-2.74811	-1.80424	7.26519e-06	-2.7517	-1.79759
108808487	chr1:108808487:A:G	2.42059e-84	-2.58674	-1.40629	1.43842e-05	-2.22339	-1.25363	2.10401e-05	-2.23053	-1.25543
108808879	chr1:108808879:A:G	1.42717e-84	-2.31404	-2.20731	2.93857e-06	-2.85588	-2.20934	4.35211e-06	-2.85291	-2.20882
108809802	chr1:108809802:C:G	1.43791e-84	-2.31214	-2.20171	2.95461e-06	-2.85571	-2.20407	4.38049e-06	-2.85168	-2.20355
108810275	chr1:108810275:C:T	2.25329e-84	-1.87177	-2.19288	1.69344e-05	-1.20761	-2.10619	2.46067e-05	-1.22114	-2.10823
108810293	chr1:108810293:G:A	1.36691e-84	-2.3652	-2.19928	2.96221e-06	-2.85515	-2.20206	4.37345e-06	-2.85535	-2.20149
108810338	chr1:108810338:A:G	1.99523e-83	-2.6927e-09	-1.88369	7.58929e-05	-2.6927e-09	-1.81382	0.000112602	-2.6927e-09	-1.80853
108810354	chr1:108810354:G:A	1.35476e-84	-2.36357	-2.20984	2.93386e-06	-2.85529	-2.21153	4.33244e-06	-2.85521	-2.21104
108810631	chr1:108810631:A:G	1.36801e-84	-2.35097	-2.21271	2.92305e-06	-2.8557	-2.21482	4.32087e-06	-2.85456	-2.21437
108811132	chr1:108811132:C:T	1.28042e-84	-2.39971	-2.23013	2.88478e-06	-2.85338	-2.23032	4.24818e-06	-2.8559	-2.23
108811512	chr1:108811512:A:G	1.71449e-83	-2.6927e-09	-2.03534	6.63424e-05	-2.6927e-09	-1.94831	9.78204e-05	-2.6927e-09	-1.94926
108811879	chr1:108811879:T:C	2.14942e-83	-2.6927e-09	-1.80926	8.22909e-05	-2.6927e-09	-1.73288	0.000122153	-2.6927e-09	-1.72711
108811986	chr1:108811986:T:C	9.25738e-84	-2.65162	-4.05126e-09	2.73204e-05	-2.83551	-4.05126e-09	4.02154e-05	-2.83814	-4.05126e-09
108812651	chr1:108812651:A:C	4.27121e-83	-2.6927e-09	-1.12256	0.000135063	-2.6927e-09	-1.2374	0.000199092	-2.6927e-09	-1.23862
108812761	chr1:108812761:A:AT	1.44056e-84	-2.30326	-2.20875	2.93229e-06	-2.85568	-2.21168	4.34736e-06	-2.85164	-2.21118
108813120	chr1:108813120:C:G	2.15544e-83	-2.6927e-09	-1.80646	8.25544e-05	-2.6927e-09	-1.72968	0.000122546	-2.6927e-09	-1.7239
108813194	chr1:108813194:A:G	1.38389e-84	-2.33404	-2.2181	2.90431e-06	-2.85579	-2.22116	4.2945e-06	-2.85427	-2.22078
108813277	chr1:108813277:C:T	1.38735e-84	-2.3471	-2.20254	2.94962e-06	-2.85553	-2.20594	4.35827e-06	-2.85491	-2.2054
108813332	chr1:108813332:A:T	1.33513e-84	-2.38041	-2.2076	2.93835e-06	-2.85417	-2.21112	4.33168e-06	-2.85581	-2.21062
108813594	chr1:108813594:T:C	1.10446e-84	-2.85588	-1.9218	4.40979e-06	-2.73572	-1.9236	6.5221e-06	-2.7393	-1.91789
108813611	chr1:108813611:T:C	1.37917e-84	-2.31653	-2.23902	2.86145e-06	-2.85486	-2.23696	4.24775e-06	-2.84924	-2.23676
108813638	chr1:108813638:G:A	1.38543e-84	-2.31254	-2.23849	2.85715e-06	-2.85489	-2.23843	4.2407e-06	-2.84934	-2.23832
108813783	chr1:108813783:A:G	1.52255e-84	-2.83425	-1.6224	4.71786e-06	-2.76377	-1.82802	7.0629e-06	-2.75697	-1.82056
108813928	chr1:108813928:G:T	1.39912e-83	-2.6927e-09	-2.23861	5.14611e-05	-2.6927e-09	-2.20232	7.58412e-05	-2.6927e-09	-2.20375
108814132	chr1:108814132:A:G	2.08733e-83	-2.6927e-09	-1.83857	8.32251e-05	-2.6927e-09	-1.72159	0.00012271	-2.6927e-09	-1.72257
108815282	chr1:108815282:G:A	1.40562e-83	-2.6927e-09	-2.23397	5.13559e-05	-2.6927e-09	-2.20436	7.594e-05	-2.6927e-09	-2.20245
108815887	chr1:108815887:A:G	1.40113e-83	-2.6927e-09	-2.23717	5.27629e-05	-2.6927e-09	-2.17733	7.78574e-05	-2.6927e-09	-2.17751
108816279	chr1:108816279:A:G	1.46545e-83	-2.6927e-09	-2.19229	4.96091e-05	-2.6927e-09	-2.23897	7.32196e-05	-2.6927e-09	-2.23892
108816306	chr1:108816306:C:T	1.55769e-83	-2.6927e-09	-2.13125	5.0173e-05	-2.6927e-09	-2.22766	7.39773e-05	-2.6927e-09	-2.22863
108816336	chr1:108816336:T:C	2.75384e-84	-1.84621	-2.01783	6.75926e-06	-2.07813	-2.15409	1.04083e-05	-2.03518	-2.15461
108816672	chr1:108816672:C:T	2.64663e-84	-2.7754	-1.12835	7.10273e-06	-2.67484	-1.50782	1.03251e-05	-2.70146	-1.49636
108816868	chr1:108816868:A:G	4.30129e-84	-2.55451	-0.863615	2.25116e-05	-1.6787	-1.35041	3.29905e-05	-1.69698	-1.33919
108816880	chr1:108816880:A:G	3.52187e-84	-2.53618	-1.08187	1.97986e-05	-1.65063	-1.5069	2.89942e-05	-1.66888	-1.49641
108818061	chr1:108818061:A:C	2.34342e-84	-2.83928	-1.18615	7.78819e-06	-2.53932	-1.55121	1.12502e-05	-2.57141	-1.54059
108818086	chr1:108818086:G:C	2.3866e-84	-2.8445	-1.16267	8.02839e-06	-2.51566	-1.5445	1.15882e-05	-2.54873	-1.53367
108818096	chr1:108818096:G:A	2.25073e-84	-2.84312	-1.22267	7.60269e-06	-2.52257	-1.59207	1.09716e-05	-2.55528	-1.5818
108818099	chr1:108818099:T:C	1.9293e-83	-2.6927e-09	-1.91729	6.61397e-05	-2.6927e-09	-1.95137	9.72231e-05	-2.6927e-09	-1.95538
108818187	chr1:108818187:T:A	3.5653e-84	-2.44211	-1.16368	2.05923e-05	-1.51461	-1.60361	3.02858e-05	-1.52751	-1.5942
108818365	chr1:108818365:G:C	2.3301e-83	-2.6927e-09	-1.72854	7.7701e-05	-2.6927e-09	-1.79027	0.000115725	-2.6927e-09	-1.78117
108818610	chr1:108818610:G:A	2.64628e-84	-2.83279	-1.07109	8.05994e-06	-2.56899	-1.48725	1.16718e-05	-2.59914	-1.47607
108819435	chr1:108819435:T:C	2.74139e-84	-2.84079	-1.02778	8.70426e-06	-2.53585	-1.44348	1.25842e-05	-2.56756	-1.43239
108819464	chr1:108819464:A:AAAG	7.78828e-84	-2.82442	-4.05126e-09	2.94338e-05	-2.761	-4.05126e-09	4.38444e-05	-2.75174	-4.05126e-09
108819543	chr1:108819543:C:T	1.33909e-84	-2.78257	-1.80247	4.56351e-06	-2.66833	-1.95672	6.58814e-06	-2.69284	-1.95428
108819923	chr1:108819923:A:C	7.07625e-84	-2.50498	-0.415313	2.24382e-05	-1.89961	-1.13277	3.31325e-05	-1.90956	-1.12231
108820008	chr1:108820008:G:A	1.63487e-83	-2.6927e-09	-2.08289	5.14816e-05	-2.6927e-09	-2.20192	7.58442e-05	-2.6927e-09	-2.20371
108820200	chr1:108820200:C:T	2.51405e-84	-2.81737	-1.13778	7.33835e-06	-2.61564	-1.53439	1.06428e-05	-2.64364	-1.52386
108820453	chr1:108820453:T:C	2.93478e-84	-2.82316	-0.97725	8.36204e-06	-2.60011	-1.41934	1.21242e-05	-2.62914	-1.40804
108820518	chr1:108820518:T:C	2.75562e-84	-2.82475	-1.03865	7.9861e-06	-2.59548	-1.46996	1.15716e-05	-2.6248	-1.45904
108820530	chr1:108820530:T:C	2.77563e-83	-2.6927e-09	-1.55358	0.000100421	-2.6927e-09	-1.53377	0.000147899	-2.6927e-09	-1.53586
108820610	chr1:108820610:T:C	2.77496e-84	-2.82494	-1.03146	8.04255e-06	-2.59419	-1.46421	1.16546e-05	-2.62344	-1.45325
108820681	chr1:108820681:G:T	1.64182e-83	-2.6927e-09	-2.07865	5.16613e-05	-2.6927e-09	-2.19843	7.61028e-05	-2.6927e-09	-2.2003
108821065	chr1:108821065:C:T	1.40591e-84	-2.77524	-1.76112	5.51754e-06	-2.4664	-1.96881	8.21773e-06	-2.46506	-1.96104
108821308	chr1:108821308:G:A	1.38775e-84	-2.78987	-1.75948	5.41242e-06	-2.49882	-1.95563	8.06514e-06	-2.49746	-1.94738
108821334	chr1:108821334:C:A	1.18138e-82	-2.6927e-09	-0.105181	0.000282982	-2.6927e-09	-0.497757	0.000420632	-2.6927e-09	-0.49063
108821365	chr1:108821365:C:A	8.15828e-85	-2.84906	-2.23153	3.12423e-06	-2.77413	-2.22982	4.61376e-06	-2.77228	-2.23106
108821495	chr1:108821495:A:G	2.10835e-84	-2.82598	-1.30515	6.43514e-06	-2.59973	-1.68164	9.32464e-06	-2.6277	-1.67203
108821512	chr1:108821512:G:C	1.25895e-82	-2.6927e-09	-0.0415854	0.000221078	-2.6927e-09	-0.744628	0.000329289	-2.6927e-09	-0.735452
108821540	chr1:108821540:C:T	1.1767e-84	-2.77875	-1.93557	4.02946e-06	-2.6788	-2.07071	5.82045e-06	-2.70219	-2.06882
108821767	chr1:108821767:T:A	2.13048e-84	-2.82649	-1.2942	7.27881e-06	-2.59484	-1.56333	1.05782e-05	-2.62273	-1.55087
108821842	chr1:108821842:T:TC	2.71328e-84	-2.82205	-1.05683	7.80764e-06	-2.60328	-1.48476	1.13366e-05	-2.63082	-1.47353
108822074	chr1:108822074:T:C	1.53164e-84	-2.23465	-2.21605	3.58678e-06	-2.62962	-2.23627	5.45736e-06	-2.59938	-2.23604
108822390	chr1:108822390:C:T	1.41763e-83	-2.6927e-09	-2.22546	4.96184e-05	-2.6927e-09	-2.23878	7.32424e-05	-2.6927e-09	-2.23861
108822413	chr1:108822413:T:C	1.63406e-83	-2.6927e-09	-2.08338	5.28958e-05	-2.6927e-09	-2.17482	7.82168e-05	-2.6927e-09	-2.1729
108822535	chr1:108822535:G:A	5.88068e-83	-0.802781	-4.05126e-09	6.04408e-05	-2.04148	-4.05126e-09	9.21604e-05	-2.00886	-4.05126e-09
108823159	chr1:108823159:C:T	1.83556e-83	-2.84616	0.879062	8.59542e-05	-2.67466	0.985335	0.000125856	-2.6824	0.98515
108823357	chr1:108823357:G:A	8.54069e-84	-2.7322	-4.05126e-09	2.67693e-05	-2.85588	-4.05126e-09	3.95112e-05	-2.8558	-4.05126e-09
108823748	chr1:108823748:C:T	8.05156e-85	-2.85547	-2.23829	2.85685e-06	-2.85506	-2.23836	4.22556e-06	-2.85297	-2.23827
108823932	chr1:108823932:T:C	1.20824e-84	-2.7691	-1.91878	3.90155e-06	-2.73352	-2.04825	5.86335e-06	-2.7147	-2.04897
108824388	chr1:108824388:C:T	7.59991e-84	-2.8489	-4.05126e-09	2.75641e-05	-2.82663	-4.05126e-09	4.04973e-05	-2.83115	-4.05126e-09
108824817	chr1:108824817:T:C	9.156e-85	-2.74417	-2.22105	2.90481e-06	-2.85429	-2.22249	4.27636e-06	-2.85405	-2.22524
108825082	chr1:108825082:A:G	4.32506e-84	-1.40984	-2.00277	9.18821e-06	-1.76776	-2.15746	1.40323e-05	-1.73669	-2.15434
108825088	chr1:108825088:C:T	5.90648e-84	-2.01293	-1.08806	1.39272e-05	-1.92212	-1.58718	2.10357e-05	-1.89151	-1.59466
108825185	chr1:108825185:A:T	3.86495e-84	-1.49225	-2.03283	8.40408e-06	-1.83789	-2.17653	1.28039e-05	-1.80882	-2.17382
108825322	chr1:108825322:G:A	2.85269e-84	-2.0687	-1.76007	8.4638e-06	-1.97888	-2.02846	1.28293e-05	-1.9489	-2.03176
108825357	chr1:108825357:CTT:C	1.60287e-83	-2.6927e-09	-2.10266	6.32354e-05	-2.6927e-09	-1.99628	9.31623e-05	-2.6927e-09	-1.99805
108825430	chr1:108825430:T:C	3.53499e-82	-2.6927e-09	0.990844	0.000315626	-2.6927e-09	-0.388586	0.000476723	-2.6927e-09	-0.365453
108825490	chr1:108825490:T:C	1.38866e-84	-2.78185	-1.76685	4.87105e-06	-2.84601	-1.71382	7.25767e-06	-2.84556	-1.70477
108825500	chr1:108825500:A:T	1.68472e-84	-2.51606	-1.83937	4.7392e-06	-2.65962	-1.92766	7.21901e-06	-2.62779	-1.92788
108825619	chr1:108825619:G:A	3.34686e-84	-2.00658	-1.66244	1.00028e-05	-1.92759	-1.91268	1.51709e-05	-1.89641	-1.91659
108825831	chr1:108825831:C:T	1.50548e-83	-2.6927e-09	-2.16534	5.80896e-05	-2.6927e-09	-2.08116	8.56064e-05	-2.6927e-09	-2.08263
108825890	chr1:108825890:T:C	1.11003e-84	-2.65655	-2.1161	3.13746e-06	-2.85127	-2.14846	4.60027e-06	-2.85165	-2.15463
108825954	chr1:108825954:AC:A	3.83393e-83	-1.23056	-4.05126e-09	0.000116553	-1.3848	-4.05126e-09	0.000168041	-1.40818	-4.05126e-09
108826096	chr1:108826096:T:C	3.83206e-84	-1.45132	-2.08231	8.41308e-06	-1.81253	-2.20082	1.28215e-05	-1.78245	-2.19882
108826140	chr1:108826140:G:T	1.67337e-84	-2.31256	-2.04964	7.24344e-06	-2.12514	-2.03791	1.03439e-05	-2.16091	-2.03508
108826443	chr1:108826443:A:G	3.54511e-84	-1.46802	-2.14345	8.03486e-06	-1.82849	-2.23086	1.22265e-05	-1.79875	-2.23003
108826987	chr1:108826987:C:A	8.67143e-85	-2.78514	-2.23445	3.00079e-06	-2.81778	-2.22649	4.51234e-06	-2.80026	-2.22531
108826990	chr1:108826990:C:T	1.43977e-83	-2.6927e-09	-2.20997	5.42681e-05	-2.6927e-09	-2.14921	8.00221e-05	-2.6927e-09	-2.15009
108827169	chr1:108827169:G:A	8.9611e-85	-2.75296	-2.23377	3.06854e-06	-2.79382	-2.22812	4.63408e-06	-2.77187	-2.22708
108827293	chr1:108827293:G:T	3.3851e-84	-1.48876	-2.16889	7.90542e-06	-1.84383	-2.23177	1.20383e-05	-1.8133	-2.23099
108827580	chr1:108827580:T:C	1.41279e-83	-2.6927e-09	-2.22889	5.12013e-05	-2.6927e-09	-2.20738	7.55848e-05	-2.6927e-09	-2.20713
108827641	chr1:108827641:T:C	1.40736e-83	-2.6927e-09	-2.23274	5.6314e-05	-2.6927e-09	-2.1122	8.30003e-05	-2.6927e-09	-2.11354
108827739	chr1:108827739:G:A	1.04364e-84	-2.62986	-2.20447	2.90474e-06	-2.84765	-2.22915	4.32489e-06	-2.83995	-2.22805
108827892	chr1:108827892:C:T	1.21351e-84	-2.49073	-2.19279	3.72818e-06	-2.71489	-2.11233	5.39755e-06	-2.72924	-2.1172
108828284	chr1:108828284:C:T	8.35026e-84	-2.75474	-4.05126e-09	2.96911e-05	-2.75229	-4.05126e-09	4.41886e-05	-2.74392	-4.05126e-09
108829163	chr1:108829163:G:A	1.0127e-84	-2.78229	-2.08213	3.54066e-06	-2.76996	-2.10887	5.23047e-06	-2.7685	-2.10939
108829252	chr1:108829252:G:T	1.47924e-84	-2.45952	-2.02599	4.28176e-06	-2.45366	-2.23512	6.19492e-06	-2.47242	-2.23623
108829348	chr1:108829348:G:GA	2.73794e-84	-1.64987	-2.21996	1.00209e-05	-1.63593	-2.20255	1.41815e-05	-1.68025	-2.2002
108829613	chr1:108829613:G:A	3.05428e-84	-2.48179	-1.2787	1.50471e-05	-2.35657	-1.07539	2.24934e-05	-2.37348	-1.04568
108829746	chr1:108829746:A:G	8.57573e-85	-2.80278	-2.22791	3.40668e-06	-2.77333	-2.14407	5.08447e-06	-2.77092	-2.13528
108829804	chr1:108829804:C:T	7.70309e-83	-2.6927e-09	-0.532831	0.000241083	-2.6927e-09	-0.658	0.000361344	-2.6927e-09	-0.642559
108830106	chr1:108830106:A:T	1.79464e-84	-2.15447	-2.13776	6.25879e-06	-2.0717	-2.23746	9.10869e-06	-2.08664	-2.23652
108830824	chr1:108830824:G:A	3.95065e-84	-1.52865	-1.97451	2.01904e-05	-1.05973	-2.0782	2.98113e-05	-1.05826	-2.07924
108830870	chr1:108830870:G:A	3.82603e-83	-2.6927e-09	-1.23262	9.55733e-05	-2.6927e-09	-1.58325	0.000144743	-2.6927e-09	-1.55743
108830912	chr1:108830912:C:T	9.56319e-84	-2.61912	-4.05126e-09	2.93542e-05	-2.76371	-4.05126e-09	4.35548e-05	-2.75837	-4.05126e-09
108830979	chr1:108830979:C:T	2.20388e-84	-1.97043	-2.11639	9.60156e-06	-1.92949	-1.95173	1.3834e-05	-1.96583	-1.93943
108831390	chr1:108831390:G:A	2.0021e-83	-2.6927e-09	-1.88026	5.29932e-05	-2.6927e-09	-2.17298	7.84352e-05	-2.6927e-09	-2.17012
108831465	chr1:108831465:G:A	2.14485e-84	-1.97957	-2.1344	9.29849e-06	-1.93379	-1.9795	1.33922e-05	-1.97003	-1.96769
108831561	chr1:108831561:G:A	1.10349e-84	-2.54065	-2.23791	3.55939e-06	-2.69287	-2.18068	5.2707e-06	-2.69044	-2.17979
108831667	chr1:108831667:G:A	2.04109e-84	-2.05437	-2.10918	6.70445e-06	-2.05928	-2.18109	9.51789e-06	-2.09565	-2.18357
108831672	chr1:108831672:C:A	1.04628e-82	-2.6927e-09	-0.226629	0.000310794	-2.6927e-09	-0.404011	0.000463299	-2.6927e-09	-0.394016
108831845	chr1:108831845:T:C	1.00015e-84	-2.63862	-2.23827	3.53307e-06	-2.6448	-2.23618	5.13321e-06	-2.66039	-2.23627
108832337	chr1:108832337:A:T	2.24563e-84	-2.13999	-1.92806	1.05319e-05	-2.07672	-1.71201	1.52698e-05	-2.11126	-1.69525
108832361	chr1:108832361:C:T	1.67226e-83	-2.6927e-09	-2.06028	4.98198e-05	-2.6927e-09	-2.23473	7.34731e-05	-2.6927e-09	-2.23547
108832505	chr1:108832505:G:A	2.69799e-83	-2.6927e-09	-1.58195	0.000116625	-2.6927e-09	-1.38418	0.000172692	-2.6927e-09	-1.38088
108832721	chr1:108832721:G:C	9.21943e-85	-2.84155	-2.11676	3.43159e-06	-2.82318	-2.08694	5.05041e-06	-2.82279	-2.09013
108832785	chr1:108832785:T:C	1.89803e-83	-2.6927e-09	-1.93363	5.44243e-05	-2.6927e-09	-2.14633	8.05719e-05	-2.6927e-09	-2.14324
108832804	chr1:108832804:T:A	1.48433e-83	-2.6927e-09	-2.17949	5.43318e-05	-2.6927e-09	-2.14803	8.04151e-05	-2.6927e-09	-2.14519
108832914	chr1:108832914:C:A	1.836e-83	-2.6927e-09	-1.96686	5.18128e-05	-2.6927e-09	-2.19551	7.64429e-05	-2.6927e-09	-2.19584
108833001	chr1:108833001:T:A	2.48877e-84	-1.9623	-2.00295	1.14124e-05	-1.90096	-1.80748	1.64653e-05	-1.93889	-1.79225
108833151	chr1:108833151:A:AG	2.44724e-84	-1.98994	-1.99213	1.12632e-05	-1.9287	-1.7929	1.62634e-05	-1.96606	-1.77741
108833193	chr1:108833193:T:G	1.39859e-83	-2.6927e-09	-2.23899	5.09116e-05	-2.6927e-09	-2.21305	7.51207e-05	-2.6927e-09	-2.21329
108833433	chr1:108833433:A:C	1.85622e-84	-2.07959	-2.1789	6.63836e-06	-2.09492	-2.15535	9.48136e-06	-2.12922	-2.15384
108833531	chr1:108833531:T:C	9.69899e-85	-2.67075	-2.23685	3.41831e-06	-2.67643	-2.23757	4.97325e-06	-2.69068	-2.23763
108833562	chr1:108833562:A:G	2.32144e-83	-2.6927e-09	-1.73226	5.65858e-05	-2.6927e-09	-2.10738	8.37134e-05	-2.6927e-09	-2.10499
108833917	chr1:108833917:C:A	2.43747e-84	-1.98046	-2.00562	1.11828e-05	-1.91785	-1.81092	1.61393e-05	-1.95541	-1.79572
108834101	chr1:108834101:G:A	1.40056e-83	-2.6927e-09	-2.23758	5.61941e-05	-2.6927e-09	-2.11433	8.30134e-05	-2.6927e-09	-2.11339
108834431	chr1:108834431:G:A	5.06539e-84	-1.84156	-1.41304	5.28782e-06	-2.68122	-1.79651	7.7483e-06	-2.68879	-1.79612
108834448	chr1:108834448:C:A	3.51285e-84	-1.76949	-1.85112	9.4424e-06	-1.79351	-2.10442	1.34521e-05	-1.83288	-2.10037
108834661	chr1:108834661:A:G	4.66609e-84	-1.42599	-1.91072	1.30155e-05	-1.46881	-2.10819	1.8443e-05	-1.5124	-2.1053
108834712	chr1:108834712:C:T	3.66929e-84	-1.68873	-1.88831	9.82258e-06	-1.73481	-2.12365	1.39942e-05	-1.77414	-2.11961
108834722	chr1:108834722:C:T	1.49564e-83	-2.6927e-09	-2.1719	6.13449e-05	-2.6927e-09	-2.02663	9.08922e-05	-2.6927e-09	-2.02271
108834814	chr1:108834814:C:T	9.78468e-85	-2.81599	-2.08281	3.7959e-06	-2.76986	-2.03936	5.58217e-06	-2.76994	-2.04287
108834915	chr1:108834915:G:A	2.95598e-84	-1.5614	-2.23181	1.01152e-05	-1.59215	-2.23695	1.43105e-05	-1.63381	-2.23758
108835416	chr1:108835416:T:C	4.64527e-83	-2.6927e-09	-1.0386	8.51435e-05	-2.6927e-09	-1.6988	0.000125121	-2.6927e-09	-1.70311
108835693	chr1:108835693:C:T	3.73531e-84	-1.4737	-2.08551	1.14023e-05	-1.51677	-2.19256	1.61628e-05	-1.56019	-2.18949
108835718	chr1:108835718:G:A	3.85021e-84	-1.39962	-2.12929	1.21345e-05	-1.43216	-2.21493	1.71569e-05	-1.47728	-2.2127
108835762	chr1:108835762:T:C	1.41291e-83	-2.6927e-09	-2.2288	4.96984e-05	-2.6927e-09	-2.23717	7.33149e-05	-2.6927e-09	-2.23762
108835779	chr1:108835779:C:T	1.41344e-83	-2.6927e-09	-2.22843	4.96919e-05	-2.6927e-09	-2.2373	7.33066e-05	-2.6927e-09	-2.23774
108835789	chr1:108835789:TA:T	2.0942e-83	-2.6927e-09	-1.83528	7.08817e-05	-2.6927e-09	-1.88213	0.000105597	-2.6927e-09	-1.87275
108835792	chr1:108835792:T:C	2.09044e-83	-2.6927e-09	-1.83708	7.06819e-05	-2.6927e-09	-1.88495	0.000105295	-2.6927e-09	-1.87562
108835866	chr1:108835866:C:T	8.29784e-85	-2.82516	-2.23847	4.05642e-06	-2.50406	-2.23879	6.01425e-06	-2.49939	-2.23887
108836204	chr1:108836204:G:C	1.32054e-82	-2.6927e-09	0.00617449	0.000394202	-2.6927e-09	-0.166279	0.000631547	-2.6927e-09	-0.0842161
108836449	chr1:108836449:G:A	1.40283e-83	-2.6927e-09	-2.23596	4.96101e-05	-2.6927e-09	-2.23895	7.32191e-05	-2.6927e-09	-2.23893
108836500	chr1:108836500:A:AG	1.45798e-83	-2.85344	0.656038	7.26956e-05	-2.69779	0.840928	0.000105792	-2.69144	0.820529
108836974	chr1:108836974:G:A	2.23924e-83	-2.6927e-09	-1.76831	0.000101456	-2.6927e-09	-1.52351	0.000149224	-2.6927e-09	-1.52694
108837168	chr1:108837168:G:A	1.47665e-83	-2.6927e-09	-2.18468	4.96698e-05	-2.6927e-09	-2.23774	7.33135e-05	-2.6927e-09	-2.23764
108837211	chr1:108837211:G:A	3.08909e-83	-2.6927e-09	-1.44658	0.000121339	-2.6927e-09	-1.34456	0.000179446	-2.6927e-09	-1.34251
108837509	chr1:108837509:T:G	2.73796e-83	-2.6927e-09	-1.56724	0.000106757	-2.6927e-09	-1.47259	0.000157863	-2.6927e-09	-1.47066
108838034	chr1:108838034:G:A	2.92498e-83	-2.6927e-09	-1.50117	0.000130631	-2.6927e-09	-1.27076	0.000193235	-2.6927e-09	-1.26848
108838079	chr1:108838079:G:C	2.22327e-83	-2.6927e-09	-1.77547	9.3533e-05	-2.6927e-09	-1.60483	0.000136598	-2.6927e-09	-1.61535
108838125	chr1:108838125:C:T	1.47696e-83	-2.6927e-09	-2.18447	4.96708e-05	-2.6927e-09	-2.23773	7.33149e-05	-2.6927e-09	-2.23762
108838396	chr1:108838396:A:C	2.65007e-84	-1.87107	-2.03138	1.067e-05	-1.78327	-1.99244	1.52925e-05	-1.81614	-1.98889
108838800	chr1:108838800:G:T	1.4794e-83	-2.6927e-09	-2.18282	4.96831e-05	-2.6927e-09	-2.23748	7.33338e-05	-2.6927e-09	-2.23737
108839168	chr1:108839168:T:C	1.64526e-83	-2.6927e-09	-2.07656	5.97751e-05	-2.6927e-09	-2.05255	8.84215e-05	-2.6927e-09	-2.05027
108839351	chr1:108839351:T:C	2.39375e-83	-2.6927e-09	-1.70159	9.99882e-05	-2.6927e-09	-1.53809	0.000150587	-2.6927e-09	-1.51784
108839665	chr1:108839665:T:G	1.78142e-83	-2.6927e-09	-1.99704	6.40687e-05	-2.6927e-09	-1.98319	9.47356e-05	-2.6927e-09	-1.9813
108839904	chr1:108839904:A:C	4.11113e-83	-2.6927e-09	-1.16075	0.000103376	-2.6927e-09	-1.50477	0.000153641	-2.6927e-09	-1.49777
108839961	chr1:108839961:T:C	2.25483e-83	-2.6927e-09	-1.76138	5.62471e-05	-2.6927e-09	-2.11339	8.28453e-05	-2.6927e-09	-2.11541
108841071	chr1:108841071:G:A	8.29972e-83	-2.6927e-09	-0.45823	0.00020517	-2.6927e-09	-0.819306	0.000302839	-2.6927e-09	-0.819187
108841330	chr1:108841330:T:G	1.69184e-83	-2.6927e-09	-2.04864	6.26475e-05	-2.6927e-09	-2.00562	9.21395e-05	-2.6927e-09	-2.00908
108841338	chr1:108841338:A:G	1.35941e-84	-2.63046	-1.93953	2.90304e-06	-2.85248	-2.2249	4.28017e-06	-2.85341	-2.22499
108841814	chr1:108841814:C:T	8.35931e-85	-2.84113	-2.21511	3.21985e-06	-2.73926	-2.23454	4.69078e-06	-2.75212	-2.23467
108841890	chr1:108841890:G:A	2.68524e-84	-1.84788	-2.04139	1.08175e-05	-1.75731	-2.00467	1.54938e-05	-1.79049	-2.00146
108842063	chr1:108842063:A:G	1.44209e-83	-2.6927e-09	-2.20836	5.19725e-05	-2.6927e-09	-2.19243	7.6574e-05	-2.6927e-09	-2.19413
108842227	chr1:108842227:A:G	1.22268e-84	-2.45338	-2.22262	3.55656e-06	-2.64287	-2.23147	5.30227e-06	-2.63358	-2.23068
108842549	chr1:108842549:G:A	9.82268e-83	-2.6927e-09	-0.289759	0.000192306	-2.6927e-09	-0.884054	0.00028365	-2.6927e-09	-0.884648
108842735	chr1:108842735:A:G	3.28012e-83	-2.6927e-09	-1.38657	0.000160937	-2.6927e-09	-1.06213	0.00023866	-2.6927e-09	-1.05735
108842749	chr1:108842749:G:T	2.23585e-83	-2.6927e-09	-1.76983	5.88043e-05	-2.6927e-09	-2.06893	8.66963e-05	-2.6927e-09	-2.06998
108842841	chr1:108842841:A:C	2.69407e-84	-1.65363	-2.23235	1.09682e-05	-1.51451	-2.23363	1.56045e-05	-1.55204	-2.23278
108842859	chr1:108842859:C:A	6.4877e-83	-2.6927e-09	-0.704544	0.000146967	-2.6927e-09	-1.15293	0.000224292	-2.6927e-09	-1.11944
108843128	chr1:108843128:T:C	2.64169e-83	-2.6927e-09	-1.60303	0.000123343	-2.6927e-09	-1.32817	0.000181719	-2.6927e-09	-1.32993
108843380	chr1:108843380:C:A	5.2202e-83	-2.6927e-09	-0.921916	9.46756e-05	-2.6927e-09	-1.59269	0.000139265	-2.6927e-09	-1.59601
108843552	chr1:108843552:A:G	9.94879e-85	-2.84053	-2.04164	3.52435e-06	-2.74886	-2.13459	5.13628e-06	-2.76053	-2.13553
108843676	chr1:108843676:T:C	2.47805e-83	-2.6927e-09	-1.66698	6.1773e-05	-2.6927e-09	-2.01968	9.15508e-05	-2.6927e-09	-2.01549
108843950	chr1:108843950:C:A	7.55698e-84	-2.85457	-4.05126e-09	2.80215e-05	-2.81017	-4.05126e-09	4.1182e-05	-2.81439	-4.05126e-09
108844056	chr1:108844056:CTG:C	9.96875e-85	-2.84155	-2.03862	3.53164e-06	-2.74941	-2.13197	5.14652e-06	-2.76114	-2.13293
108844110	chr1:108844110:C:T	1.67127e-84	-2.21468	-2.14878	5.42267e-06	-2.73208	-1.72047	8.03283e-06	-2.73065	-1.7182
108844135	chr1:108844135:G:A	8.31278e-85	-2.82354	-2.23829	3.38026e-06	-2.71218	-2.21301	4.89264e-06	-2.73117	-2.21349
108844262	chr1:108844262:T:C	2.37531e-83	-2.6927e-09	-1.70932	5.85542e-05	-2.6927e-09	-2.07319	8.62303e-05	-2.6927e-09	-2.07537
108844462	chr1:108844462:A:G	8.45184e-85	-2.82315	-2.22209	2.94121e-06	-2.82544	-2.23888	4.33716e-06	-2.82639	-2.23878
108844964	chr1:108844964:G:T	8.13491e-83	-2.6927e-09	-0.478288	0.000194045	-2.6927e-09	-0.875053	0.000286114	-2.6927e-09	-0.875996
108845054	chr1:108845054:G:A	3.35924e-84	-1.59646	-2.06886	1.28645e-05	-1.47128	-2.11739	1.81917e-05	-1.51113	-2.12029
108845099	chr1:108845099:A:G	2.62635e-84	-1.68421	-2.22723	1.03798e-05	-1.56468	-2.2386	1.47646e-05	-1.60134	-2.23882
108845561	chr1:108845561:C:T	1.39949e-83	-2.6927e-09	-2.23835	4.98455e-05	-2.6927e-09	-2.23421	7.35234e-05	-2.6927e-09	-2.23478
108845576	chr1:108845576:C:A	8.58413e-85	-2.85417	-2.17554	3.63407e-06	-2.69283	-2.15996	5.30632e-06	-2.70347	-2.16002
108845658	chr1:108845658:A:G	8.57898e-85	-2.85382	-2.17648	3.63303e-06	-2.69128	-2.1618	5.30405e-06	-2.70201	-2.16191
108846034	chr1:108846034:G:A	1.23685e-84	-2.84065	-1.82382	4.88634e-06	-2.61587	-1.94083	7.10073e-06	-2.62887	-1.94332
108846128	chr1:108846128:C:T	7.27961e-83	-2.6927e-09	-0.589374	0.000162704	-2.6927e-09	-1.05121	0.0002487	-2.6927e-09	-1.01614
108846179	chr1:108846179:G:A	1.84734e-84	-2.0343	-2.22899	4.01032e-06	-2.63615	-2.11812	5.95363e-06	-2.63332	-2.11507
108846399	chr1:108846399:C:T	8.50213e-85	-2.85414	-2.18517	3.59962e-06	-2.693	-2.16931	5.25643e-06	-2.70364	-2.16929
108846620	chr1:108846620:G:A	2.54715e-84	-2.01999	-1.92208	4.21143e-06	-2.66826	-2.03708	6.26913e-06	-2.66706	-2.02969
108846959	chr1:108846959:A:G	8.16737e-85	-2.84541	-2.23407	3.26026e-06	-2.76251	-2.19882	4.73828e-06	-2.77718	-2.19953
108847178	chr1:108847178:G:A	1.42467e-83	-2.6927e-09	-2.22051	6.44178e-05	-2.6927e-09	-1.97775	9.55268e-05	-2.6927e-09	-1.97298
108847322	chr1:108847322:C:T	8.23908e-85	-2.84639	-2.22434	3.33427e-06	-2.76271	-2.17618	4.84447e-06	-2.77741	-2.17714
108847435	chr1:108847435:G:A	2.2683e-83	-2.6927e-09	-1.75542	5.56103e-05	-2.6927e-09	-2.12477	8.20322e-05	-2.6927e-09	-2.12528
108847464	chr1:108847464:A:C	2.39878e-83	-2.6927e-09	-1.69949	6.12619e-05	-2.6927e-09	-2.02798	9.08149e-05	-2.6927e-09	-2.02356
108847904	chr1:108847904:T:C	1.59233e-83	-2.6927e-09	-2.10925	5.1371e-05	-2.6927e-09	-2.20407	7.58623e-05	-2.6927e-09	-2.20347
108848230	chr1:108848230:C:A	1.27465e-84	-2.69576	-1.93861	3.49642e-06	-2.82735	-2.06405	5.16486e-06	-2.82822	-2.06229
108848362	chr1:108848362:A:G	2.67025e-84	-2.59547	-1.29939	1.38041e-05	-2.45364	-1.06454	2.00042e-05	-2.49339	-1.04306
108848405	chr1:108848405:T:C	1.34424e-84	-2.67674	-1.90446	3.6434e-06	-2.81845	-2.03177	5.3823e-06	-2.81954	-2.02973
108848452	chr1:108848452:T:C	1.07001e-84	-2.84592	-1.96345	3.52662e-06	-2.81321	-2.06959	5.13687e-06	-2.82838	-2.06757
108848507	chr1:108848507:T:G	7.90813e-84	-2.80915	-4.05126e-09	3.01795e-05	-2.73598	-4.05126e-09	4.7221e-05	-2.67755	-4.05126e-09
108848509	chr1:108848509:T:C	2.16578e-83	-2.6927e-09	-1.80167	5.73946e-05	-2.6927e-09	-2.09319	8.50399e-05	-2.6927e-09	-2.08927
108848849	chr1:108848849:C:T	2.20395e-83	-2.6927e-09	-1.7842	5.7812e-05	-2.6927e-09	-2.08595	8.56681e-05	-2.6927e-09	-2.08191
108849339	chr1:108849339:T:G	3.51954e-84	-2.84987	-0.768839	7.34592e-06	-2.70976	-1.43924	1.0568e-05	-2.739	-1.43556
108850093	chr1:108850093:A:C	4.51961e-84	-1.39042	-1.97819	5.63457e-06	-2.32693	-2.08729	8.2481e-06	-2.32601	-2.09639
108850106	chr1:108850106:G:A	1.71029e-83	-2.6927e-09	-2.03779	7.43268e-05	-2.6927e-09	-1.83467	0.000109142	-2.6927e-09	-1.83973
108850118	chr1:108850118:T:C	7.65633e-83	-2.6927e-09	-0.538919	0.000188277	-2.6927e-09	-0.905227	0.000277652	-2.6927e-09	-0.906018
108850215	chr1:108850215:C:T	8.52054e-85	-2.84544	-2.1917	2.9152e-06	-2.83504	-2.23816	4.30179e-06	-2.83536	-2.238
108850231	chr1:108850231:C:T	1.99025e-84	-1.95206	-2.23672	3.84744e-06	-2.65185	-2.14389	5.73164e-06	-2.65245	-2.13393
108850279	chr1:108850279:G:A	9.49222e-85	-2.70731	-2.22184	3.12856e-06	-2.76416	-2.23841	4.63229e-06	-2.7611	-2.23824
108850328	chr1:108850328:G:GA	7.72795e-84	-2.83219	-4.05126e-09	2.7502e-05	-2.82888	-4.05126e-09	4.04069e-05	-2.83339	-4.05126e-09
108850680	chr1:108850680:C:T	2.56675e-84	-2.85556	-1.07883	1.43271e-05	-2.73941	-0.741585	2.11555e-05	-2.74851	-0.731981
108851524	chr1:108851524:G:A	1.80503e-83	-2.6927e-09	-1.98388	7.81901e-05	-2.6927e-09	-1.784	0.000115587	-2.6927e-09	-1.78237
108851590	chr1:108851590:C:T	3.77539e-83	-2.6927e-09	-1.24595	7.05533e-05	-2.6927e-09	-1.88677	0.000105197	-2.6927e-09	-1.87655
108851902	chr1:108851902:G:A	1.39871e-83	-2.6927e-09	-2.2389	5.09888e-05	-2.6927e-09	-2.21154	7.51418e-05	-2.6927e-09	-2.21301
108851942	chr1:108851942:T:C	2.82553e-84	-1.61779	-2.22055	5.12412e-06	-2.37056	-2.13863	8.01766e-06	-2.31702	-2.13372
108851971	chr1:108851971:A:C	4.09123e-84	-2.22324	-1.24495	8.44508e-06	-2.24728	-1.76228	1.25578e-05	-2.24452	-1.75753
108851987	chr1:108851987:T:A	4.10837e-84	-2.21906	-1.24495	8.48075e-06	-2.24307	-1.76228	1.26106e-05	-2.24032	-1.75753
108852354	chr1:108852354:G:A	7.55993e-84	-2.85418	-4.05126e-09	3.83685e-05	-2.49591	-4.05126e-09	5.77229e-05	-2.47673	-4.05126e-09
108852356	chr1:108852356:G:A	4.19816e-84	-2.0676	-1.37479	6.27376e-06	-2.20974	-2.09702	9.24196e-06	-2.22284	-2.08579
108852483	chr1:108852483:C:T	1.1731e-83	-1.20348	-1.21132	3.50232e-05	-1.65146	-0.935676	5.10907e-05	-1.66817	-0.93062
108852608	chr1:108852608:A:G	3.22182e-83	-2.6927e-09	-1.40451	9.47519e-05	-2.6927e-09	-1.59188	0.000139258	-2.6927e-09	-1.59606
108852665	chr1:108852665:G:A	1.44488e-83	-2.6927e-09	-2.20643	5.88245e-05	-2.6927e-09	-2.06858	8.7434e-05	-2.6927e-09	-2.0615
108852814	chr1:108852814:G:A	1.83759e-84	-2.36355	-1.90503	6.94794e-06	-2.3643	-1.8404	9.90416e-06	-2.40284	-1.8366
108852910	chr1:108852910:C:A	1.801e-83	-2.6927e-09	-1.98611	5.7771e-05	-2.6927e-09	-2.08665	8.51092e-05	-2.6927e-09	-2.08845
108853064	chr1:108853064:T:C	7.54886e-84	-2.85564	-4.05126e-09	2.72428e-05	-2.83835	-4.05126e-09	4.06069e-05	-2.82845	-4.05126e-09
108853213	chr1:108853213:G:A	1.14453e-83	-1.29315	-1.14631	3.14304e-05	-1.83488	-0.860487	4.62557e-05	-1.83702	-0.861183
108853426	chr1:108853426:C:T	4.29772e-83	-2.6927e-09	-1.11637	6.25678e-05	-2.6927e-09	-2.00689	9.25404e-05	-2.6927e-09	-2.00474
108853458	chr1:108853458:C:T	2.96846e-84	-1.99131	-1.79768	7.67835e-06	-1.9997	-2.10504	1.14326e-05	-1.99486	-2.10106
108853559	chr1:108853559:A:G	3.06029e-84	-2.78587	-0.972661	1.6038e-05	-2.68811	-0.680073	2.35384e-05	-2.70125	-0.672506
108853754	chr1:108853754:C:T	1.02702e-83	-1.28462	-1.26317	2.62458e-05	-1.80057	-1.07506	3.86944e-05	-1.80049	-1.0762
108854100	chr1:108854100:C:T	1.59663e-83	-2.6927e-09	-2.10656	5.2789e-05	-2.6927e-09	-2.17684	7.9123e-05	-2.6927e-09	-2.16139
108854216	chr1:108854216:C:T	2.63096e-84	-2.09633	-1.81336	6.92084e-06	-2.11079	-2.09781	1.02863e-05	-2.10766	-2.09391
108854286	chr1:108854286:A:G	1.66109e-83	-0.95242	-1.11456	3.87944e-05	-1.54995	-0.934918	5.71068e-05	-1.55087	-0.936595
108854507	chr1:108854507:G:A	1.42128e-83	-1.00259	-1.2203	3.35062e-05	-1.60086	-1.03055	4.934e-05	-1.60179	-1.03186
108854509	chr1:108854509:C:T	3.27058e-84	-2.1343	-1.55777	8.25891e-06	-2.15394	-1.87791	1.22817e-05	-2.15111	-1.87317
108854607	chr1:108854607:C:A	1.23983e-83	-1.14079	-1.21869	3.05123e-05	-1.69888	-1.02613	4.50177e-05	-1.69806	-1.02727
108855274	chr1:108855274:G:A	1.43087e-83	-2.6927e-09	-2.21617	4.96081e-05	-2.6927e-09	-2.23899	7.32239e-05	-2.6927e-09	-2.23887
108855303	chr1:108855303:G:C	1.097e-83	-1.28314	-1.19873	2.79107e-05	-1.80897	-1.00516	4.11335e-05	-1.8094	-1.00617
108855642	chr1:108855642:T:C	9.2999e-84	-1.82877	-0.818259	2.13586e-05	-2.23944	-0.84225	3.15694e-05	-2.24079	-0.83941
108855741	chr1:108855741:A:G	9.0717e-84	-1.86417	-0.807704	2.08901e-05	-2.26498	-0.838889	3.08717e-05	-2.26668	-0.835872
108855998	chr1:108855998:C:T	3.93202e-84	-1.28879	-2.21909	8.8999e-06	-1.82327	-2.13383	1.30984e-05	-1.82467	-2.13522
108856082	chr1:108856082:A:G	4.16394e-84	-1.23284	-2.21773	9.31806e-06	-1.77872	-2.13247	1.37104e-05	-1.7804	-2.13383
108856085	chr1:108856085:A:T	2.21974e-84	-2.00144	-2.07821	5.7338e-06	-2.36681	-2.02996	8.44562e-06	-2.36888	-2.02986
108856240	chr1:108856240:A:G	1.57475e-83	-2.6927e-09	-2.12036	7.47994e-05	-2.6927e-09	-1.82833	0.000111322	-2.6927e-09	-1.81996
108856333	chr1:108856333:T:C	2.1524e-82	-2.6927e-09	0.494716	0.000539021	-2.6927e-09	0.146612	0.000800427	-2.6927e-09	0.152757
108856363	chr1:108856363:A:C	9.07745e-85	-2.79217	-2.18165	3.48841e-06	-2.69335	-2.20035	5.10416e-06	-2.70131	-2.20102
108856401	chr1:108856401:C:T	3.27102e-84	-1.45389	-2.23804	7.42102e-06	-1.94579	-2.19304	1.09344e-05	-1.94647	-2.194
108856622	chr1:108856622:G:A	1.22873e-84	-2.80063	-1.87043	4.96638e-06	-2.70844	-1.83201	7.35678e-06	-2.71617	-1.8206
108856717	chr1:108856717:C:CACACACA	9.48217e-84	-2.62762	-4.05126e-09	3.42708e-05	-2.60885	-4.05126e-09	4.95343e-05	-2.62972	-4.05126e-09
108856744	chr1:108856744:A:AC	1.47587e-83	-2.6927e-09	-2.1852	5.02289e-05	-2.6927e-09	-2.22655	7.42017e-05	-2.6927e-09	-2.2256
108856851	chr1:108856851:G:T	2.39881e-82	0.603107	-4.05126e-09	0.000202967	-0.830098	-4.05126e-09	0.000286002	-0.876389	-4.05126e-09
108856921	chr1:108856921:A:G	1.38625e-84	-2.33787	-2.21257	5.6512e-06	-2.26557	-2.14571	7.97581e-06	-2.30858	-2.14739
108857022	chr1:108857022:T:C	1.38322e-84	-2.34084	-2.21178	5.64003e-06	-2.26889	-2.14437	7.96113e-06	-2.31175	-2.14607
108857312	chr1:108857312:T:C	1.36109e-84	-2.35313	-2.21562	5.5046e-06	-2.28518	-2.15238	7.77487e-06	-2.32748	-2.15401
108857424	chr1:108857424:A:C	2.45124e-84	-2.14062	-1.83982	6.57946e-06	-2.15266	-2.10653	9.78042e-06	-2.14939	-2.10261
108857651	chr1:108857651:G:T	1.45537e-83	-2.6927e-09	-2.19919	4.99022e-05	-2.6927e-09	-2.23308	7.37001e-05	-2.6927e-09	-2.23238
108857768	chr1:108857768:T:C	1.42608e-84	-2.30767	-2.21444	5.80166e-06	-2.23562	-2.14938	8.17962e-06	-2.27971	-2.15104
108857829	chr1:108857829:G:A	2.5618e-84	-2.12461	-1.81172	6.77219e-06	-2.14005	-2.09027	1.00675e-05	-2.13683	-2.08625
108857867	chr1:108857867:T:C	1.40528e-84	-2.32419	-2.21261	5.72779e-06	-2.25189	-2.14592	8.07942e-06	-2.29546	-2.14761
108857946	chr1:108857946:A:G	1.61103e-83	-2.6927e-09	-2.09758	5.32667e-05	-2.6927e-09	-2.16783	7.99546e-05	-2.6927e-09	-2.15093
108858017	chr1:108858017:G:T	1.38877e-84	-2.33622	-2.2124	5.61859e-06	-2.27155	-2.14551	7.93177e-06	-2.31431	-2.1472
108858479	chr1:108858479:G:A	1.39093e-84	-2.32578	-2.22128	5.58861e-06	-2.2608	-2.16161	7.88756e-06	-2.30396	-2.16314
108858877	chr1:108858877:T:C	1.35469e-84	-2.36222	-2.21125	5.48587e-06	-2.29774	-2.14323	7.75346e-06	-2.33946	-2.14479
108858994	chr1:108858994:C:T	2.57144e-83	-2.6927e-09	-1.62999	6.79067e-05	-2.6927e-09	-1.92501	0.000101193	-2.6927e-09	-1.91536
108859002	chr1:108859002:T:C	8.56269e-85	-2.8076	-2.22461	3.28322e-06	-2.72279	-2.23153	4.80742e-06	-2.73043	-2.2318
108859032	chr1:108859032:C:T	1.30357e-84	-2.39094	-2.22099	5.22021e-06	-2.32756	-2.16304	7.38706e-06	-2.3682	-2.16446
108859132	chr1:108859132:TA:T	1.31638e-84	-2.42883	-2.17332	5.38183e-06	-2.37802	-2.0821	7.62539e-06	-2.41696	-2.08395
108859281	chr1:108859281:G:C	1.37804e-84	-2.46697	-2.0894	5.83733e-06	-2.41853	-1.96034	8.26363e-06	-2.45778	-1.96275
108859394	chr1:108859394:G:A	1.29236e-84	-2.40693	-2.21363	5.19767e-06	-2.3471	-2.14783	7.35998e-06	-2.38697	-2.14936
108859611	chr1:108859611:A:G	2.03129e-83	-2.6927e-09	-1.86578	6.41279e-05	-2.6927e-09	-1.98226	9.76815e-05	-2.6927e-09	-1.95068
108859724	chr1:108859724:C:T	1.47261e-83	-2.6927e-09	-2.18741	5.2398e-05	-2.6927e-09	-2.18427	7.76082e-05	-2.6927e-09	-2.18072
108859958	chr1:108859958:C:A	1.33712e-84	-2.37987	-2.20665	5.4221e-06	-2.31768	-2.13498	7.66881e-06	-2.35862	-2.13661
108860209	chr1:108860209:G:T	1.38153e-84	-2.34368	-2.21017	5.59344e-06	-2.27882	-2.14273	7.8999e-06	-2.32124	-2.1443
108860244	chr1:108860244:C:T	1.33494e-84	-2.37423	-2.21392	5.38105e-06	-2.31176	-2.1485	7.61041e-06	-2.35286	-2.15002
108860321	chr1:108860321:C:T	1.34495e-84	-2.37468	-2.206	5.45827e-06	-2.3122	-2.13381	7.71836e-06	-2.35334	-2.13545
108861273	chr1:108861273:A:G	1.32466e-84	-2.38211	-2.21377	5.34184e-06	-2.31935	-2.14822	7.55655e-06	-2.36024	-2.14974
108861436	chr1:108861436:G:T	1.5267e-83	-2.6927e-09	-2.15134	5.42833e-05	-2.6927e-09	-2.14893	8.02425e-05	-2.6927e-09	-2.14733
108861508	chr1:108861508:T:A	1.31605e-84	-2.39764	-2.20476	5.34063e-06	-2.33628	-2.13151	7.55927e-06	-2.37643	-2.13318
108861579	chr1:108861579:T:G	2.18195e-84	-2.23176	-1.86506	5.9666e-06	-2.234	-2.12297	8.88859e-06	-2.2284	-2.11922
108861602	chr1:108861602:C:T	1.55539e-83	-2.6927e-09	-2.13273	5.01795e-05	-2.6927e-09	-2.22754	7.41771e-05	-2.6927e-09	-2.22593
108861660	chr1:108861660:T:C	1.10159e-84	-2.85456	-1.92572	2.88849e-06	-2.8553	-2.2271	4.26362e-06	-2.85588	-2.22639
108861746	chr1:108861746:C:T	1.83151e-84	-2.8527	-1.4192	1.08071e-05	-2.84785	-0.915091	1.61553e-05	-2.85045	-0.89969
108861760	chr1:108861760:C:T	1.36469e-84	-2.36321	-2.2029	5.55983e-06	-2.29935	-2.12822	7.85759e-06	-2.34099	-2.12992
108861832	chr1:108861832:G:A	1.34496e-84	-2.37381	-2.20686	5.45647e-06	-2.31109	-2.13526	7.71536e-06	-2.35228	-2.13689
108862004	chr1:108862004:T:C	1.11011e-84	-2.7191	-2.05347	4.13023e-06	-2.6863	-2.03851	5.96181e-06	-2.70847	-2.03855
108862017	chr1:108862017:C:T	1.36394e-84	-2.36051	-2.20615	5.54377e-06	-2.29636	-2.13411	7.83761e-06	-2.3377	-2.13576
108862078	chr1:108862078:G:A	1.05692e-83	-2.84933	0.330241	3.36402e-05	-2.85521	0.227792	4.93801e-05	-2.85581	0.222966
108862254	chr1:108862254:T:C	1.33174e-84	-2.37505	-2.21551	5.3645e-06	-2.31202	-2.15132	7.58968e-06	-2.35277	-2.15283
108862362	chr1:108862362:AC:A	1.05846e-83	-2.84787	0.330241	3.36255e-05	-2.85565	0.227792	4.93757e-05	-2.85589	0.222966
108862431	chr1:108862431:G:A	1.39855e-83	-2.6927e-09	-2.23902	4.97395e-05	-2.6927e-09	-2.23634	7.33974e-05	-2.6927e-09	-2.2365
108862485	chr1:108862485:A:T	1.3891e-84	-2.35595	-2.19243	5.70135e-06	-2.2922	-2.11024	8.05731e-06	-2.33373	-2.11208
108862495	chr1:108862495:G:C	7.56517e-84	-2.85348	-4.05126e-09	2.68567e-05	-2.85263	-4.05126e-09	3.95727e-05	-2.85425	-4.05126e-09
108862529	chr1:108862529:T:C	2.11038e-84	-2.23681	-1.89336	8.08351e-06	-2.212	-1.84132	1.1474e-05	-2.25444	-1.83786
108862740	chr1:108862740:G:A	1.02565e-83	-2.85339	0.304269	3.28567e-05	-2.85263	0.201644	4.81828e-05	-2.85425	0.196869
108862883	chr1:108862883:T:C	1.36641e-84	-2.36241	-2.20244	5.55356e-06	-2.30287	-2.12583	7.84998e-06	-2.34437	-2.12751
108863263	chr1:108863263:T:G	2.78213e-82	-2.6927e-09	0.751351	0.000405019	-2.6927e-09	-0.139208	0.000607465	-2.6927e-09	-0.123094
108863271	chr1:108863271:C:A	1.62797e-83	-2.6927e-09	-2.08712	5.37085e-05	-2.6927e-09	-2.15957	7.94965e-05	-2.6927e-09	-2.15667
108863334	chr1:108863334:G:T	8.5306e-85	-2.83573	-2.20023	3.91727e-06	-2.8249	-1.95285	5.70649e-06	-2.82625	-1.96453
108863349	chr1:108863349:C:T	9.8715e-85	-2.80285	-2.08712	4.82041e-06	-2.78652	-1.78376	6.99718e-06	-2.78796	-1.79892
108863481	chr1:108863481:C:T	8.52126e-85	-2.82417	-2.21288	3.50142e-06	-2.77346	-2.11651	5.16156e-06	-2.77904	-2.11211
108863763	chr1:108863763:G:A	1.89588e-84	-2.43048	-1.80687	4.29594e-06	-2.79848	-1.88699	6.29841e-06	-2.8063	-1.88579
108863782	chr1:108863782:CTTAAT:C	1.39856e-83	-2.6927e-09	-2.23901	4.97504e-05	-2.6927e-09	-2.23612	7.34131e-05	-2.6927e-09	-2.23629
108863800	chr1:108863800:A:G	1.93218e-83	-2.6927e-09	-1.9158	9.65492e-05	-2.6927e-09	-1.57309	0.000144218	-2.6927e-09	-1.56106
108864003	chr1:108864003:A:G	2.39348e-84	-2.26494	-1.73935	9.55257e-06	-2.24278	-1.64355	1.35841e-05	-2.28371	-1.63978
108864174	chr1:108864174:A:G	8.48533e-84	-2.7387	-4.05126e-09	0.00014267	-1.18261	-4.05126e-09	0.000205734	-1.2058	-4.05126e-09
108864398	chr1:108864398:G:A	1.73783e-83	-2.6927e-09	-2.02182	5.57623e-05	-2.6927e-09	-2.12204	8.39084e-05	-2.6927e-09	-2.10266
108864725	chr1:108864725:T:C	1.55818e-83	-2.6927e-09	-2.13093	5.01109e-05	-2.6927e-09	-2.2289	7.40714e-05	-2.6927e-09	-2.22736
108864888	chr1:108864888:T:C	1.74949e-83	-2.6927e-09	-2.01513	5.58532e-05	-2.6927e-09	-2.12042	8.42314e-05	-2.6927e-09	-2.09882
108865084	chr1:108865084:C:T	1.45781e-83	-2.6927e-09	-2.19752	5.10558e-05	-2.6927e-09	-2.21022	7.51774e-05	-2.6927e-09	-2.21254
108865090	chr1:108865090:T:A	2.18739e-84	-2.17512	-1.91921	8.45733e-06	-2.16949	-1.83862	1.19941e-05	-2.21255	-1.83542
108865108	chr1:108865108:C:T	2.55921e-84	-2.19824	-1.73909	4.4232e-06	-2.66666	-1.98962	6.64439e-06	-2.66201	-1.97661
108865407	chr1:108865407:A:C	2.58568e-84	-2.21211	-1.71494	4.46093e-06	-2.67645	-1.97134	6.70052e-06	-2.6722	-1.958
108866143	chr1:108866143:C:T	7.64505e-84	-2.84298	-4.05126e-09	2.67702e-05	-2.85585	-4.05126e-09	3.9529e-05	-2.85535	-4.05126e-09
108866511	chr1:108866511:T:C	1.49844e-83	-2.6927e-09	-2.17003	6.56247e-05	-2.6927e-09	-1.95919	9.79145e-05	-2.6927e-09	-1.94829
108866547	chr1:108866547:C:T	8.30048e-84	-2.76072	-4.05126e-09	0.000136491	-1.22688	-4.05126e-09	0.000197828	-1.24499	-4.05126e-09
108867153	chr1:108867153:C:T	2.39358e-83	-2.6927e-09	-1.70166	7.246e-05	-2.6927e-09	-1.86011	0.000111048	-2.6927e-09	-1.82243
108867347	chr1:108867347:C:T	3.06677e-83	-2.65182	1.19799	5.47908e-05	-2.6551	0.51548	8.2127e-05	-2.65432	0.530197
108867570	chr1:108867570:A:T	1.45103e-83	-2.6927e-09	-2.20218	5.12692e-05	-2.6927e-09	-2.20605	7.58361e-05	-2.6927e-09	-2.20381
108868647	chr1:108868647:GC:G	6.46675e-82	1.59481	-4.05126e-09	0.00093556	0.698002	-4.05126e-09	0.00128019	0.622376	-4.05126e-09
108868664	chr1:108868664:T:A	2.03533e-83	-2.6927e-09	-1.86379	8.16444e-05	-2.6927e-09	-1.74077	0.000120792	-2.6927e-09	-1.73832
108869264	chr1:108869264:C:A	1.7869e-83	-2.51101	0.517039	3.40222e-05	-2.51685	-0.0992818	5.0958e-05	-2.5153	-0.0860903
108869499	chr1:108869499:G:A	1.42642e-83	-2.6927e-09	-2.21928	5.69627e-05	-2.6927e-09	-2.10075	8.39511e-05	-2.6927e-09	-2.10215
108869811	chr1:108869811:C:T	1.42598e-83	-2.6927e-09	-2.21959	5.55089e-05	-2.6927e-09	-2.1266	8.21921e-05	-2.6927e-09	-2.12333
108870213	chr1:108870213:A:T	1.40684e-83	-2.6927e-09	-2.23311	5.41826e-05	-2.6927e-09	-2.15078	7.98801e-05	-2.6927e-09	-2.15186
108871500	chr1:108871500:T:C	2.42931e-83	-2.6927e-09	-1.68685	6.28791e-05	-2.6927e-09	-2.00193	9.30278e-05	-2.6927e-09	-1.99949
108871586	chr1:108871586:T:G	1.4468e-83	-2.6927e-09	-2.2051	5.37751e-05	-2.6927e-09	-2.15833	7.95639e-05	-2.6927e-09	-2.15583
108871741	chr1:108871741:G:A	6.79077e-84	-2.11347	-0.847999	1.36862e-05	-2.15436	-1.3724	2.04188e-05	-2.14943	-1.3665
108872337	chr1:108872337:C:T	1.38145e-84	-2.43107	-2.12283	3.73646e-06	-2.83488	-1.99012	5.63875e-06	-2.81533	-1.9874
108873205	chr1:108873205:A:AG	1.41322e-83	-2.6927e-09	-2.22858	5.68345e-05	-2.6927e-09	-2.103	8.41812e-05	-2.6927e-09	-2.09942
108873594	chr1:108873594:T:C	3.46826e-83	-2.6927e-09	-1.3308	5.87818e-05	-2.6927e-09	-2.06931	8.6938e-05	-2.6927e-09	-2.06719
108873603	chr1:108873603:T:C	1.74248e-84	-2.75585	-1.56587	5.33747e-06	-2.71862	-1.74977	7.90396e-06	-2.71199	-1.75303
108873887	chr1:108873887:C:T	1.91698e-83	-2.6927e-09	-1.9237	5.89339e-05	-2.6927e-09	-2.06673	8.89763e-05	-2.6927e-09	-2.04402
108873898	chr1:108873898:A:ATTTTTCTTTTTCT	2.31019e-84	-2.23307	-1.80664	4.06072e-06	-2.70065	-2.04113	6.07903e-06	-2.69748	-2.03007
108873950	chr1:108873950:G:A	1.84519e-83	-2.6927e-09	-1.96187	5.73072e-05	-2.6927e-09	-2.09472	8.64011e-05	-2.6927e-09	-2.07339
108874566	chr1:108874566:G:A	7.02223e-83	-0.625371	-4.05126e-09	0.000701306	0.409802	-4.05126e-09	0.00112009	0.488779	-4.05126e-09
108874624	chr1:108874624:T:C	1.48773e-83	-2.6927e-09	-2.1772	5.48651e-05	-2.6927e-09	-2.13827	8.09927e-05	-2.6927e-09	-2.13803
108875055	chr1:108875055:C:A	1.62961e-84	-2.18923	-2.19946	6.77315e-06	-1.99117	-2.23901	9.55551e-06	-2.03631	-2.23897
108875059	chr1:108875059:A:C	1.38976e-84	-2.37834	-2.16957	7.06591e-06	-1.96219	-2.22567	1.04487e-05	-1.96087	-2.22504
108875110	chr1:108875110:A:G	2.12627e-84	-2.26112	-1.86155	3.88236e-06	-2.71197	-2.07473	5.80673e-06	-2.70874	-2.06463
108875169	chr1:108875169:T:C	1.43629e-83	-2.6927e-09	-2.21239	5.45262e-05	-2.6927e-09	-2.14446	8.07137e-05	-2.6927e-09	-2.14148
108875526	chr1:108875526:G:A	1.77394e-83	-2.6927e-09	-2.00125	8.04736e-05	-2.6927e-09	-1.75521	0.000118312	-2.6927e-09	-1.75907
108875700	chr1:108875700:G:A	1.77329e-83	-2.6927e-09	-2.00162	9.05487e-05	-2.6927e-09	-1.63725	0.000136034	-2.6927e-09	-1.61948
108876197	chr1:108876197:G:A	1.40812e-83	-2.6927e-09	-2.2322	4.96151e-05	-2.6927e-09	-2.23885	7.32167e-05	-2.6927e-09	-2.23897
108876299	chr1:108876299:C:T	1.44151e-83	-2.6927e-09	-2.20876	5.40977e-05	-2.6927e-09	-2.15235	8.00643e-05	-2.6927e-09	-2.14956
108876565	chr1:108876565:A:G	1.42857e-83	-2.6927e-09	-2.21778	5.4953e-05	-2.6927e-09	-2.13666	8.13271e-05	-2.6927e-09	-2.13391
108876681	chr1:108876681:C:T	2.94857e-84	-2.32259	-1.47313	4.97208e-06	-2.74366	-1.79564	7.4808e-06	-2.74083	-1.77922
108876973	chr1:108876973:CG:C	1.63278e-84	-2.18089	-2.20586	6.84009e-06	-1.98132	-2.23902	9.64269e-06	-2.02719	-2.239
108877253	chr1:108877253:C:T	1.66845e-84	-2.17719	-2.18795	6.93965e-06	-1.96971	-2.23618	9.78937e-06	-2.01529	-2.2358
108877527	chr1:108877527:T:C	1.68878e-83	-2.6927e-09	-2.05045	8.57773e-05	-2.6927e-09	-1.69139	0.000128851	-2.6927e-09	-1.67373
108878455	chr1:108878455:A:C	2.43403e-84	-2.12567	-1.86182	4.42976e-06	-2.62233	-2.03247	6.52916e-06	-2.61747	-2.03864
108879279	chr1:108879279:C:T	7.87194e-84	-2.81373	-4.05126e-09	4.19238e-05	-2.40729	-4.05126e-09	6.08521e-05	-2.42394	-4.05126e-09
108879283	chr1:108879283:G:A	3.04169e-84	-1.89688	-1.86774	6.03075e-06	-2.47882	-1.86745	8.89388e-06	-2.47337	-1.87365
108879308	chr1:108879308:G:A	8.42914e-85	-2.81119	-2.23673	3.33387e-06	-2.70934	-2.22967	4.91868e-06	-2.70915	-2.23019
108879600	chr1:108879600:C:T	1.59763e-84	-2.22038	-2.18814	6.57727e-06	-2.02314	-2.23638	9.2934e-06	-2.06709	-2.23599
108879877	chr1:108879877:G:A	1.46793e-83	-2.6927e-09	-2.1906	5.2892e-05	-2.6927e-09	-2.17489	7.82336e-05	-2.6927e-09	-2.17269
108880314	chr1:108880314:G:A	2.60419e-84	-2.15913	-1.76078	1.44311e-05	-1.70538	-1.76838	2.14019e-05	-1.70725	-1.76166
108880430	chr1:108880430:A:C	2.2387e-83	-2.6927e-09	-1.76856	6.2435e-05	-2.6927e-09	-2.00902	9.46107e-05	-2.6927e-09	-1.98262
108881343	chr1:108881343:A:G	1.47769e-83	-2.6927e-09	-2.18397	5.48066e-05	-2.6927e-09	-2.13933	8.09303e-05	-2.6927e-09	-2.1388
108881354	chr1:108881354:A:G	1.75821e-84	-2.10888	-2.20386	7.40705e-06	-1.90194	-2.23877	1.0427e-05	-1.94934	-2.23865
108881858	chr1:108881858:A:T	1.40457e-83	-2.6927e-09	-2.23472	4.96355e-05	-2.6927e-09	-2.23844	7.32479e-05	-2.6927e-09	-2.23854
108882279	chr1:108882279:A:G	1.53344e-84	-2.85589	-1.59363	8.99852e-06	-2.8409	-1.10519	1.3511e-05	-2.84473	-1.08415
108882344	chr1:108882344:A:G	1.34343e-84	-2.34354	-2.23827	3.5539e-06	-2.74689	-2.12821	5.33942e-06	-2.73738	-2.11989
108882380	chr1:108882380:G:A	1.47066e-83	-2.6927e-09	-2.18874	5.28752e-05	-2.6927e-09	-2.17521	7.82292e-05	-2.6927e-09	-2.17275
108882521	chr1:108882521:A:G	2.23011e-83	-2.6927e-09	-1.7724	6.38759e-05	-2.6927e-09	-1.9862	9.69902e-05	-2.6927e-09	-1.95778
108882548	chr1:108882548:T:C	1.41709e-83	-2.6927e-09	-2.22585	5.69073e-05	-2.6927e-09	-2.10172	8.4465e-05	-2.6927e-09	-2.09605
108882573	chr1:108882573:T:C	1.41439e-83	-2.6927e-09	-2.22776	5.11896e-05	-2.6927e-09	-2.20761	7.56539e-05	-2.6927e-09	-2.20622
108882696	chr1:108882696:C:T	2.20411e-83	-2.6927e-09	-1.78413	6.33093e-05	-2.6927e-09	-1.99511	9.60817e-05	-2.6927e-09	-1.96719
108883054	chr1:108883054:T:C	1.48348e-83	-2.6927e-09	-2.18006	5.24689e-05	-2.6927e-09	-2.18292	7.76176e-05	-2.6927e-09	-2.18059
108883666	chr1:108883666:G:A	1.21259e-84	-2.81041	-1.87387	3.33521e-06	-2.72101	-2.2176	4.93807e-06	-2.72055	-2.21487
108884049	chr1:108884049:T:A	1.75875e-83	-2.6927e-09	-2.00985	7.98491e-05	-2.6927e-09	-1.763	0.000119491	-2.6927e-09	-1.74915
108884226	chr1:108884226:G:A	1.37991e-84	-2.43102	-2.124	3.73212e-06	-2.83392	-1.99224	5.63394e-06	-2.81405	-1.98953
108884612	chr1:108884612:A:G	1.83843e-84	-2.33084	-1.93729	4.88468e-06	-2.81149	-1.74555	7.42996e-06	-2.78513	-1.74174
108884836	chr1:108884836:A:G	9.20106e-83	-0.355133	-4.05126e-09	2.68685e-05	-2.85219	-4.05126e-09	3.97073e-05	-2.85085	-4.05126e-09
108885627	chr1:108885627:G:A	8.52819e-85	-2.7984	-2.23785	3.39673e-06	-2.69876	-2.22157	5.00774e-06	-2.69817	-2.22323
108885733	chr1:108885733:T:C	1.4822e-83	-2.6927e-09	-2.18093	5.25141e-05	-2.6927e-09	-2.18206	7.76857e-05	-2.6927e-09	-2.17972
108886134	chr1:108886134:A:G	7.39001e-83	-0.574323	-4.05126e-09	0.000755045	0.483634	-4.05126e-09	0.00120269	0.559928	-4.05126e-09
108887355	chr1:108887355:G:A	1.44078e-83	-2.6927e-09	-2.20927	4.97642e-05	-2.6927e-09	-2.23585	7.34213e-05	-2.6927e-09	-2.23617
108887438	chr1:108887438:C:T	9.52491e-83	-0.320542	-4.05126e-09	0.00109467	0.855069	-4.05126e-09	0.00174478	0.931998	-4.05126e-09
108887760	chr1:108887760:C:G	2.48178e-84	-2.84809	-1.11997	1.70394e-05	-2.81446	-0.49316	2.56765e-05	-2.82098	-0.465839
108888029	chr1:108888029:G:A	1.29628e-84	-2.49468	-2.12286	3.69365e-06	-2.84613	-1.9904	5.54517e-06	-2.83179	-1.98767
108888032	chr1:108888032:G:A	2.87389e-83	-2.6927e-09	-1.51879	7.92476e-05	-2.6927e-09	-1.77057	0.000118293	-2.6927e-09	-1.75923
108888080	chr1:108888080:C:T	9.33092e-84	-2.6437	-4.05126e-09	3.25486e-05	-2.66041	-4.05126e-09	4.74479e-05	-2.67276	-4.05126e-09
108888351	chr1:108888351:CT:C	1.30233e-84	-2.49166	-2.12122	3.70557e-06	-2.84553	-1.98777	5.56505e-06	-2.83085	-1.98504
108889225	chr1:108889225:G:A	2.06469e-83	-2.6927e-09	-1.84947	6.02874e-05	-2.6927e-09	-2.04402	9.12362e-05	-2.6927e-09	-2.01894
108889466	chr1:108889466:C:T	1.45425e-84	-2.85529	-1.64726	8.45558e-06	-2.83474	-1.17357	1.26652e-05	-2.83932	-1.15421
108889586	chr1:108889586:G:A	2.68054e-83	-2.6927e-09	-1.58843	9.04862e-05	-2.6927e-09	-1.63795	0.000133748	-2.6927e-09	-1.63643
108890021	chr1:108890021:A:G	7.59595e-84	-2.84942	-4.05126e-09	2.75243e-05	-2.82807	-4.05126e-09	4.04007e-05	-2.83354	-4.05126e-09
108891154	chr1:108891154:C:T	7.99919e-83	-2.6927e-09	-0.495112	9.97676e-05	-2.6927e-09	-1.5403	0.000148981	-2.6927e-09	-1.52857
108891172	chr1:108891172:T:A	7.91041e-84	-2.80886	-4.05126e-09	5.00701e-05	-2.22972	-4.05126e-09	7.20089e-05	-2.2556	-4.05126e-09
108891607	chr1:108891607:A:C	8.18289e-84	-2.77499	-4.05126e-09	0.000135408	-1.23485	-4.05126e-09	0.000196526	-1.2516	-4.05126e-09
108892090	chr1:108892090:C:T	2.43997e-83	-2.6927e-09	-1.68247	7.04529e-05	-2.6927e-09	-1.8882	0.000104932	-2.6927e-09	-1.87908
108892204	chr1:108892204:T:C	1.87849e-84	-2.053	-2.19357	7.85777e-06	-1.84428	-2.23736	1.10469e-05	-1.89317	-2.23707
108892474	chr1:108892474:G:GA	1.50404e-83	-2.6927e-09	-2.1663	5.67009e-05	-2.6927e-09	-2.10535	8.37582e-05	-2.6927e-09	-2.10445
108892512	chr1:108892512:T:C	2.20796e-83	-2.6927e-09	-1.78238	6.33909e-05	-2.6927e-09	-1.99382	9.62104e-05	-2.6927e-09	-1.96585
108893226	chr1:108893226:T:C	1.81638e-84	-2.09117	-2.18903	7.54896e-06	-1.88534	-2.2364	1.06245e-05	-1.93318	-2.23604
108893769	chr1:108893769:T:C	1.5209e-84	-2.22367	-2.23406	3.59577e-06	-2.68472	-2.17866	5.39868e-06	-2.67308	-2.17316
108894651	chr1:108894651:T:C	2.21231e-83	-2.6927e-09	-1.78041	6.35121e-05	-2.6927e-09	-1.99191	9.64046e-05	-2.6927e-09	-1.96383
108895960	chr1:108895960:A:G	8.39927e-84	-2.74889	-4.05126e-09	0.000147864	-1.14685	-4.05126e-09	0.00021449	-1.16412	-4.05126e-09
108896450	chr1:108896450:T:A	1.42178e-83	-2.6927e-09	-2.22254	5.0813e-05	-2.6927e-09	-2.21499	7.50844e-05	-2.6927e-09	-2.21378
108896740	chr1:108896740:C:T	1.41914e-83	-2.6927e-09	-2.2244	4.96455e-05	-2.6927e-09	-2.23823	7.32957e-05	-2.6927e-09	-2.23789
108896778	chr1:108896778:C:T	2.989e-83	-2.6927e-09	-1.47952	8.26476e-05	-2.6927e-09	-1.72856	0.00012348	-2.6927e-09	-1.71631
108896894	chr1:108896894:G:A	1.27739e-82	-2.6927e-09	-0.0270459	0.000338817	-2.6927e-09	-0.317682	0.000504	-2.6927e-09	-0.309812
108897090	chr1:108897090:T:C	2.20717e-83	-2.6927e-09	-1.78274	6.33897e-05	-2.6927e-09	-1.99384	9.62085e-05	-2.6927e-09	-1.96587
108897593	chr1:108897593:G:A	1.89122e-84	-2.01231	-2.22751	8.26326e-06	-1.79231	-2.23902	1.15966e-05	-1.84269	-2.23899
108898118	chr1:108898118:A:G	1.8307e-83	-2.54898	0.579225	3.46972e-05	-2.54691	-0.0495768	5.20178e-05	-2.54456	-0.0362411
108898835	chr1:108898835:T:G	2.75779e-83	-1.56002	-4.05126e-09	5.24358e-05	-2.18355	-4.05126e-09	7.784e-05	-2.17773	-4.05126e-09
108898950	chr1:108898950:A:G	3.06737e-83	-2.6927e-09	-1.45363	8.18248e-05	-2.6927e-09	-1.73856	0.000125679	-2.6927e-09	-1.69866
108899656	chr1:108899656:A:G	1.40498e-83	-2.6927e-09	-2.23443	4.964e-05	-2.6927e-09	-2.23835	7.32539e-05	-2.6927e-09	-2.23846
108900032	chr1:108900032:A:G	1.82473e-84	-2.10682	-2.16878	7.46949e-06	-1.90163	-2.23069	1.05208e-05	-1.94903	-2.23001
108900137	chr1:108900137:A:G	5.02182e-83	-0.960661	-4.05126e-09	4.31315e-05	-2.37889	-4.05126e-09	6.61757e-05	-2.34008	-4.05126e-09
108900187	chr1:108900187:A:G	2.48947e-84	-2.84958	-1.11539	1.7104e-05	-2.81847	-0.485361	2.58034e-05	-2.82468	-0.457204
108900481	chr1:108900481:C:T	1.44865e-83	-2.6927e-09	-2.20382	5.09502e-05	-2.6927e-09	-2.21229	7.50399e-05	-2.6927e-09	-2.21437
108900490	chr1:108900490:C:T	4.36146e-83	-2.6927e-09	-1.10165	7.75751e-05	-2.6927e-09	-1.7919	0.000115572	-2.6927e-09	-1.78249
108900695	chr1:108900695:T:C	8.11644e-84	-2.78315	-4.05126e-09	2.78947e-05	-2.81471	-4.05126e-09	4.09264e-05	-2.82061	-4.05126e-09
108900906	chr1:108900906:TG:T	2.53133e-83	-2.6927e-09	-1.64571	7.19191e-05	-2.6927e-09	-1.8676	0.000107242	-2.6927e-09	-1.8573
108901236	chr1:108901236:C:T	1.41022e-83	-2.6927e-09	-2.23071	4.9637e-05	-2.6927e-09	-2.23841	7.32676e-05	-2.6927e-09	-2.23827
108901241	chr1:108901241:G:A	2.94592e-83	-2.6927e-09	-1.49403	8.21632e-05	-2.6927e-09	-1.73444	0.000126642	-2.6927e-09	-1.69102
108901676	chr1:108901676:A:G	1.69602e-84	-2.26835	-2.08041	4.1503e-06	-2.79342	-1.92654	6.33688e-06	-2.7625	-1.9235
108901748	chr1:108901748:A:T	3.93547e-84	-1.81513	-1.69188	7.64303e-06	-2.4316	-1.67774	1.12608e-05	-2.4257	-1.68536
108901820	chr1:108901820:A:G	1.44532e-83	-2.6927e-09	-2.20612	4.97288e-05	-2.6927e-09	-2.23656	7.33721e-05	-2.6927e-09	-2.23684
108902176	chr1:108902176:A:G	1.41055e-83	-2.6927e-09	-2.23047	4.96084e-05	-2.6927e-09	-2.23898	7.32125e-05	-2.6927e-09	-2.23902
108902239	chr1:108902239:G:T	3.95382e-84	-1.83961	-1.66274	7.77498e-06	-2.44722	-1.64501	1.1451e-05	-2.44143	-1.65288
108903331	chr1:108903331:A:G	2.81325e-83	-2.6927e-09	-1.54011	7.95309e-05	-2.6927e-09	-1.767	0.000122512	-2.6927e-09	-1.72418
108903423	chr1:108903423:C:G	8.77391e-85	-2.80421	-2.20363	3.37098e-06	-2.69622	-2.23172	4.97736e-06	-2.69646	-2.23103
108903518	chr1:108903518:G:A	1.43375e-83	-2.6927e-09	-2.21416	6.44902e-05	-2.6927e-09	-1.97663	9.48296e-05	-2.6927e-09	-1.98031
108904502	chr1:108904502:C:G	5.73604e-83	-2.6927e-09	-0.827683	0.000408826	-2.6927e-09	-0.129852	0.000622818	-2.6927e-09	-0.0981332
108905078	chr1:108905078:GT:G	1.4417e-83	-2.6927e-09	-2.20863	4.97372e-05	-2.6927e-09	-2.23639	7.33793e-05	-2.6927e-09	-2.23675
108905442	chr1:108905442:A:G	2.66317e-83	-2.6927e-09	-1.59494	7.4705e-05	-2.6927e-09	-1.8296	0.000111433	-2.6927e-09	-1.81897
108905575	chr1:108905575:C:T	1.47884e-83	-2.6927e-09	-2.1832	6.47825e-05	-2.6927e-09	-1.97211	9.666e-05	-2.6927e-09	-1.96119
108905876	chr1:108905876:T:C	2.75747e-83	-2.6927e-09	-1.56014	7.75724e-05	-2.6927e-09	-1.79193	0.000119331	-2.6927e-09	-1.75049
108906199	chr1:108906199:A:T	2.75097e-83	-2.6927e-09	-1.5625	7.7319e-05	-2.6927e-09	-1.7952	0.00011893	-2.6927e-09	-1.75385
108906684	chr1:108906684:C:T	2.71502e-83	-2.6927e-09	-1.57565	7.68886e-05	-2.6927e-09	-1.80078	0.000118237	-2.6927e-09	-1.7597
108907133	chr1:108907133:A:G	1.51941e-84	-2.81339	-1.64533	3.92681e-06	-2.73636	-2.03895	5.85323e-06	-2.73607	-2.02933
108907395	chr1:108907395:G:A	7.45759e-83	-2.6927e-09	-0.56522	9.62475e-05	-2.6927e-09	-1.57622	0.000143699	-2.6927e-09	-1.56467
108907862	chr1:108907862:C:T	1.33485e-84	-2.46522	-2.123	3.70975e-06	-2.84149	-1.99069	5.58326e-06	-2.82465	-1.98797
108908364	chr1:108908364:CTG:C	1.41174e-83	-2.6927e-09	-2.22963	5.15705e-05	-2.6927e-09	-2.20019	7.62353e-05	-2.6927e-09	-2.19856
108908496	chr1:108908496:A:G	1.416e-83	-2.6927e-09	-2.22661	4.98718e-05	-2.6927e-09	-2.23369	7.35798e-05	-2.6927e-09	-2.23402
108908680	chr1:108908680:T:C	8.70368e-85	-2.80539	-2.21049	3.29983e-06	-2.71063	-2.23864	4.87151e-06	-2.71016	-2.23882
108908897	chr1:108908897:G:A	2.02414e-83	-2.31999	0.450683	3.8336e-05	-2.33021	-0.166543	5.74515e-05	-2.32801	-0.153438
108908908	chr1:108908908:G:A	2.56487e-83	-2.6927e-09	-1.63254	7.39937e-05	-2.6927e-09	-1.83916	0.000113626	-2.6927e-09	-1.79947
108909054	chr1:108909054:A:G	1.40011e-83	-2.6927e-09	-2.2379	5.78542e-05	-2.6927e-09	-2.08522	8.54322e-05	-2.6927e-09	-2.08467
108909079	chr1:108909079:C:T	1.40066e-83	-2.6927e-09	-2.23751	5.10553e-05	-2.6927e-09	-2.21023	7.54788e-05	-2.6927e-09	-2.20854
108909098	chr1:108909098:T:C	8.88855e-85	-2.82816	-2.1667	3.15271e-06	-2.75757	-2.23731	4.65509e-06	-2.75761	-2.23681
108909146	chr1:108909146:G:A	7.64276e-84	-2.84328	-4.05126e-09	2.78435e-05	-2.81654	-4.05126e-09	4.08263e-05	-2.82306	-4.05126e-09
108909185	chr1:108909185:TTTG:T	1.81627e-83	-2.36645	0.388788	3.46194e-05	-2.38165	-0.217076	5.18587e-05	-2.37962	-0.204242
108909299	chr1:108909299:T:C	8.04972e-84	-2.7914	-4.05126e-09	2.6812e-05	-2.85429	-4.05126e-09	3.95262e-05	-2.85542	-4.05126e-09
108909644	chr1:108909644:C:A	8.03142e-84	-2.79368	-4.05126e-09	2.68017e-05	-2.85468	-4.05126e-09	3.95185e-05	-2.85562	-4.05126e-09
108910082	chr1:108910082:T:A	8.03274e-84	-2.79351	-4.05126e-09	2.68023e-05	-2.85466	-4.05126e-09	3.95189e-05	-2.85561	-4.05126e-09
108910383	chr1:108910383:C:CA	3.90497e-84	-1.83628	-1.67851	7.66693e-06	-2.44327	-1.66296	1.12952e-05	-2.43738	-1.67063
108910507	chr1:108910507:T:C	1.54975e-84	-2.20077	-2.23818	3.49759e-06	-2.6722	-2.21887	5.24075e-06	-2.66025	-2.21567
108910815	chr1:108910815:A:C	1.40721e-83	-2.6927e-09	-2.23284	5.02243e-05	-2.6927e-09	-2.22664	7.40823e-05	-2.6927e-09	-2.22721
108911103	chr1:108911103:CTAATA:C	1.67516e-84	-2.1622	-2.19892	6.92367e-06	-1.96968	-2.23852	9.75945e-06	-2.01581	-2.23834
108911168	chr1:108911168:A:G	1.55623e-84	-2.35346	-2.08131	4.04549e-06	-2.81738	-1.92816	6.13902e-06	-2.79259	-1.92513
108911357	chr1:108911357:G:A	1.49381e-84	-2.3914	-2.08431	3.98923e-06	-2.82789	-1.93166	6.03609e-06	-2.80603	-1.9286
108911663	chr1:108911663:T:C	8.52252e-85	-2.80337	-2.23354	3.23071e-06	-2.73155	-2.23889	4.76865e-06	-2.73156	-2.23877
108911734	chr1:108911734:G:A	1.61883e-84	-2.17722	-2.21812	3.4676e-06	-2.66134	-2.23834	5.18445e-06	-2.64909	-2.23763
108912174	chr1:108912174:A:G	7.81125e-84	-2.82147	-4.05126e-09	3.89567e-05	-2.48069	-4.05126e-09	5.61389e-05	-2.50456	-4.05126e-09
108912757	chr1:108912757:G:A	1.2253e-84	-2.46741	-2.20644	5.65096e-06	-2.26373	-2.14759	7.96262e-06	-2.30554	-2.15209
108913001	chr1:108913001:AGT:A	1.39936e-83	-2.6927e-09	-2.23844	5.08101e-05	-2.6927e-09	-2.21505	7.49968e-05	-2.6927e-09	-2.21494
108913013	chr1:108913013:G:T	1.33151e-84	-2.54208	-2.04865	3.16673e-06	-2.79251	-2.19793	4.72763e-06	-2.78185	-2.19712
108913064	chr1:108913064:G:A	4.14701e-84	-2.84881	-0.605834	9.44459e-06	-2.81173	-1.08597	1.40217e-05	-2.80969	-1.08209
108913203	chr1:108913203:T:C	1.59199e-83	-2.6927e-09	-2.10947	5.59575e-05	-2.6927e-09	-2.11855	8.2964e-05	-2.6927e-09	-2.11398
108913216	chr1:108913216:C:T	5.26286e-83	-2.6927e-09	-0.913778	0.000167644	-2.6927e-09	-1.0213	0.000250681	-2.6927e-09	-1.00821
108913237	chr1:108913237:C:T	1.5556e-83	-2.6927e-09	-2.13259	5.45248e-05	-2.6927e-09	-2.14449	8.02029e-05	-2.6927e-09	-2.14783
108913250	chr1:108913250:A:T	2.39873e-83	-2.21223	0.512722	4.2851e-05	-2.28618	-0.0992364	6.43409e-05	-2.28232	-0.0858747
108913559	chr1:108913559:T:C	9.05382e-85	-2.75931	-2.21712	3.96981e-06	-2.61389	-2.15053	5.83531e-06	-2.61415	-2.15431
108913759	chr1:108913759:C:G	1.65617e-84	-2.42116	-1.95137	3.5444e-06	-2.77866	-2.09912	5.29482e-06	-2.77571	-2.08995
108913936	chr1:108913936:C:T	1.79948e-83	-2.6927e-09	-1.98696	5.57495e-05	-2.6927e-09	-2.12227	8.24759e-05	-2.6927e-09	-2.11988
108913989	chr1:108913989:T:A	1.37271e-83	-2.25767	-4.05126e-09	9.23044e-05	-1.61805	-4.05126e-09	0.000141514	-1.57999	-4.05126e-09
108914228	chr1:108914228:G:A	8.68553e-85	-2.85271	-2.16526	4.10102e-06	-2.69432	-2.03759	5.8895e-06	-2.71635	-2.04286
108914516	chr1:108914516:A:C	8.38215e-84	-2.75093	-4.05126e-09	3.97294e-05	-2.46105	-4.05126e-09	5.89642e-05	-2.45546	-4.05126e-09
108914529	chr1:108914529:C:T	5.97029e-84	-0.950037	-2.14021	1.41508e-05	-1.41836	-2.07501	2.03255e-05	-1.44559	-2.07492
108914629	chr1:108914629:T:G	7.55108e-84	-2.85535	-4.05126e-09	2.73524e-05	-2.83434	-4.05126e-09	4.01932e-05	-2.83869	-4.05126e-09
108914809	chr1:108914809:A:G	1.75596e-83	-2.6927e-09	-2.01143	5.47508e-05	-2.6927e-09	-2.14035	8.09848e-05	-2.6927e-09	-2.13813
108914888	chr1:108914888:G:A	8.94777e-85	-2.77953	-2.20869	3.88883e-06	-2.64885	-2.13618	5.7112e-06	-2.64971	-2.14025
108914985	chr1:108914985:A:C	2.45682e-83	-2.6927e-09	-1.67559	5.13878e-05	-2.6927e-09	-2.20374	7.5719e-05	-2.6927e-09	-2.20536
108915151	chr1:108915151:T:A	1.68263e-83	-2.6927e-09	-2.05409	5.33528e-05	-2.6927e-09	-2.16622	7.88897e-05	-2.6927e-09	-2.16434
108915303	chr1:108915303:G:A	1.95777e-84	-2.7608	-1.44443	8.10887e-06	-2.68014	-1.37004	1.19693e-05	-2.68125	-1.36879
108915489	chr1:108915489:C:T	7.71316e-84	-2.83411	-4.05126e-09	2.87518e-05	-2.78444	-4.05126e-09	4.2085e-05	-2.7927	-4.05126e-09
108915552	chr1:108915552:G:A	1.28134e-84	-2.48478	-2.14435	3.40229e-06	-2.81382	-2.10487	5.0892e-06	-2.80847	-2.0968
108915666	chr1:108915666:C:T	1.78231e-83	-2.6927e-09	-1.99654	8.10446e-05	-2.6927e-09	-1.74814	0.000121105	-2.6927e-09	-1.73573
108916393	chr1:108916393:A:G	9.16131e-84	-2.66205	-4.05126e-09	2.74634e-05	-2.83029	-4.05126e-09	4.03189e-05	-2.83557	-4.05126e-09
108916457	chr1:108916457:T:C	1.33086e-84	-2.50145	-2.08976	3.69631e-06	-2.80632	-2.02949	5.43223e-06	-2.80414	-2.0359
108916674	chr1:108916674:A:T	1.30735e-84	-2.60989	-1.99915	3.8673e-06	-2.84655	-1.94403	5.7961e-06	-2.84388	-1.93132
108917057	chr1:108917057:T:G	1.47869e-83	-2.6927e-09	-2.18329	5.1053e-05	-2.6927e-09	-2.21028	7.53601e-05	-2.6927e-09	-2.21011
108917513	chr1:108917513:G:A	9.76834e-83	-2.6927e-09	-0.295306	0.00027409	-2.6927e-09	-0.529686	0.000408725	-2.6927e-09	-0.519345
108917576	chr1:108917576:A:T	1.59497e-82	0.194986	-4.05126e-09	0.000242532	-0.65201	-4.05126e-09	0.000336105	-0.714964	-4.05126e-09
108917960	chr1:108917960:A:G	2.74316e-83	-2.6927e-09	-1.56534	6.89828e-05	-2.6927e-09	-1.90929	0.000102414	-2.6927e-09	-1.90337
108918160	chr1:108918160:A:C	1.70501e-83	-2.6927e-09	-2.04088	5.36751e-05	-2.6927e-09	-2.16019	7.93751e-05	-2.6927e-09	-2.1582
108918341	chr1:108918341:C:T	9.21547e-85	-2.74196	-2.21678	4.03843e-06	-2.59439	-2.15289	5.93014e-06	-2.5957	-2.15664
108918509	chr1:108918509:A:G	1.84053e-84	-2.20912	-2.05787	4.28573e-06	-2.77857	-1.90928	6.55107e-06	-2.74662	-1.90614
108918719	chr1:108918719:C:T	1.52883e-84	-2.36969	-2.08285	4.06825e-06	-2.50817	-2.23176	6.03685e-06	-2.50215	-2.23236
108919423	chr1:108919423:C:G	1.83465e-84	-2.32853	-1.94165	3.74261e-06	-2.73728	-2.08608	5.59663e-06	-2.7336	-2.07662
108919511	chr1:108919511:T:C	2.3635e-84	-2.85254	-1.16436	1.32044e-05	-2.81454	-0.748052	1.97559e-05	-2.82021	-0.728725
108919817	chr1:108919817:C:T	9.33207e-85	-2.7366	-2.20956	4.14108e-06	-2.5834	-2.13879	6.08353e-06	-2.58397	-2.14283
108919938	chr1:108919938:G:A	1.45091e-84	-2.43291	-2.07194	3.88095e-06	-2.78141	-2.00565	5.70393e-06	-2.77878	-2.01245
108920123	chr1:108920123:C:T	1.67551e-84	-2.3612	-1.99971	3.53698e-06	-2.75302	-2.12685	5.28071e-06	-2.7496	-2.11873
108920168	chr1:108920168:A:G	2.27886e-84	-2.05849	-1.99487	3.80821e-06	-2.72439	-2.08159	5.60955e-06	-2.7273	-2.08062
108920228	chr1:108920228:G:T	1.70818e-84	-2.37291	-1.9687	3.59631e-06	-2.75779	-2.10545	5.37287e-06	-2.75442	-2.0966
108920231	chr1:108920231:G:A	1.72375e-83	-2.6927e-09	-2.02995	7.54956e-05	-2.6927e-09	-1.81907	0.000111419	-2.6927e-09	-1.81909
108920874	chr1:108920874:A:G	1.07059e-83	-2.50624	-4.05126e-09	8.88544e-05	-1.65614	-4.05126e-09	0.000131002	-1.65717	-4.05126e-09
108921084	chr1:108921084:A:T	9.28402e-85	-2.74024	-2.21108	4.11495e-06	-2.58756	-2.14095	6.04539e-06	-2.58814	-2.14496
108921606	chr1:108921606:C:G	1.66876e-84	-2.36539	-1.99957	6.55827e-06	-2.11872	-2.1437	9.45261e-06	-2.15882	-2.12728
108921653	chr1:108921653:A:C	9.26441e-85	-2.7556	-2.19785	4.11073e-06	-2.61228	-2.11726	6.03631e-06	-2.61285	-2.12174
108921660	chr1:108921660:T:C	1.51409e-83	-2.6927e-09	-2.15964	4.96101e-05	-2.6927e-09	-2.23895	7.32132e-05	-2.6927e-09	-2.23901
108921725	chr1:108921725:T:G	1.68286e-83	-2.6927e-09	-2.05396	7.46541e-05	-2.6927e-09	-1.83028	0.000111446	-2.6927e-09	-1.81885
108922060	chr1:108922060:T:TAGAC	9.07317e-85	-2.75815	-2.21615	3.96597e-06	-2.61457	-2.15082	5.8287e-06	-2.615	-2.15459
108922121	chr1:108922121:A:G	1.81405e-84	-2.35706	-1.92441	3.73887e-06	-2.74948	-2.07488	5.59204e-06	-2.74596	-2.06508
108923318	chr1:108923318:G:A	8.76865e-84	-2.70585	-4.05126e-09	3.19107e-05	-2.6802	-4.05126e-09	4.62788e-05	-2.6977	-4.05126e-09
108923377	chr1:108923377:A:AT	1.71029e-84	-2.25239	-2.08798	4.46198e-06	-2.41484	-2.23271	6.62455e-06	-2.40829	-2.23331
108923975	chr1:108923975:T:C	2.6018e-84	-2.067	-1.85383	6.63438e-06	-2.15837	-2.09251	9.87323e-06	-2.15304	-2.08952
108924360	chr1:108924360:G:A	1.51592e-84	-2.28272	-2.17829	3.46263e-06	-2.80028	-2.10083	5.2622e-06	-2.772	-2.09984
108924548	chr1:108924548:G:A	1.52453e-83	-2.6927e-09	-2.15277	5.57619e-05	-2.6927e-09	-2.12205	8.18699e-05	-2.6927e-09	-2.12726
108924956	chr1:108924956:T:C	2.01425e-83	-2.6927e-09	-1.87421	5.54606e-05	-2.6927e-09	-2.12747	8.15772e-05	-2.6927e-09	-2.13084
108924990	chr1:108924990:A:G	9.09423e-85	-2.76142	-2.21056	3.99632e-06	-2.61673	-2.14104	5.87118e-06	-2.61731	-2.14502
108925239	chr1:108925239:T:C	1.96296e-83	-2.6927e-09	-1.9	9.62084e-05	-2.6927e-09	-1.57663	0.000144364	-2.6927e-09	-1.56005
108925476	chr1:108925476:T:A	4.0001e-83	-1.18813	-4.05126e-09	0.000129577	-1.27887	-4.05126e-09	0.000184144	-1.31667	-4.05126e-09
108925498	chr1:108925498:C:G	8.78055e-85	-2.79526	-2.21183	3.78243e-06	-2.67279	-2.13999	5.55723e-06	-2.67331	-2.14398
108925878	chr1:108925878:G:A	7.17514e-83	-2.6927e-09	-0.60383	0.000211582	-2.6927e-09	-0.788531	0.000315267	-2.6927e-09	-0.77897
108926051	chr1:108926051:T:C	5.26092e-83	-0.914147	-4.05126e-09	7.88897e-05	-1.77509	-4.05126e-09	0.000114154	-1.79484	-4.05126e-09
108926086	chr1:108926086:G:A	8.11746e-85	-2.85036	-2.23524	3.50919e-06	-2.70727	-2.18048	5.05693e-06	-2.72829	-2.18334
108926202	chr1:108926202:C:G	1.29653e-84	-2.39212	-2.22523	2.87116e-06	-2.84966	-2.23877	4.23528e-06	-2.85006	-2.23888
108926577	chr1:108926577:G:C	1.44761e-83	-2.6927e-09	-2.20454	4.98858e-05	-2.6927e-09	-2.23341	7.36861e-05	-2.6927e-09	-2.23257
108926692	chr1:108926692:A:C	1.66553e-84	-2.35963	-2.00726	6.66625e-06	-2.09652	-2.14957	9.5965e-06	-2.13733	-2.13366
108926709	chr1:108926709:A:G	1.15253e-84	-2.54998	-2.1851	3.52434e-06	-2.83729	-2.04616	5.2824e-06	-2.83344	-2.03457
108927311	chr1:108927311:T:C	1.42299e-84	-2.42811	-2.09616	3.77177e-06	-2.77725	-2.03835	5.547e-06	-2.77453	-2.04461
108927563	chr1:108927563:T:C	8.94281e-85	-2.78046	-2.20831	3.89375e-06	-2.64824	-2.13553	5.7201e-06	-2.64879	-2.13961
108927646	chr1:108927646:G:A	8.78258e-85	-2.79612	-2.21073	3.77925e-06	-2.67357	-2.14004	5.55277e-06	-2.67405	-2.14404
108927647	chr1:108927647:C:T	8.8412e-85	-2.79014	-2.21006	3.82807e-06	-2.66248	-2.1383	5.62438e-06	-2.66295	-2.14233
108928038	chr1:108928038:G:A	8.76484e-85	-2.79817	-2.2107	3.7669e-06	-2.67738	-2.1395	5.53482e-06	-2.67782	-2.14351
108928303	chr1:108928303:T:C	2.16975e-84	-2.85308	-1.24934	1.20417e-05	-2.8167	-0.838065	1.80039e-05	-2.82221	-0.819592
108928398	chr1:108928398:T:TGGA	2.76607e-83	-2.6927e-09	-1.55702	6.92236e-05	-2.6927e-09	-1.9058	0.000102777	-2.6927e-09	-1.89983
108928847	chr1:108928847:A:G	5.70217e-84	-0.900328	-2.23586	1.14765e-05	-1.46407	-2.23878	1.6023e-05	-1.52029	-2.23808
108928867	chr1:108928867:A:G	8.47367e-85	-2.83869	-2.20397	4.39658e-06	-2.46877	-2.19354	6.35182e-06	-2.48728	-2.19637
108929023	chr1:108929023:TTC:T	1.09408e-83	-0.909798	-1.57474	2.76681e-05	-1.38093	-1.44193	3.95342e-05	-1.40987	-1.44536
108929107	chr1:108929107:G:A	1.46971e-84	-2.4032	-2.08878	3.12794e-06	-2.8279	-2.17487	4.70763e-06	-2.80739	-2.17581
108929227	chr1:108929227:G:A	1.45473e-83	-2.6927e-09	-2.19963	5.01419e-05	-2.6927e-09	-2.22829	7.39694e-05	-2.6927e-09	-2.22874
108929298	chr1:108929298:G:C	9.29455e-84	-0.880561	-1.76705	2.26348e-05	-1.35936	-1.66429	3.23634e-05	-1.38789	-1.66747
108929705	chr1:108929705:C:T	3.45503e-83	-2.6927e-09	-1.33462	8.62796e-05	-2.6927e-09	-1.68555	0.000128515	-2.6927e-09	-1.67634
108930151	chr1:108930151:G:A	1.7755e-84	-2.49722	-1.80574	4.30481e-06	-2.55133	-2.13208	6.19402e-06	-2.57614	-2.13266
108930191	chr1:108930191:T:C	1.14422e-83	-1.08872	-1.351	1.71243e-05	-1.74688	-1.55576	2.44809e-05	-1.77648	-1.55801
108930395	chr1:108930395:C:T	1.42211e-84	-2.47305	-2.05184	3.85814e-06	-2.85136	-1.9416	5.66263e-06	-2.84727	-1.95123
108930983	chr1:108930983:T:C	8.29459e-85	-2.84038	-2.22364	3.11803e-06	-2.77413	-2.23181	4.49373e-06	-2.79828	-2.23142
108931019	chr1:108931019:TC:T	2.45464e-83	-0.134488	-1.54199	1.29576e-05	-1.83027	-1.75119	1.95739e-05	-1.82481	-1.73338
108931104	chr1:108931104:A:C	1.0314e-82	-2.6927e-09	-0.240951	0.00031106	-2.6927e-09	-0.403158	0.000464717	-2.6927e-09	-0.390959
108931184	chr1:108931184:G:A	1.69259e-83	-2.04819	-4.05126e-09	3.1688e-05	-2.68721	-4.05126e-09	5.08577e-05	-2.60336	-4.05126e-09
108931204	chr1:108931204:G:A	9.86516e-85	-2.82527	-2.06534	3.97237e-06	-2.84436	-1.91942	5.81935e-06	-2.84434	-1.92686
108931316	chr1:108931316:T:C	2.02114e-83	-2.6927e-09	-1.87079	9.81497e-05	-2.6927e-09	-1.55665	0.000144138	-2.6927e-09	-1.56162
108931405	chr1:108931405:A:G	8.15529e-84	-2.77837	-4.05126e-09	0.000131	-1.26795	-4.05126e-09	0.00019041	-1.28321	-4.05126e-09
108931679	chr1:108931679:T:C	1.32543e-82	-2.6927e-09	0.0098662	0.000185659	-2.6927e-09	-0.919232	0.000275717	-2.6927e-09	-0.913015
108931959	chr1:108931959:T:C	1.20637e-84	-2.85557	-1.83385	4.18225e-06	-2.54317	-2.16912	6.02846e-06	-2.56283	-2.17306
108932093	chr1:108932093:T:C	7.54727e-84	-2.85585	-4.05126e-09	2.71127e-05	-2.84314	-4.05126e-09	3.9877e-05	-2.84659	-4.05126e-09
108932110	chr1:108932110:T:TA	1.06619e-84	-2.85471	-1.95823	6.11228e-06	-2.81596	-1.51688	9.10066e-06	-2.8223	-1.50174
108932113	chr1:108932113:A:AAAAT	4.11806e-84	-1.86408	-1.59757	9.59573e-06	-1.97502	-1.9068	1.42866e-05	-1.96843	-1.90463
108932122	chr1:108932122:A:T	6.74224e-83	-2.6927e-09	-0.666061	0.000192086	-2.6927e-09	-0.885199	0.000286263	-2.6927e-09	-0.875476
108932805	chr1:108932805:T:C	2.02608e-83	-2.6927e-09	-1.86835	5.57928e-05	-2.6927e-09	-2.1215	8.21158e-05	-2.6927e-09	-2.12426
108932806	chr1:108932806:G:A	1.39932e-83	-2.6927e-09	-2.23846	6.0024e-05	-2.6927e-09	-2.0484	8.89645e-05	-2.6927e-09	-2.04415
108933287	chr1:108933287:G:A	2.68736e-83	-2.6927e-09	-1.58589	8.10308e-05	-2.6927e-09	-1.74831	0.000120471	-2.6927e-09	-1.74098
108933704	chr1:108933704:A:C	1.66707e-83	-2.6927e-09	-2.06338	5.0436e-05	-2.6927e-09	-2.22244	7.45392e-05	-2.6927e-09	-2.22106
108933733	chr1:108933733:T:C	2.47241e-84	-1.91133	-2.06052	6.85163e-06	-2.03568	-2.18298	1.01773e-05	-2.02967	-2.18256
108933741	chr1:108933741:A:G	9.86457e-85	-2.82237	-2.0683	3.96352e-06	-2.84596	-1.92005	5.80934e-06	-2.84598	-1.92694
108934223	chr1:108934223:C:T	6.61421e-83	-2.6927e-09	-0.685233	0.000192048	-2.6927e-09	-0.885399	0.000286135	-2.6927e-09	-0.875923
108934316	chr1:108934316:T:C	1.13817e-84	-2.85475	-1.89286	6.75282e-06	-2.81554	-1.41764	1.00686e-05	-2.82202	-1.40094
108934529	chr1:108934529:G:A	2.77757e-84	-1.84577	-2.00969	7.64842e-06	-1.96988	-2.13877	1.13696e-05	-1.96364	-2.13781
108934609	chr1:108934609:G:A	1.02981e-83	-2.54507	-4.05126e-09	2.84943e-05	-2.79344	-4.05126e-09	4.21309e-05	-2.79161	-4.05126e-09
108935031	chr1:108935031:G:A	9.78095e-85	-2.82251	-2.07668	3.93145e-06	-2.84593	-1.92821	5.76642e-06	-2.84593	-1.9344
108935033	chr1:108935033:T:C	1.57655e-83	-2.6927e-09	-2.11921	8.44668e-05	-2.6927e-09	-1.70678	0.000125544	-2.6927e-09	-1.69973
108935143	chr1:108935143:C:T	9.9484e-85	-2.65239	-2.22982	2.89834e-06	-2.8546	-2.2244	4.33868e-06	-2.84793	-2.21689
108935516	chr1:108935516:C:T	1.58581e-83	-2.6927e-09	-2.11336	5.73083e-05	-2.6927e-09	-2.0947	8.47667e-05	-2.6927e-09	-2.09248
108935534	chr1:108935534:A:C	1.45573e-83	-2.6927e-09	-2.19894	5.0929e-05	-2.6927e-09	-2.21271	7.59159e-05	-2.6927e-09	-2.20276
108935764	chr1:108935764:AAAT:A	1.55094e-83	-2.6927e-09	-2.13559	5.2862e-05	-2.6927e-09	-2.17546	7.7976e-05	-2.6927e-09	-2.17599
108935910	chr1:108935910:G:A	1.16463e-82	-2.6927e-09	-0.119462	0.000352842	-2.6927e-09	-0.277123	0.00052742	-2.6927e-09	-0.26439
108935998	chr1:108935998:C:A	1.42059e-82	-2.6927e-09	0.0792021	0.000194792	-2.6927e-09	-0.871212	0.000289327	-2.6927e-09	-0.864831
108936210	chr1:108936210:A:C	4.53744e-83	0.360697	-1.42279	1.65646e-05	-1.61257	-1.72331	2.41027e-05	-1.60948	-1.74059
108936785	chr1:108936785:T:C	1.55223e-83	-2.6927e-09	-2.13476	5.28987e-05	-2.6927e-09	-2.17476	7.80298e-05	-2.6927e-09	-2.1753
108937207	chr1:108937207:C:T	1.55223e-83	-2.6927e-09	-2.13476	5.28987e-05	-2.6927e-09	-2.17476	7.80298e-05	-2.6927e-09	-2.1753
108937337	chr1:108937337:G:A	7.5484e-83	-0.553117	-4.05126e-09	7.18772e-05	-1.86818	-4.05126e-09	0.000103453	-1.89327	-4.05126e-09
108937525	chr1:108937525:T:C	1.30532e-82	-2.6927e-09	-0.00542108	0.000393789	-2.6927e-09	-0.167326	0.000588777	-2.6927e-09	-0.15434
108938044	chr1:108938044:A:G	8.88895e-85	-2.82065	-2.17417	3.40899e-06	-2.84714	-2.06958	5.01267e-06	-2.84735	-2.07307
108938309	chr1:108938309:C:T	1.55223e-83	-2.6927e-09	-2.13476	5.28987e-05	-2.6927e-09	-2.17476	7.80298e-05	-2.6927e-09	-2.1753
108938311	chr1:108938311:G:T	8.9053e-85	-2.82275	-2.17023	3.44761e-06	-2.84596	-2.05951	5.0712e-06	-2.84615	-2.06266
108938484	chr1:108938484:G:C	1.49747e-83	-2.6927e-09	-2.17068	4.96338e-05	-2.6927e-09	-2.23847	7.32583e-05	-2.6927e-09	-2.2384
108938614	chr1:108938614:T:C	1.0325e-84	-2.60679	-2.23826	4.10148e-06	-2.50472	-2.22708	5.87921e-06	-2.53339	-2.22757
108939223	chr1:108939223:TATTA:T	2.08364e-83	-2.6927e-09	-1.84034	6.2366e-05	-2.6927e-09	-2.01012	9.30581e-05	-2.6927e-09	-1.99916
108939232	chr1:108939232:TAATA:T	6.44488e-84	-2.13859	-0.875163	1.40373e-05	-2.21438	-1.28704	2.08612e-05	-2.20745	-1.28704
108939277	chr1:108939277:T:G	1.39854e-83	-2.6927e-09	-2.23902	4.97914e-05	-2.6927e-09	-2.2353	7.35013e-05	-2.6927e-09	-2.23509
108939405	chr1:108939405:CA:C	1.54397e-83	-2.6927e-09	-2.14009	5.57664e-05	-2.6927e-09	-2.12197	8.24476e-05	-2.6927e-09	-2.12023
108939420	chr1:108939420:C:T	2.74027e-83	-0.186803	-1.37959	1.43628e-05	-1.85039	-1.62811	2.17338e-05	-1.84484	-1.60868
108939551	chr1:108939551:C:T	4.42594e-84	-1.97127	-1.41828	9.15527e-06	-2.25125	-1.67756	1.41329e-05	-2.24867	-1.63521
108939600	chr1:108939600:C:T	1.64686e-83	-2.07558	-4.05126e-09	3.31913e-05	-2.64086	-4.05126e-09	4.9549e-05	-2.62943	-4.05126e-09
108939682	chr1:108939682:G:A	9.65479e-84	-2.60958	-4.05126e-09	5.4887e-05	-2.13787	-4.05126e-09	8.45964e-05	-2.0945	-4.05126e-09
108940204	chr1:108940204:C:T	9.46754e-85	-2.85314	-2.07862	3.15698e-06	-2.81971	-2.17382	4.72294e-06	-2.81633	-2.16363
108940782	chr1:108940782:A:G	1.40713e-83	-2.6927e-09	-2.2329	4.99627e-05	-2.6927e-09	-2.23187	7.36709e-05	-2.6927e-09	-2.23278
108940836	chr1:108940836:G:A	1.6874e-84	-2.4451	-1.90875	3.58507e-06	-2.8366	-2.02977	5.37269e-06	-2.81998	-2.03108
108941353	chr1:108941353:T:C	2.05541e-84	-1.98942	-2.16714	5.24811e-06	-2.28187	-2.20341	7.83465e-06	-2.26457	-2.20926
108941532	chr1:108941532:G:A	2.24073e-84	-2.2807	-1.78954	8.12899e-06	-2.02069	-2.02702	1.23385e-05	-1.99318	-2.02648
108941842	chr1:108941842:C:T	2.39787e-83	-0.172349	-1.52752	1.03814e-05	-2.07761	-1.72552	1.56421e-05	-2.07377	-1.70865
108943000	chr1:108943000:CTCAGGT:C	9.08096e-83	-2.6927e-09	-0.368272	0.000159049	-2.6927e-09	-1.07393	0.00023739	-2.6927e-09	-1.06268
108943394	chr1:108943394:A:G	3.1273e-84	-2.33686	-1.40001	1.16371e-05	-2.17479	-1.51416	1.71796e-05	-2.21172	-1.47695
108943574	chr1:108943574:A:G	1.26006e-83	-0.255767	-2.08752	1.63806e-05	-1.11009	-2.23696	2.35236e-05	-1.13774	-2.23665
108943618	chr1:108943618:TA:T	2.71982e-84	-2.22411	-1.65237	7.55403e-06	-2.06014	-2.06092	1.10079e-05	-2.08175	-2.05202
108943730	chr1:108943730:G:A	1.42933e-83	-2.6927e-09	-2.21724	5.06595e-05	-2.6927e-09	-2.21802	7.47403e-05	-2.6927e-09	-2.21837
108943935	chr1:108943935:T:C	1.52181e-83	-2.6927e-09	-2.15455	5.06965e-05	-2.6927e-09	-2.21729	7.47705e-05	-2.6927e-09	-2.21797
108944040	chr1:108944040:G:A	2.90253e-83	-2.6927e-09	-1.50887	0.000127113	-2.6927e-09	-1.29806	0.000191124	-2.6927e-09	-1.27947
108944196	chr1:108944196:A:G	3.21876e-84	-2.2306	-1.47744	7.96831e-06	-2.06582	-2.00185	1.16203e-05	-2.08739	-1.99224
108944408	chr1:108944408:G:A	1.35112e-84	-2.36179	-2.21432	2.95815e-06	-2.81957	-2.23901	4.4647e-06	-2.79721	-2.23897
108944594	chr1:108944594:C:G	2.96216e-83	-2.6927e-09	-1.48853	0.000129729	-2.6927e-09	-1.27769	0.000195176	-2.6927e-09	-1.25849
108944731	chr1:108944731:G:A	1.40217e-83	-2.6927e-09	-2.23643	5.27835e-05	-2.6927e-09	-2.17694	7.78334e-05	-2.6927e-09	-2.17782
108944779	chr1:108944779:G:A	4.70864e-83	-1.02505	-4.05126e-09	6.89791e-05	-1.90934	-4.05126e-09	0.000100182	-1.9254	-4.05126e-09
108944865	chr1:108944865:A:G	3.16323e-84	-2.22506	-1.50039	7.95457e-06	-2.05313	-2.01626	1.15937e-05	-2.07503	-2.0069
108944909	chr1:108944909:G:A	1.39971e-83	-2.6927e-09	-2.23819	5.31366e-05	-2.6927e-09	-2.17028	7.83614e-05	-2.6927e-09	-2.17106
108944931	chr1:108944931:A:C	1.4297e-83	-2.6927e-09	-2.21699	5.05742e-05	-2.6927e-09	-2.2197	7.47079e-05	-2.6927e-09	-2.2188
108945017	chr1:108945017:C:T	1.27174e-84	-2.41163	-2.22502	2.92431e-06	-2.83106	-2.23902	4.39772e-06	-2.81229	-2.23902
108945109	chr1:108945109:T:C	3.6814e-84	-2.46189	-1.11186	1.38624e-05	-2.33981	-1.17415	2.01847e-05	-2.37405	-1.15341
108945592	chr1:108945592:C:T	2.6237e-83	-0.0639588	-1.54591	1.07687e-05	-2.02421	-1.74228	1.62252e-05	-2.0204	-1.72542
108945681	chr1:108945681:C:A	7.83995e-83	-2.6927e-09	-0.51522	0.000235173	-2.6927e-09	-0.68282	0.000350648	-2.6927e-09	-0.672606
108945963	chr1:108945963:G:C	1.40686e-83	-2.6927e-09	-2.23309	4.9968e-05	-2.6927e-09	-2.23176	7.36758e-05	-2.6927e-09	-2.23271
108946086	chr1:108946086:G:A	1.50882e-84	-2.23043	-2.23528	7.55593e-06	-1.91271	-2.2081	1.14337e-05	-1.88657	-2.20926
108946096	chr1:108946096:G:A	2.31645e-84	-1.92925	-2.10775	1.10892e-05	-1.56892	-2.16826	1.68721e-05	-1.53716	-2.16957
108946196	chr1:108946196:G:A	3.4092e-84	-2.46027	-1.19029	1.24518e-05	-2.33611	-1.28516	1.81015e-05	-2.37054	-1.26585
108946258	chr1:108946258:G:A	1.39915e-83	-2.6927e-09	-2.23859	5.06718e-05	-2.6927e-09	-2.21777	7.48455e-05	-2.6927e-09	-2.21696
108946273	chr1:108946273:GC:G	3.6781e-84	-2.47873	-1.09591	1.37801e-05	-2.35692	-1.163	2.00758e-05	-2.39084	-1.14203
108946939	chr1:108946939:G:A	1.49386e-83	-2.6927e-09	-2.17309	4.96385e-05	-2.6927e-09	-2.23838	7.32535e-05	-2.6927e-09	-2.23846
108947089	chr1:108947089:G:A	4.19636e-84	-1.24431	-2.19851	1.17047e-05	-1.49899	-2.18417	1.7037e-05	-1.51731	-2.17969
108947818	chr1:108947818:T:C	1.52126e-83	-2.6927e-09	-2.15491	5.06859e-05	-2.6927e-09	-2.2175	7.4755e-05	-2.6927e-09	-2.21817
108947876	chr1:108947876:C:T	1.40847e-83	-2.6927e-09	-2.23195	5.18224e-05	-2.6927e-09	-2.19532	7.65707e-05	-2.6927e-09	-2.19417
108948122	chr1:108948122:A:G	1.40907e-83	-2.6927e-09	-2.23152	5.1884e-05	-2.6927e-09	-2.19413	7.66625e-05	-2.6927e-09	-2.19298
108948238	chr1:108948238:CAATT:C	1.39879e-83	-2.6927e-09	-2.23884	5.357e-05	-2.6927e-09	-2.16215	7.90117e-05	-2.6927e-09	-2.16279
108948279	chr1:108948279:G:A	1.41274e-83	-2.6927e-09	-2.22892	5.84266e-05	-2.6927e-09	-2.07537	8.61148e-05	-2.6927e-09	-2.07671
108948406	chr1:108948406:T:C	1.71365e-83	-0.128015	-1.90781	4.57286e-05	-0.0965166	-2.2239	6.70634e-05	-0.10069	-2.22606
108948416	chr1:108948416:T:C	1.46298e-83	-2.19398	-4.05126e-09	6.92946e-05	-1.90477	-4.05126e-09	0.000105306	-1.87552	-4.05126e-09
108948616	chr1:108948616:A:T	1.40496e-83	-2.6927e-09	-2.23444	5.15008e-05	-2.6927e-09	-2.20155	7.60909e-05	-2.6927e-09	-2.20046
108948684	chr1:108948684:G:A	1.40684e-83	-2.6927e-09	-2.2331	5.16581e-05	-2.6927e-09	-2.1985	7.6325e-05	-2.6927e-09	-2.19739
108948689	chr1:108948689:C:T	3.54427e-84	-2.17033	-1.44138	9.6057e-06	-1.91105	-1.96973	1.40429e-05	-1.93182	-1.95845
108948775	chr1:108948775:G:A	1.4201e-83	-2.6927e-09	-2.22373	5.27136e-05	-2.6927e-09	-2.17827	7.79044e-05	-2.6927e-09	-2.17691
108948784	chr1:108948784:T:C	1.42648e-83	-2.6927e-09	-2.21924	5.3243e-05	-2.6927e-09	-2.16828	7.86952e-05	-2.6927e-09	-2.16681
108948800	chr1:108948800:A:G	1.4215e-83	-2.6927e-09	-2.22274	5.28841e-05	-2.6927e-09	-2.17504	7.81591e-05	-2.6927e-09	-2.17364
108948923	chr1:108948923:G:A	1.42648e-83	-2.6927e-09	-2.21924	5.3243e-05	-2.6927e-09	-2.16828	7.86952e-05	-2.6927e-09	-2.16681
108949149	chr1:108949149:C:G	2.53828e-83	-2.6927e-09	-1.64297	7.06056e-05	-2.6927e-09	-1.88603	0.000104112	-2.6927e-09	-1.88692
108949451	chr1:108949451:G:A	1.55436e-84	-2.51697	-1.919	3.8669e-06	-2.85552	-1.93517	5.62909e-06	-2.8559	-1.94855
108949514	chr1:108949514:T:C	1.36394e-83	-0.482929	-1.78115	1.61157e-05	-1.20342	-2.15993	2.27239e-05	-1.25187	-2.1571
108949701	chr1:108949701:C:T	3.99094e-84	-2.15797	-1.33504	1.61566e-05	-1.95826	-1.40255	2.32501e-05	-2.00265	-1.38343
108949798	chr1:108949798:AT:A	2.44869e-82	-2.6927e-09	0.623686	0.000699509	-2.6927e-09	0.407236	0.00104673	-2.6927e-09	0.421039
108949856	chr1:108949856:T:C	4.37307e-83	-2.6927e-09	-1.09899	7.55645e-05	-2.6927e-09	-1.81816	0.000112733	-2.6927e-09	-1.80736
108950257	chr1:108950257:C:G	9.28036e-84	-2.64914	-4.05126e-09	4.53677e-05	-2.32834	-4.05126e-09	6.92978e-05	-2.29397	-4.05126e-09
108950515	chr1:108950515:A:T	1.62065e-83	-2.6927e-09	-2.09163	5.2926e-05	-2.6927e-09	-2.17425	7.81089e-05	-2.6927e-09	-2.17428
108951034	chr1:108951034:T:C	7.54841e-84	-2.8557	-4.05126e-09	3.19905e-05	-2.6777	-4.05126e-09	4.77093e-05	-2.66726	-4.05126e-09
108951058	chr1:108951058:T:C	1.62871e-83	-2.6927e-09	-2.08666	5.29712e-05	-2.6927e-09	-2.17339	7.81777e-05	-2.6927e-09	-2.1734
108951277	chr1:108951277:G:A	6.27965e-84	-1.22407	-1.81565	2.40327e-05	-1.25718	-1.70655	3.34445e-05	-1.31728	-1.70522
108951525	chr1:108951525:A:G	1.3396e-83	-0.393788	-1.88829	1.74624e-05	-1.069	-2.21409	2.44851e-05	-1.1219	-2.21242
108951594	chr1:108951594:T:C	1.43677e-83	-2.6927e-09	-2.21205	5.43362e-05	-2.6927e-09	-2.14795	8.01832e-05	-2.6927e-09	-2.14807
108951823	chr1:108951823:C:A	1.61207e-84	-2.17173	-2.22779	7.28073e-06	-1.92199	-2.23592	1.0331e-05	-1.96427	-2.23297
108952248	chr1:108952248:G:A	3.67351e-84	-1.46913	-2.10676	1.082e-05	-1.5258	-2.23595	1.51155e-05	-1.57997	-2.2367
108952747	chr1:108952747:C:A	1.39937e-83	-2.6927e-09	-2.23843	5.00385e-05	-2.6927e-09	-2.23035	7.38308e-05	-2.6927e-09	-2.23061
108952765	chr1:108952765:A:C	1.00224e-82	-2.6927e-09	-0.269625	0.000329243	-2.6927e-09	-0.346347	0.000488248	-2.6927e-09	-0.341565
108953253	chr1:108953253:A:G	4.55495e-84	-2.4149	-0.945925	8.47697e-06	-2.17248	-1.83331	1.20355e-05	-2.2062	-1.83833
108953809	chr1:108953809:G:A	1.09633e-84	-2.8196	-1.96547	4.35779e-06	-2.76824	-1.90294	6.43959e-06	-2.76774	-1.90218
108953848	chr1:108953848:T:A	3.49086e-83	-2.6927e-09	-1.3243	0.000110923	-2.6927e-09	-1.43431	0.000163892	-2.6927e-09	-1.43318
108953871	chr1:108953871:A:G	1.69944e-83	-2.6927e-09	-2.04415	5.8303e-05	-2.6927e-09	-2.07749	8.61223e-05	-2.6927e-09	-2.07662
108953935	chr1:108953935:G:A	1.24809e-84	-2.42221	-2.23321	2.94005e-06	-2.8313	-2.23342	4.42699e-06	-2.81159	-2.23308
108954309	chr1:108954309:A:G	8.32408e-84	-1.84359	-0.914296	1.77157e-05	-2.01396	-1.25474	2.69705e-05	-2.01007	-1.22757
108954356	chr1:108954356:G:A	1.47025e-83	-0.691108	-1.49791	2.35146e-05	-1.32276	-1.66277	3.34154e-05	-1.37251	-1.65086
108954538	chr1:108954538:G:A	5.76868e-83	-2.6927e-09	-0.822009	6.95008e-05	-2.6927e-09	-1.9018	0.00010371	-2.6927e-09	-1.89079
108954579	chr1:108954579:G:A	1.22881e-84	-2.43304	-2.23795	2.95948e-06	-2.83314	-2.22498	4.45414e-06	-2.8141	-2.22445
108954862	chr1:108954862:C:T	2.4857e-83	-1.6639	-4.05126e-09	7.39304e-05	-1.84002	-4.05126e-09	0.000109563	-1.83589	-4.05126e-09
108954894	chr1:108954894:A:G	1.16026e-83	-0.559369	-1.86644	1.55574e-05	-1.22582	-2.17279	2.18768e-05	-1.2771	-2.16986
108954972	chr1:108954972:T:C	1.52785e-83	-2.6927e-09	-2.15059	6.13773e-05	-2.6927e-09	-2.0261	9.11554e-05	-2.6927e-09	-2.01982
108955091	chr1:108955091:C:T	1.68035e-83	-2.6927e-09	-2.05545	5.46572e-05	-2.6927e-09	-2.14206	8.06828e-05	-2.6927e-09	-2.14186
108955489	chr1:108955489:T:C	1.75619e-83	-2.6927e-09	-2.0113	5.63467e-05	-2.6927e-09	-2.11162	8.31825e-05	-2.6927e-09	-2.11135
108955616	chr1:108955616:G:A	8.73538e-83	-0.407071	-4.05126e-09	0.000361797	-0.252058	-4.05126e-09	0.000573892	-0.179947	-4.05126e-09
108955652	chr1:108955652:C:T	1.04423e-83	-0.535495	-1.99568	1.51427e-05	-1.20689	-2.21874	2.12706e-05	-1.25804	-2.21703
108956023	chr1:108956023:C:G	1.42101e-83	-2.6927e-09	-2.22308	5.23722e-05	-2.6927e-09	-2.18477	7.72619e-05	-2.6927e-09	-2.18519
108956222	chr1:108956222:G:A	2.32835e-83	-2.6927e-09	-1.72929	6.16655e-05	-2.6927e-09	-2.02142	9.11658e-05	-2.6927e-09	-2.01971
108956404	chr1:108956404:G:C	6.45654e-84	-1.83042	-1.18152	1.37526e-05	-2.01122	-1.5107	2.08649e-05	-2.00696	-1.48736
108956449	chr1:108956449:C:T	1.29646e-84	-2.38462	-2.23278	2.96666e-06	-2.82156	-2.23414	4.48066e-06	-2.79881	-2.23381
108956778	chr1:108956778:G:A	2.55405e-83	-0.117675	-1.5191	1.11222e-05	-1.98437	-1.74983	1.67364e-05	-1.98034	-1.73447
108957089	chr1:108957089:T:C	1.7981e-83	-2.6927e-09	-1.98772	5.75693e-05	-2.6927e-09	-2.09015	8.49877e-05	-2.6927e-09	-2.08988
108957483	chr1:108957483:A:G	1.4036e-83	-2.6927e-09	-2.23541	6.2392e-05	-2.6927e-09	-2.0097	9.25966e-05	-2.6927e-09	-2.00414
108957754	chr1:108957754:T:A	1.53475e-83	-2.6927e-09	-2.14609	7.47629e-05	-2.6927e-09	-1.82882	0.000110919	-2.6927e-09	-1.82358
108957817	chr1:108957817:A:G	9.73931e-84	-0.388026	-2.21284	1.82945e-05	-1.07398	-2.16257	2.57279e-05	-1.12598	-2.15883
108957844	chr1:108957844:G:A	1.53303e-83	-2.6927e-09	-2.1472	7.43288e-05	-2.6927e-09	-1.83464	0.000110263	-2.6927e-09	-1.82952
108958227	chr1:108958227:T:A	2.40313e-84	-2.29985	-1.70041	8.35764e-06	-2.58907	-1.43089	1.21226e-05	-2.6226	-1.41471
108958379	chr1:108958379:G:C	1.54509e-83	-2.6927e-09	-2.13937	7.58465e-05	-2.6927e-09	-1.81443	0.000112535	-2.6927e-09	-1.80912
108958431	chr1:108958431:G:C	1.57402e-83	-2.6927e-09	-2.12082	8.15648e-05	-2.6927e-09	-1.74174	0.000120995	-2.6927e-09	-1.73664
108958606	chr1:108958606:G:A	1.1742e-84	-2.47746	-2.239	2.9382e-06	-2.84059	-2.22476	4.40654e-06	-2.82459	-2.22471
108958858	chr1:108958858:C:T	1.10042e-84	-2.59237	-2.18898	2.87123e-06	-2.85376	-2.23464	4.26813e-06	-2.84616	-2.23505
108958904	chr1:108958904:T:C	1.40277e-83	-2.6927e-09	-2.236	5.10565e-05	-2.6927e-09	-2.21021	7.53325e-05	-2.6927e-09	-2.21048
108958939	chr1:108958939:C:T	1.3989e-83	-2.6927e-09	-2.23877	5.40662e-05	-2.6927e-09	-2.15293	8.00501e-05	-2.6927e-09	-2.14974
108958964	chr1:108958964:G:A	3.80068e-83	-2.6927e-09	-1.23927	5.38403e-05	-2.6927e-09	-2.15712	7.91774e-05	-2.6927e-09	-2.1607
108959067	chr1:108959067:A:G	2.851e-84	-1.81719	-2.01218	5.50729e-06	-2.19814	-2.23893	7.9491e-06	-2.22062	-2.23871
108959511	chr1:108959511:G:C	1.46418e-83	-2.6927e-09	-2.19315	5.08747e-05	-2.6927e-09	-2.21378	7.52003e-05	-2.6927e-09	-2.21223
108959738	chr1:108959738:A:T	5.18791e-83	-2.6927e-09	-0.928121	0.000104189	-2.6927e-09	-1.49694	0.000154533	-2.6927e-09	-1.49198
108960245	chr1:108960245:C:T	7.57651e-84	-2.85198	-4.05126e-09	2.8828e-05	-2.7818	-4.05126e-09	4.27259e-05	-2.77758	-4.05126e-09
108960976	chr1:108960976:A:T	1.5462e-83	-2.6927e-09	-2.13865	5.47099e-05	-2.6927e-09	-2.1411	8.08473e-05	-2.6927e-09	-2.13983
108961034	chr1:108961034:T:C	2.04984e-84	-2.76833	-1.39095	1.59847e-05	-1.84714	-1.52438	2.06931e-05	-1.97841	-1.52418
108961474	chr1:108961474:C:G	9.92938e-84	-2.58154	-4.05126e-09	2.70784e-05	-2.84441	-4.05126e-09	4.00677e-05	-2.84182	-4.05126e-09
108961877	chr1:108961877:A:C	1.74248e-83	-2.6927e-09	-2.01914	5.0698e-05	-2.6927e-09	-2.21726	7.48369e-05	-2.6927e-09	-2.21708
108961881	chr1:108961881:T:C	2.01525e-83	-2.6927e-09	-1.87371	6.55087e-05	-2.6927e-09	-1.96096	9.75856e-05	-2.6927e-09	-1.95166
108962007	chr1:108962007:A:G	1.41281e-83	-2.6927e-09	-2.22887	6.50257e-05	-2.6927e-09	-1.96836	9.6135e-05	-2.6927e-09	-1.96663
108962041	chr1:108962041:C:T	1.25718e-84	-2.41778	-2.23039	3.33243e-06	-2.7053	-2.23414	4.87296e-06	-2.71457	-2.23412
108962158	chr1:108962158:G:A	8.55388e-84	-2.73065	-4.05126e-09	0.000380399	-0.201923	-4.05126e-09	0.000573252	-0.181064	-4.05126e-09
108962290	chr1:108962290:T:C	1.00059e-84	-2.85343	-2.02301	2.94244e-06	-2.83524	-2.22867	4.35637e-06	-2.83228	-2.22847
108962477	chr1:108962477:G:A	1.80813e-83	-2.6927e-09	-1.98216	5.10747e-05	-2.6927e-09	-2.20985	7.54038e-05	-2.6927e-09	-2.20953
108962554	chr1:108962554:G:A	1.81435e-83	-2.6927e-09	-1.97872	5.11338e-05	-2.6927e-09	-2.2087	7.54916e-05	-2.6927e-09	-2.20837
108962618	chr1:108962618:C:T	1.41696e-83	-2.6927e-09	-2.22594	4.98537e-05	-2.6927e-09	-2.23405	7.3647e-05	-2.6927e-09	-2.2331
108962838	chr1:108962838:T:C	1.60447e-83	-2.10166	-4.05126e-09	8.42096e-05	-1.70983	-4.05126e-09	0.000121933	-1.72891	-4.05126e-09
108962891	chr1:108962891:T:A	1.37851e-84	-2.34357	-2.21246	3.97446e-06	-2.52569	-2.23756	5.73497e-06	-2.54833	-2.23747
108963067	chr1:108963067:T:C	1.57852e-84	-2.27428	-2.14627	4.23383e-06	-2.46919	-2.23084	6.09471e-06	-2.49382	-2.23114
108963196	chr1:108963196:C:A	5.19113e-83	-0.997676	0.0701752	5.24235e-05	-1.78269	-0.401092	8.10642e-05	-1.76434	-0.372807
108963213	chr1:108963213:G:T	1.50164e-83	-2.16789	-4.05126e-09	2.67729e-05	-2.85575	-4.05126e-09	3.95094e-05	-2.85585	-4.05126e-09
108963765	chr1:108963765:A:G	1.21027e-84	-2.79507	-1.89112	3.28746e-06	-2.77418	-2.17884	4.83821e-06	-2.77558	-2.18026
108963796	chr1:108963796:C:G	1.81291e-83	-0.0571911	-1.92233	0.00022684	0.976455	-1.69535	0.000317643	0.894096	-1.66556
108963871	chr1:108963871:C:T	8.48505e-83	-2.6927e-09	-0.436147	0.000196784	-2.6927e-09	-0.861035	0.000288898	-2.6927e-09	-0.866315
108964042	chr1:108964042:G:T	1.67956e-84	-2.50553	-1.85297	3.52849e-06	-2.82677	-2.05551	5.1628e-06	-2.83426	-2.05665
108964143	chr1:108964143:G:A	1.33111e-84	-2.38649	-2.20454	3.83149e-06	-2.56128	-2.23861	5.5371e-06	-2.58237	-2.23855
108964631	chr1:108964631:T:C	1.64954e-83	-0.145498	-1.92846	0.00020253	0.871137	-1.70339	0.000283819	0.789764	-1.67382
108965150	chr1:108965150:A:T	1.16671e-84	-2.63145	-2.0914	1.35028e-05	-1.4229	-2.11734	1.71657e-05	-1.57576	-2.11371
108965291	chr1:108965291:A:G	1.98238e-83	-2.6927e-09	-1.89015	4.9609e-05	-2.6927e-09	-2.23897	7.32195e-05	-2.6927e-09	-2.23893
108965969	chr1:108965969:A:T	1.0816e-84	-2.5611	-2.23749	3.6346e-06	-2.67941	-2.17323	5.24932e-06	-2.70131	-2.17298
108966421	chr1:108966421:C:T	1.73799e-84	-2.45671	-1.8676	3.54434e-06	-2.81101	-2.06678	5.17622e-06	-2.82043	-2.06788
108966803	chr1:108966803:CACACACACAT:C	9.49167e-84	-2.62662	-4.05126e-09	2.9754e-05	-2.75018	-4.05126e-09	4.35093e-05	-2.75941	-4.05126e-09
108967345	chr1:108967345:C:T	8.83446e-85	-2.8549	-2.14607	3.46115e-06	-2.73297	-2.16857	5.1335e-06	-2.7283	-2.1683
108968336	chr1:108968336:AAGT:A	1.18318e-84	-2.50422	-2.20461	3.04252e-06	-2.8426	-2.18785	4.46931e-06	-2.84753	-2.18763
108968364	chr1:108968364:G:A	2.69758e-83	0.130908	-1.71301	0.000325499	1.06813	-1.42591	0.000455708	0.981008	-1.39154
108968532	chr1:108968532:C:T	4.7385e-84	-1.52739	-1.79392	1.63049e-05	-1.86187	-1.48981	2.37023e-05	-1.90425	-1.46257
108968551	chr1:108968551:A:G	8.55487e-83	-0.427951	-4.05126e-09	0.000729888	0.449749	-4.05126e-09	0.00114273	0.508786	-4.05126e-09
108968731	chr1:108968731:C:T	9.49724e-84	-2.62604	-4.05126e-09	3.19451e-05	-2.67912	-4.05126e-09	4.76961e-05	-2.66754	-4.05126e-09
108968776	chr1:108968776:A:G	8.73401e-84	-2.12729	-0.582518	4.13818e-05	-1.32522	-1.09508	5.86443e-05	-1.37289	-1.08801
108968928	chr1:108968928:T:C	1.41537e-83	-2.6927e-09	-2.22706	4.98888e-05	-2.6927e-09	-2.23335	7.37035e-05	-2.6927e-09	-2.23234
108968941	chr1:108968941:G:A	2.6994e-83	0.137881	-1.7193	0.000315958	1.08087	-1.4684	0.000441616	0.993114	-1.43506
108968980	chr1:108968980:A:C	1.82902e-83	-2.6927e-09	-1.97067	5.75939e-05	-2.6927e-09	-2.08972	8.54331e-05	-2.6927e-09	-2.08465
108969049	chr1:108969049:C:T	1.99878e-83	-1.88192	-4.05126e-09	4.14323e-05	-2.41908	-4.05126e-09	6.04677e-05	-2.43028	-4.05126e-09
108969161	chr1:108969161:G:A	4.45215e-84	-1.55379	-1.82986	1.53476e-05	-1.8945	-1.51768	2.22602e-05	-1.93815	-1.49144
108969554	chr1:108969554:C:T	1.95817e-83	-2.6927e-09	-1.90244	4.96283e-05	-2.6927e-09	-2.23858	7.32559e-05	-2.6927e-09	-2.23843
108969556	chr1:108969556:TC:T	9.49407e-84	-2.62637	-4.05126e-09	3.18848e-05	-2.68101	-4.05126e-09	4.76048e-05	-2.66946	-4.05126e-09
108969635	chr1:108969635:GA:G	3.23507e-83	0.495047	-1.89545	1.56567e-05	-1.75204	-1.64021	2.35872e-05	-1.72792	-1.64376
108969715	chr1:108969715:G:C	6.56851e-84	-2.27126	-0.72349	9.17978e-05	-1.04106	-0.582494	0.00013228	-1.04961	-0.597856
108969735	chr1:108969735:A:C	1.85683e-83	-2.6927e-09	-1.95558	5.15586e-05	-2.6927e-09	-2.20042	7.6126e-05	-2.6927e-09	-2.2
108970232	chr1:108970232:C:G	2.80675e-83	-2.6927e-09	-1.54243	5.15624e-05	-2.6927e-09	-2.20035	7.63769e-05	-2.6927e-09	-2.19671
108970652	chr1:108970652:A:G	4.2269e-83	0.316989	-1.44997	0.000402998	1.30435	-1.44856	0.000562628	1.21475	-1.41452
108970875	chr1:108970875:C:T	1.20814e-84	-2.45102	-2.23693	3.67564e-06	-2.66554	-2.17587	5.29764e-06	-2.68958	-2.17554
108970943	chr1:108970943:G:T	2.62882e-83	-2.6927e-09	-1.60792	5.07917e-05	-2.6927e-09	-2.21541	7.51763e-05	-2.6927e-09	-2.21255
108971619	chr1:108971619:G:A	1.84369e-83	-2.6927e-09	-1.96268	7.05237e-05	-2.6927e-09	-1.88719	0.00010359	-2.6927e-09	-1.89195
108971850	chr1:108971850:T:C	1.42565e-83	-2.6927e-09	-2.21983	5.12728e-05	-2.6927e-09	-2.20598	7.5876e-05	-2.6927e-09	-2.20329
108972339	chr1:108972339:G:GCCT	2.003e-83	-2.6927e-09	-1.87981	5.34526e-05	-2.6927e-09	-2.16435	7.8901e-05	-2.6927e-09	-2.16419
108972651	chr1:108972651:A:T	1.43727e-83	-2.6927e-09	-2.2117	6.35176e-05	-2.6927e-09	-1.99183	9.35207e-05	-2.6927e-09	-1.99421
108972724	chr1:108972724:G:A	1.86096e-83	-2.6927e-09	-1.95336	5.16049e-05	-2.6927e-09	-2.19953	7.61948e-05	-2.6927e-09	-2.1991
108972856	chr1:108972856:A:G	2.17954e-83	-2.6927e-09	-1.79534	0.000149348	-2.6927e-09	-1.13686	0.000222469	-2.6927e-09	-1.1276
108972895	chr1:108972895:G:A	1.70743e-83	-0.33597	-1.7035	0.000195524	0.551126	-1.41859	0.000275287	0.469463	-1.38404
108972897	chr1:108972897:C:T	1.81492e-84	-2.5788	-1.7022	2.25151e-05	-1.27813	-1.75083	2.85417e-05	-1.43801	-1.74301
108972924	chr1:108972924:C:T	1.44929e-83	-0.367467	-1.83591	0.000160307	0.513829	-1.57988	0.00022461	0.431078	-1.5491
108972981	chr1:108972981:C:T	2.69752e-83	0.164343	-1.74646	0.00032373	1.10487	-1.4681	0.000452441	1.01679	-1.43452
108973030	chr1:108973030:G:C	8.80991e-85	-2.8504	-2.15335	3.7931e-06	-2.64093	-2.16903	5.6231e-06	-2.63676	-2.16874
108973113	chr1:108973113:A:G	8.6302e-85	-2.85449	-2.16986	3.61577e-06	-2.67463	-2.18321	5.358e-06	-2.67082	-2.18297
108973114	chr1:108973114:T:G	8.71787e-85	-2.85524	-2.15901	3.61438e-06	-2.68405	-2.17417	5.35553e-06	-2.68034	-2.17391
108973156	chr1:108973156:T:C	2.36917e-82	0.573555	0.0171192	6.62153e-05	-1.66575	-0.284478	0.000102875	-1.64328	-0.255595
108973647	chr1:108973647:G:A	2.56972e-83	-1.63065	-4.05126e-09	7.89599e-05	-1.7742	-4.05126e-09	0.000112953	-1.80542	-4.05126e-09
108973682	chr1:108973682:A:G	2.59274e-83	0.0792611	-1.701	0.000308998	1.00248	-1.41229	0.00043349	0.917051	-1.37757
108973960	chr1:108973960:A:G	2.46878e-83	0.0646157	-1.73534	0.000290254	0.983124	-1.45551	0.000406574	0.897291	-1.42191
108974019	chr1:108974019:T:C	5.71943e-84	-1.31367	-1.8195	1.5838e-05	-1.88928	-1.49145	2.30952e-05	-1.92852	-1.46424
108974079	chr1:108974079:A:G	1.44356e-83	-2.6927e-09	-2.20734	5.23417e-05	-2.6927e-09	-2.18535	7.74647e-05	-2.6927e-09	-2.18257
108974097	chr1:108974097:G:T	1.44969e-84	-2.31577	-2.18992	3.72661e-06	-2.58863	-2.23902	5.38301e-06	-2.61012	-2.23902
108974173	chr1:108974173:C:T	1.39554e-84	-2.42041	-2.12335	2.96285e-06	-2.84423	-2.21275	4.35297e-06	-2.84864	-2.21289
108974216	chr1:108974216:G:A	2.57936e-83	0.151407	-1.77832	0.000305252	1.08361	-1.50561	0.000426519	0.996278	-1.47301
108974837	chr1:108974837:T:C	9.23048e-84	-2.65453	-4.05126e-09	3.11903e-05	-2.70303	-4.05126e-09	4.65312e-05	-2.69226	-4.05126e-09
108974961	chr1:108974961:T:C	2.80502e-83	0.177545	-1.72059	0.000336759	1.10873	-1.4325	0.000471385	1.02124	-1.39795
108975477	chr1:108975477:C:T	2.56318e-83	0.0859835	-1.71919	0.000305433	1.01058	-1.432	0.000427809	0.924067	-1.39778
108975531	chr1:108975531:G:GA	7.68646e-84	-2.83758	-4.05126e-09	0.000301575	-0.434123	-4.05126e-09	0.000446918	-0.430014	-4.05126e-09
108975579	chr1:108975579:C:T	2.08328e-83	-2.6927e-09	-1.84051	9.35739e-05	-2.6927e-09	-1.60439	0.000142826	-2.6927e-09	-1.57076
108975599	chr1:108975599:C:T	4.06488e-81	3.4331	-4.05126e-09	4.1306e-05	-2.42213	-4.05126e-09	6.22389e-05	-2.40141	-4.05126e-09
108975642	chr1:108975642:T:C	1.87392e-83	-2.6927e-09	-1.94642	4.97499e-05	-2.6927e-09	-2.23613	7.34403e-05	-2.6927e-09	-2.23592
108976939	chr1:108976939:G:A	1.18485e-84	-2.46865	-2.23876	2.95818e-06	-2.85338	-2.20518	4.35796e-06	-2.85511	-2.20527
108977360	chr1:108977360:G:T	1.64886e-83	0.0691535	-2.14352	0.000142975	0.859447	-2.03992	0.000191706	0.763025	-2.03945
108977666	chr1:108977666:A:G	4.56019e-83	-2.6927e-09	-1.05709	7.97675e-05	-2.6927e-09	-1.76403	0.000119183	-2.6927e-09	-1.75173
108977819	chr1:108977819:T:C	1.42638e-83	-2.6927e-09	-2.21932	5.05247e-05	-2.6927e-09	-2.22068	7.47746e-05	-2.6927e-09	-2.21791
108978443	chr1:108978443:C:T	2.07454e-83	-2.6927e-09	-1.84471	9.71592e-05	-2.6927e-09	-1.56679	0.000148348	-2.6927e-09	-1.53283
108978695	chr1:108978695:A:G	2.39004e-83	0.0147984	-1.71794	0.000279759	0.921776	-1.43099	0.00039235	0.836494	-1.39673
108979165	chr1:108979165:T:A	1.82407e-83	-2.6927e-09	-1.97338	5.12669e-05	-2.6927e-09	-2.2061	7.56934e-05	-2.6927e-09	-2.2057
108979393	chr1:108979393:G:A	1.63272e-83	0.0452628	-2.12947	0.000135069	0.83383	-2.07119	0.000181289	0.73772	-2.07001
108979557	chr1:108979557:G:C	6.77038e-83	-2.6927e-09	-0.661896	0.000144538	-2.6927e-09	-1.1696	0.000218983	-2.6927e-09	-1.14339
108979692	chr1:108979692:G:A	1.58875e-84	-2.60566	-1.80843	1.89339e-05	-1.34992	-1.85227	2.40659e-05	-1.50619	-1.84541
108979933	chr1:108979933:T:C	2.49338e-83	0.0618796	-1.72269	0.000293254	0.97182	-1.43392	0.000411182	0.885995	-1.39935
108980066	chr1:108980066:A:T	2.29271e-83	-2.6927e-09	-1.74472	5.72505e-05	-2.6927e-09	-2.09571	8.4513e-05	-2.6927e-09	-2.09548
108980179	chr1:108980179:A:T	1.53932e-84	-2.62337	-1.82232	1.78711e-05	-1.3944	-1.86556	2.2768e-05	-1.54822	-1.85882
108980262	chr1:108980262:G:A	3.24519e-83	-1.39728	-4.05126e-09	0.000100373	-1.53425	-4.05126e-09	0.000159776	-1.45861	-4.05126e-09
108980880	chr1:108980880:C:T	1.55076e-83	0.0215584	-2.15726	0.000132754	0.805559	-2.0602	0.000178127	0.709865	-2.05976
108980905	chr1:108980905:A:G	1.89988e-83	-2.6927e-09	-1.93266	4.97207e-05	-2.6927e-09	-2.23672	7.34056e-05	-2.6927e-09	-2.23639
108981020	chr1:108981020:T:C	1.45764e-83	-2.6927e-09	-2.19763	5.09647e-05	-2.6927e-09	-2.21201	7.53789e-05	-2.6927e-09	-2.20986
108981021	chr1:108981021:G:A	1.29705e-84	-2.85483	-1.76212	3.22889e-06	-2.82867	-2.14234	4.7871e-06	-2.82482	-2.14164
108981121	chr1:108981121:C:T	8.93342e-84	-2.68724	-4.05126e-09	2.7445e-05	-2.83096	-4.05126e-09	4.0654e-05	-2.82729	-4.05126e-09
108981135	chr1:108981135:A:G	1.12185e-84	-2.63723	-2.12483	1.29113e-05	-1.43751	-2.14754	1.64166e-05	-1.58967	-2.14442
108981423	chr1:108981423:A:G	7.63086e-83	-2.6927e-09	-0.542252	0.000159114	-2.6927e-09	-1.07352	0.000241421	-2.6927e-09	-1.04584
108981439	chr1:108981439:T:A	1.87468e-83	-2.6927e-09	-1.94602	4.9747e-05	-2.6927e-09	-2.23619	7.34358e-05	-2.6927e-09	-2.23598
108981588	chr1:108981588:T:C	1.8077e-83	0.165763	-2.14816	0.000158341	0.966703	-2.0451	0.00021222	0.870036	-2.0448
108981962	chr1:108981962:C:A	1.16105e-84	-2.50144	-2.22628	3.7183e-06	-2.69295	-2.13693	5.36848e-06	-2.71518	-2.13667
108982196	chr1:108982196:C:T	2.72357e-83	0.112196	-1.68471	0.000325895	1.03434	-1.39091	0.000456818	0.947826	-1.35593
108982381	chr1:108982381:A:C	9.51351e-84	-2.62432	-4.05126e-09	3.20402e-05	-2.67615	-4.05126e-09	4.78426e-05	-2.66447	-4.05126e-09
108982821	chr1:108982821:A:G	2.01159e-83	-2.6927e-09	-1.87553	4.96134e-05	-2.6927e-09	-2.23888	7.32174e-05	-2.6927e-09	-2.23895
108983606	chr1:108983606:G:A	3.12381e-83	-2.6927e-09	-1.4354	6.36262e-05	-2.6927e-09	-1.99012	9.47986e-05	-2.6927e-09	-1.98063
108983966	chr1:108983966:G:C	1.87985e-83	-2.6927e-09	-1.94326	5.18288e-05	-2.6927e-09	-2.1952	7.65281e-05	-2.6927e-09	-2.19473
108984486	chr1:108984486:A:C	2.27052e-84	-1.94182	-2.11521	4.55342e-06	-2.74434	-1.88293	6.83816e-06	-2.73742	-1.87245
108984741	chr1:108984741:C:G	1.40814e-83	-2.6927e-09	-2.23218	4.96938e-05	-2.6927e-09	-2.23726	7.33838e-05	-2.6927e-09	-2.23669
108984855	chr1:108984855:C:T	1.51988e-83	-2.6927e-09	-2.15582	4.96301e-05	-2.6927e-09	-2.23854	7.32468e-05	-2.6927e-09	-2.23855
108984862	chr1:108984862:G:A	1.55013e-84	-2.27479	-2.16391	3.91112e-06	-2.54535	-2.23397	5.63811e-06	-2.56871	-2.23413
108984991	chr1:108984991:A:G	1.35405e-83	-2.27135	-4.05126e-09	7.34473e-05	-1.84657	-4.05126e-09	0.000109506	-1.83641	-4.05126e-09
108985087	chr1:108985087:C:T	1.31197e-84	-2.7969	-1.80861	4.64e-06	-2.84985	-1.75858	6.8521e-06	-2.84996	-1.75787
108985239	chr1:108985239:G:A	1.20673e-84	-2.78411	-1.90502	3.32873e-06	-2.7574	-2.18316	4.90079e-06	-2.75829	-2.1847
108985840	chr1:108985840:G:A	2.02921e-83	-2.6927e-09	-1.86681	8.89708e-05	-2.6927e-09	-1.65483	0.000135418	-2.6927e-09	-1.62402
108985984	chr1:108985984:A:G	2.22218e-83	-1.77597	-4.05126e-09	6.5691e-05	-1.95818	-4.05126e-09	9.48946e-05	-1.97962	-4.05126e-09
108986392	chr1:108986392:G:C	2.65125e-83	0.128245	-1.72767	0.00031907	1.06486	-1.44259	0.00044666	0.977733	-1.40832
108986773	chr1:108986773:A:T	1.769e-83	-2.6927e-09	-2.00404	5.6192e-05	-2.6927e-09	-2.11437	8.33225e-05	-2.6927e-09	-2.10967
108987578	chr1:108987578:C:T	2.10547e-83	-2.6927e-09	-1.82991	9.28517e-05	-2.6927e-09	-1.61214	0.000141458	-2.6927e-09	-1.58038
108987757	chr1:108987757:C:T	3.75859e-83	-2.6927e-09	-1.25041	7.14137e-05	-2.6927e-09	-1.87465	0.000106557	-2.6927e-09	-1.86371
108988834	chr1:108988834:C:T	7.41222e-83	-2.6927e-09	-0.571322	8.707e-05	-2.6927e-09	-1.67643	0.000128242	-2.6927e-09	-1.67847
108988890	chr1:108988890:T:C	1.88476e-83	-2.6927e-09	-1.94065	4.97698e-05	-2.6927e-09	-2.23573	7.34688e-05	-2.6927e-09	-2.23553
108989236	chr1:108989236:G:A	1.68371e-84	-2.12648	-2.22956	4.42107e-06	-2.42983	-2.22694	6.34776e-06	-2.4576	-2.22669
108990033	chr1:108990033:G:A	1.4282e-83	-2.6927e-09	-2.21804	5.12087e-05	-2.6927e-09	-2.20723	7.57847e-05	-2.6927e-09	-2.20449
108990269	chr1:108990269:C:T	1.31487e-83	-0.154406	-2.14631	0.000111566	0.629523	-2.05805	0.000150176	0.536051	-2.05663
108991019	chr1:108991019:C:G	1.78227e-83	-2.6927e-09	-1.99656	5.08513e-05	-2.6927e-09	-2.21424	7.50747e-05	-2.6927e-09	-2.2139
108991059	chr1:108991059:C:T	1.87672e-83	-2.6927e-09	-1.94493	4.97723e-05	-2.6927e-09	-2.23568	7.34866e-05	-2.6927e-09	-2.23528
108991132	chr1:108991132:C:A	2.19313e-83	0.168674	-1.9578	1.22338e-05	-1.91592	-1.72303	1.83463e-05	-1.89663	-1.72633
108991459	chr1:108991459:A:G	1.63403e-83	-2.6927e-09	-2.0834	4.97111e-05	-2.6927e-09	-2.23691	7.33705e-05	-2.6927e-09	-2.23687
108991622	chr1:108991622:C:T	8.71005e-84	-2.71256	-4.05126e-09	0.00043931	-0.0579376	-4.05126e-09	0.000662027	-0.0370812	-4.05126e-09
108992318	chr1:108992318:G:A	1.39882e-83	-2.6927e-09	-2.23882	4.96137e-05	-2.6927e-09	-2.23888	7.32147e-05	-2.6927e-09	-2.23899
108992366	chr1:108992366:A:G	1.931e-83	-2.6927e-09	-1.91641	8.85285e-05	-2.6927e-09	-1.65982	0.000135096	-2.6927e-09	-1.6264
108992682	chr1:108992682:G:A	6.28133e-83	-2.6927e-09	-0.73687	0.000500266	-2.6927e-09	0.0719984	0.000834995	-2.6927e-09	0.195037
108992728	chr1:108992728:C:T	1.48333e-83	-2.6927e-09	-2.18016	4.98202e-05	-2.6927e-09	-2.23472	7.35257e-05	-2.6927e-09	-2.23475
108993479	chr1:108993479:AAAAT:A	2.47326e-83	-2.6927e-09	-1.66891	0.000130851	-2.6927e-09	-1.26908	0.000201553	-2.6927e-09	-1.22633
108993562	chr1:108993562:G:A	1.89956e-83	-2.6927e-09	-1.93283	4.96731e-05	-2.6927e-09	-2.23768	7.33216e-05	-2.6927e-09	-2.23753
108993563	chr1:108993563:C:T	1.89728e-83	-2.6927e-09	-1.93403	4.96774e-05	-2.6927e-09	-2.23759	7.33284e-05	-2.6927e-09	-2.23744
108994289	chr1:108994289:C:G	1.13985e-83	-2.44356	-4.05126e-09	5.20259e-05	-2.1914	-4.05126e-09	7.89797e-05	-2.1632	-4.05126e-09
108994352	chr1:108994352:A:G	2.60773e-83	0.0948225	-1.71079	0.000338642	1.00429	-1.32249	0.00047834	0.9201	-1.28217
108994479	chr1:108994479:C:T	1.61415e-83	-2.6927e-09	-2.09565	4.97755e-05	-2.6927e-09	-2.23562	7.33864e-05	-2.6927e-09	-2.23665
108994611	chr1:108994611:AC:A	1.44793e-83	-0.101312	-2.103	0.000120849	0.69079	-2.03939	0.000162686	0.596811	-2.03737
108994657	chr1:108994657:GGACAAAGATGGGTTTTA:G	8.19847e-83	-2.6927e-09	-0.470505	0.000170291	-2.6927e-09	-1.00563	0.000258566	-2.6927e-09	-0.977238
108995432	chr1:108995432:T:C	1.48668e-83	-2.6927e-09	-2.17791	4.97911e-05	-2.6927e-09	-2.23531	7.3483e-05	-2.6927e-09	-2.23533
108996068	chr1:108996068:T:C	1.27644e-84	-2.4511	-2.18187	2.92203e-06	-2.84852	-2.22234	4.29729e-06	-2.85196	-2.22244
108996293	chr1:108996293:C:A	1.44693e-83	-0.0567142	-2.14829	0.000123899	0.736964	-2.06064	0.00016655	0.642147	-2.05924
108996629	chr1:108996629:C:G	1.17843e-84	-2.51671	-2.19615	3.24784e-06	-2.84989	-2.11527	4.82498e-06	-2.8458	-2.11278
108996850	chr1:108996850:A:G	9.05551e-85	-2.73832	-2.23793	8.39556e-06	-1.84606	-2.16938	1.10056e-05	-1.97362	-2.16037
108997000	chr1:108997000:C:T	1.45564e-83	-2.6927e-09	-2.199	4.96463e-05	-2.6927e-09	-2.23822	7.32749e-05	-2.6927e-09	-2.23817
108997310	chr1:108997310:G:A	1.16228e-84	-2.7801	-1.94655	3.60274e-06	-2.64303	-2.21842	5.28599e-06	-2.64798	-2.21935
108997438	chr1:108997438:A:G	1.59544e-83	-0.00730126	-2.1	0.000134916	0.796027	-2.03452	0.00018134	0.700474	-2.03249
108997629	chr1:108997629:G:A	1.78658e-83	-0.267172	-1.72698	2.47537e-05	-1.31621	-1.61796	3.39457e-05	-1.40775	-1.59988
108998119	chr1:108998119:AATGTACATAT:A	2.35699e-83	-2.6927e-09	-1.71707	0.000168492	-2.6927e-09	-1.01625	0.00025111	-2.6927e-09	-1.0065
108998376	chr1:108998376:A:G	2.23671e-83	-0.0302254	-1.73922	0.000273848	0.867634	-1.3982	0.000387013	0.784881	-1.35881
108998524	chr1:108998524:A:G	2.0674e-83	-2.6927e-09	-1.84816	4.96261e-05	-2.6927e-09	-2.23863	7.32308e-05	-2.6927e-09	-2.23877
108999089	chr1:108999089:T:C	3.58169e-83	-2.6927e-09	-1.29862	0.000101218	-2.6927e-09	-1.52587	0.000149065	-2.6927e-09	-1.52801
108999185	chr1:108999185:C:G	3.20266e-83	-2.6927e-09	-1.41047	0.00012023	-2.6927e-09	-1.35374	0.000187985	-2.6927e-09	-1.29603
108999198	chr1:108999198:G:A	1.40462e-84	-2.41419	-2.12308	4.7957e-06	-2.63896	-1.93646	6.89921e-06	-2.6654	-1.93558
108999788	chr1:108999788:T:C	1.44924e-83	-0.194479	-2.00893	0.000122858	0.588218	-1.92033	0.000165364	0.494951	-1.91919
109000380	chr1:109000380:G:A	8.25442e-85	-2.85552	-2.21335	3.98534e-06	-2.73463	-2.02589	5.75356e-06	-2.75738	-2.02519
109000915	chr1:109000915:G:T	2.13609e-83	0.251109	-2.06658	0.000320254	1.33527	-1.7093	0.000439575	1.24091	-1.68749
109001073	chr1:109001073:A:C	1.84555e-83	-2.6927e-09	-1.96167	8.29203e-05	-2.6927e-09	-1.72526	0.000126324	-2.6927e-09	-1.69354
109001319	chr1:109001319:TAAATA:T	1.41355e-83	-2.6927e-09	-2.22835	5.5288e-05	-2.6927e-09	-2.13059	8.16106e-05	-2.6927e-09	-2.13043
109002005	chr1:109002005:G:T	1.15386e-83	-2.43134	-4.05126e-09	6.50609e-05	-1.96782	-4.05126e-09	9.44032e-05	-1.98481	-4.05126e-09
109003044	chr1:109003044:C:T	2.166e-83	-2.6927e-09	-1.80157	0.000158759	-2.6927e-09	-1.07575	0.000233672	-2.6927e-09	-1.07847
109003065	chr1:109003065:C:T	1.74493e-83	-2.6927e-09	-2.01774	5.05696e-05	-2.6927e-09	-2.21979	7.46572e-05	-2.6927e-09	-2.21948
109003199	chr1:109003199:C:T	2.58905e-83	0.106744	-1.7299	0.000327163	1.02821	-1.38089	0.000461621	0.943604	-1.34125
109003525	chr1:109003525:A:G	1.76165e-84	-2.68207	-1.62872	1.64668e-05	-1.53171	-1.81009	2.12212e-05	-1.67558	-1.80181
109004190	chr1:109004190:G:A	1.44959e-84	-2.51504	-1.99072	3.12653e-06	-2.85407	-2.14915	4.60427e-06	-2.85551	-2.14989
109004214	chr1:109004214:G:A	2.01749e-84	-2.64325	-1.53194	1.95973e-05	-1.43278	-1.73497	2.51481e-05	-1.58203	-1.72558
109004861	chr1:109004861:G:A	3.64158e-83	-1.28203	-4.05126e-09	5.67882e-05	-2.10381	-4.05126e-09	8.03074e-05	-2.14653	-4.05126e-09
109004981	chr1:109004981:G:A	2.10597e-83	0.163195	-1.99287	0.000327928	1.23234	-1.58269	0.000450512	1.13812	-1.56012
109005029	chr1:109005029:C:T	2.92598e-83	-0.0334459	-1.46738	0.000393207	0.87687	-1.04568	0.000557579	0.792889	-1.00167
109005295	chr1:109005295:C:T	9.59917e-84	-2.61536	-4.05126e-09	3.28568e-05	-2.65098	-4.05126e-09	4.91037e-05	-2.63845	-4.05126e-09
109005902	chr1:109005902:A:G	1.57445e-83	-2.6927e-09	-2.12055	5.0301e-05	-2.6927e-09	-2.22512	7.41971e-05	-2.6927e-09	-2.22566
109005996	chr1:109005996:G:A	2.43644e-83	-2.6927e-09	-1.68392	0.000120261	-2.6927e-09	-1.35348	0.000184562	-2.6927e-09	-1.3144
109006161	chr1:109006161:G:A	1.54558e-83	-2.6927e-09	-2.13905	5.95729e-05	-2.6927e-09	-2.05594	8.782e-05	-2.6927e-09	-2.0571
109006362	chr1:109006362:CA:C	1.46284e-84	-2.51787	-1.97879	3.87778e-06	-2.71751	-2.07037	5.60607e-06	-2.73864	-2.0699
109006404	chr1:109006404:G:C	3.14354e-83	-2.6927e-09	-1.4291	7.40125e-05	-2.6927e-09	-1.83891	0.000109528	-2.6927e-09	-1.83621
109006544	chr1:109006544:C:A	2.88554e-83	0.0173094	-1.53205	0.000355909	0.93074	-1.19921	0.000503329	0.846241	-1.15738
109006890	chr1:109006890:C:T	1.39862e-83	-2.6927e-09	-2.23897	4.96241e-05	-2.6927e-09	-2.23867	7.32236e-05	-2.6927e-09	-2.23887
109007353	chr1:109007353:G:T	2.11637e-83	-2.6927e-09	-1.82475	4.97381e-05	-2.6927e-09	-2.23637	7.33936e-05	-2.6927e-09	-2.23655
109007426	chr1:109007426:G:T	3.27536e-83	-2.6927e-09	-1.38803	0.000122891	-2.6927e-09	-1.33184	0.00019226	-2.6927e-09	-1.27354
109007941	chr1:109007941:A:C	1.4096e-83	-2.6927e-09	-2.23115	5.58285e-05	-2.6927e-09	-2.12086	8.24091e-05	-2.6927e-09	-2.12069
109007969	chr1:109007969:G:A	1.48601e-83	-2.6927e-09	-2.17835	4.97981e-05	-2.6927e-09	-2.23517	7.34931e-05	-2.6927e-09	-2.2352
109008029	chr1:109008029:G:C	1.4172e-83	-2.6927e-09	-2.22577	6.62761e-05	-2.6927e-09	-1.94931	9.79837e-05	-2.6927e-09	-1.94759
109008046	chr1:109008046:G:A	1.2663e-84	-2.81985	-1.82109	4.49108e-06	-2.8554	-1.78565	6.63418e-06	-2.85538	-1.78477
109008630	chr1:109008630:C:T	1.55265e-83	-0.0748094	-2.05968	0.000128391	0.724512	-2.01257	0.000172698	0.630148	-2.01099
109008903	chr1:109008903:C:A	1.6977e-83	-2.04518	-4.05126e-09	0.000130808	-1.26941	-4.05126e-09	0.000198888	-1.23965	-4.05126e-09
109009490	chr1:109009490:C:T	1.74493e-83	-2.6927e-09	-2.01774	5.05696e-05	-2.6927e-09	-2.21979	7.46572e-05	-2.6927e-09	-2.21948
109009946	chr1:109009946:C:T	3.84549e-84	-2.62172	-0.908413	3.62799e-05	-1.36776	-1.18412	4.66347e-05	-1.51962	-1.17043
109010266	chr1:109010266:CAT:C	3.73552e-83	-2.6927e-09	-1.25656	7.15569e-05	-2.6927e-09	-1.87265	0.000106743	-2.6927e-09	-1.86197
109010384	chr1:109010384:C:T	1.6686e-83	-2.06247	-4.05126e-09	8.33019e-05	-1.72067	-4.05126e-09	0.000135811	-1.62113	-4.05126e-09
109010443	chr1:109010443:A:G	2.16377e-83	-0.178475	-1.62412	2.92941e-05	-1.26962	-1.49614	4.02474e-05	-1.36074	-1.47661
109010470	chr1:109010470:G:A	1.42997e-83	-2.6927e-09	-2.2168	5.1278e-05	-2.6927e-09	-2.20588	7.58917e-05	-2.6927e-09	-2.20308
109010730	chr1:109010730:C:G	1.59604e-83	-0.0108957	-2.09603	0.000135646	0.797053	-2.03015	0.000182099	0.700267	-2.0281
109011332	chr1:109011332:A:G	1.71535e-83	-2.6927e-09	-2.03483	5.13108e-05	-2.6927e-09	-2.20524	7.56627e-05	-2.6927e-09	-2.2061
109011940	chr1:109011940:T:C	1.51778e-83	-0.0569526	-2.10025	0.000126189	0.730105	-2.03546	0.000169682	0.634983	-2.03344
109012032	chr1:109012032:A:G	1.46059e-83	-2.6927e-09	-2.19561	5.00693e-05	-2.6927e-09	-2.22973	7.40492e-05	-2.6927e-09	-2.22766
109012062	chr1:109012062:C:T	8.52264e-84	-2.73431	-4.05126e-09	2.68156e-05	-2.85416	-4.05126e-09	3.95248e-05	-2.85546	-4.05126e-09
109012195	chr1:109012195:A:G	2.90553e-83	-0.0327395	-1.4751	0.00039082	0.872581	-1.04748	0.000554168	0.788568	-1.00349
109012288	chr1:109012288:C:A	3.54252e-84	-2.63904	-0.973154	3.2967e-05	-1.41048	-1.23716	4.24567e-05	-1.56009	-1.22381
109012309	chr1:109012309:A:G	1.1768e-84	-2.49778	-2.21646	2.8862e-06	-2.85137	-2.23183	4.2461e-06	-2.85406	-2.23232
109012600	chr1:109012600:A:G	2.09924e-83	-2.6927e-09	-1.83288	4.9643e-05	-2.6927e-09	-2.23829	7.32522e-05	-2.6927e-09	-2.23848
109014345	chr1:109014345:G:A	3.05128e-83	0.00596309	-1.46486	0.000411172	0.918382	-1.04251	0.000583049	0.834199	-0.998317
109014737	chr1:109014737:A:G	1.48649e-83	-2.6927e-09	-2.17803	4.97928e-05	-2.6927e-09	-2.23527	7.34854e-05	-2.6927e-09	-2.2353
109014941	chr1:109014941:C:T	1.32379e-84	-2.45529	-2.14125	2.91034e-06	-2.84885	-2.22602	4.28028e-06	-2.85224	-2.22613
109015180	chr1:109015180:G:A	8.92711e-84	-2.68794	-4.05126e-09	5.36527e-05	-2.16061	-4.05126e-09	8.08373e-05	-2.13995	-4.05126e-09
109015363	chr1:109015363:G:A	1.70536e-83	-2.04068	-4.05126e-09	8.3258e-05	-1.7212	-4.05126e-09	0.00013554	-1.62312	-4.05126e-09
109016101	chr1:109016101:A:G	1.39855e-83	-2.6927e-09	-2.23901	4.96492e-05	-2.6927e-09	-2.23816	7.32508e-05	-2.6927e-09	-2.2385
109016128	chr1:109016128:C:T	9.6896e-84	-2.60598	-4.05126e-09	3.31793e-05	-2.64122	-4.05126e-09	4.95964e-05	-2.62847	-4.05126e-09
109016184	chr1:109016184:T:C	3.17709e-83	-2.6927e-09	-1.41849	0.000118983	-2.6927e-09	-1.36416	0.000185953	-2.6927e-09	-1.3069
109016484	chr1:109016484:AC:A	7.87694e-84	-2.8131	-4.05126e-09	2.89702e-05	-2.77688	-4.05126e-09	4.29247e-05	-2.77294	-4.05126e-09
109016849	chr1:109016849:C:A	1.95867e-84	-1.98254	-2.22223	4.86821e-06	-2.32415	-2.23627	6.96154e-06	-2.35551	-2.23647
109017074	chr1:109017074:C:T	3.65612e-83	-1.27805	-4.05126e-09	0.000115936	-1.39011	-4.05126e-09	0.00018553	-1.30917	-4.05126e-09
109017221	chr1:109017221:G:A	1.89865e-84	-2.01475	-2.22115	4.75068e-06	-2.34844	-2.23641	6.79766e-06	-2.37913	-2.23668
109017273	chr1:109017273:C:T	3.49269e-83	-2.6927e-09	-1.32378	9.95192e-05	-2.6927e-09	-1.54279	0.000146538	-2.6927e-09	-1.54511
109017817	chr1:109017817:G:A	1.80442e-84	-2.16878	-2.11802	4.50496e-06	-2.81671	-1.82125	6.74767e-06	-2.81286	-1.81033
109018121	chr1:109018121:C:T	1.9343e-83	-2.6927e-09	-1.91471	4.96368e-05	-2.6927e-09	-2.23841	7.32673e-05	-2.6927e-09	-2.23827
109018217	chr1:109018217:G:A	4.20407e-83	-2.6927e-09	-1.1384	0.000149169	-2.6927e-09	-1.13806	0.000234779	-2.6927e-09	-1.07375
109018346	chr1:109018346:G:C	2.00121e-84	-2.11382	-2.06946	4.98682e-06	-2.80272	-1.73363	7.48131e-06	-2.79842	-1.72156
109019209	chr1:109019209:A:C	2.48615e-83	0.0603067	-1.72402	0.000311064	0.972974	-1.37612	0.000439083	0.888621	-1.33632
109019338	chr1:109019338:A:G	3.18205e-83	0.03134	-1.44827	0.000436601	0.958977	-1.0231	0.000614762	0.867599	-0.978751
109020244	chr1:109020244:T:G	1.74493e-83	-2.6927e-09	-2.01774	5.05696e-05	-2.6927e-09	-2.21979	7.46572e-05	-2.6927e-09	-2.21948
109020381	chr1:109020381:C:T	1.3497e-84	-2.47206	-2.10509	2.94976e-06	-2.85089	-2.21053	4.34112e-06	-2.85365	-2.21061
109020816	chr1:109020816:AT:A	1.3069e-83	-0.150695	-2.1561	0.000109082	0.620796	-2.07183	0.000146829	0.527361	-2.07048
109020821	chr1:109020821:G:A	1.2949e-83	-0.160033	-2.15599	0.000108109	0.611003	-2.071	0.000145562	0.517863	-2.06965
109021034	chr1:109021034:A:C	1.26459e-84	-2.52429	-2.118	2.91945e-06	-2.85534	-2.21641	4.30594e-06	-2.8559	-2.2165
109021092	chr1:109021092:T:G	1.29222e-83	-2.31809	-4.05126e-09	2.80666e-05	-2.80856	-4.05126e-09	4.12096e-05	-2.81372	-4.05126e-09
109021325	chr1:109021325:T:C	2.14546e-83	-0.0574692	-1.75363	0.000258506	0.831212	-1.41944	0.000365162	0.74865	-1.3807
109022102	chr1:109022102:A:T	1.49332e-83	-2.6927e-09	-2.17345	4.97436e-05	-2.6927e-09	-2.23626	7.34135e-05	-2.6927e-09	-2.23628
109022214	chr1:109022214:T:C	3.13318e-83	-2.6927e-09	-1.43241	7.38032e-05	-2.6927e-09	-1.84174	0.000109217	-2.6927e-09	-1.83905
109022444	chr1:109022444:G:GTC	1.39981e-83	-2.6927e-09	-2.23812	4.97387e-05	-2.6927e-09	-2.23636	7.33604e-05	-2.6927e-09	-2.237
109022670	chr1:109022670:C:T	1.85851e-84	-2.03685	-2.22042	4.68454e-06	-2.36181	-2.23707	6.70492e-06	-2.39231	-2.23724
109022773	chr1:109022773:C:T	1.42551e-84	-2.38594	-2.13657	4.79565e-06	-2.61753	-1.9579	6.8867e-06	-2.64544	-1.95735
109023064	chr1:109023064:G:A	8.16904e-84	-2.77669	-4.05126e-09	2.75955e-05	-2.82549	-4.05126e-09	4.08358e-05	-2.82283	-4.05126e-09
109024447	chr1:109024447:C:T	1.74646e-84	-2.67206	-1.64739	1.68993e-05	-1.50681	-1.80906	2.17673e-05	-1.6515	-1.80048
109024748	chr1:109024748:A:G	2.45636e-83	0.0265095	-1.70228	0.000312616	0.942106	-1.34027	0.000441927	0.858427	-1.29967
109025590	chr1:109025590:G:A	8.27702e-84	-0.700806	-2.06275	7.04224e-06	-2.2355	-1.95571	1.02993e-05	-2.25387	-1.94644
109025591	chr1:109025591:G:A	2.34215e-83	-0.032341	-1.69104	0.000294288	0.869051	-1.32764	0.000416482	0.786266	-1.28681
109026159	chr1:109026159:G:A	1.84787e-83	-2.6927e-09	-1.96042	5.1259e-05	-2.6927e-09	-2.20625	7.56705e-05	-2.6927e-09	-2.206
109026216	chr1:109026216:T:G	1.43054e-83	-2.6927e-09	-2.2164	5.01146e-05	-2.6927e-09	-2.22883	7.38854e-05	-2.6927e-09	-2.22987
109026259	chr1:109026259:T:C	2.09517e-83	-0.125831	-1.70898	0.000257733	0.76208	-1.3533	0.000364747	0.679902	-1.31308
109026510	chr1:109026510:G:A	2.42654e-83	0.0598446	-1.74783	0.000304094	0.977158	-1.40296	0.000429125	0.893235	-1.36388
109027166	chr1:109027166:T:G	1.52298e-83	-2.6927e-09	-2.15378	5.74686e-05	-2.6927e-09	-2.0919	8.47081e-05	-2.6927e-09	-2.09318
109028924	chr1:109028924:T:TA	8.99883e-84	-2.67994	-4.05126e-09	3.07313e-05	-2.71786	-4.05126e-09	4.58037e-05	-2.70802	-4.05126e-09
109029267	chr1:109029267:A:G	1.39907e-83	-2.6927e-09	-2.23865	4.96066e-05	-2.6927e-09	-2.23902	7.32138e-05	-2.6927e-09	-2.239
109029723	chr1:109029723:A:C	4.29377e-84	-2.62152	-0.798355	4.0478e-05	-1.36136	-1.08102	5.2031e-05	-1.51394	-1.06661
109030295	chr1:109030295:T:C	2.77007e-83	0.0875479	-1.64313	0.000350658	0.979197	-1.26253	0.000495306	0.893273	-1.22049
109030361	chr1:109030361:G:A	2.74466e-83	0.077373	-1.64217	0.000347315	0.966424	-1.25933	0.000490648	0.8806	-1.21726
109030536	chr1:109030536:T:C	7.57334e-84	-2.4388	-0.413599	0.000142907	-0.843229	-0.337718	0.000203135	-0.865154	-0.353364
109031066	chr1:109031066:T:C	2.6486e-83	-2.6927e-09	-1.60042	8.13605e-05	-2.6927e-09	-1.74425	0.000120901	-2.6927e-09	-1.73742
109031279	chr1:109031279:T:A	4.35981e-83	-2.6927e-09	-1.10202	8.5305e-05	-2.6927e-09	-1.69691	0.000126202	-2.6927e-09	-1.6945
109032632	chr1:109032632:T:C	2.03301e-83	-1.86493	-4.05126e-09	3.06599e-05	-2.72019	-4.05126e-09	4.70335e-05	-2.68153	-4.05126e-09
109032640	chr1:109032640:G:A	1.0704e-83	-2.50642	-4.05126e-09	2.81577e-05	-2.80532	-4.05126e-09	4.15262e-05	-2.80606	-4.05126e-09
109032956	chr1:109032956:T:C	7.64526e-84	-2.84295	-4.05126e-09	2.67753e-05	-2.85566	-4.05126e-09	3.95447e-05	-2.85496	-4.05126e-09
109033209	chr1:109033209:A:G	3.02431e-83	0.130958	-1.59873	0.000389114	1.02641	-1.20568	0.000549869	0.939627	-1.16234
109033875	chr1:109033875:G:A	1.9927e-83	-2.6927e-09	-1.88496	6.11225e-05	-2.6927e-09	-2.03026	9.04206e-05	-2.6927e-09	-2.02792
109033957	chr1:109033957:G:C	2.50185e-83	-2.6927e-09	-1.65742	6.35666e-05	-2.6927e-09	-1.99105	9.36044e-05	-2.6927e-09	-1.99331
109034205	chr1:109034205:C:A	1.61911e-82	0.292434	-0.082426	5.19209e-05	-1.84761	-0.345806	8.03068e-05	-1.82838	-0.318159
109034215	chr1:109034215:G:A	7.67129e-84	-1.31396	-1.52559	1.62736e-05	-1.64353	-1.71007	2.5231e-05	-1.60881	-1.69551
109034469	chr1:109034469:T:C	9.12927e-83	-2.6927e-09	-0.362966	0.000210953	-2.6927e-09	-0.791509	0.000309705	-2.6927e-09	-0.796769
109034716	chr1:109034716:A:G	2.17668e-83	-0.143244	-1.65341	0.000274612	0.748736	-1.27652	0.000388479	0.664674	-1.23482
109035361	chr1:109035361:C:T	1.98294e-83	-2.6927e-09	-1.88987	9.39655e-05	-2.6927e-09	-1.60022	0.000137953	-2.6927e-09	-1.60548
109035452	chr1:109035452:T:C	1.74295e-83	-2.6927e-09	-2.01887	5.05513e-05	-2.6927e-09	-2.22015	7.463e-05	-2.6927e-09	-2.21985
109035669	chr1:109035669:C:T	1.65369e-83	-0.0690704	-2.00237	0.000223172	0.834283	-1.56948	0.00031275	0.749476	-1.53646
109035762	chr1:109035762:C:T	1.42547e-83	-2.6927e-09	-2.21995	5.10579e-05	-2.6927e-09	-2.21018	7.55569e-05	-2.6927e-09	-2.2075
109035883	chr1:109035883:G:A	1.39981e-83	-2.6927e-09	-2.23812	4.96077e-05	-2.6927e-09	-2.239	7.32225e-05	-2.6927e-09	-2.23889
109036426	chr1:109036426:G:A	3.8196e-84	-2.59414	-0.942751	3.78197e-05	-1.30087	-1.20944	4.84035e-05	-1.45743	-1.19539
109036612	chr1:109036612:G:A	1.57781e-84	-2.23075	-2.19025	4.06022e-06	-2.50651	-2.2354	5.85566e-06	-2.52898	-2.236
109036697	chr1:109036697:G:A	3.40803e-83	-1.90473	0.556413	0.000132683	-1.0526	-0.202585	0.000187155	-1.1068	-0.19365
109036985	chr1:109036985:A:AT	1.42656e-83	-2.6927e-09	-2.21919	5.10964e-05	-2.6927e-09	-2.20943	7.56161e-05	-2.6927e-09	-2.20672
109036998	chr1:109036998:A:G	8.5877e-84	-2.72671	-4.05126e-09	4.52677e-05	-2.33055	-4.05126e-09	6.81035e-05	-2.31136	-4.05126e-09
109037292	chr1:109037292:A:G	1.39863e-83	-2.6927e-09	-2.23896	4.96964e-05	-2.6927e-09	-2.23721	7.3308e-05	-2.6927e-09	-2.23772
109037379	chr1:109037379:T:C	2.52092e-83	-0.0621332	-1.58769	0.000327344	0.831813	-1.18395	0.000462712	0.74544	-1.14072
109037589	chr1:109037589:T:C	8.13893e-83	-0.477793	-4.05126e-09	0.000627652	0.298844	-4.05126e-09	0.000840902	0.202087	-4.05126e-09
109037619	chr1:109037619:C:T	2.65211e-83	0.0795046	-1.6786	0.0003528	1.0248	-1.30204	0.000495109	0.933788	-1.2614
109038240	chr1:109038240:C:T	1.91331e-83	0.0684038	-1.99402	0.000295213	1.11062	-1.56607	0.000412161	1.02196	-1.53293
109038396	chr1:109038396:G:A	9.13172e-83	-2.6927e-09	-0.362698	0.000186238	-2.6927e-09	-0.916117	0.000277824	-2.6927e-09	-0.905401
109038450	chr1:109038450:A:G	1.39981e-83	-2.6927e-09	-2.23812	4.96077e-05	-2.6927e-09	-2.239	7.32225e-05	-2.6927e-09	-2.23889
109038579	chr1:109038579:TGAGGTAG:T	1.54907e-82	0.325805	-0.160015	4.89751e-05	-1.83241	-0.419424	7.56005e-05	-1.81456	-0.392364
109039003	chr1:109039003:A:C	9.81166e-84	-2.59347	-4.05126e-09	3.44234e-05	-2.60441	-4.05126e-09	5.15488e-05	-2.58986	-4.05126e-09
109039501	chr1:109039501:G:A	1.47327e-83	-0.0724679	-2.1145	0.000122492	0.895506	-2.2306	0.000163651	0.796267	-2.23092
109039574	chr1:109039574:T:A	7.32474e-83	-2.6927e-09	-0.583195	0.00061263	-2.6927e-09	0.274619	0.00102835	-2.6927e-09	0.403326
109039892	chr1:109039892:C:T	1.41658e-83	-2.6927e-09	-2.22621	4.99719e-05	-2.6927e-09	-2.23168	7.37826e-05	-2.6927e-09	-2.23126
109040214	chr1:109040214:A:G	2.25615e-83	-2.6927e-09	-1.76079	0.00010434	-2.6927e-09	-1.49549	0.000159997	-2.6927e-09	-1.45723
109040884	chr1:109040884:C:T	1.65065e-83	-2.6927e-09	-2.07328	4.9645e-05	-2.6927e-09	-2.23824	7.32367e-05	-2.6927e-09	-2.23869
109042479	chr1:109042479:G:A	2.89065e-83	-2.6927e-09	-1.51297	0.000141678	-2.6927e-09	-1.18959	0.000218231	-2.6927e-09	-1.14683
109042732	chr1:109042732:T:C	2.1598e-83	-2.6927e-09	-1.80444	5.67947e-05	-2.6927e-09	-2.1037	8.39229e-05	-2.6927e-09	-2.10249
109042927	chr1:109042927:G:A	3.45301e-83	-1.88733	0.552124	0.000127422	-1.08768	-0.20796	0.000183207	-1.12279	-0.198979
109042968	chr1:109042968:C:T	6.94492e-83	-2.6927e-09	-0.636441	0.000212998	-2.6927e-09	-0.781861	0.000341658	-2.6927e-09	-0.698578
109043290	chr1:109043290:A:G	1.62315e-83	-2.6927e-09	-2.09008	5.00508e-05	-2.6927e-09	-2.2301	7.39387e-05	-2.6927e-09	-2.22915
109043307	chr1:109043307:A:G	1.18665e-84	-2.63352	-2.07239	1.43332e-05	-1.40044	-2.08012	1.80491e-05	-1.55342	-2.08588
109043714	chr1:109043714:G:A	8.44153e-84	-1.57107	-1.17281	3.04813e-05	-1.9559	-0.770127	4.397e-05	-1.98793	-0.760946
109043720	chr1:109043720:A:G	9.92824e-85	-2.84963	-2.0346	6.88285e-06	-2.70602	-1.50809	1.0376e-05	-2.69111	-1.50178
109043810	chr1:109043810:C:T	1.77159e-84	-2.10822	-2.19694	3.32605e-06	-2.76295	-2.17841	4.81677e-06	-2.77813	-2.18215
109043863	chr1:109043863:T:C	1.24075e-83	-2.35874	-4.05126e-09	2.94494e-05	-2.76047	-4.05126e-09	4.37992e-05	-2.75277	-4.05126e-09
109044290	chr1:109044290:C:T	1.61504e-83	-2.6927e-09	-2.0951	7.53125e-05	-2.6927e-09	-1.8215	0.000112475	-2.6927e-09	-1.80966
109045139	chr1:109045139:C:T	7.69251e-84	-2.58136	-0.255429	4.24343e-05	-2.65725	0.262062	6.39279e-05	-2.65015	0.27552
109045717	chr1:109045717:A:T	2.47452e-83	-2.6927e-09	-1.66841	7.86066e-05	-2.6927e-09	-1.77869	0.000118837	-2.6927e-09	-1.75463
109045908	chr1:109045908:C:T	2.39346e-84	-2.43469	-1.5696	5.9023e-06	-2.72234	-1.64546	9.16418e-06	-2.71684	-1.60025
109046405	chr1:109046405:G:A	9.87801e-84	-2.58673	-4.05126e-09	3.2353e-05	-2.66644	-4.05126e-09	4.86595e-05	-2.64754	-4.05126e-09
109046408	chr1:109046408:C:T	1.06098e-83	-1.44166	-1.0736	4.53714e-05	-1.7774	-0.550862	7.11201e-05	-1.72714	-0.540878
109046468	chr1:109046468:C:T	1.39857e-83	-2.6927e-09	-2.239	9.58262e-05	-2.6927e-09	-1.58061	0.000142574	-2.6927e-09	-1.57253
109047047	chr1:109047047:TGTG:T	8.20164e-84	-2.7727	-4.05126e-09	2.94313e-05	-2.76108	-4.05126e-09	4.38884e-05	-2.75074	-4.05126e-09
109047136	chr1:109047136:A:T	2.05302e-83	-1.85514	-4.05126e-09	2.71118e-05	-2.84317	-4.05126e-09	3.98368e-05	-2.8476	-4.05126e-09
109047327	chr1:109047327:C:A	3.9431e-83	-1.20248	-4.05126e-09	0.000142275	-1.18538	-4.05126e-09	0.000220149	-1.13808	-4.05126e-09
109047583	chr1:109047583:C:T	1.90459e-83	-2.6927e-09	-1.93019	5.07711e-05	-2.6927e-09	-2.21582	7.51159e-05	-2.6927e-09	-2.21336
109047868	chr1:109047868:G:A	1.05692e-83	-2.5191	-4.05126e-09	3.44264e-05	-2.60432	-4.05126e-09	5.18982e-05	-2.5831	-4.05126e-09
109047900	chr1:109047900:A:G	5.85802e-83	0.291682	-1.09832	2.4719e-05	-1.66798	-1.26759	3.56382e-05	-1.72669	-1.23228
109048200	chr1:109048200:G:C	2.51851e-84	-2.3488	-1.60457	5.54132e-06	-2.75827	-1.67264	8.58918e-06	-2.75352	-1.62836
109048811	chr1:109048811:G:T	2.97362e-83	-0.240271	-1.2444	1.40163e-05	-2.01333	-1.48959	2.01182e-05	-2.07264	-1.45812
109049395	chr1:109049395:G:A	3.2819e-84	-1.45186	-2.23676	8.6153e-06	-1.78183	-2.20778	1.33492e-05	-1.73219	-2.20874
109049419	chr1:109049419:T:G	2.50549e-84	-2.32338	-1.63518	5.28502e-06	-2.78083	-1.69744	8.17511e-06	-2.7768	-1.65449
109049639	chr1:109049639:A:G	2.42753e-84	-2.37468	-1.61548	5.51278e-06	-2.75987	-1.6762	8.53708e-06	-2.75541	-1.63256
109049875	chr1:109049875:T:A	1.49117e-82	-2.6927e-09	0.127694	0.00031548	-2.6927e-09	-0.389046	0.000472842	-2.6927e-09	-0.373628
109050011	chr1:109050011:C:G	8.17399e-83	1.05372	-1.52721	0.0032783	3.50518	-1.55324	0.00365394	3.23785	-1.56668
109050315	chr1:109050315:G:A	5.30445e-83	-2.6927e-09	-0.905906	5.95298e-05	-2.6927e-09	-2.05667	8.8482e-05	-2.6927e-09	-2.04959
109050705	chr1:109050705:G:A	1.86481e-83	-2.6927e-09	-1.95129	6.87697e-05	-2.6927e-09	-1.91238	0.000101348	-2.6927e-09	-1.91383
109050754	chr1:109050754:G:A	3.50463e-84	-1.77317	-1.84978	7.1113e-06	-2.06561	-2.11584	1.09607e-05	-2.0244	-2.11367
109051032	chr1:109051032:C:T	1.4184e-83	-1.24795	-0.976979	8.44298e-06	-2.82411	-1.1857	1.30782e-05	-2.82482	-1.13662
109051078	chr1:109051078:T:C	1.42555e-83	-2.6927e-09	-2.21989	5.03259e-05	-2.6927e-09	-2.22462	7.4188e-05	-2.6927e-09	-2.22579
109051439	chr1:109051439:G:A	1.53256e-83	-2.6927e-09	-2.14751	5.99134e-05	-2.6927e-09	-2.05024	8.88489e-05	-2.6927e-09	-2.04545
109051687	chr1:109051687:G:A	5.95423e-84	-0.853915	-2.23902	3.46286e-06	-2.7504	-2.15064	5.10605e-06	-2.75051	-2.15145
109051983	chr1:109051983:A:G	1.29562e-84	-2.51432	-2.10373	1.53271e-05	-1.28206	-2.13145	2.33073e-05	-1.25056	-2.13306
109052300	chr1:109052300:T:A	1.67339e-83	-2.6927e-09	-2.0596	5.24172e-05	-2.6927e-09	-2.18391	7.7696e-05	-2.6927e-09	-2.17958
109052582	chr1:109052582:A:C	1.24201e-84	-2.55542	-2.10488	1.40116e-05	-1.37094	-2.13231	2.12891e-05	-1.34028	-2.13392
109052770	chr1:109052770:C:T	5.23583e-83	-2.6927e-09	-0.918927	9.58133e-05	-2.6927e-09	-1.58074	0.000141985	-2.6927e-09	-1.57667
109052788	chr1:109052788:T:C	1.95282e-82	-2.6927e-09	0.397409	0.00165179	-2.6927e-09	1.26647	0.00304976	-2.6927e-09	1.49043
109052912	chr1:109052912:G:A	6.22092e-84	-0.814789	-2.23433	3.38162e-06	-2.73928	-2.18551	4.9886e-06	-2.73909	-2.18614
109052992	chr1:109052992:G:A	4.55339e-84	-1.65908	-1.70209	3.78183e-06	-2.63281	-2.18012	5.72535e-06	-2.6114	-2.17608
109053479	chr1:109053479:C:T	1.39904e-83	-2.6927e-09	-2.23867	0.000115189	-2.6927e-09	-1.39657	0.000171857	-2.6927e-09	-1.38572
109053483	chr1:109053483:TCCGCCCGGCAGCTGCCCCGTCCAGGAGGTGGGGGGCAGCCCCCACCCGGCCAGCCGCCCCGTCCAGGAGGGAGGTCGTGGGCAACCC:T	1.02655e-84	-2.69707	-2.15376	9.54725e-06	-1.71246	-2.17443	1.44559e-05	-1.68546	-2.17583
109053544	chr1:109053544:G:A	3.11947e-83	-2.6927e-09	-1.43679	6.0195e-05	-2.6927e-09	-2.04555	8.89801e-05	-2.6927e-09	-2.04398
109053743	chr1:109053743:G:C	7.61547e-84	-2.84686	-4.05126e-09	3.48262e-05	-2.59277	-4.05126e-09	5.14713e-05	-2.59136	-4.05126e-09
109053919	chr1:109053919:C:A	1.19818e-84	-2.58901	-2.10723	1.28401e-05	-1.45624	-2.13433	1.94924e-05	-1.42645	-2.13592
109054007	chr1:109054007:ACTCC:A	4.60863e-84	-1.45555	-1.89355	3.17341e-06	-2.77843	-2.20991	4.75657e-06	-2.76551	-2.20735
109054035	chr1:109054035:CA:C	1.45815e-83	-2.6927e-09	-2.19728	5.03958e-05	-2.6927e-09	-2.22324	7.43041e-05	-2.6927e-09	-2.22422
109054138	chr1:109054138:T:C	2.4245e-83	-2.6927e-09	-1.68883	5.40423e-05	-2.6927e-09	-2.15338	8.01409e-05	-2.6927e-09	-2.1486
109054540	chr1:109054540:G:A	2.17691e-84	-2.58654	-1.51259	5.81001e-06	-2.67417	-1.70939	8.79435e-06	-2.65567	-1.70261
109054546	chr1:109054546:G:A	5.25686e-83	-2.6927e-09	-0.914919	9.60476e-05	-2.6927e-09	-1.5783	0.000142333	-2.6927e-09	-1.57422
109054640	chr1:109054640:G:A	1.69424e-83	-2.6927e-09	-2.04722	5.28655e-05	-2.6927e-09	-2.17539	7.83855e-05	-2.6927e-09	-2.17075
109054657	chr1:109054657:C:T	1.60523e-83	-2.6927e-09	-2.10118	6.52613e-05	-2.6927e-09	-1.96474	9.69442e-05	-2.6927e-09	-1.95825
109054692	chr1:109054692:C:G	6.13283e-84	-0.843093	-2.22029	3.26799e-06	-2.74806	-2.21091	4.82158e-06	-2.74791	-2.21137
109055481	chr1:109055481:G:A	4.17499e-84	-1.53033	-1.9176	3.40922e-06	-2.68313	-2.23353	5.13527e-06	-2.66403	-2.23222
109055579	chr1:109055579:C:T	2.18953e-83	-2.6927e-09	-1.79076	6.71601e-05	-2.6927e-09	-1.93606	0.000100217	-2.6927e-09	-1.92505
109055830	chr1:109055830:G:A	1.59343e-84	-2.38703	-2.02412	3.34921e-06	-2.76562	-2.1688	4.82592e-06	-2.79006	-2.16833
109056628	chr1:109056628:G:A	1.87265e-83	-2.6927e-09	-1.9471	5.05397e-05	-2.6927e-09	-2.22038	7.47578e-05	-2.6927e-09	-2.21813
109057498	chr1:109057498:G:A	1.33885e-84	-2.498	-2.08723	1.58714e-05	-1.26332	-2.1153	2.41401e-05	-1.23149	-2.11703
109057528	chr1:109057528:C:T	2.0314e-83	-2.6927e-09	-1.86573	5.70994e-05	-2.6927e-09	-2.09835	8.41205e-05	-2.6927e-09	-2.10014
109058366	chr1:109058366:T:G	1.6726e-83	-2.6927e-09	-2.06007	5.24465e-05	-2.6927e-09	-2.18335	7.77401e-05	-2.6927e-09	-2.17902
109058656	chr1:109058656:G:A	1.28699e-81	-2.6927e-09	2.28302	0.00198876	-2.6927e-09	1.45212	0.00343277	-2.6927e-09	1.60874
109058747	chr1:109058747:A:C	1.40327e-84	-2.77154	-1.76669	1.34245e-05	-1.36293	-2.18313	1.9384e-05	-1.38544	-2.18251
109059134	chr1:109059134:A:T	2.59551e-82	-2.6927e-09	0.681917	0.000412855	-2.6927e-09	-0.120045	0.00066425	-2.6927e-09	-0.0337295
109059407	chr1:109059407:G:A	3.41458e-84	-2.38789	-1.26109	4.32427e-06	-2.85538	-1.82352	6.45381e-06	-2.85368	-1.81404
109059650	chr1:109059650:G:A	7.15901e-83	-0.606081	-4.05126e-09	2.91791e-05	-2.76969	-4.05126e-09	4.28785e-05	-2.77402	-4.05126e-09
109059756	chr1:109059756:T:C	6.47438e-84	-2.06159	-0.9476	5.61904e-06	-2.5024	-1.91458	8.55762e-06	-2.48205	-1.90352
109060032	chr1:109060032:C:CTA	4.25554e-83	-2.6927e-09	-1.12623	0.00012633	-2.6927e-09	-1.30425	0.000185377	-2.6927e-09	-1.31
109060046	chr1:109060046:A:T	1.38524e-83	-2.24858	-4.05126e-09	3.23801e-05	-2.6656	-4.05126e-09	4.80094e-05	-2.66099	-4.05126e-09
109060491	chr1:109060491:A:G	2.10085e-83	-2.6927e-09	-1.83211	6.4595e-05	-2.6927e-09	-1.97501	9.6157e-05	-2.6927e-09	-1.96641
109060678	chr1:109060678:G:A	3.02283e-82	-2.6927e-09	0.834325	0.00046996	-2.6927e-09	0.00950549	0.000758244	-2.6927e-09	0.0986169
109060748	chr1:109060748:G:A	2.94345e-82	-2.6927e-09	0.807717	0.000466272	-2.6927e-09	0.00162726	0.000753011	-2.6927e-09	0.0916915
109060757	chr1:109060757:C:T	2.00662e-83	-2.6927e-09	-1.878	7.56261e-05	-2.6927e-09	-1.81734	0.000110163	-2.6927e-09	-1.83043
109060943	chr1:109060943:C:T	4.21894e-84	-1.72694	-1.71052	3.88733e-06	-2.60089	-2.18453	5.89241e-06	-2.57809	-2.18064
109060985	chr1:109060985:A:G	5.0114e-84	-1.65649	-1.60884	4.03198e-06	-2.63172	-2.11716	6.11962e-06	-2.61013	-2.11076
109061277	chr1:109061277:C:T	7.5497e-84	-2.85553	-4.05126e-09	3.03694e-05	-2.72971	-4.05126e-09	4.48689e-05	-2.72864	-4.05126e-09
109061411	chr1:109061411:T:C	6.53422e-84	-2.73872	-0.261263	9.36766e-05	-1.41633	-0.18696	0.000132971	-1.43556	-0.206694
109061955	chr1:109061955:C:G	1.44472e-83	-2.6927e-09	-2.20653	6.24246e-05	-2.6927e-09	-2.00918	9.16019e-05	-2.6927e-09	-2.01494
109062077	chr1:109062077:C:G	1.54579e-83	-2.6927e-09	-2.13892	5.03824e-05	-2.6927e-09	-2.2235	7.4534e-05	-2.6927e-09	-2.22113
109062130	chr1:109062130:C:T	2.12957e-84	-2.42721	-1.69391	3.23458e-06	-2.85079	-2.11845	4.84464e-06	-2.84664	-2.10787
109062451	chr1:109062451:AT:A	1.59228e-84	-2.5193	-1.89257	3.11389e-06	-2.81789	-2.18938	4.53619e-06	-2.83309	-2.18721
109062487	chr1:109062487:T:G	2.60605e-84	-2.46753	-1.45167	6.77924e-06	-2.57208	-1.6572	1.03105e-05	-2.54913	-1.65009
109062644	chr1:109062644:CA:C	7.682e-84	-2.83816	-4.05126e-09	3.3829e-05	-2.62182	-4.05126e-09	5.06817e-05	-2.60682	-4.05126e-09
109062683	chr1:109062683:T:G	9.88699e-85	-2.64981	-2.2386	2.85762e-06	-2.85414	-2.23901	4.21038e-06	-2.85582	-2.23902
109062756	chr1:109062756:G:A	1.40191e-84	-2.45581	-2.08339	3.14118e-06	-2.79688	-2.20167	4.54963e-06	-2.81606	-2.20128
109062915	chr1:109062915:G:A	8.09973e-84	-2.78521	-4.05126e-09	3.83371e-05	-2.49672	-4.05126e-09	5.77607e-05	-2.47608	-4.05126e-09
109063158	chr1:109063158:C:T	1.10461e-83	-2.47496	-4.05126e-09	3.51691e-05	-2.58298	-4.05126e-09	5.3068e-05	-2.56081	-4.05126e-09
109063296	chr1:109063296:G:A	3.15396e-82	-2.6927e-09	0.876792	0.000497976	-2.6927e-09	0.0674094	0.000803986	-2.6927e-09	0.157194
109063324	chr1:109063324:A:G	1.53955e-83	-2.6927e-09	-2.14296	5.03766e-05	-2.6927e-09	-2.22362	7.45215e-05	-2.6927e-09	-2.2213
109063327	chr1:109063327:AAAT:A	8.19148e-85	-2.84993	-2.2266	3.42159e-06	-2.67917	-2.23386	5.07591e-06	-2.67323	-2.23465
109063648	chr1:109063648:G:T	1.71112e-84	-2.36039	-1.9795	3.93716e-06	-2.67173	-2.10096	5.7209e-06	-2.69838	-2.08988
109063839	chr1:109063839:A:T	1.46266e-83	-2.6927e-09	-2.1942	5.40647e-05	-2.6927e-09	-2.15296	7.96882e-05	-2.6927e-09	-2.15427
109064303	chr1:109064303:C:T	7.84753e-84	-2.81684	-4.05126e-09	0.000170901	-1.00206	-4.05126e-09	0.000327524	-0.740826	-4.05126e-09
109064373	chr1:109064373:T:G	1.21702e-83	-0.526583	-1.85146	4.71822e-06	-2.63904	-1.95267	6.90068e-06	-2.63886	-1.96191
109064891	chr1:109064891:T:C	1.1821e-81	-2.6927e-09	2.19801	0.00180037	-2.6927e-09	1.3526	0.00310199	-2.6927e-09	1.50741
109065090	chr1:109065090:T:C	1.39963e-83	-2.6927e-09	-2.23824	0.000104482	-2.6927e-09	-1.49413	0.000155724	-2.6927e-09	-1.4843
109065651	chr1:109065651:G:A	1.45069e-83	-2.6927e-09	-2.20241	4.96308e-05	-2.6927e-09	-2.23853	7.32253e-05	-2.6927e-09	-2.23885
109065661	chr1:109065661:G:A	4.736e-84	-1.6073	-1.71455	3.77711e-06	-2.62777	-2.18641	5.71573e-06	-2.60654	-2.18262
109065852	chr1:109065852:C:T	2.70986e-84	-2.33798	-1.54217	8.58822e-06	-2.23246	-1.76029	1.31822e-05	-2.19698	-1.75654
109066248	chr1:109066248:CACTT:C	1.92065e-84	-2.46804	-1.75634	6.13352e-06	-2.45176	-1.87761	9.0652e-06	-2.43994	-1.88801
109066619	chr1:109066619:T:C	2.03638e-84	-2.47334	-1.69253	6.5074e-06	-2.44556	-1.82465	9.6097e-06	-2.43364	-1.83597
109066790	chr1:109066790:C:T	1.70866e-83	-2.6927e-09	-2.03874	7.18008e-05	-2.6927e-09	-1.86925	0.000106825	-2.6927e-09	-1.8612
109066844	chr1:109066844:C:T	1.84132e-83	-2.6927e-09	-1.96397	5.06227e-05	-2.6927e-09	-2.21874	7.48892e-05	-2.6927e-09	-2.21638
109067010	chr1:109067010:C:T	1.29776e-84	-2.78795	-1.82845	1.22476e-05	-1.43436	-2.20345	1.76972e-05	-1.45605	-2.20293
109067363	chr1:109067363:G:A	1.64676e-84	-2.54698	-1.83124	1.78135e-05	-1.37252	-1.89067	2.70176e-05	-1.34209	-1.89381
109067646	chr1:109067646:A:G	1.69243e-83	-2.6927e-09	-2.04829	7.18547e-05	-2.6927e-09	-1.8685	0.000106933	-2.6927e-09	-1.86019
109067915	chr1:109067915:C:T	1.6707e-84	-2.40677	-1.95703	5.21008e-06	-2.8549	-1.63765	7.76821e-06	-2.8527	-1.62965
109068076	chr1:109068076:A:G	2.15746e-84	-2.63848	-1.46963	1.10432e-05	-1.67587	-2.06546	1.68717e-05	-1.64143	-2.06532
109068199	chr1:109068199:G:A	1.15202e-83	-0.577766	-1.85517	4.64296e-06	-2.65331	-1.95448	6.79073e-06	-2.65312	-1.96371
109068785	chr1:109068785:T:C	1.63914e-82	-2.6927e-09	0.222302	0.000221901	-2.6927e-09	-0.74091	0.000352915	-2.6927e-09	-0.666162
109068873	chr1:109068873:G:A	4.33484e-84	-1.66735	-1.743	3.73747e-06	-2.63004	-2.19469	5.65586e-06	-2.6085	-2.19119
109069862	chr1:109069862:C:A	1.35937e-84	-2.63646	-1.93355	1.33539e-05	-1.56011	-1.99122	2.02454e-05	-1.53072	-1.99373
109070214	chr1:109070214:T:C	1.66935e-83	-2.6927e-09	-2.06202	7.04248e-05	-2.6927e-09	-1.8886	0.000104782	-2.6927e-09	-1.8805
109070541	chr1:109070541:G:C	8.58823e-84	-2.72664	-4.05126e-09	5.19167e-05	-2.1935	-4.05126e-09	7.73936e-05	-2.18348	-4.05126e-09
109070590	chr1:109070590:C:T	2.02789e-83	-2.6927e-09	-1.86746	7.64739e-05	-2.6927e-09	-1.80619	0.000111378	-2.6927e-09	-1.81946
109070844	chr1:109070844:C:A	4.9517e-84	-1.62396	-1.65335	3.51776e-06	-2.70521	-2.18011	5.3007e-06	-2.68821	-2.17634
109071251	chr1:109071251:G:C	2.73604e-82	-2.6927e-09	0.734644	0.00043187	-2.6927e-09	-0.0750178	0.000695558	-2.6927e-09	0.0123268
109071464	chr1:109071464:G:T	2.48585e-84	-2.54023	-1.42619	6.4998e-06	-2.63456	-1.63681	9.86138e-06	-2.61419	-1.62957
109071475	chr1:109071475:T:C	1.30116e-84	-2.65964	-1.95414	1.24289e-05	-1.61759	-2.00553	1.88498e-05	-1.58817	-2.00772
109071860	chr1:109071860:G:C	9.43896e-85	-2.82487	-2.10991	9.72242e-06	-1.63108	-2.23762	1.40534e-05	-1.65173	-2.2378
109071942	chr1:109071942:C:T	1.14948e-84	-2.85385	-1.88388	5.85605e-06	-2.43867	-1.937	8.76339e-06	-2.42219	-1.93962
109072589	chr1:109072589:G:A	1.48784e-83	-2.6927e-09	-2.17712	5.54259e-05	-2.6927e-09	-2.1281	8.19679e-05	-2.6927e-09	-2.12606
109072859	chr1:109072859:A:C	2.46468e-84	-2.33067	-1.6443	5.99849e-06	-2.57156	-1.78007	8.84613e-06	-2.56057	-1.79184
109073519	chr1:109073519:G:A	2.49068e-84	-2.41761	-1.54688	3.57616e-05	-1.99446	-0.57181	5.63781e-05	-1.94693	-0.553379
109073705	chr1:109073705:C:T	5.53927e-84	-1.49868	-1.6665	3.59244e-06	-2.69273	-2.17159	5.42726e-06	-2.67369	-2.16726
109073911	chr1:109073911:G:A	1.54806e-83	-2.6927e-09	-2.13745	5.0431e-05	-2.6927e-09	-2.22254	7.46072e-05	-2.6927e-09	-2.22015
109073994	chr1:109073994:A:G	1.07396e-83	-0.675368	-1.82773	4.61689e-06	-2.68076	-1.93266	6.74792e-06	-2.68092	-1.94223
109074420	chr1:109074420:C:T	1.52491e-84	-2.64496	-1.81014	1.46184e-05	-1.58153	-1.87933	2.21327e-05	-1.55247	-1.88286
109075155	chr1:109075155:A:G	1.02728e-83	-2.54754	-4.05126e-09	3.32633e-05	-2.63869	-4.05126e-09	5.00861e-05	-2.61864	-4.05126e-09
109075635	chr1:109075635:C:T	1.44917e-83	-2.6927e-09	-2.20346	5.01138e-05	-2.6927e-09	-2.22885	7.38866e-05	-2.6927e-09	-2.22986
109075686	chr1:109075686:G:A	5.76782e-84	-1.45562	-1.66912	3.60003e-06	-2.68614	-2.17606	5.43932e-06	-2.66679	-2.17194
109075870	chr1:109075870:A:C	1.55517e-83	-2.6927e-09	-2.13287	5.05312e-05	-2.6927e-09	-2.22055	7.47654e-05	-2.6927e-09	-2.21803
109076695	chr1:109076695:G:A	5.47666e-84	-1.38602	-1.79052	3.3323e-06	-2.73229	-2.20719	5.01427e-06	-2.71588	-2.20422
109076955	chr1:109076955:G:A	1.32425e-83	-2.29361	-4.05126e-09	2.7115e-05	-2.84306	-4.05126e-09	3.99288e-05	-2.84529	-4.05126e-09
109077297	chr1:109077297:T:C	1.41246e-83	-2.6927e-09	-2.22912	5.14524e-05	-2.6927e-09	-2.20249	7.59859e-05	-2.6927e-09	-2.20184
109077861	chr1:109077861:G:T	1.47865e-83	-2.6927e-09	-2.18332	4.97922e-05	-2.6927e-09	-2.23528	7.35733e-05	-2.6927e-09	-2.23411
109077872	chr1:109077872:A:G	4.07736e-83	-2.6927e-09	-1.169	8.03575e-05	-2.6927e-09	-1.75666	0.000118644	-2.6927e-09	-1.75626
109078379	chr1:109078379:G:A	5.19013e-83	-2.6927e-09	-0.927694	9.58469e-05	-2.6927e-09	-1.58039	0.000141929	-2.6927e-09	-1.57706
109078491	chr1:109078491:A:G	1.62281e-83	-0.395133	-1.69516	4.96941e-06	-2.70686	-1.83298	7.29819e-06	-2.70094	-1.84383
109079239	chr1:109079239:A:G	1.31177e-84	-2.53924	-2.06642	3.10179e-06	-2.79826	-2.2129	4.49912e-06	-2.81825	-2.21026
109079357	chr1:109079357:T:C	4.31542e-83	-2.6927e-09	-1.11226	8.36033e-05	-2.6927e-09	-1.71706	0.000123757	-2.6927e-09	-1.71407
109079731	chr1:109079731:C:G	2.80201e-84	-2.70167	-1.14503	1.04279e-05	-2.20962	-1.58903	1.61451e-05	-2.16659	-1.58418
109079826	chr1:109079826:C:T	4.52692e-83	-2.6927e-09	-1.06441	8.63881e-05	-2.6927e-09	-1.68429	0.000127886	-2.6927e-09	-1.68125
109080495	chr1:109080495:C:T	4.76261e-84	-2.85341	-0.462833	1.86171e-05	-1.92028	-1.29878	2.81202e-05	-1.94063	-1.25527
109080933	chr1:109080933:A:G	2.33814e-84	-2.2458	-1.78188	5.38761e-06	-2.54954	-1.9095	7.91034e-06	-2.54461	-1.91961
109081065	chr1:109081065:TA:T	1.47788e-83	-2.6927e-09	-2.18384	4.97806e-05	-2.6927e-09	-2.23552	7.35538e-05	-2.6927e-09	-2.23437
109081278	chr1:109081278:C:G	1.39999e-83	-2.6927e-09	-2.23799	5.27356e-05	-2.6927e-09	-2.17785	7.76997e-05	-2.6927e-09	-2.17954
109081807	chr1:109081807:G:A	1.57029e-83	-2.6927e-09	-2.12319	5.04099e-05	-2.6927e-09	-2.22295	7.45838e-05	-2.6927e-09	-2.22047
109081860	chr1:109081860:G:A	9.95285e-85	-2.65585	-2.22591	3.69914e-06	-2.61134	-2.2237	5.54648e-06	-2.59531	-2.22392
109081912	chr1:109081912:G:A	1.6656e-83	-2.6927e-09	-2.06426	5.16994e-05	-2.6927e-09	-2.1977	7.66067e-05	-2.6927e-09	-2.1937
109081955	chr1:109081955:C:T	1.63395e-83	-2.08345	-4.05126e-09	4.14814e-05	-2.4179	-4.05126e-09	6.12841e-05	-2.41687	-4.05126e-09
109081956	chr1:109081956:A:G	1.61694e-83	-2.09392	-4.05126e-09	4.11243e-05	-2.42654	-4.05126e-09	6.07585e-05	-2.42548	-4.05126e-09
109082143	chr1:109082143:T:A	6.62414e-83	-2.6927e-09	-0.683731	0.000127651	-2.6927e-09	-1.29384	0.000190591	-2.6927e-09	-1.28226
109082325	chr1:109082325:G:C	9.81764e-85	-2.79861	-2.09683	4.69662e-06	-2.50181	-2.09449	6.78245e-06	-2.52603	-2.09202
109082812	chr1:109082812:G:A	1.09911e-84	-2.73133	-2.05121	9.82094e-06	-1.8208	-2.03782	1.47838e-05	-1.79715	-2.04171
109082936	chr1:109082936:C:T	1.30128e-83	-0.438591	-1.87252	4.62343e-06	-2.71481	-1.89719	6.79999e-06	-2.70875	-1.90672
109083024	chr1:109083024:GC:G	1.40376e-83	-2.6927e-09	-2.2353	4.96857e-05	-2.6927e-09	-2.23743	7.33168e-05	-2.6927e-09	-2.2376
109083900	chr1:109083900:C:T	4.88312e-83	-0.988668	-4.05126e-09	7.04099e-05	-1.88881	-4.05126e-09	0.000107298	-1.85678	-4.05126e-09
109084188	chr1:109084188:A:G	9.08945e-83	-2.6927e-09	-0.367338	0.000125365	-2.6927e-09	-1.31191	0.0001856	-2.6927e-09	-1.30879
109084264	chr1:109084264:C:T	7.12564e-83	-2.6927e-09	-0.610753	0.000523173	-2.6927e-09	0.116771	0.000928156	-2.6927e-09	0.300811
109084451	chr1:109084451:G:A	3.27437e-83	-1.38833	-4.05126e-09	2.82452e-05	-2.80222	-4.05126e-09	4.16838e-05	-2.80228	-4.05126e-09
109084463	chr1:109084463:C:T	1.81636e-83	-2.6927e-09	-1.97762	6.29192e-05	-2.6927e-09	-2.00129	9.30143e-05	-2.6927e-09	-1.99964
109084480	chr1:109084480:C:T	1.4022e-83	-2.6927e-09	-2.23641	5.41507e-05	-2.6927e-09	-2.15137	7.97601e-05	-2.6927e-09	-2.15336
109084513	chr1:109084513:A:C	3.09766e-84	-2.78936	-0.95703	7.91516e-06	-2.80275	-1.27161	1.21144e-05	-2.79245	-1.24555
109085087	chr1:109085087:G:T	8.37746e-83	-2.6927e-09	-0.448907	0.000120027	-2.6927e-09	-1.35542	0.000177702	-2.6927e-09	-1.35228
109085206	chr1:109085206:A:G	2.15338e-83	-2.6927e-09	-1.80741	9.54813e-05	-2.6927e-09	-1.58421	0.000142281	-2.6927e-09	-1.57459
109085281	chr1:109085281:A:G	1.14631e-84	-2.84541	-1.89508	6.04153e-06	-2.42676	-1.91772	8.0429e-06	-2.53697	-1.91063
109085702	chr1:109085702:T:C	2.71913e-84	-2.79762	-1.07911	7.02485e-06	-2.81041	-1.38328	1.07166e-05	-2.80075	-1.35984
109086191	chr1:109086191:A:G	1.82624e-83	-2.6927e-09	-1.97219	6.31131e-05	-2.6927e-09	-1.99821	9.32961e-05	-2.6927e-09	-1.99661
109086421	chr1:109086421:G:T	3.03349e-83	-1.46474	-4.05126e-09	0.000272978	-0.533753	-4.05126e-09	0.000391274	-0.56298	-4.05126e-09
109086886	chr1:109086886:C:T	1.26642e-84	-2.71499	-1.92586	4.91281e-06	-2.44658	-2.10471	7.14478e-06	-2.46768	-2.09833
109087243	chr1:109087243:G:A	9.46839e-85	-2.69946	-2.2322	6.04181e-06	-2.31484	-2.0296	8.81984e-06	-2.32427	-2.03112
109087648	chr1:109087648:G:A	3.47457e-83	-2.6927e-09	-1.32898	0.000145354	-2.6927e-09	-1.16397	0.000214783	-2.6927e-09	-1.16276
109087804	chr1:109087804:A:G	2.15273e-83	-2.6927e-09	-1.80772	9.5653e-05	-2.6927e-09	-1.58242	0.000142545	-2.6927e-09	-1.57273
109087894	chr1:109087894:C:G	3.18818e-83	-2.6927e-09	-1.415	9.02289e-05	-2.6927e-09	-1.64079	0.000133283	-2.6927e-09	-1.63991
109088434	chr1:109088434:C:T	8.44273e-85	-2.81276	-2.23355	9.27985e-06	-1.67715	-2.23814	1.37631e-05	-1.67305	-2.23735
109088833	chr1:109088833:TCTC:T	8.53244e-85	-2.80371	-2.23204	9.72873e-06	-1.63066	-2.2374	1.44198e-05	-1.62729	-2.23649
109089398	chr1:109089398:G:A	2.68177e-84	-2.8307	-1.05986	1.6783e-05	-2.48702	-0.835754	2.41478e-05	-2.58811	-0.760085
109089706	chr1:109089706:C:T	1.4278e-83	-2.6927e-09	-2.21832	5.3293e-05	-2.6927e-09	-2.16734	7.87757e-05	-2.6927e-09	-2.16578
109090133	chr1:109090133:T:G	3.03258e-84	-2.85438	-0.913242	8.25644e-06	-2.39188	-1.64027	1.35014e-05	-2.31424	-1.61535
109090332	chr1:109090332:T:C	1.81636e-83	-2.6927e-09	-1.97762	6.29192e-05	-2.6927e-09	-2.00129	9.30143e-05	-2.6927e-09	-1.99964
109090634	chr1:109090634:C:G	1.29771e-84	-2.61023	-2.00621	5.45134e-06	-2.60798	-1.8393	8.40791e-06	-2.56689	-1.83633
109090713	chr1:109090713:G:A	1.61716e-83	-2.6927e-09	-2.09378	8.35834e-05	-2.6927e-09	-1.7173	0.000122862	-2.6927e-09	-1.72133
109091313	chr1:109091313:T:G	7.57325e-84	-2.85242	-4.05126e-09	2.73679e-05	-2.83377	-4.05126e-09	4.0705e-05	-2.82604	-4.05126e-09
109091351	chr1:109091351:C:T	9.0926e-85	-2.85514	-2.11702	4.81523e-05	-0.708393	-1.56038	7.20078e-05	-0.720131	-1.53548
109091720	chr1:109091720:T:C	1.40956e-83	-2.6927e-09	-2.23118	0.000105896	-2.6927e-09	-1.48068	0.000158206	-2.6927e-09	-1.46849
109091735	chr1:109091735:G:C	1.45644e-83	-2.6927e-09	-2.19846	5.03893e-05	-2.6927e-09	-2.22336	7.44023e-05	-2.6927e-09	-2.2229
109091772	chr1:109091772:G:GTGTAT	2.40479e-83	-2.6927e-09	-1.69699	8.2454e-05	-2.6927e-09	-1.7309	0.000121912	-2.6927e-09	-1.72909
109091810	chr1:109091810:G:C	9.13915e-85	-2.85524	-2.11182	4.89798e-05	-0.70356	-1.54817	7.32558e-05	-0.715381	-1.52305
109091891	chr1:109091891:A:G	1.02578e-84	-2.71026	-2.14132	8.22399e-06	-2.29793	-1.73815	1.19954e-05	-2.30748	-1.74039
109091968	chr1:109091968:A:G	2.40479e-83	-2.6927e-09	-1.69699	8.2454e-05	-2.6927e-09	-1.7309	0.000121912	-2.6927e-09	-1.72909
109091991	chr1:109091991:C:T	8.72444e-85	-2.78476	-2.22873	1.04839e-05	-1.55485	-2.23845	1.5542e-05	-1.55098	-2.23786
109092066	chr1:109092066:T:G	8.82415e-85	-2.77884	-2.22329	1.07486e-05	-1.52934	-2.23902	1.59274e-05	-1.52542	-2.23892
109092776	chr1:109092776:A:G	2.65812e-84	-2.84534	-1.05408	8.78216e-06	-2.30454	-1.66588	1.44216e-05	-2.22203	-1.64162
109092816	chr1:109092816:A:G	2.29272e-83	-2.6927e-09	-1.74472	7.27345e-05	-2.6927e-09	-1.85633	0.000106265	-2.6927e-09	-1.86646
109093137	chr1:109093137:C:T	1.93055e-83	-2.6927e-09	-1.91665	7.02083e-05	-2.6927e-09	-1.89168	0.00010446	-2.6927e-09	-1.88358
109093171	chr1:109093171:C:T	2.73199e-84	-2.58192	-1.29009	5.67738e-06	-2.85494	-1.55171	8.45414e-06	-2.84824	-1.5495
109093362	chr1:109093362:C:T	8.58476e-85	-2.7922	-2.23743	5.65046e-06	-2.19503	-2.21637	8.26147e-06	-2.20479	-2.21599
109093830	chr1:109093830:G:A	1.50433e-83	-2.6927e-09	-2.16611	5.12299e-05	-2.6927e-09	-2.20682	7.55061e-05	-2.6927e-09	-2.20818
109095260	chr1:109095260:A:T	8.59053e-85	-2.79537	-2.23359	6.06843e-06	-2.18139	-2.15865	8.87277e-06	-2.19118	-2.15822
109095917	chr1:109095917:A:G	9.47913e-83	-2.6927e-09	-0.32536	0.000388919	-2.6927e-09	-0.179771	0.000591985	-2.6927e-09	-0.148908
109096568	chr1:109096568:G:T	9.17094e-85	-2.85441	-2.10917	4.61687e-05	-0.757018	-1.55382	6.90699e-05	-0.768406	-1.52886
109097150	chr1:109097150:T:C	6.06157e-83	-2.6927e-09	-0.772484	0.00043668	-2.6927e-09	-0.0639408	0.00077125	-2.6927e-09	0.115624
109097495	chr1:109097495:C:G	9.29566e-85	-2.85527	-2.0948	5.04664e-05	-0.70173	-1.5201	7.55138e-05	-0.713566	-1.49451
109097582	chr1:109097582:G:A	2.91908e-83	-2.6927e-09	-1.50318	9.7345e-05	-2.6927e-09	-1.56488	0.000144971	-2.6927e-09	-1.55586
109097899	chr1:109097899:G:A	2.9234e-83	-2.6927e-09	-1.50171	9.73096e-05	-2.6927e-09	-1.56524	0.000144907	-2.6927e-09	-1.5563
109097902	chr1:109097902:T:C	8.62303e-85	-2.79753	-2.22765	9.9297e-06	-1.60899	-2.23862	1.4719e-05	-1.60513	-2.23812
109098152	chr1:109098152:T:C	2.43246e-84	-2.83856	-1.14957	9.16578e-06	-2.26136	-1.66631	1.51444e-05	-2.1747	-1.64006
109098378	chr1:109098378:TG:T	3.60502e-84	-2.74286	-0.851848	1.8367e-05	-2.67303	-0.55956	2.7575e-05	-2.7424	-0.473082
109098524	chr1:109098524:C:T	1.64241e-83	-2.6927e-09	-2.07829	5.00382e-05	-2.6927e-09	-2.23036	7.40315e-05	-2.6927e-09	-2.2279
109099405	chr1:109099405:C:T	1.51152e-83	-2.6927e-09	-2.16134	5.16305e-05	-2.6927e-09	-2.19903	7.61839e-05	-2.6927e-09	-2.19924
109099436	chr1:109099436:G:A	8.52438e-85	-2.84406	-2.19263	8.02022e-06	-1.82971	-2.23146	1.18808e-05	-1.82431	-2.23316
109099809	chr1:109099809:A:C	3.2304e-83	-2.6927e-09	-1.40185	8.80278e-05	-2.6927e-09	-1.66549	0.000130225	-2.6927e-09	-1.66312
109100679	chr1:109100679:G:A	2.40651e-83	-2.6927e-09	-1.69628	0.000132431	-2.6927e-09	-1.25708	0.000200786	-2.6927e-09	-1.23015
109100758	chr1:109100758:G:C	5.40327e-84	-2.85054	-0.339493	1.53749e-05	-2.51302	-0.897385	2.49915e-05	-2.44555	-0.868305
109101250	chr1:109101250:C:T	1.4061e-83	-2.6927e-09	-2.23364	0.000108834	-2.6927e-09	-1.45332	0.000162649	-2.6927e-09	-1.44079
109101580	chr1:109101580:C:T	1.96715e-83	-2.6927e-09	-1.89787	5.25486e-05	-2.6927e-09	-2.1814	7.78944e-05	-2.6927e-09	-2.17703
109101633	chr1:109101633:G:T	9.1061e-84	-2.66809	-4.05126e-09	3.11811e-05	-2.70333	-4.05126e-09	4.68137e-05	-2.68621	-4.05126e-09
109101637	chr1:109101637:G:A	9.53333e-84	-2.62224	-4.05126e-09	2.67755e-05	-2.85565	-4.05126e-09	3.95076e-05	-2.85589	-4.05126e-09
109102628	chr1:109102628:C:T	3.87478e-84	-2.85104	-0.671513	8.44587e-06	-2.83377	-1.1757	1.34026e-05	-2.80959	-1.12735
109102685	chr1:109102685:T:C	2.91215e-84	-1.60676	-2.20138	4.23812e-06	-2.82602	-1.87301	6.25398e-06	-2.82252	-1.87665
109102694	chr1:109102694:G:C	2.22837e-84	-2.83308	-1.24268	1.02785e-05	-2.26448	-1.5486	1.58059e-05	-2.22268	-1.54933
109102917	chr1:109102917:G:C	1.40668e-83	-2.6927e-09	-2.23322	0.000108219	-2.6927e-09	-1.45898	0.00016172	-2.6927e-09	-1.44652
109102920	chr1:109102920:T:A	5.21591e-83	-0.922739	-4.05126e-09	4.23404e-05	-2.3974	-4.05126e-09	5.06061e-05	-2.60832	-4.05126e-09
109102940	chr1:109102940:A:G	1.23856e-82	-2.66462	2.6067	0.000805844	-2.74496	3.29371	0.00134052	-2.7941	3.46252
109103071	chr1:109103071:C:G	8.89652e-85	-2.85584	-2.13812	6.66762e-06	-2.1091	-2.13678	9.78492e-06	-2.10623	-2.14532
109103101	chr1:109103101:C:T	1.59283e-83	-2.6927e-09	-2.10894	4.96917e-05	-2.6927e-09	-2.2373	7.32733e-05	-2.6927e-09	-2.23819
109103436	chr1:109103436:T:C	5.85142e-83	-2.6927e-09	-0.807768	0.000813555	-2.6927e-09	0.558272	0.00140575	-2.6927e-09	0.715936
109103638	chr1:109103638:C:T	3.51281e-84	-2.85372	-0.766905	8.28188e-06	-2.78817	-1.2409	1.33118e-05	-2.74944	-1.1943
109103769	chr1:109103769:A:T	4.25387e-84	-2.85442	-0.574783	1.34281e-05	-2.57324	-0.97255	1.99174e-05	-2.56829	-0.972503
109103990	chr1:109103990:A:G	5.68154e-84	-2.75208	-0.387732	1.19014e-05	-2.72981	-0.936677	1.88131e-05	-2.69011	-0.907728
109104668	chr1:109104668:A:T	1.40663e-83	-2.6927e-09	-2.23325	0.000108287	-2.6927e-09	-1.45836	0.000161827	-2.6927e-09	-1.44586
109104891	chr1:109104891:G:A	7.57532e-84	-2.85214	-4.05126e-09	2.95e-05	-2.75875	-4.05126e-09	4.37375e-05	-2.75418	-4.05126e-09
109105566	chr1:109105566:T:C	5.14428e-83	-2.6927e-09	-0.936566	0.000157052	-2.6927e-09	-1.08656	0.000234533	-2.6927e-09	-1.07479
109105830	chr1:109105830:C:T	1.02721e-84	-2.85551	-1.99467	7.86401e-06	-2.0877	-1.99315	1.14891e-05	-2.08483	-2.00616
109106172	chr1:109106172:A:G	1.4784e-84	-2.39362	-2.09246	7.38437e-06	-2.53096	-1.61282	1.08282e-05	-2.53516	-1.61508
109106248	chr1:109106248:C:G	3.21944e-84	-2.82894	-0.878891	6.96967e-06	-2.85372	-1.34786	1.08697e-05	-2.84322	-1.30319
109106426	chr1:109106426:T:A	6.81358e-84	-2.78578	-0.172335	1.47205e-05	-2.67953	-0.774377	2.34619e-05	-2.63269	-0.744317
109106431	chr1:109106431:T:C	2.70445e-84	-2.7532	-1.12894	5.75055e-06	-2.84565	-1.5482	8.75511e-06	-2.8538	-1.50895
109106540	chr1:109106540:G:A	1.27525e-83	-2.33131	-4.05126e-09	2.95375e-05	-2.75748	-4.05126e-09	4.41449e-05	-2.74491	-4.05126e-09
109106994	chr1:109106994:C:G	1.61963e-83	-2.6927e-09	-2.09226	8.36411e-05	-2.6927e-09	-1.71661	0.00012293	-2.6927e-09	-1.72078
109107015	chr1:109107015:A:G	6.32573e-83	-2.6927e-09	-0.729828	0.000279604	-2.6927e-09	-0.509767	0.000414693	-2.6927e-09	-0.504849
109107034	chr1:109107034:T:G	1.61464e-83	-2.6927e-09	-2.09534	8.31683e-05	-2.6927e-09	-1.72228	0.000122238	-2.6927e-09	-1.72642
109107059	chr1:109107059:T:C	4.88847e-83	-2.6927e-09	-0.987572	0.000150359	-2.6927e-09	-1.13012	0.000224487	-2.6927e-09	-1.11857
109107378	chr1:109107378:T:C	9.00845e-84	-2.67887	-4.05126e-09	3.08867e-05	-2.71282	-4.05126e-09	4.63486e-05	-2.6962	-4.05126e-09
109107463	chr1:109107463:T:C	9.10042e-84	-2.66872	-4.05126e-09	3.11689e-05	-2.70372	-4.05126e-09	4.6795e-05	-2.68661	-4.05126e-09
109107764	chr1:109107764:T:C	6.72325e-83	-2.7458	2.07692	0.000519392	-2.6573	2.76681	0.000842442	-2.7251	2.92901
109107936	chr1:109107936:G:T	2.08875e-83	-2.6927e-09	-1.83789	5.00162e-05	-2.6927e-09	-2.2308	7.38907e-05	-2.6927e-09	-2.2298
109107946	chr1:109107946:C:T	3.21692e-83	-2.6927e-09	-1.40603	0.000103331	-2.6927e-09	-1.50521	0.000153985	-2.6927e-09	-1.49553
109108065	chr1:109108065:A:G	1.5166e-83	-2.6927e-09	-2.15798	5.31005e-05	-2.6927e-09	-2.17096	7.85914e-05	-2.6927e-09	-2.16813
109108171	chr1:109108171:C:T	2.20961e-83	-2.6927e-09	-1.78164	4.97185e-05	-2.6927e-09	-2.23676	7.34158e-05	-2.6927e-09	-2.23625
109108206	chr1:109108206:G:T	2.30011e-83	-2.6927e-09	-1.74149	8.59826e-05	-2.6927e-09	-1.689	0.000131252	-2.6927e-09	-1.65527
109108342	chr1:109108342:C:T	3.98455e-84	-2.73102	-0.763594	1.01093e-05	-2.73987	-1.08981	1.49633e-05	-2.78916	-1.03762
109108579	chr1:109108579:G:A	6.41862e-84	-2.63292	-0.384918	1.84646e-05	-2.7761	-0.451189	2.78755e-05	-2.81611	-0.388525
109108688	chr1:109108688:A:G	3.21805e-83	-2.6927e-09	-1.40568	0.000103365	-2.6927e-09	-1.50488	0.000154037	-2.6927e-09	-1.4952
109109514	chr1:109109514:A:G	4.17957e-84	-2.79535	-0.651478	1.18934e-05	-2.65392	-1.01324	1.72994e-05	-2.72115	-0.960561
109109578	chr1:109109578:C:T	1.67895e-83	-2.6927e-09	-2.05629	6.17681e-05	-2.6927e-09	-2.01976	9.03533e-05	-2.6927e-09	-2.02866
109110064	chr1:109110064:G:A	3.21805e-83	-2.6927e-09	-1.40568	0.000103365	-2.6927e-09	-1.50488	0.000154037	-2.6927e-09	-1.4952
109110155	chr1:109110155:A:C	8.96516e-84	-2.68369	-4.05126e-09	3.07701e-05	-2.7166	-4.05126e-09	4.61634e-05	-2.7002	-4.05126e-09
109110306	chr1:109110306:C:T	9.12601e-84	-2.77172	0.105807	2.05916e-05	-2.79296	-0.325302	3.27757e-05	-2.75228	-0.29042
109110504	chr1:109110504:C:T	9.72882e-83	-2.65739	2.35803	0.000650492	-2.7517	3.08629	0.00108231	-2.79914	3.2536
109110691	chr1:109110691:T:A	7.12246e-83	-2.7364	2.1252	0.000536405	-2.67086	2.81261	0.000872521	-2.73613	2.97512
109111010	chr1:109111010:C:T	1.04349e-82	-2.62469	2.3954	0.000659906	-2.77386	3.12282	0.00110529	-2.8151	3.29057
109111675	chr1:109111675:A:G	1.60847e-83	-2.6927e-09	-2.09917	4.99943e-05	-2.6927e-09	-2.23123	7.3743e-05	-2.6927e-09	-2.2318
109112160	chr1:109112160:A:G	1.46151e-83	-2.6927e-09	-2.19498	5.02933e-05	-2.6927e-09	-2.22527	7.41567e-05	-2.6927e-09	-2.22621
109112172	chr1:109112172:T:C	9.35127e-84	-2.79596	0.154431	2.11161e-05	-2.81611	-0.276995	3.33739e-05	-2.78298	-0.241638
109112393	chr1:109112393:A:G	9.88048e-84	-2.79989	0.213413	2.21291e-05	-2.8185	-0.227751	3.49644e-05	-2.78619	-0.19187
109113015	chr1:109113015:C:A	8.74685e-85	-2.82235	-2.18857	9.29998e-06	-1.67617	-2.23696	1.37855e-05	-1.67098	-2.2378
109113218	chr1:109113218:C:T	6.62713e-83	-2.6927e-09	-0.68328	0.000954916	-2.6927e-09	0.718481	0.00164839	-2.6927e-09	0.875167
109113234	chr1:109113234:A:G	5.21049e-83	-2.6927e-09	-0.923779	0.000159381	-2.6927e-09	-1.07185	0.000238024	-2.6927e-09	-1.06002
109114079	chr1:109114079:C:T	6.40669e-83	-2.6927e-09	-0.717109	0.000484916	-2.6927e-09	0.0408329	0.000863724	-2.6927e-09	0.228865
109114324	chr1:109114324:T:C	1.20446e-83	-2.19449	-0.193933	8.56564e-06	-2.74649	-1.24889	1.33728e-05	-2.71504	-1.22413
109114359	chr1:109114359:T:C	1.08071e-83	-2.76052	0.263686	2.43001e-05	-2.78024	-0.172423	3.88339e-05	-2.73625	-0.136841
109114614	chr1:109114614:A:C	8.68029e-84	-2.71598	-4.05126e-09	2.99036e-05	-2.74517	-4.05126e-09	4.47862e-05	-2.73049	-4.05126e-09
109114627	chr1:109114627:C:A	7.84685e-84	-2.83756	0.0206314	1.82422e-05	-2.84156	-0.397846	2.83485e-05	-2.8237	-0.364115
109114743	chr1:109114743:G:A	1.79965e-83	-2.6927e-09	-1.98686	5.09592e-05	-2.6927e-09	-2.21212	7.54318e-05	-2.6927e-09	-2.20916
109115262	chr1:109115262:A:G	6.84744e-82	-2.6927e-09	1.65201	0.000717424	-2.6927e-09	0.432525	0.0010637	-2.6927e-09	0.437116
109115279	chr1:109115279:A:G	1.98446e-83	-2.6927e-09	-1.8891	7.38176e-05	-2.6927e-09	-1.84154	0.00010987	-2.6927e-09	-1.83309
109115282	chr1:109115282:A:C	9.80849e-85	-2.85406	-2.04231	7.82997e-06	-2.04035	-2.04483	1.14578e-05	-2.0366	-2.05712
109115645	chr1:109115645:A:G	1.05324e-83	-2.52258	-4.05126e-09	2.80175e-05	-2.81031	-4.05126e-09	4.14994e-05	-2.80671	-4.05126e-09
109115739	chr1:109115739:T:C	1.03208e-84	-2.67305	-2.17242	6.62325e-06	-2.26099	-1.99156	9.7319e-06	-2.26686	-1.99012
109116152	chr1:109116152:C:T	5.15122e-83	-2.6927e-09	-0.935219	0.000157568	-2.6927e-09	-1.08329	0.000235304	-2.6927e-09	-1.07151
109116285	chr1:109116285:C:T	3.46461e-83	-2.6927e-09	-1.33185	8.00103e-05	-2.6927e-09	-1.76099	0.000118627	-2.6927e-09	-1.7564
109116852	chr1:109116852:G:A	1.70956e-83	-2.6927e-09	-2.03822	5.10986e-05	-2.6927e-09	-2.20939	7.55415e-05	-2.6927e-09	-2.20771
109117053	chr1:109117053:A:AG	3.52654e-84	-2.79338	-0.823344	1.05434e-05	-2.65228	-1.13536	1.53135e-05	-2.71896	-1.08469
109117442	chr1:109117442:T:C	7.54699e-84	-2.85589	-4.05126e-09	2.70041e-05	-2.84715	-4.05126e-09	4.00504e-05	-2.84225	-4.05126e-09
109117445	chr1:109117445:G:A	1.04506e-84	-2.64834	-2.18463	6.19021e-06	-2.30229	-2.01789	9.09663e-06	-2.30794	-2.01654
109117673	chr1:109117673:A:G	1.23935e-84	-2.85443	-1.80802	1.07582e-05	-1.94118	-1.82629	1.57882e-05	-1.93711	-1.83602
109118021	chr1:109118021:G:T	8.81613e-85	-2.79314	-2.2099	6.16446e-06	-2.43112	-1.89322	9.30267e-06	-2.41261	-1.88947
109118093	chr1:109118093:C:G	1.62059e-83	-2.6927e-09	-2.09166	6.97648e-05	-2.6927e-09	-1.89801	0.000103866	-2.6927e-09	-1.88928
109118139	chr1:109118139:G:A	1.96867e-83	-2.6927e-09	-1.89709	0.000103673	-2.6927e-09	-1.50191	0.000150786	-2.6927e-09	-1.51653
109118346	chr1:109118346:G:A	1.45216e-83	-2.6927e-09	-2.2014	5.00987e-05	-2.6927e-09	-2.22915	7.38802e-05	-2.6927e-09	-2.22994
109118423	chr1:109118423:C:A	1.43368e-83	-2.6927e-09	-2.21421	5.11314e-05	-2.6927e-09	-2.20874	7.55519e-05	-2.6927e-09	-2.20757
109118983	chr1:109118983:C:T	3.71635e-84	-2.71898	-0.845316	9.14466e-06	-2.76628	-1.16369	1.35247e-05	-2.80925	-1.11863
109118988	chr1:109118988:T:C	6.30855e-84	-2.83943	-0.1957	1.49378e-05	-2.84459	-0.594656	2.31368e-05	-2.82827	-0.562698
109119134	chr1:109119134:C:T	8.43078e-83	-2.65902	2.21645	0.000568961	-2.7504	2.95107	0.000943437	-2.79807	3.11521
109119310	chr1:109119310:T:C	2.5769e-84	-2.74823	-1.18222	7.19517e-06	-2.71941	-1.45033	1.05065e-05	-2.77307	-1.40732
109119634	chr1:109119634:G:A	2.1178e-83	-2.6927e-09	-1.82408	5.49106e-05	-2.6927e-09	-2.13744	8.11004e-05	-2.6927e-09	-2.1367
109119860	chr1:109119860:T:C	1.34757e-84	-2.47765	-2.10108	5.36241e-06	-2.80575	-1.65798	8.6724e-06	-2.79099	-1.58125
109120005	chr1:109120005:CT:C	9.64005e-83	-2.6927e-09	-0.308526	6.94251e-05	-2.6927e-09	-1.90289	0.000103122	-2.6927e-09	-1.89647
109120122	chr1:109120122:G:A	8.30491e-84	-2.76019	-4.05126e-09	2.8887e-05	-2.77975	-4.05126e-09	4.31638e-05	-2.76739	-4.05126e-09
109120354	chr1:109120354:G:A	2.40164e-83	-2.6927e-09	-1.6983	0.000111132	-2.6927e-09	-1.43242	0.000163211	-2.6927e-09	-1.43735
109120513	chr1:109120513:C:T	4.17904e-83	-2.6927e-09	-1.14437	0.000173795	-2.6927e-09	-0.985268	0.000256983	-2.6927e-09	-0.983378
109120702	chr1:109120702:T:G	1.80993e-83	-2.6927e-09	-1.98117	6.74258e-05	-2.6927e-09	-1.93211	0.000100271	-2.6927e-09	-1.92452
109120798	chr1:109120798:G:A	6.09903e-84	-2.02336	-1.04555	5.24696e-06	-2.79781	-1.68768	7.92645e-06	-2.81106	-1.65112
109121057	chr1:109121057:C:T	8.31991e-85	-2.82199	-2.23898	1.03849e-05	-1.58348	-2.21931	1.55156e-05	-1.57432	-2.21623
109121292	chr1:109121292:A:G	2.73278e-84	-2.44711	-1.42461	4.77944e-06	-2.41354	-2.16528	6.81239e-06	-2.45443	-2.15922
109121465	chr1:109121465:T:C	6.70978e-84	-1.99248	-0.980996	5.51014e-06	-2.7893	-1.64725	8.32579e-06	-2.80356	-1.60947
109121542	chr1:109121542:G:C	7.0505e-84	-1.99693	-0.927012	5.71529e-06	-2.79042	-1.60958	8.64775e-06	-2.80453	-1.57056
109122101	chr1:109122101:G:A	3.76024e-83	-2.6927e-09	-1.24997	0.000103059	-2.6927e-09	-1.50784	0.000152454	-2.6927e-09	-1.50552
109122127	chr1:109122127:C:T	9.1317e-84	-2.66529	-4.05126e-09	3.14273e-05	-2.69547	-4.05126e-09	4.72538e-05	-2.67685	-4.05126e-09
109122345	chr1:109122345:A:G	9.03839e-85	-2.75861	-2.21953	3.10774e-06	-2.80678	-2.20247	4.63242e-06	-2.79648	-2.20283
109122550	chr1:109122550:A:G	1.42927e-83	-2.6927e-09	-2.21729	4.9716e-05	-2.6927e-09	-2.23682	7.33443e-05	-2.6927e-09	-2.23722
109122663	chr1:109122663:A:T	1.73008e-84	-2.16146	-2.16741	5.13533e-06	-2.83235	-1.67465	7.55655e-06	-2.84059	-1.66938
109122858	chr1:109122858:A:G	2.60233e-82	-2.6927e-09	0.684542	0.0014153	-2.6927e-09	1.11196	0.00246416	-2.6927e-09	1.27722
109122912	chr1:109122912:G:A	1.23809e-83	-2.36088	-4.05126e-09	3.41436e-05	-2.61257	-4.05126e-09	5.11131e-05	-2.59835	-4.05126e-09
109123215	chr1:109123215:A:G	8.66687e-85	-2.78155	-2.23856	5.39243e-06	-2.30051	-2.15763	8.20732e-06	-2.27061	-2.15675
109123675	chr1:109123675:A:G	1.4515e-84	-2.36934	-2.13509	4.58038e-06	-2.81849	-1.80287	6.81212e-06	-2.81198	-1.8017
109123705	chr1:109123705:A:G	1.92801e-84	-2.04096	-2.17959	5.16667e-06	-2.80542	-1.69549	7.57015e-06	-2.81785	-1.69032
109123760	chr1:109123760:A:G	1.53793e-83	-2.6927e-09	-2.14402	7.68513e-05	-2.6927e-09	-1.80127	0.000114522	-2.6927e-09	-1.79162
109123781	chr1:109123781:C:T	1.50322e-84	-2.52515	-1.94428	1.4509e-05	-2.83207	-0.636307	2.1413e-05	-2.84271	-0.625683
109124129	chr1:109124129:T:A	1.48005e-84	-2.53991	-1.94505	1.45385e-05	-2.82822	-0.63812	2.14371e-05	-2.83976	-0.627502
109124287	chr1:109124287:C:T	1.83797e-84	-2.042	-2.22638	4.39823e-06	-2.80408	-1.85786	6.43471e-06	-2.81663	-1.85405
109124302	chr1:109124302:T:C	1.81851e-84	-2.10522	-2.17381	5.2008e-06	-2.81996	-1.67437	7.6368e-06	-2.83033	-1.66908
109125120	chr1:109125120:C:T	8.67305e-84	-2.71682	-4.05126e-09	2.98858e-05	-2.74576	-4.05126e-09	4.47995e-05	-2.73019	-4.05126e-09
109125251	chr1:109125251:T:C	1.55648e-83	-2.6927e-09	-2.13203	7.56234e-05	-2.6927e-09	-1.81738	0.000112675	-2.6927e-09	-1.80788
109125738	chr1:109125738:G:T	2.05796e-83	-2.6927e-09	-1.85274	7.71637e-05	-2.6927e-09	-1.79721	0.000114916	-2.6927e-09	-1.78819
109126039	chr1:109126039:G:A	1.42914e-84	-2.45346	-2.06651	4.60349e-06	-2.83889	-1.77743	6.77728e-06	-2.83472	-1.78409
109126099	chr1:109126099:T:G	1.39854e-83	-2.6927e-09	-2.23902	5.00866e-05	-2.6927e-09	-2.22939	7.39818e-05	-2.6927e-09	-2.22857
109126468	chr1:109126468:A:T	1.83364e-83	-2.6927e-09	-1.96815	6.19239e-05	-2.6927e-09	-2.01724	9.2086e-05	-2.6927e-09	-2.00966
109126485	chr1:109126485:T:G	2.03516e-83	-2.6927e-09	-1.86388	7.59683e-05	-2.6927e-09	-1.81283	0.000113139	-2.6927e-09	-1.80377
109126556	chr1:109126556:C:T	1.84596e-83	-1.96146	-4.05126e-09	4.16616e-05	-2.41356	-4.05126e-09	6.32407e-05	-2.38544	-4.05126e-09
109126585	chr1:109126585:C:G	9.61358e-84	-2.61386	-4.05126e-09	3.30878e-05	-2.64398	-4.05126e-09	4.98751e-05	-2.62287	-4.05126e-09
109127121	chr1:109127121:T:C	8.43878e-85	-2.81514	-2.23165	3.34471e-06	-2.77834	-2.15742	5.02656e-06	-2.75917	-2.15849
109127225	chr1:109127225:T:C	3.11034e-83	-2.6927e-09	-1.43972	0.000369241	-2.6927e-09	-0.231693	0.000560379	-2.6927e-09	-0.203774
109127284	chr1:109127284:G:A	1.73106e-84	-2.10944	-2.21886	3.57495e-06	-2.70225	-2.16694	5.24891e-06	-2.70703	-2.16734
109127328	chr1:109127328:C:CA	3.19205e-83	-2.6927e-09	-1.41379	9.12009e-05	-2.6927e-09	-1.63008	0.000134922	-2.6927e-09	-1.62769
109127349	chr1:109127349:GGAC:G	3.05031e-83	-2.6927e-09	-1.45921	8.76292e-05	-2.6927e-09	-1.67003	0.000129623	-2.6927e-09	-1.66776
109127353	chr1:109127353:TACA:T	2.95021e-83	-2.6927e-09	-1.49257	8.53584e-05	-2.6927e-09	-1.69628	0.000126249	-2.6927e-09	-1.69413
109127621	chr1:109127621:C:T	1.72129e-84	-2.13104	-2.20293	4.31123e-06	-2.6905	-1.99142	6.3407e-06	-2.69562	-1.98978
109128165	chr1:109128165:A:ACCTGGCCT	8.57081e-84	-2.72868	-4.05126e-09	2.9665e-05	-2.75317	-4.05126e-09	4.44444e-05	-2.73815	-4.05126e-09
109128538	chr1:109128538:T:C	2.51537e-83	-2.6927e-09	-1.65203	9.19347e-05	-2.6927e-09	-1.62206	0.000137148	-2.6927e-09	-1.61133
109128894	chr1:109128894:C:T	1.08269e-82	-2.6927e-09	-0.192422	0.000168727	-2.6927e-09	-1.01486	0.000249727	-2.6927e-09	-1.01202
109129080	chr1:109129080:G:A	3.70191e-82	-2.6927e-09	1.03698	0.00217439	-2.6927e-09	1.54136	0.00382712	-2.6927e-09	1.71748
109129140	chr1:109129140:AT:A	9.43088e-85	-2.85581	-2.07982	5.54583e-06	-2.79455	-1.63554	7.87055e-06	-2.83978	-1.62948
109129287	chr1:109129287:A:T	2.09459e-83	-2.6927e-09	-1.83509	7.33689e-05	-2.6927e-09	-1.84764	0.000108842	-2.6927e-09	-1.84249
109129394	chr1:109129394:T:C	1.68371e-83	-2.6927e-09	-2.05345	8.94161e-05	-2.6927e-09	-1.64984	0.000131423	-2.6927e-09	-1.65397
109129401	chr1:109129401:C:T	1.69497e-83	-2.6927e-09	-2.04679	9.06426e-05	-2.6927e-09	-1.63622	0.00013323	-2.6927e-09	-1.64031
109129503	chr1:109129503:C:T	2.47029e-83	-2.6927e-09	-1.67012	8.87983e-05	-2.6927e-09	-1.65677	0.000132407	-2.6927e-09	-1.64651
109129545	chr1:109129545:A:G	1.51655e-84	-2.52717	-1.93343	5.79003e-06	-2.84887	-1.53814	8.58703e-06	-2.84587	-1.53627
109129593	chr1:109129593:A:G	8.53312e-85	-2.83688	-2.19879	5.53199e-06	-2.26227	-2.17033	8.60598e-06	-2.21099	-2.16894
109129649	chr1:109129649:A:T	1.46845e-83	-2.6927e-09	-2.19025	4.97585e-05	-2.6927e-09	-2.23596	7.34548e-05	-2.6927e-09	-2.23572
109130089	chr1:109130089:T:C	8.35873e-84	-0.656691	-2.09704	1.27216e-05	-2.56393	-1.03591	2.01016e-05	-2.51395	-1.01764
109130398	chr1:109130398:G:A	3.20388e-84	-1.71996	-1.99271	3.39749e-06	-2.85521	-2.06489	5.0294e-06	-2.85357	-2.06352
109130636	chr1:109130636:G:A	1.41693e-83	-2.6927e-09	-2.22596	6.70111e-05	-2.6927e-09	-1.93828	9.92026e-05	-2.6927e-09	-1.93522
109131431	chr1:109131431:C:T	8.41802e-84	-0.664342	-2.08232	3.59981e-06	-2.68083	-2.18143	5.30338e-06	-2.69059	-2.17345
109131465	chr1:109131465:G:A	8.82097e-84	-0.637383	-2.06252	3.56881e-06	-2.67952	-2.19138	5.25369e-06	-2.68949	-2.18396
109131659	chr1:109131659:T:C	1.53259e-84	-2.56876	-1.88133	5.91402e-06	-2.64774	-1.71807	8.88957e-06	-2.66731	-1.6802
109131757	chr1:109131757:G:A	9.70899e-83	-2.6927e-09	-0.3014	0.000129404	-2.6927e-09	-1.2802	0.000194557	-2.6927e-09	-1.26166
109131790	chr1:109131790:T:C	8.7557e-84	-0.633945	-2.07339	3.61119e-06	-2.67183	-2.18727	5.31687e-06	-2.6818	-2.1797
109132203	chr1:109132203:AATGGC:A	1.28019e-82	-2.6927e-09	-0.0248609	0.00114484	-2.6927e-09	0.899876	0.00210346	-2.6927e-09	1.11895
109132281	chr1:109132281:T:C	3.12802e-83	-0.151843	-1.28221	3.51275e-06	-2.84031	-2.04643	5.21515e-06	-2.83985	-2.04097
109132329	chr1:109132329:G:A	8.80546e-85	-2.82818	-2.17607	3.14858e-06	-2.82555	-2.17064	4.7033e-06	-2.81652	-2.1676
109132472	chr1:109132472:G:A	1.0619e-83	-0.460566	-2.05383	3.7635e-06	-2.6215	-2.1963	5.53017e-06	-2.63294	-2.18923
109133084	chr1:109133084:A:G	9.4841e-84	-0.567121	-2.0603	3.64503e-06	-2.6548	-2.19497	5.36205e-06	-2.66511	-2.18793
109133702	chr1:109133702:G:A	1.91272e-83	-2.6927e-09	-1.92593	8.62405e-05	-2.6927e-09	-1.686	0.000125472	-2.6927e-09	-1.70031
109134406	chr1:109134406:G:A	1.50724e-84	-2.57617	-1.89058	5.90397e-06	-2.63896	-1.72856	8.86568e-06	-2.6589	-1.6913
109134687	chr1:109134687:G:A	1.39803e-84	-2.85215	-1.68982	7.31257e-06	-2.7973	-1.35625	1.10459e-05	-2.78535	-1.34498
109134848	chr1:109134848:A:G	1.52791e-83	-2.6927e-09	-2.15055	7.14961e-05	-2.6927e-09	-1.8735	0.000106226	-2.6927e-09	-1.86682
109135333	chr1:109135333:T:G	1.44509e-83	-2.6927e-09	-2.20628	5.29139e-05	-2.6927e-09	-2.17448	7.87071e-05	-2.6927e-09	-2.16666
109135394	chr1:109135394:C:T	3.59171e-83	-2.6927e-09	-1.29582	7.16279e-05	-2.6927e-09	-1.87166	0.000105878	-2.6927e-09	-1.8701
109135447	chr1:109135447:A:T	1.48464e-83	-2.6927e-09	-2.17928	5.52552e-05	-2.6927e-09	-2.13118	8.17343e-05	-2.6927e-09	-2.12891
109135821	chr1:109135821:T:C	1.54359e-84	-2.56304	-1.87989	5.94678e-06	-2.65224	-1.70805	8.9404e-06	-2.67157	-1.67024
109136379	chr1:109136379:G:C	1.48527e-83	-2.6927e-09	-2.17885	5.52975e-05	-2.6927e-09	-2.13041	8.17977e-05	-2.6927e-09	-2.12814
109136405	chr1:109136405:G:A	1.56516e-84	-2.5245	-1.90455	5.59528e-06	-2.68143	-1.73978	8.41515e-06	-2.69925	-1.7031
109136520	chr1:109136520:G:A	1.9398e-83	-2.6927e-09	-1.91187	9.35571e-05	-2.6927e-09	-1.60457	0.0001443	-2.6927e-09	-1.56049
109136524	chr1:109136524:G:A	1.81399e-83	-2.6927e-09	-1.97892	8.23146e-05	-2.6927e-09	-1.73259	0.000126359	-2.6927e-09	-1.69326
109136573	chr1:109136573:G:A	1.21672e-82	-2.6927e-09	-0.0757051	0.00015089	-2.6927e-09	-1.12659	0.000227139	-2.6927e-09	-1.10683
109136651	chr1:109136651:T:C	1.34693e-83	-0.645876	-1.63075	3.56083e-06	-2.69277	-2.18038	5.3579e-06	-2.67652	-2.1773
109136675	chr1:109136675:T:A	1.88213e-84	-2.81732	-1.42731	6.06059e-06	-2.85354	-1.48779	8.92109e-06	-2.85107	-1.4929
109136684	chr1:109136684:G:T	3.49018e-83	-1.3245	-4.05126e-09	2.77728e-05	-2.81908	-4.05126e-09	4.12085e-05	-2.81374	-4.05126e-09
109136691	chr1:109136691:T:C	1.49848e-83	-0.627484	-1.54251	3.66147e-06	-2.69065	-2.15463	5.51419e-06	-2.67421	-2.15086
109137523	chr1:109137523:AT:A	1.44794e-83	-2.6927e-09	-2.20431	5.04585e-05	-2.6927e-09	-2.22199	7.43718e-05	-2.6927e-09	-2.22331
109137558	chr1:109137558:G:A	7.5667e-84	-1.05858	-1.7947	4.00753e-06	-2.52197	-2.233	5.89502e-06	-2.52427	-2.23401
109137879	chr1:109137879:G:A	1.48619e-84	-2.57251	-1.90831	5.78752e-06	-2.64193	-1.74551	8.68582e-06	-2.66171	-1.70899
109137937	chr1:109137937:C:T	4.11272e-83	0.950018	-2.11039	5.31495e-06	-2.23576	-2.23686	7.97564e-06	-2.21891	-2.23708
109138178	chr1:109138178:CA:C	4.14385e-83	-0.166523	-0.986304	5.13234e-06	-2.70302	-1.80456	7.79512e-06	-2.69431	-1.78458
109138291	chr1:109138291:A:G	5.13278e-83	-2.6927e-09	-0.938805	0.000170245	-2.6927e-09	-1.0059	0.00025258	-2.6927e-09	-1.00066
109138339	chr1:109138339:C:T	5.21183e-83	1.06262	-1.98614	5.56538e-06	-2.19198	-2.23459	8.35768e-06	-2.1748	-2.23441
109138463	chr1:109138463:C:T	1.2976e-81	2.29123	-4.05126e-09	0.00140694	1.10603	-4.05126e-09	0.0019734	1.05513	-4.05126e-09
109138477	chr1:109138477:G:A	7.70696e-84	-2.83491	-4.05126e-09	3.30099e-05	-2.64633	-4.05126e-09	4.9411e-05	-2.63222	-4.05126e-09
109138539	chr1:109138539:A:G	2.37656e-82	2.75214	-2.15835	2.97506e-06	-2.81454	-2.23834	4.37679e-06	-2.81815	-2.23792
109138565	chr1:109138565:C:T	1.95402e-82	-2.6927e-09	0.39802	0.00153685	-2.6927e-09	1.19435	0.00269952	-2.6927e-09	1.36844
109138945	chr1:109138945:T:G	1.60365e-84	-2.54239	-1.86237	5.90782e-06	-2.66507	-1.7018	8.8904e-06	-2.68369	-1.66373
109139254	chr1:109139254:T:C	4.75354e-83	0.920036	-1.9356	5.3175e-06	-2.24767	-2.22447	7.98169e-06	-2.23106	-2.22418
109139860	chr1:109139860:C:T	4.79548e-83	0.830963	-1.83774	5.27811e-06	-2.283	-2.19658	7.91842e-06	-2.26691	-2.19629
109140149	chr1:109140149:A:C	9.88452e-85	-2.85585	-2.03281	2.85261e-06	-2.85589	-2.23902	4.21029e-06	-2.85585	-2.23901
109140687	chr1:109140687:A:G	1.42536e-83	-2.6927e-09	-2.22003	4.96125e-05	-2.6927e-09	-2.2389	7.32139e-05	-2.6927e-09	-2.239
109140775	chr1:109140775:A:G	1.2259e-82	-0.0681886	-4.05126e-09	3.31825e-05	-2.64112	-4.05126e-09	4.94492e-05	-2.63144	-4.05126e-09
109140863	chr1:109140863:T:C	1.87983e-84	-2.32731	-1.91854	4.94204e-06	-2.78044	-1.76492	7.47209e-06	-2.79219	-1.72902
109141068	chr1:109141068:C:T	1.01024e-84	-2.85568	-2.01117	2.8544e-06	-2.85586	-2.23842	4.21255e-06	-2.85563	-2.23868
109141306	chr1:109141306:G:A	4.11188e-83	-0.400404	-0.760167	5.32454e-06	-2.75257	-1.71825	8.11175e-06	-2.74546	-1.69362
109141354	chr1:109141354:G:A	4.36617e-83	0.761352	-1.86192	5.11784e-06	-2.30464	-2.20577	7.67744e-06	-2.2888	-2.2053
109142085	chr1:109142085:A:C	1.25202e-83	-0.778529	-1.57117	3.51463e-06	-2.72205	-2.16415	5.28182e-06	-2.70752	-2.16059
109142189	chr1:109142189:G:A	1.26239e-83	-0.790825	-1.55062	3.53343e-06	-2.72443	-2.15645	5.31028e-06	-2.70999	-2.15276
109142475	chr1:109142475:T:A	4.22477e-83	0.736548	-1.87004	5.04644e-06	-2.31661	-2.20785	7.5684e-06	-2.30101	-2.2074
109142651	chr1:109142651:A:G	1.13324e-83	-0.829133	-1.62024	3.40278e-06	-2.73922	-2.17932	5.10776e-06	-2.72566	-2.17597
109143008	chr1:109143008:A:G	1.04952e-82	1.20367	-1.4272	6.07854e-06	-2.67766	-1.66072	9.50669e-06	-2.6569	-1.62349
109143036	chr1:109143036:G:A	4.23194e-83	0.758221	-1.89001	5.04793e-06	-2.31028	-2.21388	7.57141e-06	-2.29453	-2.21348
109143248	chr1:109143248:C:A	2.50983e-84	-2.19703	-1.7598	4.87368e-06	-2.80933	-1.74996	7.19114e-06	-2.81873	-1.74081
109143896	chr1:109143896:A:G	1.53967e-83	-2.6927e-09	-2.14289	8.07543e-05	-2.6927e-09	-1.75173	0.000117693	-2.6927e-09	-1.76431
109143907	chr1:109143907:C:T	2.3445e-82	0.580203	-4.05126e-09	2.77908e-05	-2.81844	-4.05126e-09	4.07621e-05	-2.82464	-4.05126e-09
109144136	chr1:109144136:C:T	2.86261e-84	-1.62036	-2.20494	2.86683e-06	-2.8522	-2.23773	4.24528e-06	-2.84892	-2.23766
109144220	chr1:109144220:C:T	2.4729e-83	-1.66906	-4.05126e-09	3.34669e-05	-2.63259	-4.05126e-09	4.98417e-05	-2.62354	-4.05126e-09
109144345	chr1:109144345:C:T	4.33106e-83	0.795255	-1.9039	5.12986e-06	-2.29092	-2.21714	7.696e-06	-2.27495	-2.21674
109144557	chr1:109144557:A:G	8.47747e-85	-2.82992	-2.21229	2.94951e-06	-2.85336	-2.20814	4.34683e-06	-2.85531	-2.20763
109144612	chr1:109144612:T:C	9.22627e-85	-2.85172	-2.10584	2.88479e-06	-2.85232	-2.23137	4.26798e-06	-2.85093	-2.23032
109144658	chr1:109144658:C:T	1.45348e-83	-2.6927e-09	-2.20049	5.36198e-05	-2.6927e-09	-2.16122	7.97506e-05	-2.6927e-09	-2.15348
109144950	chr1:109144950:C:T	4.29447e-83	0.752911	-1.87004	5.0799e-06	-2.31	-2.20785	7.61934e-06	-2.2943	-2.2074
109145119	chr1:109145119:A:G	2.41169e-84	-2.314	-1.68271	6.52761e-06	-2.78562	-1.48148	9.964e-06	-2.79694	-1.43647
109145287	chr1:109145287:A:G	9.10497e-85	-2.85435	-2.11645	2.88413e-06	-2.85455	-2.22937	4.26531e-06	-2.85368	-2.2282
109145426	chr1:109145426:T:C	9.4433e-85	-2.8541	-2.08022	2.86397e-06	-2.85437	-2.23656	4.23337e-06	-2.85344	-2.23595
109145768	chr1:109145768:A:G	2.40391e-84	-2.29474	-1.7052	6.31756e-06	-2.79202	-1.50779	9.6421e-06	-2.80267	-1.46358
109145778	chr1:109145778:G:A	3.83049e-83	0.489153	-1.72061	4.95313e-06	-2.40125	-2.14187	7.40455e-06	-2.38748	-2.14281
109145852	chr1:109145852:G:A	3.67217e-83	0.444786	-1.71846	4.86998e-06	-2.41819	-2.14186	7.27679e-06	-2.40491	-2.14279
109146106	chr1:109146106:A:G	9.4782e-85	-2.85588	-2.07474	2.85803e-06	-2.85589	-2.23712	4.22074e-06	-2.8558	-2.23658
109146188	chr1:109146188:C:T	2.22632e-84	-2.13443	-1.94226	3.97835e-06	-2.82474	-1.93753	5.87079e-06	-2.83221	-1.93019
109146372	chr1:109146372:A:G	7.15072e-83	-2.6927e-09	-0.607239	0.000244483	-2.6927e-09	-0.643998	0.000377358	-2.6927e-09	-0.599194
109146610	chr1:109146610:A:G	1.40905e-83	-2.6927e-09	-2.23154	4.96531e-05	-2.6927e-09	-2.23808	7.32611e-05	-2.6927e-09	-2.23836
109146692	chr1:109146692:C:T	9.48292e-85	-2.85545	-2.07468	2.8596e-06	-2.85558	-2.23689	4.22494e-06	-2.85507	-2.23631
109146998	chr1:109146998:C:T	2.36634e-84	-1.77752	-2.23818	2.9587e-06	-2.85565	-2.20274	4.36798e-06	-2.85585	-2.20224
109147159	chr1:109147159:G:A	1.33852e-84	-2.84965	-1.73582	5.52671e-06	-2.83164	-1.60191	8.38058e-06	-2.82506	-1.58141
109147542	chr1:109147542:A:G	1.56903e-83	-2.6927e-09	-2.12399	6.01121e-05	-2.6927e-09	-2.04693	8.88982e-05	-2.6927e-09	-2.0449
109147976	chr1:109147976:C:T	8.21604e-84	-2.77095	-4.05126e-09	3.06791e-05	-2.71956	-4.05126e-09	4.58025e-05	-2.70805	-4.05126e-09
109148059	chr1:109148059:G:A	3.55877e-82	-2.6927e-09	0.997548	0.00308446	-2.6927e-09	1.89099	0.00547966	-2.6927e-09	2.07641
109148241	chr1:109148241:C:T	1.48546e-83	-2.6927e-09	-2.17873	5.10831e-05	-2.6927e-09	-2.20969	7.5405e-05	-2.6927e-09	-2.20952
109148566	chr1:109148566:C:T	1.56224e-83	-0.721411	-1.40692	3.53486e-06	-2.71795	-2.16252	5.31214e-06	-2.70328	-2.15911
109148813	chr1:109148813:G:A	5.09363e-83	0.942001	-1.88846	5.44323e-06	-2.23689	-2.21188	8.1682e-06	-2.22074	-2.2114
109149147	chr1:109149147:G:A	5.12213e-83	1.03415	-1.97503	5.523e-06	-2.20343	-2.23079	8.29328e-06	-2.1864	-2.23055
109149431	chr1:109149431:G:T	5.12838e-83	0.954722	-1.89438	5.44982e-06	-2.23628	-2.21128	8.1783e-06	-2.2201	-2.2108
109149696	chr1:109149696:C:T	1.3986e-83	-2.6927e-09	-2.23898	5.10085e-05	-2.6927e-09	-2.21115	7.53154e-05	-2.6927e-09	-2.2107
109149716	chr1:109149716:C:T	6.69232e-82	-2.6927e-09	1.62909	0.00218591	-2.6927e-09	1.54664	0.00403397	-2.6927e-09	1.77012
109149979	chr1:109149979:A:G	8.85197e-85	-2.8533	-2.14568	2.87059e-06	-2.8543	-2.23433	4.23286e-06	-2.85479	-2.23472
109150407	chr1:109150407:C:T	2.00497e-83	-1.87882	-4.05126e-09	2.67827e-05	-2.85539	-4.05126e-09	3.95564e-05	-2.85466	-4.05126e-09
109150436	chr1:109150436:G:A	1.7173e-83	-2.6927e-09	-2.0337	5.23604e-05	-2.6927e-09	-2.18499	7.73452e-05	-2.6927e-09	-2.18411
109150755	chr1:109150755:C:T	5.83811e-83	1.00496	-1.81501	4.55273e-06	-2.44339	-2.18402	6.80115e-06	-2.42674	-2.18856
109150982	chr1:109150982:C:T	1.69796e-82	0.25756	-4.05126e-09	0.000144118	-1.17251	-4.05126e-09	0.000221056	-1.13397	-4.05126e-09
109151521	chr1:109151521:C:A	1.40148e-83	-2.6927e-09	-2.23693	4.96353e-05	-2.6927e-09	-2.23844	7.32526e-05	-2.6927e-09	-2.23847
109152113	chr1:109152113:A:G	7.54732e-84	-2.85584	-4.05126e-09	0.000216202	-0.766928	-4.05126e-09	0.000432814	-0.462079	-4.05126e-09
109152800	chr1:109152800:G:T	3.33963e-83	0.84913	-2.21772	6.93625e-06	-2.48977	-1.71661	1.06229e-05	-2.4738	-1.69557
109153162	chr1:109153162:T:C	1.37864e-81	-2.6927e-09	2.35181	0.00477223	-2.6927e-09	2.32743	0.00902164	-2.6927e-09	2.57499
109153416	chr1:109153416:T:G	3.50979e-83	0.813224	-2.13212	9.38127e-06	-2.48133	-1.4231	1.44475e-05	-2.46515	-1.39671
109153434	chr1:109153434:G:A	1.21586e-84	-2.66642	-2.01516	7.18595e-06	-2.85048	-1.32054	1.07807e-05	-2.85265	-1.30198
109153711	chr1:109153711:T:C	8.91582e-83	1.2087	-1.59532	4.47515e-06	-2.40646	-2.23814	6.67798e-06	-2.39494	-2.23864
109154036	chr1:109154036:G:C	5.55235e-83	0.756979	-1.61721	3.89524e-06	-2.54698	-2.23641	5.8292e-06	-2.53219	-2.23732
109154605	chr1:109154605:A:C	9.52413e-85	-2.71594	-2.20986	6.78874e-06	-2.82257	-1.4053	1.0125e-05	-2.82842	-1.38896
109155261	chr1:109155261:C:T	2.82183e-83	-2.6927e-09	-1.53707	8.78018e-05	-2.6927e-09	-1.66806	0.000129328	-2.6927e-09	-1.67003
109155268	chr1:109155268:C:T	4.4676e-82	-2.6927e-09	1.22498	0.00591636	-2.6927e-09	2.54233	0.0116935	-2.6927e-09	2.8344
109155287	chr1:109155287:TGCCTCA:T	1.46376e-83	-2.6927e-09	-2.19344	5.16759e-05	-2.6927e-09	-2.19815	7.60492e-05	-2.6927e-09	-2.20101
109155475	chr1:109155475:G:T	4.1012e-83	-2.6927e-09	-1.16317	6.27275e-05	-2.6927e-09	-2.00434	9.34903e-05	-2.6927e-09	-1.99453
109155578	chr1:109155578:A:T	5.16323e-83	-2.6927e-09	-0.93289	0.000157194	-2.6927e-09	-1.08566	0.000231152	-2.6927e-09	-1.08931
109156671	chr1:109156671:AGGTAGAACTG:A	1.58735e-83	-2.6927e-09	-2.11239	9.08592e-05	-2.6927e-09	-1.63383	0.000131827	-2.6927e-09	-1.6509
109156733	chr1:109156733:C:G	4.86954e-82	-2.6927e-09	1.31113	0.00721298	-2.6927e-09	2.7405	0.0143247	-2.6927e-09	3.03735
109157253	chr1:109157253:A:G	5.31032e-83	-2.6927e-09	-0.9048	0.000162657	-2.6927e-09	-1.0515	0.000239307	-2.6927e-09	-1.05464
109157354	chr1:109157354:T:A	1.15809e-83	-2.42768	-4.05126e-09	2.68312e-05	-2.85358	-4.05126e-09	3.9692e-05	-2.85124	-4.05126e-09
109157406	chr1:109157406:T:C	8.22578e-84	-2.76976	-4.05126e-09	0.000104588	-1.49311	-4.05126e-09	0.000166937	-1.41477	-4.05126e-09
109158041	chr1:109158041:C:T	4.87578e-83	-0.990172	-4.05126e-09	6.11266e-05	-2.0302	-4.05126e-09	9.44487e-05	-1.98433	-4.05126e-09
109158115	chr1:109158115:A:T	6.48635e-84	-1.31568	-1.69166	0.000103198	-0.30313	-1.20336	0.000142419	-0.403943	-1.16967
109158116	chr1:109158116:G:C	1.54616e-84	-2.25668	-2.18459	1.46979e-05	-1.35468	-2.10076	2.00167e-05	-1.43278	-2.10304
109158199	chr1:109158199:A:G	3.25546e-83	-2.6927e-09	-1.39412	6.09943e-05	-2.6927e-09	-2.03236	9.0422e-05	-2.6927e-09	-2.0279
109158465	chr1:109158465:GT:G	1.44289e-83	-2.6927e-09	-2.20781	4.97773e-05	-2.6927e-09	-2.23558	7.34667e-05	-2.6927e-09	-2.23556
109158746	chr1:109158746:A:G	3.13176e-80	7.7069	-2.232	2.21201e-05	-0.873854	-2.1728	3.24485e-05	-0.879568	-2.17317
109159086	chr1:109159086:G:A	1.05048e-79	7.99748	-1.31235	2.1645e-05	-0.960487	-2.10788	3.17519e-05	-0.966453	-2.10798
109159120	chr1:109159120:C:T	6.23457e-83	-2.6927e-09	-0.744343	0.000645854	-2.6927e-09	0.327431	0.00116737	-2.6927e-09	0.530121
109159131	chr1:109159131:T:C	2.52802e-81	-2.6927e-09	2.95815	0.00193618	-2.6927e-09	1.42533	0.00296662	-2.6927e-09	1.46279
109159364	chr1:109159364:C:T	1.45814e-83	-2.6927e-09	-2.19729	4.97358e-05	-2.6927e-09	-2.23642	7.33974e-05	-2.6927e-09	-2.2365
109159445	chr1:109159445:T:C	6.26782e-83	-2.6927e-09	-0.739024	0.000645628	-2.6927e-09	0.327082	0.00116691	-2.6927e-09	0.529729
109159448	chr1:109159448:A:G	2.50849e-83	-2.6927e-09	-1.65477	0.000172727	-2.6927e-09	-0.991432	0.000290772	-2.6927e-09	-0.859848
109159535	chr1:109159535:C:G	2.70742e-79	7.3636	0.268278	2.54446e-05	-1.08352	-1.82311	3.8517e-05	-1.08889	-1.7924
109159680	chr1:109159680:A:G	1.04281e-82	-2.6927e-09	-0.229951	0.000265656	-2.6927e-09	-0.560939	0.000390724	-2.6927e-09	-0.564386
109159782	chr1:109159782:G:C	2.34943e-79	7.20687	0.283186	2.38589e-05	-1.1467	-1.82428	3.61146e-05	-1.15197	-1.79372
109159935	chr1:109159935:C:T	3.17887e-83	-2.6927e-09	-1.41793	5.80106e-05	-2.6927e-09	-2.08252	8.55561e-05	-2.6927e-09	-2.08322
109160077	chr1:109160077:T:G	3.03629e-80	7.53487	-2.09093	1.88339e-05	-0.974004	-2.23348	2.76288e-05	-0.980365	-2.23317
109160401	chr1:109160401:C:A	1.32228e-79	8.15413	-1.23888	3.60491e-06	-2.62263	-2.23822	5.15607e-06	-2.65352	-2.2387
109160703	chr1:109160703:T:C	1.45814e-83	-2.6927e-09	-2.19729	4.97358e-05	-2.6927e-09	-2.23642	7.33974e-05	-2.6927e-09	-2.2365
109160808	chr1:109160808:T:C	9.78865e-80	7.82986	-1.21534	2.08998e-05	-1.02404	-2.07937	3.06676e-05	-1.02959	-2.07959
109161168	chr1:109161168:T:C	1.43221e-83	-2.6927e-09	-2.21523	5.05165e-05	-2.6927e-09	-2.22084	7.45626e-05	-2.6927e-09	-2.22075
109161186	chr1:109161186:T:C	6.26072e-83	-2.6927e-09	-0.740158	0.00064471	-2.6927e-09	0.325659	0.00116518	-2.6927e-09	0.528245
109161283	chr1:109161283:G:A	1.42354e-83	-2.6927e-09	-2.22131	5.77381e-05	-2.6927e-09	-2.08723	8.5291e-05	-2.6927e-09	-2.08632
109161419	chr1:109161419:A:G	9.22958e-84	-2.65462	-4.05126e-09	2.70153e-05	-2.84674	-4.05126e-09	3.98807e-05	-2.8465	-4.05126e-09
109161739	chr1:109161739:A:G	1.49459e-84	-2.68541	-1.78977	9.22499e-06	-2.03378	-1.88745	1.4843e-05	-1.94304	-1.89182
109161744	chr1:109161744:G:A	4.88809e-82	-2.6927e-09	1.31493	0.00228217	-2.6927e-09	1.58974	0.00420595	-2.6927e-09	1.81187
109161813	chr1:109161813:T:C	1.47744e-83	-2.6927e-09	-2.18414	6.01966e-05	-2.6927e-09	-2.04553	8.87423e-05	-2.6927e-09	-2.04665
109161903	chr1:109161903:C:T	3.48662e-82	0.977064	-4.05126e-09	0.000105785	-1.48173	-4.05126e-09	0.000150397	-1.51911	-4.05126e-09
109161996	chr1:109161996:A:G	1.45048e-83	-2.6927e-09	-2.20255	6.74115e-05	-2.6927e-09	-1.93233	9.94635e-05	-2.6927e-09	-1.9326
109162357	chr1:109162357:A:T	3.94512e-84	-1.27135	-2.23321	3.89823e-06	-2.75047	-2.03214	5.79885e-06	-2.74675	-2.02798
109162400	chr1:109162400:A:G	4.61351e-83	1.07765	-2.12311	5.98336e-06	-2.85561	-1.49855	9.19859e-06	-2.85447	-1.45887
109162572	chr1:109162572:A:G	1.95206e-83	-2.6927e-09	-1.90557	0.000147618	-2.6927e-09	-1.14852	0.000234035	-2.6927e-09	-1.07692
109162597	chr1:109162597:C:A	1.40656e-83	-2.6927e-09	-2.2333	5.01244e-05	-2.6927e-09	-2.22863	7.41039e-05	-2.6927e-09	-2.22692
109162771	chr1:109162771:C:G	1.52492e-83	-2.6927e-09	-2.15251	5.03029e-05	-2.6927e-09	-2.22508	7.41873e-05	-2.6927e-09	-2.22579
109163082	chr1:109163082:T:C	1.48354e-83	-2.6927e-09	-2.18002	8.83859e-05	-2.6927e-09	-1.66143	0.00013034	-2.6927e-09	-1.66224
109163333	chr1:109163333:T:G	1.90685e-83	-2.6927e-09	-1.929	0.000142409	-2.6927e-09	-1.18444	0.000225198	-2.6927e-09	-1.11541
109163542	chr1:109163542:G:A	2.00324e-83	-2.6927e-09	-1.87969	4.99542e-05	-2.6927e-09	-2.23204	7.36647e-05	-2.6927e-09	-2.23287
109164232	chr1:109164232:A:C	1.5372e-83	-2.6927e-09	-2.14449	5.64424e-05	-2.6927e-09	-2.10992	8.29213e-05	-2.6927e-09	-2.1145
109164258	chr1:109164258:A:G	5.01345e-84	-2.64397	-0.620948	3.58466e-05	-2.56288	-0.00101723	5.78433e-05	-2.55869	0.0840375
109164400	chr1:109164400:C:T	1.08648e-82	-2.6927e-09	-0.188926	0.000119761	-2.6927e-09	-1.35764	0.000180106	-2.6927e-09	-1.33884
109164471	chr1:109164471:C:T	1.44657e-83	-2.6927e-09	-2.20526	6.59357e-05	-2.6927e-09	-1.95446	9.70295e-05	-2.6927e-09	-1.95737
109164724	chr1:109164724:G:A	1.61127e-83	-2.6927e-09	-2.09743	0.000144759	-2.6927e-09	-1.16807	0.000234833	-2.6927e-09	-1.07351
109164849	chr1:109164849:A:T	1.44755e-83	-2.6927e-09	-2.20458	5.26404e-05	-2.6927e-09	-2.17966	7.77622e-05	-2.6927e-09	-2.17873
109164985	chr1:109164985:C:T	8.61987e-85	-2.83868	-2.18687	5.27691e-06	-2.32704	-2.15276	8.49042e-06	-2.25278	-2.14067
109165289	chr1:109165289:T:C	2.75629e-84	-1.87647	-1.98668	3.11472e-06	-2.80261	-2.2044	4.58872e-06	-2.80386	-2.20492
109165349	chr1:109165349:G:C	1.40355e-83	-2.6927e-09	-2.23544	5.84479e-05	-2.6927e-09	-2.07501	8.65806e-05	-2.6927e-09	-2.07131
109165442	chr1:109165442:A:G	2.45877e-84	-1.81536	-2.16201	3.15572e-06	-2.79132	-2.20261	4.66187e-06	-2.79343	-2.19954
109165614	chr1:109165614:A:C	1.39862e-83	-2.6927e-09	-2.23897	6.99374e-05	-2.6927e-09	-1.89554	0.000103824	-2.6927e-09	-1.88969
109165704	chr1:109165704:C:G	1.90345e-83	-2.6927e-09	-1.93078	5.39626e-05	-2.6927e-09	-2.15485	7.9471e-05	-2.6927e-09	-2.157
109165985	chr1:109165985:C:T	6.15589e-83	-2.6927e-09	-0.757043	5.60171e-05	-2.6927e-09	-2.11748	8.33506e-05	-2.6927e-09	-2.10933
109166355	chr1:109166355:T:G	1.42397e-83	-2.6927e-09	-2.22101	5.57639e-05	-2.6927e-09	-2.12202	8.27821e-05	-2.6927e-09	-2.11618
109166410	chr1:109166410:G:A	2.17014e-84	-1.91715	-2.18509	3.30382e-06	-2.75043	-2.19764	4.87724e-06	-2.75285	-2.19496
109166643	chr1:109166643:C:T	1.58727e-82	-2.6927e-09	0.190149	0.000165086	-2.6927e-09	-1.03667	0.000247843	-2.6927e-09	-1.01959
109167174	chr1:109167174:A:C	2.60133e-84	-1.78307	-2.13794	3.12004e-06	-2.79685	-2.20845	4.60823e-06	-2.79881	-2.20573
109167734	chr1:109167734:C:T	8.10916e-85	-2.85013	-2.23649	5.06837e-06	-2.31396	-2.20616	8.12273e-06	-2.23948	-2.19824
109167885	chr1:109167885:G:A	3.96618e-84	-1.39237	-2.10687	4.38153e-06	-2.50295	-2.16279	6.18257e-06	-2.54685	-2.1638
109168641	chr1:109168641:A:G	2.50825e-84	-1.79488	-2.16257	3.13013e-06	-2.79741	-2.20466	4.62366e-06	-2.79955	-2.20165
109168775	chr1:109168775:T:A	2.04066e-84	-1.95093	-2.21283	3.47119e-06	-2.74146	-2.15719	5.13712e-06	-2.74396	-2.15193
109169002	chr1:109169002:T:C	2.13731e-84	-1.90079	-2.2167	3.40342e-06	-2.76699	-2.15137	5.03832e-06	-2.76942	-2.14589
109169073	chr1:109169073:A:G	1.39942e-83	-2.6927e-09	-2.23839	4.97149e-05	-2.6927e-09	-2.23684	7.33633e-05	-2.6927e-09	-2.23696
109169128	chr1:109169128:T:C	2.14929e-84	-1.90231	-2.20959	3.36377e-06	-2.76701	-2.16307	4.97744e-06	-2.76947	-2.158
109169225	chr1:109169225:A:G	2.16767e-84	-1.91941	-2.18398	3.29955e-06	-2.76172	-2.18764	4.87685e-06	-2.76425	-2.18364
109169356	chr1:109169356:C:T	2.27115e-84	-2.06798	-1.98877	3.37394e-06	-2.7238	-2.20326	4.96187e-06	-2.7264	-2.20421
109169401	chr1:109169401:A:G	2.26968e-84	-1.87502	-2.18238	3.28266e-06	-2.76637	-2.18812	4.85422e-06	-2.76837	-2.18417
109169626	chr1:109169626:AC:A	1.3989e-83	-2.6927e-09	-2.23876	5.19032e-05	-2.6927e-09	-2.19376	7.68881e-05	-2.6927e-09	-2.19004
109170215	chr1:109170215:T:C	1.46193e-83	-2.6927e-09	-2.1947	9.78238e-05	-2.6927e-09	-1.55997	0.000154676	-2.6927e-09	-1.49106
109170649	chr1:109170649:G:A	4.70985e-81	5.79871	-2.21833	4.80957e-06	-2.83073	-1.7418	7.31016e-06	-2.81922	-1.7239
109171134	chr1:109171134:C:T	1.48669e-84	-2.84831	-1.63218	4.78186e-06	-2.3393	-2.23901	7.57371e-06	-2.26905	-2.23865
109171211	chr1:109171211:C:T	1.3327e-83	-2.28725	-4.05126e-09	0.000366511	-0.239114	-4.05126e-09	0.000582152	-0.165656	-4.05126e-09
109171276	chr1:109171276:A:G	2.3121e-84	-1.86682	-2.17206	3.2356e-06	-2.76989	-2.19904	4.78025e-06	-2.77231	-2.19558
109171395	chr1:109171395:T:C	2.24675e-84	-1.88793	-2.17963	3.28293e-06	-2.76086	-2.19355	4.85115e-06	-2.76341	-2.18976
109171492	chr1:109171492:T:C	2.12147e-84	-1.94064	-2.18429	3.35411e-06	-2.7435	-2.18945	4.95619e-06	-2.74623	-2.18552
109171781	chr1:109171781:C:A	2.17541e-84	-1.93471	-2.16511	3.33449e-06	-2.7346	-2.20423	4.92676e-06	-2.7368	-2.2009
109172013	chr1:109172013:C:T	8.1276e-84	-2.78177	-4.05126e-09	8.43601e-05	-1.70805	-4.05126e-09	0.000120266	-1.74269	-4.05126e-09
109172128	chr1:109172128:T:C	1.93716e-84	-1.99698	-2.21884	3.65985e-06	-2.70554	-2.14017	5.4197e-06	-2.70789	-2.13446
109172133	chr1:109172133:G:A	1.44813e-83	-2.6927e-09	-2.20418	5.82987e-05	-2.6927e-09	-2.07756	8.6646e-05	-2.6927e-09	-2.07056
109172260	chr1:109172260:C:T	2.70232e-83	-2.6927e-09	-1.58034	8.38403e-05	-2.6927e-09	-1.71423	0.000121978	-2.6927e-09	-1.72854
109172297	chr1:109172297:A:G	2.11822e-84	-1.9268	-2.19966	3.444e-06	-2.73617	-2.17034	5.0966e-06	-2.73823	-2.16559
109173632	chr1:109173632:G:A	1.42873e-83	-2.6927e-09	-2.21767	5.67082e-05	-2.6927e-09	-2.10522	8.42272e-05	-2.6927e-09	-2.09887
109173911	chr1:109173911:T:G	1.01974e-83	-2.5549	-4.05126e-09	2.6819e-05	-2.85403	-4.05126e-09	3.96173e-05	-2.85312	-4.05126e-09
109173961	chr1:109173961:T:G	2.22606e-83	-2.6927e-09	-1.77422	5.64874e-05	-2.6927e-09	-2.10913	8.29774e-05	-2.6927e-09	-2.11382
109174002	chr1:109174002:T:TAATCA	1.43754e-84	-2.27657	-2.23753	1.43926e-05	-1.23813	-2.2383	2.3334e-05	-1.14367	-2.23881
109174175	chr1:109174175:G:A	2.15727e-84	-1.88579	-2.22241	3.38586e-06	-2.75324	-2.17029	5.00929e-06	-2.75514	-2.16595
109174319	chr1:109174319:G:A	1.42788e-83	-2.6927e-09	-2.21826	5.53243e-05	-2.6927e-09	-2.12993	8.21088e-05	-2.6927e-09	-2.12434
109174699	chr1:109174699:G:A	1.92386e-84	-2.02106	-2.20165	3.42935e-06	-2.71136	-2.19941	5.06246e-06	-2.71391	-2.19662
109174873	chr1:109174873:G:A	8.96397e-85	-2.85519	-2.13122	4.22816e-06	-2.46492	-2.23646	6.66617e-06	-2.40099	-2.23436
109175247	chr1:109175247:T:C	1.50971e-84	-2.2266	-2.23852	3.58207e-06	-2.64403	-2.22317	5.275e-06	-2.64765	-2.22176
109175248	chr1:109175248:G:A	1.16813e-84	-2.85124	-1.87039	3.8031e-06	-2.57363	-2.2337	5.93673e-06	-2.51935	-2.23188
109175320	chr1:109175320:G:A	1.79847e-84	-2.07335	-2.21674	3.6603e-06	-2.69049	-2.1551	5.41539e-06	-2.69367	-2.14947
109175329	chr1:109175329:A:G	1.50411e-84	-2.23023	-2.2386	3.63807e-06	-2.64271	-2.20898	5.36197e-06	-2.6461	-2.20696
109175441	chr1:109175441:A:G	1.44582e-84	-2.26953	-2.23883	3.69659e-06	-2.61644	-2.2193	5.44378e-06	-2.62027	-2.21765
109175997	chr1:109175997:G:T	1.65775e-84	-2.13555	-2.23603	3.87164e-06	-2.66039	-2.12907	5.72797e-06	-2.66363	-2.1234
109176069	chr1:109176069:T:G	1.75616e-84	-2.07938	-2.23452	3.73629e-06	-2.68892	-2.13613	5.52763e-06	-2.69201	-2.13062
109176332	chr1:109176332:G:A	1.72113e-84	-2.10774	-2.22632	3.86085e-06	-2.6675	-2.12475	5.71672e-06	-2.67075	-2.11824
109177941	chr1:109177941:T:C	1.42799e-83	-2.6927e-09	-2.21818	5.66365e-05	-2.6927e-09	-2.10649	8.41184e-05	-2.6927e-09	-2.10016
109178158	chr1:109178158:T:C	1.59708e-84	-2.18228	-2.22658	4.75655e-06	-2.62043	-1.96319	7.05615e-06	-2.62418	-1.95431
109178360	chr1:109178360:G:A	1.75278e-84	-2.08002	-2.23581	3.76237e-06	-2.68647	-2.13163	5.56596e-06	-2.6898	-2.12591
109178438	chr1:109178438:T:A	1.6171e-84	-2.16807	-2.22833	4.05061e-06	-2.62952	-2.11475	5.99672e-06	-2.63317	-2.10801
109178833	chr1:109178833:C:T	4.696e-83	-2.6927e-09	-1.02774	5.32339e-05	-2.6927e-09	-2.16845	7.90976e-05	-2.6927e-09	-2.16171
109178891	chr1:109178891:G:A	1.76414e-83	-2.6927e-09	-2.00679	8.46569e-05	-2.6927e-09	-1.70454	0.000125241	-2.6927e-09	-1.70215
109179013	chr1:109179013:C:T	1.64761e-84	-2.15025	-2.22746	3.98689e-06	-2.64036	-2.11977	5.90207e-06	-2.64392	-2.11316
109179062	chr1:109179062:A:G	2.14441e-84	-1.93443	-2.17975	1.04889e-05	-1.66171	-2.13112	1.69289e-05	-1.58081	-2.12256
109179567	chr1:109179567:T:C	7.51087e-83	-2.6927e-09	-0.558102	0.00011565	-2.6927e-09	-1.39257	0.000173388	-2.6927e-09	-1.37686
109179682	chr1:109179682:G:A	1.6768e-83	-2.6927e-09	-2.05757	0.000161723	-2.6927e-09	-1.05725	0.000263475	-2.6927e-09	-0.958431
109179968	chr1:109179968:C:T	1.68819e-84	-2.1254	-2.22798	3.77535e-06	-2.6574	-2.15725	5.57951e-06	-2.66087	-2.15242
109180162	chr1:109180162:C:A	1.39907e-83	-2.6927e-09	-2.23864	6.13482e-05	-2.6927e-09	-2.02658	9.10363e-05	-2.6927e-09	-2.02113
109180468	chr1:109180468:T:C	5.17077e-83	1.18979	-2.12122	3.28082e-06	-2.84373	-2.11132	4.85534e-06	-2.84399	-2.10832
109180476	chr1:109180476:G:A	1.72325e-83	-2.6927e-09	-2.03024	5.21103e-05	-2.6927e-09	-2.18978	7.69068e-05	-2.6927e-09	-2.18979
109180566	chr1:109180566:T:C	4.93276e-84	-1.94275	-1.33839	1.82992e-05	-1.75545	-1.48084	3.00286e-05	-1.67616	-1.45407
109180841	chr1:109180841:T:A	1.46269e-83	-2.6927e-09	-2.19418	4.98647e-05	-2.6927e-09	-2.23383	7.3617e-05	-2.6927e-09	-2.23351
109180919	chr1:109180919:T:C	1.45982e-83	-2.6927e-09	-2.19614	4.98779e-05	-2.6927e-09	-2.23356	7.36368e-05	-2.6927e-09	-2.23324
109181165	chr1:109181165:G:A	1.00342e-84	-2.84811	-2.02552	3.53256e-06	-2.6421	-2.23902	5.46911e-06	-2.59435	-2.23892
109181566	chr1:109181566:A:G	9.81472e-85	-2.85336	-2.04238	3.66393e-06	-2.60573	-2.23888	5.69183e-06	-2.55433	-2.23902
109181663	chr1:109181663:C:T	1.05908e-84	-2.85303	-1.96661	3.68323e-06	-2.60885	-2.2305	5.70908e-06	-2.55772	-2.23261
109181861	chr1:109181861:G:C	1.08254e-84	-2.84756	-1.95017	4.04091e-06	-2.51616	-2.23051	6.34502e-06	-2.45708	-2.22764
109181867	chr1:109181867:A:G	1.01443e-84	-2.85349	-2.00922	3.68217e-06	-2.60299	-2.23665	5.71676e-06	-2.5513	-2.23769
109181874	chr1:109181874:T:A	1.94473e-84	-2.02497	-2.18694	4.4019e-06	-2.69305	-1.96806	6.78346e-06	-2.65216	-1.96574
109181989	chr1:109181989:T:G	1.00669e-84	-2.85452	-2.01584	3.75069e-06	-2.58393	-2.23728	5.83591e-06	-2.53021	-2.23815
109182049	chr1:109182049:C:T	1.00837e-84	-2.85286	-2.01584	3.65604e-06	-2.60949	-2.23728	5.67349e-06	-2.55844	-2.23815
109182202	chr1:109182202:C:T	7.59556e-84	-2.84947	-4.05126e-09	0.000298695	-0.44372	-4.05126e-09	0.000594791	-0.144178	-4.05126e-09
109182294	chr1:109182294:C:T	1.42801e-83	-2.6927e-09	-2.21817	4.96112e-05	-2.6927e-09	-2.23892	7.32159e-05	-2.6927e-09	-2.23898
109182307	chr1:109182307:G:A	5.1294e-83	-0.939464	-4.05126e-09	4.74396e-05	-2.28368	-4.05126e-09	6.91968e-05	-2.29543	-4.05126e-09
109182617	chr1:109182617:C:T	7.85838e-83	1.44199	-1.95486	2.94239e-06	-2.85174	-2.21218	4.34789e-06	-2.85191	-2.21079
109182658	chr1:109182658:C:G	1.00181e-84	-2.8507	-2.02454	3.59625e-06	-2.62536	-2.23788	5.5729e-06	-2.57591	-2.23856
109182843	chr1:109182843:G:C	1.42086e-83	-2.6927e-09	-2.22319	5.54607e-05	-2.6927e-09	-2.12747	8.21735e-05	-2.6927e-09	-2.12356
109182854	chr1:109182854:A:G	9.58873e-85	-2.8527	-2.06633	4.11696e-06	-2.48904	-2.23899	6.46536e-06	-2.42721	-2.23872
109183088	chr1:109183088:T:G	9.98745e-85	-2.85233	-2.02597	3.63474e-06	-2.61449	-2.23811	5.63783e-06	-2.56419	-2.2387
109183585	chr1:109183585:C:CT	1.71952e-83	-2.6927e-09	-2.03241	5.33682e-05	-2.6927e-09	-2.16593	7.90398e-05	-2.6927e-09	-2.16244
109183753	chr1:109183753:A:T	1.40805e-83	-2.6927e-09	-2.23224	5.44285e-05	-2.6927e-09	-2.14626	8.0723e-05	-2.6927e-09	-2.14136
109183853	chr1:109183853:A:G	9.95824e-85	-2.85239	-2.02883	3.61154e-06	-2.6212	-2.23781	5.59784e-06	-2.57149	-2.23852
109183968	chr1:109183968:G:C	3.27868e-83	-2.6927e-09	-1.38701	5.25971e-05	-2.6927e-09	-2.18048	7.79769e-05	-2.6927e-09	-2.17598
109184073	chr1:109184073:T:A	1.00557e-84	-2.85079	-2.0207	3.58406e-06	-2.6301	-2.23655	5.54841e-06	-2.58124	-2.23763
109184143	chr1:109184143:G:A	3.2257e-83	-2.6927e-09	-1.4033	5.24342e-05	-2.6927e-09	-2.18358	7.77269e-05	-2.6927e-09	-2.17919
109184151	chr1:109184151:C:G	9.87714e-84	-2.58681	-4.05126e-09	2.68017e-05	-2.85468	-4.05126e-09	3.95835e-05	-2.85397	-4.05126e-09
109184235	chr1:109184235:G:T	2.92989e-84	-1.94217	-1.8599	3.1568e-06	-2.78634	-2.20725	4.75749e-06	-2.76114	-2.21152
109184303	chr1:109184303:G:A	1.30584e-83	-2.09568	-0.211929	3.37138e-06	-2.80801	-2.11981	5.05955e-06	-2.78709	-2.12402
109184486	chr1:109184486:T:G	2.70815e-84	-2.03657	-1.8442	3.32836e-06	-2.72305	-2.21761	5.05651e-06	-2.68904	-2.22267
109184570	chr1:109184570:T:C	1.56798e-83	-2.6927e-09	-2.12466	5.14658e-05	-2.6927e-09	-2.20222	7.58727e-05	-2.6927e-09	-2.20333
109184662	chr1:109184662:C:G	1.5553e-78	11.6147	-2.23454	1.14997e-05	-1.54991	-2.15091	1.76664e-05	-1.51901	-2.14172
109184800	chr1:109184800:A:G	2.90274e-83	0.477056	-1.98585	5.47271e-06	-2.81889	-1.62448	8.59393e-06	-2.79454	-1.5868
109184853	chr1:109184853:T:C	2.76937e-84	-2.56514	-1.29328	6.00105e-06	-2.7281	-1.62311	9.10249e-06	-2.72915	-1.59469
109184907	chr1:109184907:G:A	1.06352e-83	-0.277054	-2.23581	1.23747e-05	-1.38922	-2.23827	2.21521e-05	-1.19614	-2.23831
109185031	chr1:109185031:CT:C	1.76879e-84	-2.13319	-2.17355	4.67491e-06	-2.6191	-1.98183	7.33971e-06	-2.57562	-1.96347
109185210	chr1:109185210:A:G	3.17611e-84	-1.90862	-1.81276	6.34648e-06	-2.57694	-1.7183	1.00996e-05	-2.53083	-1.68907
109185224	chr1:109185224:T:A	1.10224e-82	-2.6927e-09	-0.174523	0.000214168	-2.6927e-09	-0.77638	0.000313428	-2.6927e-09	-0.78482
109185258	chr1:109185258:T:C	1.97364e-84	-2.08961	-2.10755	6.41448e-06	-2.29447	-1.99011	1.03967e-05	-2.22363	-1.96727
109185318	chr1:109185318:C:T	1.39856e-83	-2.6927e-09	-2.23901	5.28363e-05	-2.6927e-09	-2.17594	7.77164e-05	-2.6927e-09	-2.17932
109185343	chr1:109185343:T:C	1.53921e-84	-2.4179	-2.02787	7.38319e-06	-2.37006	-1.77388	1.18625e-05	-2.3098	-1.7492
109185457	chr1:109185457:T:C	1.60362e-84	-2.31766	-2.08712	6.05142e-06	-2.49109	-1.85176	9.65081e-06	-2.4375	-1.82784
109185560	chr1:109185560:T:C	1.51577e-84	-2.32814	-2.13298	6.00452e-06	-2.48939	-1.86124	9.55243e-06	-2.43648	-1.83911
109186084	chr1:109186084:A:T	4.3707e-83	-2.6927e-09	-1.09953	0.000121448	-2.6927e-09	-1.34365	0.000179444	-2.6927e-09	-1.34252
109186256	chr1:109186256:G:T	8.17634e-83	-2.6927e-09	-0.473208	8.93656e-05	-2.6927e-09	-1.65041	0.000133216	-2.6927e-09	-1.64042
109186331	chr1:109186331:A:G	1.57406e-83	-2.6927e-09	-2.1208	5.74389e-05	-2.6927e-09	-2.09242	8.50238e-05	-2.6927e-09	-2.08946
109186355	chr1:109186355:A:G	1.72701e-83	-2.23903	0.210967	1.10238e-05	-2.58016	-1.16293	1.72121e-05	-2.52879	-1.15799
109186490	chr1:109186490:T:C	3.6834e-83	-2.6927e-09	-1.27062	0.000103639	-2.6927e-09	-1.50223	0.000153175	-2.6927e-09	-1.50081
109186494	chr1:109186494:TAAC:T	3.51405e-83	-2.6927e-09	-1.31768	9.96208e-05	-2.6927e-09	-1.54177	0.000147232	-2.6927e-09	-1.54038
109186686	chr1:109186686:A:G	2.20249e-83	-2.6927e-09	-1.78487	7.46118e-05	-2.6927e-09	-1.83084	0.000110258	-2.6927e-09	-1.82957
109186746	chr1:109186746:T:C	1.45098e-83	-2.6927e-09	-2.20222	6.11067e-05	-2.6927e-09	-2.03052	9.24095e-05	-2.6927e-09	-2.00616
109186831	chr1:109186831:C:T	1.59595e-83	-2.6927e-09	-2.10698	4.96803e-05	-2.6927e-09	-2.23753	7.32205e-05	-2.6927e-09	-2.23891
109187323	chr1:109187323:C:T	1.54161e-83	-2.6927e-09	-2.14163	4.97049e-05	-2.6927e-09	-2.23704	7.32966e-05	-2.6927e-09	-2.23787
109187340	chr1:109187340:G:A	4.46509e-83	-2.6927e-09	-1.07816	7.94173e-05	-2.6927e-09	-1.76843	0.000119164	-2.6927e-09	-1.75189
109187460	chr1:109187460:T:G	1.40086e-83	-2.6927e-09	-2.23737	4.97285e-05	-2.6927e-09	-2.23656	7.33953e-05	-2.6927e-09	-2.23653
109187782	chr1:109187782:T:C	1.68281e-83	-2.6927e-09	-2.05399	5.33734e-05	-2.6927e-09	-2.16583	7.86785e-05	-2.6927e-09	-2.16702
109187819	chr1:109187819:G:A	4.09598e-83	-2.6927e-09	-1.16445	0.000102286	-2.6927e-09	-1.51537	0.000150519	-2.6927e-09	-1.5183
109187889	chr1:109187889:T:C	2.99656e-80	7.62798	-2.19721	6.63658e-06	-2.03329	-2.21726	9.92059e-06	-2.01837	-2.21941
109187994	chr1:109187994:G:A	1.40086e-83	-2.6927e-09	-2.23737	4.97285e-05	-2.6927e-09	-2.23656	7.33953e-05	-2.6927e-09	-2.23653
109188640	chr1:109188640:A:AT	1.40056e-83	-2.6927e-09	-2.23758	5.05664e-05	-2.6927e-09	-2.21986	7.46453e-05	-2.6927e-09	-2.21964
109188684	chr1:109188684:C:T	1.64834e-83	-2.6927e-09	-2.07468	5.38902e-05	-2.6927e-09	-2.15619	7.94114e-05	-2.6927e-09	-2.15775
109188745	chr1:109188745:G:A	1.39895e-83	-2.6927e-09	-2.23873	5.02958e-05	-2.6927e-09	-2.22522	7.42435e-05	-2.6927e-09	-2.22504
109189460	chr1:109189460:C:T	2.33479e-83	-2.6927e-09	-1.72653	6.56255e-05	-2.6927e-09	-1.95918	9.63225e-05	-2.6927e-09	-1.96469
109190137	chr1:109190137:C:CAT	1.41326e-83	-2.6927e-09	-2.22856	4.96113e-05	-2.6927e-09	-2.23892	7.32207e-05	-2.6927e-09	-2.23891
109190139	chr1:109190139:C:T	1.77704e-83	-2.6927e-09	-1.9995	5.2775e-05	-2.6927e-09	-2.1771	7.77239e-05	-2.6927e-09	-2.17923
109190274	chr1:109190274:G:A	2.44666e-83	-2.6927e-09	-1.67973	6.79452e-05	-2.6927e-09	-1.92444	9.96815e-05	-2.6927e-09	-1.93041
109190491	chr1:109190491:G:C	1.64705e-83	-2.6927e-09	-2.07547	5.38553e-05	-2.6927e-09	-2.15684	7.93604e-05	-2.6927e-09	-2.15839
109190570	chr1:109190570:T:G	1.64834e-83	-2.6927e-09	-2.07468	5.38902e-05	-2.6927e-09	-2.15619	7.94114e-05	-2.6927e-09	-2.15775
109190885	chr1:109190885:T:C	3.96403e-83	-2.6927e-09	-1.19719	9.09555e-05	-2.6927e-09	-1.63277	0.000133877	-2.6927e-09	-1.63547
109190910	chr1:109190910:A:T	2.70656e-83	-1.57877	-4.05126e-09	2.76489e-05	-2.82356	-4.05126e-09	4.05694e-05	-2.82937	-4.05126e-09
109191096	chr1:109191096:C:T	2.03951e-83	-2.6927e-09	-1.86174	9.09591e-05	-2.6927e-09	-1.63273	0.000134838	-2.6927e-09	-1.62832
109191535	chr1:109191535:T:C	1.00236e-83	-0.473898	-2.0982	1.07064e-05	-1.55944	-2.21286	1.74211e-05	-1.46607	-2.20863
109191603	chr1:109191603:G:T	7.26465e-84	-0.988556	-1.90546	8.32019e-06	-1.88532	-2.13914	1.33667e-05	-1.80429	-2.13534
109191729	chr1:109191729:G:A	2.78269e-83	-2.6927e-09	-1.55103	7.69807e-05	-2.6927e-09	-1.79959	0.000112865	-2.6927e-09	-1.8062
109191940	chr1:109191940:T:C	1.41064e-83	-2.6927e-09	-2.23041	4.9612e-05	-2.6927e-09	-2.23891	7.32199e-05	-2.6927e-09	-2.23892
109192013	chr1:109192013:T:C	2.26356e-83	-1.75751	-4.05126e-09	3.20988e-05	-2.67432	-4.05126e-09	4.73191e-05	-2.67548	-4.05126e-09
109192049	chr1:109192049:G:A	1.41401e-83	-2.6927e-09	-2.22803	4.96518e-05	-2.6927e-09	-2.23811	7.32779e-05	-2.6927e-09	-2.23813
109192187	chr1:109192187:G:T	1.16779e-84	-2.50047	-2.22146	3.3114e-06	-2.70694	-2.23884	4.83018e-06	-2.71851	-2.239
109192425	chr1:109192425:A:G	2.05385e-83	-2.6927e-09	-1.85474	9.13996e-05	-2.6927e-09	-1.6279	0.000135524	-2.6927e-09	-1.62324
109192450	chr1:109192450:C:T	1.74104e-83	-2.6927e-09	-2.01997	5.6789e-05	-2.6927e-09	-2.1038	8.36509e-05	-2.6927e-09	-2.10574
109192682	chr1:109192682:C:T	1.7359e-83	-2.6927e-09	-2.02293	5.69825e-05	-2.6927e-09	-2.1004	8.42999e-05	-2.6927e-09	-2.09801
109192859	chr1:109192859:G:A	1.47327e-83	-2.6927e-09	-2.18697	6.2816e-05	-2.6927e-09	-2.00293	9.25537e-05	-2.6927e-09	-2.0046
109192882	chr1:109192882:T:C	1.05756e-83	-0.533477	-1.98501	9.69067e-06	-1.63667	-2.23531	1.57387e-05	-1.54148	-2.23479
109192975	chr1:109192975:G:A	1.40057e-83	-2.6927e-09	-2.23757	4.97378e-05	-2.6927e-09	-2.23638	7.34103e-05	-2.6927e-09	-2.23632
109193214	chr1:109193214:T:C	9.6209e-84	-0.571031	-2.04207	9.65329e-06	-1.68279	-2.19305	1.57472e-05	-1.58916	-2.18656
109193782	chr1:109193782:C:T	1.40123e-83	-2.6927e-09	-2.23711	5.20637e-05	-2.6927e-09	-2.19067	7.68085e-05	-2.6927e-09	-2.19107
109194128	chr1:109194128:G:C	2.73816e-83	-2.6927e-09	-1.56717	5.88234e-05	-2.6927e-09	-2.0686	8.65849e-05	-2.6927e-09	-2.07126
109194290	chr1:109194290:T:C	1.72438e-83	-2.6927e-09	-2.02958	0.000114438	-2.6927e-09	-1.40311	0.000179903	-2.6927e-09	-1.33997
109194441	chr1:109194441:C:T	8.37175e-84	-0.614483	-2.13769	7.45058e-06	-1.90479	-2.23006	1.18411e-05	-1.82979	-2.23101
109194468	chr1:109194468:G:A	1.30009e-83	-0.778724	-1.53329	7.97738e-06	-2.01102	-2.05551	1.26912e-05	-1.93974	-2.05174
109194510	chr1:109194510:T:C	6.8618e-84	-0.839756	-2.11131	6.80973e-06	-2.08312	-2.14167	1.09128e-05	-2.01019	-2.13227
109194550	chr1:109194550:C:T	8.62284e-84	-0.597876	-2.12475	7.52112e-06	-1.89192	-2.23351	1.19614e-05	-1.81645	-2.23425
109194692	chr1:109194692:T:C	9.51567e-84	-0.683856	-1.94024	7.0105e-06	-1.98711	-2.20862	1.11335e-05	-1.9159	-2.20653
109194698	chr1:109194698:G:A	9.42619e-84	-0.635531	-1.99801	7.13175e-06	-1.95548	-2.2231	1.13338e-05	-1.88299	-2.22161
109194955	chr1:109194955:A:C	1.03129e-83	-0.654782	-1.88886	7.58906e-06	-1.92708	-2.18935	1.18464e-05	-1.87383	-2.18653
109194978	chr1:109194978:T:C	9.50803e-84	-0.664152	-1.96075	7.37661e-06	-1.93117	-2.21366	1.15046e-05	-1.87798	-2.21166
109195025	chr1:109195025:G:A	2.80717e-83	-2.6927e-09	-1.54227	7.81998e-05	-2.6927e-09	-1.78388	0.000114653	-2.6927e-09	-1.79048
109195066	chr1:109195066:C:T	1.02666e-83	-0.584978	-1.96316	7.70139e-06	-1.88707	-2.21467	1.20284e-05	-1.8324	-2.21272
109195073	chr1:109195073:G:A	3.20728e-79	9.07899	-1.27768	3.26204e-05	-0.609003	-2.0492	4.73478e-05	-0.62759	-2.04728
109195180	chr1:109195180:A:G	1.52205e-83	-0.578098	-1.5763	9.04309e-06	-1.88883	-2.05231	1.42241e-05	-1.82921	-2.04824
109195294	chr1:109195294:C:A	1.04059e-83	-0.750944	-1.78372	7.35473e-06	-2.00769	-2.14011	1.15179e-05	-1.95153	-2.13696
109195354	chr1:109195354:C:T	1.56463e-83	-0.551033	-1.57577	9.13209e-06	-1.87913	-2.05222	1.43725e-05	-1.81896	-2.04812
109195409	chr1:109195409:G:A	1.64869e-83	-2.6927e-09	-2.07447	5.16169e-05	-2.6927e-09	-2.19929	7.62001e-05	-2.6927e-09	-2.19903
109195468	chr1:109195468:T:C	1.34103e-83	-0.705058	-1.57595	8.75376e-06	-1.91916	-2.0545	1.37407e-05	-1.86149	-2.05054
109195967	chr1:109195967:T:C	1.16701e-83	-0.714588	-1.70542	6.71782e-06	-2.00056	-2.23782	1.04854e-05	-1.94384	-2.23856
109196339	chr1:109196339:C:G	3.1685e-83	-2.6927e-09	-1.4212	8.67324e-05	-2.6927e-09	-1.68031	0.000127145	-2.6927e-09	-1.68706
109196449	chr1:109196449:T:C	1.15629e-83	-0.643305	-1.78593	6.97938e-06	-1.96162	-2.23857	1.09167e-05	-1.90426	-2.23784
109196558	chr1:109196558:C:T	1.00217e-83	-0.573217	-1.99907	7.85432e-06	-1.88628	-2.19579	1.23268e-05	-1.82636	-2.19425
109196623	chr1:109196623:T:C	6.10988e-83	-2.6927e-09	-0.764546	7.92261e-05	-2.6927e-09	-1.77084	0.000117919	-2.6927e-09	-1.76239
109196933	chr1:109196933:G:A	4.11238e-84	-1.28756	-2.17548	6.88492e-06	-2.15739	-2.05642	1.08143e-05	-2.09929	-2.05223
109196935	chr1:109196935:C:T	2.70509e-84	-2.41966	-1.46224	3.60114e-06	-2.73163	-2.13026	5.32611e-06	-2.73172	-2.12805
109196991	chr1:109196991:A:G	4.03374e-83	-2.6927e-09	-1.17976	0.000101509	-2.6927e-09	-1.52299	0.000148595	-2.6927e-09	-1.53116
109197077	chr1:109197077:A:G	4.74279e-84	-1.18435	-2.13606	6.61966e-06	-2.2395	-2.0136	1.02265e-05	-2.19707	-2.01034
109197382	chr1:109197382:T:G	1.84656e-83	-2.6927e-09	-1.96113	5.73432e-05	-2.6927e-09	-2.09409	8.46965e-05	-2.6927e-09	-2.09331
109197506	chr1:109197506:C:G	1.40148e-83	-2.6927e-09	-2.23693	5.28762e-05	-2.6927e-09	-2.17519	7.83049e-05	-2.6927e-09	-2.17178
109197671	chr1:109197671:C:T	2.41544e-83	-2.6927e-09	-1.69257	6.81962e-05	-2.6927e-09	-1.92075	0.000101086	-2.6927e-09	-1.91642
109197851	chr1:109197851:C:T	3.44373e-84	-1.74154	-1.89894	5.08387e-06	-2.73562	-1.78145	7.91505e-06	-2.6803	-1.78332
109197926	chr1:109197926:G:T	7.91542e-84	-0.722414	-2.08581	5.38374e-06	-2.53527	-1.92449	8.26306e-06	-2.50807	-1.91252
109198350	chr1:109198350:C:T	1.51393e-84	-2.36687	-2.09545	4.03097e-05	-0.779339	-1.66721	5.63904e-05	-0.879064	-1.62103
109198543	chr1:109198543:T:A	9.98358e-84	-2.5761	-4.05126e-09	0.000106888	-1.47136	-4.05126e-09	0.000164635	-1.42866	-4.05126e-09
109198908	chr1:109198908:T:C	2.06747e-84	-1.96584	-2.18487	6.74902e-05	-0.00899594	-1.92216	9.14873e-05	-0.12679	-1.8894
109199830	chr1:109199830:C:T	1.151e-84	-2.57395	-2.16245	2.9022e-06	-2.85196	-2.22571	4.31697e-06	-2.84438	-2.22546
109199863	chr1:109199863:G:A	1.10387e-84	-2.63085	-2.14737	2.93469e-06	-2.8421	-2.22444	4.38766e-06	-2.82953	-2.22406
109200272	chr1:109200272:A:G	2.13622e-83	-2.6927e-09	-1.81542	5.01363e-05	-2.6927e-09	-2.2284	7.38855e-05	-2.6927e-09	-2.22987
109200459	chr1:109200459:G:A	1.2107e-84	-2.84524	-1.8406	3.06152e-05	-0.549867	-2.17178	4.84656e-05	-0.470538	-2.181
109200500	chr1:109200500:T:C	1.22902e-84	-2.81592	-1.8549	2.20304e-05	-0.874528	-2.17619	3.4611e-05	-0.803012	-2.18521
109200545	chr1:109200545:A:C	1.28335e-84	-2.41394	-2.21362	2.55046e-05	-0.925776	-1.97851	3.51875e-05	-1.02347	-1.94823
109201000	chr1:109201000:C:T	2.58631e-84	-1.90282	-2.02399	3.09688e-06	-2.77395	-2.2388	4.56261e-06	-2.77558	-2.23892
109201094	chr1:109201094:C:T	3.38107e-83	-2.6927e-09	-1.35626	9.07003e-05	-2.6927e-09	-1.63558	0.000134371	-2.6927e-09	-1.63179
109201646	chr1:109201646:G:T	1.01714e-84	-2.62103	-2.23902	1.65158e-05	-1.10969	-2.22913	2.21162e-05	-1.20651	-2.22957
109201737	chr1:109201737:T:C	2.06806e-83	0.306366	-2.15421	3.51262e-06	-2.78957	-2.09721	5.31261e-06	-2.76827	-2.09403
109201783	chr1:109201783:C:T	1.02627e-83	-2.54852	-4.05126e-09	2.77299e-05	-2.82063	-4.05126e-09	4.12998e-05	-2.81153	-4.05126e-09
109201804	chr1:109201804:G:A	7.33548e-83	-2.6927e-09	-0.581729	0.000360526	-2.6927e-09	-0.255577	0.00053809	-2.6927e-09	-0.244363
109202170	chr1:109202170:T:C	1.7812e-83	-2.6927e-09	-1.99717	4.98944e-05	-2.6927e-09	-2.23323	7.36987e-05	-2.6927e-09	-2.2324
109202269	chr1:109202269:C:T	1.53806e-81	4.42834	-1.9671	5.16754e-06	-2.69338	-1.80737	7.4985e-06	-2.71559	-1.80209
109202320	chr1:109202320:A:G	1.39888e-83	-2.6927e-09	-2.23878	5.18575e-05	-2.6927e-09	-2.19464	7.65791e-05	-2.6927e-09	-2.19406
109202415	chr1:109202415:T:C	1.69333e-84	-2.69464	-1.6557	1.35114e-05	-1.37703	-2.16258	2.09123e-05	-1.32015	-2.1719
109202446	chr1:109202446:T:A	1.09559e-84	-2.85361	-1.93214	7.81891e-05	0.454446	-2.23846	0.000127589	0.555433	-2.23901
109202576	chr1:109202576:G:A	1.69081e-83	-2.6927e-09	-2.04924	4.97105e-05	-2.6927e-09	-2.23693	7.33745e-05	-2.6927e-09	-2.23681
109202606	chr1:109202606:A:G	7.95233e-82	4.03443	-2.23283	3.82193e-06	-2.57636	-2.22602	5.46724e-06	-2.60956	-2.22406
109202621	chr1:109202621:G:A	1.71895e-81	4.80692	-2.23449	3.3981e-06	-2.69681	-2.22312	4.90143e-06	-2.72187	-2.221
109202996	chr1:109202996:T:C	1.85407e-84	-2.81243	-1.44723	2.58334e-05	-0.828555	-2.06292	4.02672e-05	-0.759097	-2.07775
109203052	chr1:109203052:G:A	1.40129e-83	-2.6927e-09	-2.23706	6.57773e-05	-2.6927e-09	-1.95687	0.000100896	-2.6927e-09	-1.9183
109203531	chr1:109203531:A:T	2.30291e-83	-2.6927e-09	-1.74028	5.30821e-05	-2.6927e-09	-2.1713	7.83624e-05	-2.6927e-09	-2.17104
109203606	chr1:109203606:G:GT	1.39868e-83	-2.6927e-09	-2.23892	5.17918e-05	-2.6927e-09	-2.19591	7.66627e-05	-2.6927e-09	-2.19297
109204097	chr1:109204097:A:AT	1.52813e-83	-2.6927e-09	-2.15041	5.31658e-05	-2.6927e-09	-2.16973	7.82086e-05	-2.6927e-09	-2.17301
109204739	chr1:109204739:C:T	1.83013e-83	-2.6927e-09	-1.97006	5.33448e-05	-2.6927e-09	-2.16637	7.84855e-05	-2.6927e-09	-2.16947
109205013	chr1:109205013:C:T	1.07083e-81	4.33491	-2.23576	3.61835e-06	-2.63135	-2.22577	5.19414e-06	-2.66105	-2.22381
109205266	chr1:109205266:A:G	1.86654e-83	-2.6927e-09	-1.95037	5.50884e-05	-2.6927e-09	-2.1342	8.16094e-05	-2.6927e-09	-2.13044
109205925	chr1:109205925:C:T	1.94805e-84	-2.79743	-1.41278	2.37407e-05	-0.931962	-2.04399	3.68884e-05	-0.865102	-2.05939
109206053	chr1:109206053:T:C	2.54578e-84	-2.80087	-1.14173	2.81328e-05	-0.891453	-1.91475	4.36358e-05	-0.822943	-1.93357
109206102	chr1:109206102:C:T	2.54256e-84	-1.77308	-2.17078	1.30376e-05	-1.78336	-1.79194	2.17915e-05	-1.6953	-1.75557
109206318	chr1:109206318:A:G	1.0055e-82	1.94013	-2.20651	6.07186e-06	-2.34091	-1.99857	9.74809e-06	-2.28048	-1.97484
109206449	chr1:109206449:T:C	2.02052e-84	-2.80305	-1.37063	2.56904e-05	-0.868299	-2.02873	3.9934e-05	-0.800435	-2.04473
109206471	chr1:109206471:A:T	2.13142e-84	-2.78455	-1.3357	2.35525e-05	-0.976007	-2.0079	3.65829e-05	-0.909748	-2.02306
109206473	chr1:109206473:A:G	2.80323e-84	-1.65869	-2.18758	1.37731e-05	-1.68422	-1.83621	2.30477e-05	-1.59317	-1.80165
109206868	chr1:109206868:G:T	1.86872e-83	-2.6927e-09	-1.9492	5.51294e-05	-2.6927e-09	-2.13346	8.16712e-05	-2.6927e-09	-2.12969
109207343	chr1:109207343:C:T	1.60822e-84	-2.81643	-1.58548	2.29705e-05	-0.865593	-2.14334	3.59657e-05	-0.796041	-2.15378
109207404	chr1:109207404:C:T	1.6695e-83	-2.6927e-09	-2.06193	0.000155747	-2.6927e-09	-1.09491	0.000233666	-2.6927e-09	-1.0785
109207789	chr1:109207789:T:C	2.87992e-84	-1.66292	-2.15635	1.4896e-05	-1.68973	-1.75232	2.50083e-05	-1.59878	-1.7144
109208049	chr1:109208049:C:T	5.35047e-81	5.89478	-2.18688	3.31364e-06	-2.79922	-2.14587	4.84961e-06	-2.81355	-2.13994
109208255	chr1:109208255:T:A	2.43161e-84	-2.76606	-1.22242	1.62914e-05	-1.16718	-2.18533	2.54179e-05	-1.10365	-2.19329
109208272	chr1:109208272:G:A	1.63435e-83	-2.6927e-09	-2.08321	0.000104734	-2.6927e-09	-1.49172	0.000162798	-2.6927e-09	-1.43988
109208560	chr1:109208560:C:T	1.42223e-83	-2.6927e-09	-2.22223	5.7802e-05	-2.6927e-09	-2.08612	8.57612e-05	-2.6927e-09	-2.08082
109208592	chr1:109208592:C:A	1.49428e-83	-2.6927e-09	-2.17281	5.045e-05	-2.6927e-09	-2.22216	7.449e-05	-2.6927e-09	-2.22172
109209045	chr1:109209045:G:A	4.53202e-84	-1.66439	-1.70148	4.05248e-06	-2.83719	-1.90662	5.97696e-06	-2.84202	-1.90246
109209318	chr1:109209318:G:A	8.70324e-84	-2.71334	-4.05126e-09	2.79171e-05	-2.8139	-4.05126e-09	4.13454e-05	-2.81043	-4.05126e-09
109209427	chr1:109209427:C:G	1.62766e-83	-2.6927e-09	-2.08731	0.000103081	-2.6927e-09	-1.50763	0.000160542	-2.6927e-09	-1.45383
109209582	chr1:109209582:T:C	2.84514e-84	-2.71941	-1.11202	5.94853e-06	-2.38709	-1.97291	8.2256e-06	-2.43554	-1.9896
109210072	chr1:109210072:C:A	1.41309e-83	-2.6927e-09	-2.22867	7.55764e-05	-2.6927e-09	-1.818	0.000116281	-2.6927e-09	-1.77638
109210971	chr1:109210971:T:C	1.73555e-83	-2.6927e-09	-2.02313	7.52775e-05	-2.6927e-09	-1.82196	0.000111853	-2.6927e-09	-1.8152
109211251	chr1:109211251:T:C	1.20928e-82	-0.0818408	-4.05126e-09	6.39497e-05	-1.98505	-4.05126e-09	9.19185e-05	-2.01149	-4.05126e-09
109211533	chr1:109211533:AT:A	3.49026e-84	-2.71537	-0.911694	6.39806e-06	-2.38483	-1.90231	8.83579e-06	-2.43301	-1.92057
109211598	chr1:109211598:G:A	2.18723e-84	-2.70382	-1.39058	5.32488e-06	-2.40085	-2.06991	7.39117e-06	-2.44829	-2.08381
109211961	chr1:109211961:T:C	2.4167e-83	-2.6927e-09	-1.69205	6.42251e-05	-2.6927e-09	-1.98075	9.53844e-05	-2.6927e-09	-1.97447
109212194	chr1:109212194:AAAAAAC:A	7.57044e-81	5.99961	-1.94464	3.15171e-06	-2.76238	-2.23282	4.73253e-06	-2.7461	-2.23183
109212334	chr1:109212334:C:T	1.58759e-83	-2.6927e-09	-2.11224	5.94131e-05	-2.6927e-09	-2.05863	9.04528e-05	-2.6927e-09	-2.02756
109213564	chr1:109213564:G:A	1.37965e-81	2.35255	-4.05126e-09	2.6897e-05	-2.85113	-4.05126e-09	3.96331e-05	-2.85272	-4.05126e-09
109213615	chr1:109213615:G:T	3.32673e-83	-2.6927e-09	-1.37246	9.58169e-05	-2.6927e-09	-1.5807	0.000144431	-2.6927e-09	-1.55959
109214673	chr1:109214673:G:A	7.99111e-72	25.8823	-1.05	3.82769e-06	-2.56902	-2.23186	5.75224e-06	-2.55099	-2.23181
109215462	chr1:109215462:G:A	1.87544e-83	-2.6927e-09	-1.94561	5.39481e-05	-2.6927e-09	-2.15512	7.97448e-05	-2.6927e-09	-2.15356
109215529	chr1:109215529:C:T	1.83874e-83	-2.6927e-09	-1.96537	5.43889e-05	-2.6927e-09	-2.14698	8.02071e-05	-2.6927e-09	-2.14778
109215946	chr1:109215946:C:T	2.9226e-83	-1.50198	-4.05126e-09	3.45568e-05	-2.60054	-4.05126e-09	5.06473e-05	-2.6075	-4.05126e-09
109216261	chr1:109216261:A:G	3.09146e-83	-2.6927e-09	-1.44581	7.8381e-05	-2.6927e-09	-1.78156	0.000116573	-2.6927e-09	-1.77387
109217010	chr1:109217010:C:T	3.09165e-83	-2.6927e-09	-1.44575	7.8368e-05	-2.6927e-09	-1.78173	0.000116554	-2.6927e-09	-1.77404
109217376	chr1:109217376:A:G	5.03429e-83	0.82221	-1.78039	5.43502e-06	-2.21711	-2.23316	7.84254e-06	-2.23892	-2.2339
109217933	chr1:109217933:T:C	5.41403e-72	25.5267	-1.08374	3.72049e-06	-2.59497	-2.23431	5.58291e-06	-2.57841	-2.23427
109218299	chr1:109218299:G:A	2.18598e-83	-2.6927e-09	-1.79239	6.2641e-05	-2.6927e-09	-2.00572	9.2037e-05	-2.6927e-09	-2.0102
109218618	chr1:109218618:T:C	1.61988e-83	-2.6927e-09	-2.0921	4.99549e-05	-2.6927e-09	-2.23202	7.37748e-05	-2.6927e-09	-2.23137
109218633	chr1:109218633:A:G	1.49157e-83	-2.6927e-09	-2.17462	4.96768e-05	-2.6927e-09	-2.2376	7.32909e-05	-2.6927e-09	-2.23795
109219530	chr1:109219530:T:G	2.21911e-83	-2.6927e-09	-1.77735	5.11261e-05	-2.6927e-09	-2.20885	7.55746e-05	-2.6927e-09	-2.20727
109219605	chr1:109219605:C:T	1.66772e-83	-2.6927e-09	-2.063	5.51811e-05	-2.6927e-09	-2.13252	8.32404e-05	-2.6927e-09	-2.11066
109219606	chr1:109219606:G:A	7.07541e-82	3.83264	-2.14788	2.86432e-06	-2.85278	-2.23803	4.21517e-06	-2.85507	-2.23863
109219711	chr1:109219711:C:T	3.15383e-84	-2.83318	-0.895241	6.004e-06	-2.42159	-1.92913	8.76097e-06	-2.41432	-1.94776
109220029	chr1:109220029:TG:T	2.01595e-83	-1.87336	-4.05126e-09	0.000100219	-1.53578	-4.05126e-09	0.000189623	-1.28735	-4.05126e-09
109220921	chr1:109220921:GAGAT:G	2.07553e-83	-2.6927e-09	-1.84424	5.04272e-05	-2.6927e-09	-2.22261	7.45129e-05	-2.6927e-09	-2.22142
109221146	chr1:109221146:C:T	2.54134e-84	-1.95451	-1.98983	3.83469e-06	-2.5732	-2.22585	5.75514e-06	-2.55582	-2.22647
109221201	chr1:109221201:C:T	1.1386e-83	-2.44465	-4.05126e-09	2.76281e-05	-2.82431	-4.05126e-09	4.08142e-05	-2.82336	-4.05126e-09
109221636	chr1:109221636:T:A	2.51318e-81	5.16727	-2.215	3.14598e-06	-2.7955	-2.20151	4.68999e-06	-2.7819	-2.20506
109222389	chr1:109222389:G:A	1.39718e-84	-2.83303	-1.70955	7.30784e-06	-2.67453	-1.47966	1.14822e-05	-2.6129	-1.4787
109222740	chr1:109222740:T:A	6.56721e-83	0.972956	-1.66532	6.25716e-06	-2.15119	-2.15823	9.00587e-06	-2.17396	-2.16055
109223027	chr1:109223027:C:G	2.76201e-83	-2.6927e-09	-1.55849	5.3347e-05	-2.6927e-09	-2.16632	7.8412e-05	-2.6927e-09	-2.17041
109223039	chr1:109223039:T:A	2.76839e-83	-2.6927e-09	-1.55619	5.33341e-05	-2.6927e-09	-2.16657	7.83927e-05	-2.6927e-09	-2.17066
109223173	chr1:109223173:A:G	5.00735e-83	0.850822	-1.81437	5.5504e-06	-2.19608	-2.23319	8.00568e-06	-2.21835	-2.23389
109224065	chr1:109224065:A:T	2.59375e-83	-2.6927e-09	-1.62135	7.24346e-05	-2.6927e-09	-1.86046	0.000108597	-2.6927e-09	-1.84474
109225061	chr1:109225061:C:T	2.06546e-83	-2.6927e-09	-1.8491	6.27025e-05	-2.6927e-09	-2.00474	9.28762e-05	-2.6927e-09	-2.00112
109225539	chr1:109225539:T:C	3.01903e-81	5.20073	-2.06508	3.22785e-06	-2.7665	-2.20482	4.86204e-06	-2.75028	-2.20065
109226443	chr1:109226443:C:T	4.41184e-81	5.75219	-2.23718	3.05567e-06	-2.78723	-2.23891	4.56195e-06	-2.77562	-2.23902
109227114	chr1:109227114:C:T	5.44088e-82	-2.6927e-09	1.42207	0.00034944	-2.6927e-09	-0.286811	0.000521856	-2.6927e-09	-0.274996
109227415	chr1:109227415:A:G	1.93317e-83	-2.6927e-09	-1.91529	5.11574e-05	-2.6927e-09	-2.20824	7.64285e-05	-2.6927e-09	-2.19603
109227949	chr1:109227949:G:GGT	1.8153e-83	-2.6927e-09	-1.9782	5.24577e-05	-2.6927e-09	-2.18314	7.8689e-05	-2.6927e-09	-2.16689
109227973	chr1:109227973:C:T	7.61066e-84	-2.84749	-4.05126e-09	3.74108e-05	-2.52118	-4.05126e-09	5.63092e-05	-2.50153	-4.05126e-09
109228279	chr1:109228279:G:A	1.40531e-83	-2.6927e-09	-2.23419	4.9691e-05	-2.6927e-09	-2.23732	7.32756e-05	-2.6927e-09	-2.23816
109228441	chr1:109228441:T:C	6.06293e-82	3.62386	-2.09354	2.91303e-06	-2.84928	-2.22467	4.30962e-06	-2.84895	-2.22259
109229079	chr1:109229079:A:C	1.88015e-82	1.11386	-0.75438	4.2661e-06	-2.54683	-2.14561	6.11541e-06	-2.56554	-2.15603
109229572	chr1:109229572:G:A	1.40553e-83	-2.6927e-09	-2.23404	4.96861e-05	-2.6927e-09	-2.23742	7.32705e-05	-2.6927e-09	-2.23823
109229603	chr1:109229603:C:T	7.54944e-84	-2.85556	-4.05126e-09	4.20254e-05	-2.40487	-4.05126e-09	6.35807e-05	-2.38008	-4.05126e-09
109229675	chr1:109229675:A:T	2.07439e-83	-2.6927e-09	-1.84478	5.75497e-05	-2.6927e-09	-2.09049	8.50736e-05	-2.6927e-09	-2.08887
109230296	chr1:109230296:C:A	3.77446e-82	3.05432	-1.99793	2.85755e-06	-2.85511	-2.23807	4.21958e-06	-2.85517	-2.23748
109230335	chr1:109230335:T:C	2.48671e-83	-2.6927e-09	-1.66349	8.72532e-05	-2.6927e-09	-1.67433	0.000129914	-2.6927e-09	-1.66551
109231087	chr1:109231087:T:A	1.09545e-84	-2.85535	-1.93052	3.45056e-06	-2.83182	-2.07279	5.07273e-06	-2.83861	-2.0699
109231088	chr1:109231088:T:A	1.43469e-83	-2.6927e-09	-2.2135	5.48073e-05	-2.6927e-09	-2.13932	8.1611e-05	-2.6927e-09	-2.13042
109231375	chr1:109231375:T:C	1.74299e-83	-2.6927e-09	-2.01885	5.23101e-05	-2.6927e-09	-2.18595	7.72649e-05	-2.6927e-09	-2.18515
109231404	chr1:109231404:G:A	2.73796e-84	-2.10398	-1.76584	3.42649e-06	-2.85589	-2.05571	5.1281e-06	-2.84381	-2.05384
109231537	chr1:109231537:G:C	1.74724e-83	-2.6927e-09	-2.01642	0.000137772	-2.6927e-09	-1.21755	0.000202091	-2.6927e-09	-1.22367
109231999	chr1:109231999:C:A	8.99191e-84	-2.18063	-0.500082	5.19503e-06	-2.84231	-1.65313	7.60727e-06	-2.85586	-1.64742
109232272	chr1:109232272:T:C	1.78022e-83	-2.6927e-09	-1.99772	5.63503e-05	-2.6927e-09	-2.11155	8.30509e-05	-2.6927e-09	-2.11293
109232280	chr1:109232280:G:A	1.3409e-83	-2.28111	-4.05126e-09	2.69321e-05	-2.84982	-4.05126e-09	3.96418e-05	-2.8525	-4.05126e-09
109232938	chr1:109232938:G:T	1.18019e-83	-2.40878	-4.05126e-09	0.000162407	-1.05304	-4.05126e-09	0.000253558	-0.996798	-4.05126e-09
109232961	chr1:109232961:A:T	1.42304e-83	-2.6927e-09	-2.22166	6.55004e-05	-2.6927e-09	-1.96109	9.72292e-05	-2.6927e-09	-1.95532
109233026	chr1:109233026:C:T	1.45073e-83	-2.6927e-09	-2.20238	5.05822e-05	-2.6927e-09	-2.21954	7.49157e-05	-2.6927e-09	-2.21602
109233252	chr1:109233252:C:T	1.82259e-83	-2.6927e-09	-1.97419	0.000114198	-2.6927e-09	-1.40521	0.000168678	-2.6927e-09	-1.4044
109233548	chr1:109233548:C:T	7.90624e-83	1.10996	-1.61676	4.04253e-06	-2.53396	-2.21231	5.88488e-06	-2.5537	-2.2063
109233596	chr1:109233596:T:C	1.40543e-83	-2.6927e-09	-2.23411	4.96875e-05	-2.6927e-09	-2.23739	7.32719e-05	-2.6927e-09	-2.23821
109233844	chr1:109233844:C:T	1.25722e-81	4.44402	-2.1844	3.33211e-06	-2.84161	-2.09793	4.93217e-06	-2.83664	-2.09996
109233866	chr1:109233866:T:G	3.04537e-83	-2.6927e-09	-1.46083	5.57645e-05	-2.6927e-09	-2.122	8.27858e-05	-2.6927e-09	-2.11613
109234732	chr1:109234732:G:T	1.61359e-83	-2.6927e-09	-2.09599	5.30782e-05	-2.6927e-09	-2.17138	7.82559e-05	-2.6927e-09	-2.1724
109235117	chr1:109235117:C:T	1.40472e-83	-2.6927e-09	-2.23461	8.76676e-05	-2.6927e-09	-1.66959	0.000128087	-2.6927e-09	-1.67968
109235142	chr1:109235142:G:A	1.20908e-83	-2.38459	-4.05126e-09	2.88163e-05	-2.7822	-4.05126e-09	4.22065e-05	-2.78981	-4.05126e-09
109235615	chr1:109235615:C:T	1.74634e-77	13.6981	-1.89954	5.44808e-06	-2.39804	-2.04984	7.92282e-06	-2.4169	-2.04574
109235769	chr1:109235769:T:C	1.40444e-83	-2.6927e-09	-2.23482	0.000103104	-2.6927e-09	-1.50741	0.000150422	-2.6927e-09	-1.51894
109235953	chr1:109235953:G:A	1.42818e-83	-2.6927e-09	-2.21805	7.0935e-05	-2.6927e-09	-1.88138	0.000106191	-2.6927e-09	-1.86715
109235955	chr1:109235955:T:C	5.50721e-82	3.62597	-2.19177	2.93873e-06	-2.85109	-2.21408	4.34796e-06	-2.85082	-2.21186
109236451	chr1:109236451:G:A	1.56347e-83	-2.12754	-4.05126e-09	0.00012525	-1.31283	-4.05126e-09	0.000177073	-1.35583	-4.05126e-09
109236908	chr1:109236908:C:T	2.85761e-83	-1.52447	-4.05126e-09	3.53282e-05	-2.57846	-4.05126e-09	5.12568e-05	-2.59554	-4.05126e-09
109236934	chr1:109236934:T:A	2.65283e-83	-2.6927e-09	-1.59883	8.76718e-05	-2.6927e-09	-1.66954	0.000130394	-2.6927e-09	-1.66182
109237025	chr1:109237025:G:A	1.45073e-83	-2.6927e-09	-2.20238	5.05822e-05	-2.6927e-09	-2.21954	7.49157e-05	-2.6927e-09	-2.21602
109237312	chr1:109237312:G:A	2.07439e-83	-2.6927e-09	-1.84478	5.75497e-05	-2.6927e-09	-2.09049	8.50736e-05	-2.6927e-09	-2.08887
109237381	chr1:109237381:T:C	1.65445e-83	-2.6927e-09	-2.07098	5.41518e-05	-2.6927e-09	-2.15135	7.98232e-05	-2.6927e-09	-2.15257
109237680	chr1:109237680:CT:C	1.72945e-83	-2.6927e-09	-2.02665	5.33224e-05	-2.6927e-09	-2.16679	8.01317e-05	-2.6927e-09	-2.14872
109238563	chr1:109238563:A:G	1.67573e-83	-2.6927e-09	-2.0582	0.000110521	-2.6927e-09	-1.43793	0.000163285	-2.6927e-09	-1.43689
109238682	chr1:109238682:A:T	3.1946e-82	-2.6927e-09	0.889596	0.000395888	-2.6927e-09	-0.162011	0.000594321	-2.6927e-09	-0.144969
109239287	chr1:109239287:G:A	1.34997e-82	1.79303	-1.76482	5.61301e-06	-2.31608	-2.10197	8.05505e-06	-2.34164	-2.10445
109239381	chr1:109239381:A:G	1.93469e-82	1.34402	-0.955945	4.80682e-06	-2.46449	-2.10862	6.86281e-06	-2.48617	-2.1201
109239415	chr1:109239415:A:G	1.37345e-82	1.44458	-1.39912	4.50667e-06	-2.42885	-2.20873	6.46729e-06	-2.45155	-2.21408
109239599	chr1:109239599:A:C	1.57489e-83	-2.6927e-09	-2.12027	4.98525e-05	-2.6927e-09	-2.23407	7.35869e-05	-2.6927e-09	-2.23392
109239664	chr1:109239664:G:A	1.40803e-83	-2.6927e-09	-2.23226	4.96477e-05	-2.6927e-09	-2.23819	7.32334e-05	-2.6927e-09	-2.23874
109239703	chr1:109239703:T:C	2.07439e-83	-2.6927e-09	-1.84478	5.75497e-05	-2.6927e-09	-2.09049	8.50736e-05	-2.6927e-09	-2.08887
109239875	chr1:109239875:T:A	2.2123e-83	-2.6927e-09	-1.78042	6.56677e-05	-2.6927e-09	-1.95853	9.66999e-05	-2.6927e-09	-1.96078
109239909	chr1:109239909:G:A	2.07439e-83	-2.6927e-09	-1.84478	5.75497e-05	-2.6927e-09	-2.09049	8.50736e-05	-2.6927e-09	-2.08887
109240007	chr1:109240007:C:T	8.04766e-84	-1.29427	-1.49739	1.03097e-05	-2.20363	-1.60642	1.43742e-05	-2.25538	-1.61157
109240639	chr1:109240639:T:C	1.0918e-81	4.10706	-1.98851	3.23551e-06	-2.80115	-2.1678	4.92574e-06	-2.77221	-2.16571
109240933	chr1:109240933:A:G	1.91173e-82	1.46103	-1.08488	4.22218e-06	-2.74539	-1.9574	6.12926e-06	-2.74536	-1.97395
109240948	chr1:109240948:T:A	1.93014e-83	-0.327059	-1.5898	3.90085e-06	-2.56185	-2.2201	5.68052e-06	-2.571	-2.22435
109241235	chr1:109241235:T:C	1.48138e-83	-2.6927e-09	-2.18148	0.000101298	-2.6927e-09	-1.52508	0.00014824	-2.6927e-09	-1.53356
109241238	chr1:109241238:G:A	6.35142e-74	19.7904	0.207099	5.16299e-06	-2.55102	-1.95061	7.69034e-06	-2.5442	-1.94823
109241399	chr1:109241399:A:G	2.31198e-83	-2.6927e-09	-1.73635	5.73813e-05	-2.6927e-09	-2.09342	8.51256e-05	-2.6927e-09	-2.08826
109241404	chr1:109241404:T:C	3.60305e-74	19.7825	-0.351934	3.96433e-06	-2.53413	-2.23168	5.88253e-06	-2.52687	-2.23353
109241460	chr1:109241460:G:A	9.79639e-72	25.2929	-0.256853	3.88351e-06	-2.73826	-2.04814	5.77482e-06	-2.72691	-2.05198
109241465	chr1:109241465:T:C	7.60701e-84	-2.84797	-4.05126e-09	4.12178e-05	-2.42427	-4.05126e-09	6.19546e-05	-2.40599	-4.05126e-09
109241672	chr1:109241672:C:T	1.64202e-83	-2.6927e-09	-2.07852	5.0625e-05	-2.6927e-09	-2.2187	7.43706e-05	-2.6927e-09	-2.22333
109241757	chr1:109241757:C:T	7.51701e-83	-2.6927e-09	-0.557283	9.0288e-05	-2.6927e-09	-1.64014	0.000134859	-2.6927e-09	-1.62816
109241802	chr1:109241802:CCTT:C	1.41059e-83	-2.6927e-09	-2.23044	5.76279e-05	-2.6927e-09	-2.08914	8.4519e-05	-2.6927e-09	-2.09541
109241841	chr1:109241841:A:T	1.4619e-74	19.44	-0.911481	4.10018e-06	-2.53395	-2.19817	6.0952e-06	-2.52689	-2.198
109242316	chr1:109242316:T:C	4.52571e-74	19.256	0.402565	5.41122e-06	-2.58399	-1.87068	8.06739e-06	-2.57631	-1.86825
109242342	chr1:109242342:T:C	9.98362e-84	-2.57609	-4.05126e-09	2.75505e-05	-2.82712	-4.05126e-09	4.07106e-05	-2.8259	-4.05126e-09
109242532	chr1:109242532:G:A	1.42602e-83	-2.6927e-09	-2.21956	4.96093e-05	-2.6927e-09	-2.23896	7.32154e-05	-2.6927e-09	-2.23898
109242960	chr1:109242960:G:A	1.42231e-83	-2.6927e-09	-2.22217	6.37242e-05	-2.6927e-09	-1.98858	9.45678e-05	-2.6927e-09	-1.98307
109243189	chr1:109243189:C:T	1.92032e-84	-1.99451	-2.23004	6.01711e-06	-2.20686	-2.14168	9.52602e-06	-2.13428	-2.14409
109244035	chr1:109244035:G:A	1.40197e-83	-2.6927e-09	-2.23657	5.02319e-05	-2.6927e-09	-2.22649	7.41362e-05	-2.6927e-09	-2.22648
109244290	chr1:109244290:G:A	1.67367e-83	-2.6927e-09	-2.05943	0.000125468	-2.6927e-09	-1.31109	0.000187061	-2.6927e-09	-1.30095
109244871	chr1:109244871:C:A	7.4223e-82	3.94339	-2.21077	2.96373e-06	-2.81816	-2.23853	4.41014e-06	-2.81039	-2.23809
109245278	chr1:109245278:G:T	4.58682e-83	-2.6927e-09	-1.05127	6.85553e-05	-2.6927e-09	-1.9155	0.00010223	-2.6927e-09	-1.90516
109245301	chr1:109245301:C:T	9.07328e-84	-2.6717	-4.05126e-09	2.76507e-05	-2.82349	-4.05126e-09	4.09691e-05	-2.81957	-4.05126e-09
109245441	chr1:109245441:C:T	2.11841e-83	-1.82379	-4.05126e-09	0.000467409	0.00406204	-4.05126e-09	0.000598226	-0.13842	-4.05126e-09
109245831	chr1:109245831:A:T	3.28123e-76	16.7437	-2.01186	8.49504e-06	-1.99723	-2.00643	1.25757e-05	-1.99644	-2.00418
109245980	chr1:109245980:A:T	2.53595e-83	-2.6927e-09	-1.64388	5.02763e-05	-2.6927e-09	-2.22561	7.41429e-05	-2.6927e-09	-2.22639
109246091	chr1:109246091:G:A	7.06487e-82	3.87352	-2.19026	3.16531e-06	-2.83115	-2.15974	4.67861e-06	-2.82494	-2.16445
109246117	chr1:109246117:C:G	3.73885e-83	-2.6927e-09	-1.25567	8.7431e-05	-2.6927e-09	-1.67229	0.000130154	-2.6927e-09	-1.66367
109246215	chr1:109246215:C:T	1.22502e-83	-2.3715	-4.05126e-09	2.67703e-05	-2.85585	-4.05126e-09	3.95367e-05	-2.85516	-4.05126e-09
109246490	chr1:109246490:G:GGCCA	1.71144e-83	-2.6927e-09	-2.03711	5.00677e-05	-2.6927e-09	-2.22977	7.39588e-05	-2.6927e-09	-2.22888
109246725	chr1:109246725:T:A	3.0088e-82	2.97622	-2.14655	3.11882e-06	-2.8518	-2.15389	4.57739e-06	-2.85194	-2.15932
109247134	chr1:109247134:A:T	6.14868e-83	-2.6927e-09	-0.758215	6.17663e-05	-2.6927e-09	-2.01978	8.92441e-05	-2.6927e-09	-2.04101
109247173	chr1:109247173:C:T	2.64867e-75	17.9593	-1.13904	5.01537e-06	-2.49159	-2.03905	6.86846e-06	-2.55617	-2.04928
109247280	chr1:109247280:A:G	2.31727e-83	-2.6927e-09	-1.73406	5.71535e-05	-2.6927e-09	-2.0974	8.49047e-05	-2.6927e-09	-2.09086
109247664	chr1:109247664:C:T	4.59695e-82	3.36445	-2.11093	8.77645e-06	-1.79074	-2.18033	1.22823e-05	-1.84069	-2.18354
109248934	chr1:109248934:C:T	4.28102e-82	3.15763	-1.97531	1.23605e-05	-1.92192	-1.70671	1.73281e-05	-1.96875	-1.71131
109248985	chr1:109248985:T:C	1.39908e-83	-2.6927e-09	-2.23864	6.99929e-05	-2.6927e-09	-1.89475	0.000103973	-2.6927e-09	-1.88825
109249620	chr1:109249620:G:A	1.55659e-83	-2.6927e-09	-2.13195	9.01675e-05	-2.6927e-09	-1.64147	0.000132854	-2.6927e-09	-1.64313
109250351	chr1:109250351:G:A	1.43213e-83	-2.6927e-09	-2.21529	5.12492e-05	-2.6927e-09	-2.20644	7.56589e-05	-2.6927e-09	-2.20615
109250412	chr1:109250412:C:T	2.37986e-83	-1.70741	-4.05126e-09	0.000126208	-1.30521	-4.05126e-09	0.000178755	-1.34637	-4.05126e-09
109250506	chr1:109250506:C:T	2.17547e-83	-2.6927e-09	-1.79721	5.64421e-05	-2.6927e-09	-2.10993	8.34039e-05	-2.6927e-09	-2.10869
109251501	chr1:109251501:G:C	1.31747e-83	-2.29874	-4.05126e-09	2.67758e-05	-2.85564	-4.05126e-09	3.9547e-05	-2.8549	-4.05126e-09
109251699	chr1:109251699:G:A	1.61383e-83	-2.6927e-09	-2.09584	5.91787e-05	-2.6927e-09	-2.06258	8.76653e-05	-2.6927e-09	-2.05886
109251833	chr1:109251833:A:G	2.04063e-83	-2.6927e-09	-1.86119	0.00016833	-2.6927e-09	-1.01722	0.000253026	-2.6927e-09	-0.998895
109252404	chr1:109252404:T:C	1.94463e-82	2.60751	-2.2143	1.24202e-05	-1.64922	-1.9746	1.72644e-05	-1.70474	-1.979
109252611	chr1:109252611:T:C	1.97303e-83	-2.6927e-09	-1.89488	5.8465e-05	-2.6927e-09	-2.07471	8.64106e-05	-2.6927e-09	-2.07328
109252986	chr1:109252986:T:C	1.20471e-82	2.0444	-2.13003	2.02168e-05	-1.26544	-1.87119	2.78909e-05	-1.33053	-1.87356
109253352	chr1:109253352:C:T	1.91068e-83	-2.6927e-09	-1.927	0.000111392	-2.6927e-09	-1.43009	0.000164754	-2.6927e-09	-1.42793
109254243	chr1:109254243:G:A	8.35987e-84	-2.75359	-4.05126e-09	9.29118e-05	-1.61149	-4.05126e-09	0.000129442	-1.66916	-4.05126e-09
109255141	chr1:109255141:T:C	2.71581e-79	6.2303	1.40468	5.52266e-06	-2.23407	-2.20021	7.82421e-06	-2.27393	-2.20124
109255276	chr1:109255276:G:A	1.41687e-83	-2.6927e-09	-2.226	7.97775e-05	-2.6927e-09	-1.7639	0.000116942	-2.6927e-09	-1.77071
109255332	chr1:109255332:G:A	7.60663e-84	-2.84802	-4.05126e-09	5.68885e-05	-2.10205	-4.05126e-09	8.53271e-05	-2.0859	-4.05126e-09
109255571	chr1:109255571:C:T	3.51374e-83	-2.6927e-09	-1.31777	0.000366059	-2.6927e-09	-0.240347	0.000572153	-2.6927e-09	-0.182982
109255811	chr1:109255811:G:A	1.32543e-83	-2.29271	-4.05126e-09	2.73805e-05	-2.83331	-4.05126e-09	4.03006e-05	-2.83602	-4.05126e-09
109256099	chr1:109256099:G:A	9.411e-65	41.3379	-0.223903	2.3273e-05	-1.97521	-1.02063	3.46885e-05	-1.96635	-1.01963
109256292	chr1:109256292:G:A	1.4711e-81	4.6395	-2.22277	9.38903e-06	-1.67095	-2.23265	1.32031e-05	-1.721	-2.23094
109256373	chr1:109256373:A:G	2.22625e-82	0.528449	-4.05126e-09	8.89081e-05	-1.65554	-4.05126e-09	0.000126382	-1.69308	-4.05126e-09
109256772	chr1:109256772:T:G	1.55611e-83	-2.19589	0.0636291	8.06958e-06	-1.82728	-2.22776	1.28214e-05	-1.75074	-2.23053
109256953	chr1:109256953:C:T	2.3087e-83	-2.08004	0.342276	8.6921e-06	-1.92233	-2.0584	1.4034e-05	-1.8516	-2.0393
109257159	chr1:109257159:G:A	3.14858e-83	-2.03963	0.612133	9.20704e-06	-1.99177	-1.9314	1.49206e-05	-1.92322	-1.90642
109257464	chr1:109257464:A:C	8.14208e-84	-2.77999	-4.05126e-09	3.90426e-05	-2.47849	-4.05126e-09	5.91265e-05	-2.45271	-4.05126e-09
109257699	chr1:109257699:C:T	1.40583e-62	46.6323	-0.511847	4.35752e-06	-2.43914	-2.2321	6.70337e-06	-2.39775	-2.23203
109257709	chr1:109257709:C:T	2.55049e-83	-2.6927e-09	-1.63817	5.03536e-05	-2.6927e-09	-2.22407	7.48542e-05	-2.6927e-09	-2.21685
109257764	chr1:109257764:A:T	2.9751e-84	-2.24084	-1.54592	3.1248e-06	-2.78876	-2.21501	4.75867e-06	-2.76328	-2.20914
109257892	chr1:109257892:C:T	2.11726e-83	-2.0077	0.183373	6.46137e-06	-2.04151	-2.23579	1.01925e-05	-1.97352	-2.23721
109258005	chr1:109258005:A:T	3.67458e-83	-2.13792	0.864907	8.36285e-06	-1.85813	-2.16121	1.34396e-05	-1.78368	-2.1505
109258484	chr1:109258484:C:T	1.82521e-83	-2.6927e-09	-1.97276	5.50037e-05	-2.6927e-09	-2.13574	8.11124e-05	-2.6927e-09	-2.13655
109258499	chr1:109258499:C:T	1.63378e-82	-1.91746	2.13649	6.63537e-06	-2.039	-2.21173	1.05347e-05	-1.9715	-2.20621
109258723	chr1:109258723:C:T	3.62287e-80	5.62057	-4.05126e-09	3.31434e-05	-2.6423	-4.05126e-09	4.94132e-05	-2.63217	-4.05126e-09
109258921	chr1:109258921:A:G	1.10327e-83	-2.47617	-4.05126e-09	0.000121743	-1.34123	-4.05126e-09	0.000186639	-1.30321	-4.05126e-09
109259297	chr1:109259297:G:C	5.77768e-83	-2.6927e-09	-0.82045	4.9814e-05	-2.6927e-09	-2.23485	7.35143e-05	-2.6927e-09	-2.23491
109259306	chr1:109259306:T:C	2.58874e-82	-1.89341	2.57271	6.80177e-06	-2.05505	-2.1709	1.08193e-05	-1.98877	-2.16228
109259611	chr1:109259611:C:T	4.29529e-83	-2.14114	1.0242	1.16469e-05	-1.88507	-1.80304	1.90238e-05	-1.81288	-1.77382
109259773	chr1:109259773:G:A	2.07107e-83	-2.46447	0.618089	3.01733e-06	-2.81926	-2.21951	4.54969e-06	-2.80034	-2.21698
109259778	chr1:109259778:C:T	3.08505e-82	-1.88552	2.74023	6.88757e-06	-2.06648	-2.14694	1.0965e-05	-2.00077	-2.13691
109259846	chr1:109259846:T:C	5.43493e-83	-2.6927e-09	-0.881605	4.96812e-05	-2.6927e-09	-2.23752	7.33202e-05	-2.6927e-09	-2.23755
109260021	chr1:109260021:G:A	1.08692e-81	4.01718	-1.90312	8.9232e-06	-1.76589	-2.1886	1.25863e-05	-1.81499	-2.1848
109260448	chr1:109260448:T:C	2.58153e-83	-2.6927e-09	-1.62607	5.03297e-05	-2.6927e-09	-2.22455	7.48256e-05	-2.6927e-09	-2.21723
109260654	chr1:109260654:G:A	1.47777e-81	-2.6927e-09	2.42125	4.99808e-05	-2.6927e-09	-2.2315	7.36821e-05	-2.6927e-09	-2.23263
109261357	chr1:109261357:A:AAG	6.55205e-83	-2.6927e-09	-0.694674	5.0266e-05	-2.6927e-09	-2.22581	7.41804e-05	-2.6927e-09	-2.22589
109261579	chr1:109261579:T:C	6.4735e-83	-2.6927e-09	-0.706735	5.0225e-05	-2.6927e-09	-2.22663	7.41195e-05	-2.6927e-09	-2.22671
109261937	chr1:109261937:G:A	1.40606e-83	-2.6927e-09	-2.23366	9.34817e-05	-2.6927e-09	-1.60538	0.000138555	-2.6927e-09	-1.60112
109262024	chr1:109262024:G:A	2.98783e-66	36.0908	1.57321	1.29048e-05	-1.89154	-1.694	1.9547e-05	-1.87201	-1.68755
109262261	chr1:109262261:C:G	1.72385e-58	48.7948	6.73995	2.16281e-05	-2.26842	-0.800725	3.41021e-05	-2.22057	-0.782459
109262552	chr1:109262552:A:G	1.05567e-81	-2.6927e-09	2.0849	5.53299e-05	-2.6927e-09	-2.12983	8.27466e-05	-2.6927e-09	-2.11661
109263037	chr1:109263037:A:G	1.1692e-81	-2.6927e-09	2.18704	5.629e-05	-2.6927e-09	-2.11263	8.42689e-05	-2.6927e-09	-2.09838
109263307	chr1:109263307:A:G	1.09872e-81	-2.6927e-09	2.12487	5.57478e-05	-2.6927e-09	-2.1223	8.34111e-05	-2.6927e-09	-2.10861
109263691	chr1:109263691:T:C	5.26545e-82	-1.72553	3.11483	7.97273e-06	-2.21704	-1.85008	1.27593e-05	-2.15822	-1.8279
109263820	chr1:109263820:C:A	2.47885e-66	38.8528	-1.37554	2.04108e-05	-1.88491	-1.24216	3.02792e-05	-1.87858	-1.24335
109264378	chr1:109264378:C:T	2.17414e-82	-2.6927e-09	0.504766	5.79306e-05	-2.6927e-09	-2.0839	8.71673e-05	-2.6927e-09	-2.06456
109264477	chr1:109264477:G:A	1.15403e-66	34.6655	2.04721	1.23464e-05	-2.11539	-1.51439	1.86412e-05	-2.09992	-1.50709
109264564	chr1:109264564:C:T	4.2132e-83	-2.6927e-09	-1.13623	7.69508e-05	-2.6927e-09	-1.79998	0.000114389	-2.6927e-09	-1.79278
109264661	chr1:109264661:A:T	8.71419e-53	58.1033	10.5647	3.47246e-06	-2.84915	-2.04913	5.13653e-06	-2.84101	-2.055
109264949	chr1:109264949:C:T	2.48222e-83	-2.6927e-09	-1.6653	5.22046e-05	-2.6927e-09	-2.18797	7.69077e-05	-2.6927e-09	-2.18978
109265495	chr1:109265495:C:T	3.83352e-84	-2.23281	-1.30045	1.89547e-05	-1.84554	-1.35555	2.98645e-05	-1.77103	-1.36469
109265707	chr1:109265707:G:A	1.52496e-82	0.150102	-4.05126e-09	7.51426e-05	-1.82375	-4.05126e-09	0.000107464	-1.85523	-4.05126e-09
109266007	chr1:109266007:C:T	3.40268e-82	-2.6927e-09	0.952695	0.000380288	-2.6927e-09	-0.202214	0.000585667	-2.6927e-09	-0.159637
109266488	chr1:109266488:G:A	5.04087e-81	3.7786	-0.130304	6.20167e-06	-2.47484	-1.84348	8.64343e-06	-2.53773	-1.83786
109266583	chr1:109266583:TTG:T	2.4918e-83	-2.6927e-09	-1.66145	5.06579e-05	-2.6927e-09	-2.21805	7.53855e-05	-2.6927e-09	-2.20977
109266864	chr1:109266864:C:T	1.75271e-83	-2.6927e-09	-2.01329	0.00010964	-2.6927e-09	-1.44594	0.000162793	-2.6927e-09	-1.43991
109267561	chr1:109267561:C:T	1.15122e-81	2.13557	0.0359762	0.000184673	-2.14511	1.22055	0.000266449	-2.18038	1.23317
109267578	chr1:109267578:G:A	3.97113e-74	19.5279	-4.05126e-09	4.11302e-05	-2.4264	-4.05126e-09	6.19965e-05	-2.40531	-4.05126e-09
109267922	chr1:109267922:C:A	9.20842e-82	1.9151	0.0331502	1.13181e-05	-1.6479	-2.06884	1.60196e-05	-1.69043	-2.06814
109268113	chr1:109268113:G:A	1.40297e-83	-2.6927e-09	-2.23586	9.89164e-05	-2.6927e-09	-1.54887	0.000146652	-2.6927e-09	-1.54433
109268210	chr1:109268210:C:T	5.24488e-83	-2.6927e-09	-0.9172	5.02328e-05	-2.6927e-09	-2.22647	7.45901e-05	-2.6927e-09	-2.22038
109268256	chr1:109268256:T:G	1.47206e-83	-2.6927e-09	-2.18779	5.55621e-05	-2.6927e-09	-2.12564	8.19534e-05	-2.6927e-09	-2.12624
109268359	chr1:109268359:G:A	2.34627e-83	0.327388	-2.04901	4.64022e-06	-2.42447	-2.18391	6.57937e-06	-2.46588	-2.18257
109269514	chr1:109269514:C:T	3.67299e-83	-2.6927e-09	-1.27345	7.0207e-05	-2.6927e-09	-1.89169	0.000104292	-2.6927e-09	-1.8852
109269984	chr1:109269984:A:G	1.59385e-83	-2.6927e-09	-2.1083	6.3434e-05	-2.6927e-09	-1.99314	9.35335e-05	-2.6927e-09	-1.99407
109270090	chr1:109270090:C:G	1.07133e-82	-2.6927e-09	-0.202964	0.000151275	-2.6927e-09	-1.12404	0.000231017	-2.6927e-09	-1.0899
109270169	chr1:109270169:C:T	1.50493e-81	-2.6927e-09	2.43946	0.000127496	-2.6927e-09	-1.29505	0.00019034	-2.6927e-09	-1.28358
109270398	chr1:109270398:G:A	4.47999e-64	35.2001	7.47416	7.42588e-06	-2.2073	-1.93087	1.11544e-05	-2.19444	-1.92611
109270421	chr1:109270421:C:T	4.15908e-83	-2.6927e-09	-1.14916	0.000482983	-2.6927e-09	0.0368383	0.000760949	-2.6927e-09	0.102178
109270614	chr1:109270614:TTCCCAGTCTTGGGG:T	5.76266e-67	34.0831	1.93518	6.17111e-06	-2.24704	-2.07622	9.22018e-06	-2.2361	-2.07489
109270695	chr1:109270695:C:T	1.82957e-83	-2.6927e-09	-1.97037	0.000122864	-2.6927e-09	-1.33207	0.000179354	-2.6927e-09	-1.34303
109271097	chr1:109271097:C:T	1.71755e-74	16.3193	2.37039	2.92032e-06	-2.85408	-2.21737	4.32007e-06	-2.85085	-2.21826
109272099	chr1:109272099:G:A	2.82099e-84	-2.25957	-1.58038	1.16954e-05	-1.46302	-2.22094	1.89734e-05	-1.37165	-2.2177
109272511	chr1:109272511:G:A	2.66418e-72	13.04	10.6939	2.38172e-05	-0.788862	-2.18387	3.99549e-05	-0.662194	-2.18244
109272589	chr1:109272589:C:A	3.10831e-71	13.696	12.4947	1.94346e-05	-0.953383	-2.22271	3.23983e-05	-0.832141	-2.22214
109272592	chr1:109272592:T:TG	3.28489e-71	13.7512	12.4947	1.91067e-05	-0.970398	-2.22271	3.18331e-05	-0.849739	-2.22214
109272630	chr1:109272630:A:G	1.6191e-28	99.3346	25.215	6.42515e-06	-2.05637	-2.22656	1.01083e-05	-1.99297	-2.22606
109272746	chr1:109272746:T:C	3.85087e-71	13.4006	13.0042	2.12201e-05	-0.854249	-2.23394	3.54724e-05	-0.72997	-2.23366
109273124	chr1:109273124:A:G	2.5906e-71	13.3829	12.6255	2.1831e-05	-0.964711	-2.0951	3.63529e-05	-0.841947	-2.09717
109273933	chr1:109273933:C:G	1.42586e-83	-2.6927e-09	-2.21968	7.50674e-05	-2.6927e-09	-1.82476	0.000111558	-2.6927e-09	-1.81785
109274623	chr1:109274623:C:T	9.83358e-41	93.8334	2.58649	5.13463e-06	-2.31122	-2.19592	8.04932e-06	-2.25201	-2.19479
109274968	chr1:109274968:G:T	1	147.856	40.6837	2.8715e-06	-2.85533	-2.23298	4.24264e-06	-2.85454	-2.23266
109275011	chr1:109275011:A:G	5.14954e-83	-2.6927e-09	-0.935545	7.58115e-05	-2.6927e-09	-1.81489	0.000113701	-2.6927e-09	-1.79881
109275216	chr1:109275216:T:C	9.63519e-13	135.858	25.0141	2.95075e-06	-2.84985	-2.21123	4.35229e-06	-2.8515	-2.21018
109275325	chr1:109275325:C:T	8.76432e-84	-2.70635	-4.05126e-09	9.77096e-05	-1.56114	-4.05126e-09	0.000154833	-1.49004	-4.05126e-09
109275506	chr1:109275506:C:T	2.59611e-78	9.89249	-4.05126e-09	0.000454638	-0.0236408	-4.05126e-09	0.000788327	0.137525	-4.05126e-09
109275600	chr1:109275600:CTTGAT:C	8.20738e-83	-0.469419	-4.05126e-09	2.72616e-05	-2.83766	-4.05126e-09	4.04701e-05	-2.83183	-4.05126e-09
109275641	chr1:109275641:G:A	1.91126e-83	-2.6927e-09	-1.92669	6.19653e-05	-2.6927e-09	-2.01657	9.18356e-05	-2.6927e-09	-2.01239
109275648	chr1:109275648:C:T	8.92466e-84	-2.21324	-0.474981	1.24961e-05	-1.39089	-2.22684	2.03219e-05	-1.29266	-2.22802
109275684	chr1:109275684:G:T	3.02676e-11	139.086	25.2334	3.07285e-06	-2.82975	-2.19078	4.52728e-06	-2.83401	-2.18825
109275908	chr1:109275908:C:T	8.73734e-11	140.135	25.2445	3.10491e-06	-2.8431	-2.16706	4.58186e-06	-2.84603	-2.16426
109276011	chr1:109276011:C:T	1.89105e-83	-2.6927e-09	-1.93732	0.000287549	-2.6927e-09	-0.481749	0.000428719	-2.6927e-09	-0.471587
109276770	chr1:109276770:C:T	8.27599e-84	-2.76368	-4.05126e-09	4.49747e-05	-2.33704	-4.05126e-09	6.86069e-05	-2.304	-4.05126e-09
109276993	chr1:109276993:C:T	6.98006e-57	48.7375	10.4983	6.16962e-06	-2.71785	-1.60566	9.3066e-06	-2.69531	-1.60635
109276994	chr1:109276994:A:G	2.00232e-83	-2.6927e-09	-1.88014	5.9465e-05	-2.6927e-09	-2.05775	8.80938e-05	-2.6927e-09	-2.05399
109277061	chr1:109277061:G:C	4.23789e-82	1.1722	-4.05126e-09	0.000105803	-1.48156	-4.05126e-09	0.000150858	-1.51605	-4.05126e-09
109277144	chr1:109277144:T:C	3.05921e-84	-2.30756	-1.45132	1.43977e-05	-1.2482	-2.22788	2.35551e-05	-1.14761	-2.22543
109277176	chr1:109277176:AAAG:A	3.57763e-81	-2.6927e-09	3.30542	4.96422e-05	-2.6927e-09	-2.2383	7.32562e-05	-2.6927e-09	-2.23842
109277488	chr1:109277488:C:T	5.8189e-80	8.32785	-2.23344	4.59354e-05	-0.329833	-1.98607	7.71168e-05	-0.199991	-1.98708
109277968	chr1:109277968:T:C	1.40409e-83	-2.6927e-09	-2.23506	5.98865e-05	-2.6927e-09	-2.05069	8.7913e-05	-2.6927e-09	-2.05604
109278262	chr1:109278262:A:G	2.81898e-63	43.6026	0.911033	3.048e-06	-2.84841	-2.18025	4.52766e-06	-2.84243	-2.17975
109278297	chr1:109278297:T:G	5.12824e-80	7.52795	-1.55988	3.37519e-05	-0.559836	-2.06427	5.53918e-05	-0.440161	-2.0778
109278685	chr1:109278685:G:T	3.8181e-25	128.777	3.53852	3.00525e-06	-2.85589	-2.18689	4.43262e-06	-2.85574	-2.18766
109278880	chr1:109278880:C:G	1.08478e-82	-2.6927e-09	-0.190488	0.000113077	-2.6927e-09	-1.41508	0.000169992	-2.6927e-09	-1.39664
109278889	chr1:109278889:T:G	3.02708e-27	123.874	3.60406	3.08064e-06	-2.85589	-2.16212	4.54252e-06	-2.85578	-2.16312
109278966	chr1:109278966:G:A	1.7006e-80	6.45455	-1.59027	3.4125e-06	-2.74425	-2.17145	4.95959e-06	-2.75842	-2.17265
109279521	chr1:109279521:G:A	5.63539e-25	128.98	3.72445	3.05457e-06	-2.85582	-2.17068	4.50612e-06	-2.85529	-2.17167
109279887	chr1:109279887:T:C	2.04371e-82	-1.85756	2.30046	1.02111e-05	-1.78124	-2.03843	1.65031e-05	-1.70079	-2.02805
109280026	chr1:109280026:TG:T	2.13484e-82	-2.6927e-09	0.486525	5.78977e-05	-2.6927e-09	-2.08447	8.71022e-05	-2.6927e-09	-2.06531
109280047	chr1:109280047:T:G	1.53976e-83	-2.6927e-09	-2.14282	8.59851e-05	-2.6927e-09	-1.68897	0.000127185	-2.6927e-09	-1.68675
109280128	chr1:109280128:A:G	3.06734e-83	-2.6927e-09	-1.45364	6.13221e-05	-2.6927e-09	-2.027	9.18228e-05	-2.6927e-09	-2.01253
109280598	chr1:109280598:A:G	1.41663e-83	-2.6927e-09	-2.22617	5.5412e-05	-2.6927e-09	-2.12835	8.17668e-05	-2.6927e-09	-2.12852
109280644	chr1:109280644:C:T	5.12357e-83	-2.6927e-09	-0.940602	4.984e-05	-2.6927e-09	-2.23432	7.33412e-05	-2.6927e-09	-2.23727
109280915	chr1:109280915:G:A	9.95647e-84	-2.57881	-4.05126e-09	2.69073e-05	-2.85075	-4.05126e-09	3.98069e-05	-2.84835	-4.05126e-09
109281340	chr1:109281340:T:C	1.02575e-79	6.66131	-4.05126e-09	2.68025e-05	-2.85465	-4.05126e-09	3.96306e-05	-2.85279	-4.05126e-09
109281448	chr1:109281448:C:G	3.68498e-83	-2.6927e-09	-1.27019	6.47493e-05	-2.6927e-09	-1.97262	9.52907e-05	-2.6927e-09	-1.97546
109281524	chr1:109281524:A:G	2.72893e-83	-2.6927e-09	-1.57054	6.58705e-05	-2.6927e-09	-1.95545	9.73012e-05	-2.6927e-09	-1.95458
109281739	chr1:109281739:A:C	3.34311e-82	-2.6927e-09	0.935034	5.01742e-05	-2.6927e-09	-2.22764	7.39611e-05	-2.6927e-09	-2.22885
109282257	chr1:109282257:G:A	2.29999e-82	-2.6927e-09	0.561037	5.22954e-05	-2.6927e-09	-2.18623	7.69777e-05	-2.6927e-09	-2.18887
109282292	chr1:109282292:A:G	1.4949e-82	-2.6927e-09	0.130192	0.000172946	-2.6927e-09	-0.99016	0.000264079	-2.6927e-09	-0.956138
109282738	chr1:109282738:T:C	2.14437e-83	-2.6927e-09	-1.81161	5.44586e-05	-2.6927e-09	-2.1457	8.05819e-05	-2.6927e-09	-2.14311
109282936	chr1:109282936:C:A	7.004e-77	10.0955	3.09207	1.13252e-05	-1.68274	-2.03337	1.74376e-05	-1.64264	-2.03112
109282969	chr1:109282969:C:T	2.15016e-84	-2.41901	-1.69248	5.29433e-06	-2.64095	-1.83556	7.82645e-06	-2.63199	-1.84289
109283218	chr1:109283218:G:A	6.42463e-83	-2.6927e-09	-0.714313	5.29081e-05	-2.6927e-09	-2.17459	7.92796e-05	-2.6927e-09	-2.15941
109283514	chr1:109283514:C:T	6.83783e-73	23.2023	-0.82844	3.83005e-06	-2.76224	-2.03803	5.73168e-06	-2.74848	-2.0379
109283536	chr1:109283536:G:C	5.11173e-83	-2.6927e-09	-0.942914	4.96745e-05	-2.6927e-09	-2.23765	7.35236e-05	-2.6927e-09	-2.23478
109284138	chr1:109284138:T:TTCCTAACC	5.77442e-64	44.6882	-1.76012	6.74599e-06	-2.12745	-2.10674	1.0427e-05	-2.06601	-2.12198
109284335	chr1:109284335:TA:T	3.96008e-83	-2.6927e-09	-1.19819	5.73255e-05	-2.6927e-09	-2.0944	8.42521e-05	-2.6927e-09	-2.09857
109284432	chr1:109284432:T:C	7.20358e-83	-2.6927e-09	-0.599875	9.34654e-05	-2.6927e-09	-1.60555	0.000139999	-2.6927e-09	-1.59075
109284631	chr1:109284631:A:G	3.23459e-67	37.0727	-1.63185	3.95566e-06	-2.67835	-2.08965	6.05704e-06	-2.64843	-2.08273
109284723	chr1:109284723:T:A	9.05576e-84	-2.67364	-4.05126e-09	0.000226333	-0.721134	-4.05126e-09	0.000322432	-0.756496	-4.05126e-09
109285779	chr1:109285779:T:TGGAC	1.34353e-76	14.6814	-0.842479	3.69577e-06	-2.8495	-1.98646	5.44648e-06	-2.85156	-1.98586
109285891	chr1:109285891:A:T	5.45855e-84	-1.3135	-1.86635	7.67378e-06	-2.02457	-2.08076	1.15787e-05	-1.99973	-2.08349
109286074	chr1:109286074:C:T	1.44264e-83	-2.6927e-09	-2.20798	6.10329e-05	-2.6927e-09	-2.03173	9.0382e-05	-2.6927e-09	-2.02834
109286673	chr1:109286673:C:T	3.26541e-82	0.911517	-4.05126e-09	0.000156196	-1.09203	-4.05126e-09	0.000225834	-1.11259	-4.05126e-09
109286917	chr1:109286917:C:G	7.20358e-83	-2.6927e-09	-0.599875	9.34654e-05	-2.6927e-09	-1.60555	0.000139999	-2.6927e-09	-1.59075
109286968	chr1:109286968:T:C	5.28784e-79	9.43075	-1.12946	3.07743e-06	-2.79812	-2.22093	4.52495e-06	-2.80311	-2.21967
109287159	chr1:109287159:T:G	3.07364e-83	-2.6927e-09	-1.45159	5.73155e-05	-2.6927e-09	-2.09457	8.52197e-05	-2.6927e-09	-2.08716
109287340	chr1:109287340:T:C	1.48085e-83	-2.6927e-09	-2.18184	5.26432e-05	-2.6927e-09	-2.17961	7.75572e-05	-2.6927e-09	-2.18137
109287529	chr1:109287529:T:TCCGC	3.54479e-83	-2.6927e-09	-1.30897	6.20292e-05	-2.6927e-09	-2.01554	9.17635e-05	-2.6927e-09	-2.01317
109288371	chr1:109288371:C:T	2.72655e-67	37.3211	-2.05117	2.47776e-05	-0.696766	-2.23644	3.82086e-05	-0.653983	-2.23535
109288372	chr1:109288372:C:T	1.97538e-83	-2.6927e-09	-1.89369	5.27866e-05	-2.6927e-09	-2.17689	7.68832e-05	-2.6927e-09	-2.1901
109288502	chr1:109288502:C:T	1.44951e-78	9.3097	-4.05126e-09	2.68373e-05	-2.85335	-4.05126e-09	3.9798e-05	-2.84857	-4.05126e-09
109288603	chr1:109288603:G:A	7.87029e-69	33.8951	-2.17026	1.40032e-05	-1.26515	-2.23871	2.13921e-05	-1.2304	-2.23897
109288623	chr1:109288623:C:T	1.95087e-78	6.79479	2.81196	1.37218e-05	-2.1805	-1.34366	2.09174e-05	-2.15912	-1.33269
109288646	chr1:109288646:G:A	2.22212e-78	6.79479	2.94214	1.45357e-05	-2.1805	-1.28604	2.21763e-05	-2.15912	-1.27425
109288771	chr1:109288771:A:G	6.77647e-83	-2.6927e-09	-0.660996	4.9608e-05	-2.6927e-09	-2.23899	7.32142e-05	-2.6927e-09	-2.239
109289405	chr1:109289405:G:A	1.16144e-75	15.0881	0.907784	4.999e-06	-2.85484	-1.67906	7.42313e-06	-2.85382	-1.67396
109289585	chr1:109289585:A:T	4.14876e-83	-2.6927e-09	-1.15164	5.3895e-05	-2.6927e-09	-2.1561	7.95663e-05	-2.6927e-09	-2.1558
109289861	chr1:109289861:C:A	1.92884e-80	6.95037	-1.96015	5.20817e-06	-2.85586	-1.63705	7.69972e-06	-2.85436	-1.63685
109289946	chr1:109289946:C:T	6.86934e-81	6.17565	-2.21787	3.78673e-06	-2.84703	-1.96461	5.51775e-06	-2.85224	-1.97218
109290239	chr1:109290239:G:A	1.20077e-82	-2.6927e-09	-0.0889018	7.7018e-05	-2.6927e-09	-1.7991	0.000118318	-2.6927e-09	-1.75901
109290268	chr1:109290268:C:T	2.05964e-78	6.94818	2.71282	1.43884e-05	-2.09346	-1.38326	2.19793e-05	-2.07247	-1.36982
109290276	chr1:109290276:T:C	1.41649e-83	-2.6927e-09	-2.22627	5.71387e-05	-2.6927e-09	-2.09766	8.35064e-05	-2.6927e-09	-2.10746
109290514	chr1:109290514:CAA:C	4.34284e-84	-1.66416	-1.74435	5.15513e-06	-2.42738	-2.07576	7.75605e-06	-2.40651	-2.07741
109290848	chr1:109290848:G:A	1.31893e-82	-2.6927e-09	0.0049527	0.000685377	-2.6927e-09	0.386827	0.00102321	-2.6927e-09	0.398315
109291154	chr1:109291154:C:T	2.37438e-78	6.90253	2.90068	1.55252e-05	-2.10629	-1.29439	2.37283e-05	-2.08548	-1.28024
109291173	chr1:109291173:T:C	1.44762e-78	6.79018	2.51822	1.27503e-05	-2.1388	-1.45879	1.94518e-05	-2.1185	-1.44595
109291354	chr1:109291354:A:G	1.97229e-78	6.87967	2.738	1.43906e-05	-2.10873	-1.36783	2.19786e-05	-2.08796	-1.35436
109291704	chr1:109291704:C:T	1.40074e-83	-2.6927e-09	-2.23745	4.98705e-05	-2.6927e-09	-2.23371	7.35783e-05	-2.6927e-09	-2.23404
109291747	chr1:109291747:T:C	1.39645e-84	-2.50525	-2.03786	7.8544e-06	-1.87901	-2.20305	1.15647e-05	-1.88229	-2.20215
109291827	chr1:109291827:C:T	2.53508e-78	7.03405	2.83465	1.56677e-05	-2.06478	-1.32676	2.39486e-05	-2.04353	-1.31294
109291973	chr1:109291973:T:C	1.70521e-83	-2.6927e-09	-2.04076	5.08491e-05	-2.6927e-09	-2.21428	7.53447e-05	-2.6927e-09	-2.21032
109292088	chr1:109292088:G:C	1.42196e-83	-2.6927e-09	-2.22242	0.000122909	-2.6927e-09	-1.3317	0.000181578	-2.6927e-09	-1.3307
109292155	chr1:109292155:C:T	4.242e-83	-2.6927e-09	-1.12942	7.86082e-05	-2.6927e-09	-1.77867	0.00011753	-2.6927e-09	-1.76569
109292316	chr1:109292316:C:T	2.2499e-69	32.676	-2.20342	1.43305e-05	-1.32369	-2.15707	2.1894e-05	-1.28566	-2.16051
109292541	chr1:109292541:C:T	4.77169e-70	31.1267	-2.20484	1.18743e-05	-1.50691	-2.16186	1.80653e-05	-1.4733	-2.16509
109292704	chr1:109292704:G:A	1.4615e-83	-2.6927e-09	-2.19499	5.01539e-05	-2.6927e-09	-2.22805	7.3833e-05	-2.6927e-09	-2.23058
109292765	chr1:109292765:T:G	1.22975e-79	8.85103	-2.00833	2.98047e-06	-2.81953	-2.23154	4.38033e-06	-2.82393	-2.23133
109292980	chr1:109292980:A:G	5.90209e-83	-2.6927e-09	-0.799145	9.40119e-05	-2.6927e-09	-1.59972	0.000141002	-2.6927e-09	-1.58361
109293135	chr1:109293135:T:C	6.90421e-84	-1.57624	-1.36867	6.72938e-06	-2.38819	-1.84846	1.01001e-05	-2.36796	-1.85188
109293597	chr1:109293597:G:A	1.71293e-84	-2.69624	-1.64259	4.98023e-06	-2.37796	-2.15971	7.28693e-06	-2.38434	-2.16197
109293837	chr1:109293837:G:A	2.31106e-83	-2.6927e-09	-1.73675	0.000182327	-2.6927e-09	-0.937343	0.000280007	-2.6927e-09	-0.897573
109293907	chr1:109293907:T:C	1.21618e-82	-2.6927e-09	-0.0761536	5.60263e-05	-2.6927e-09	-2.11732	8.36142e-05	-2.6927e-09	-2.10617
109294485	chr1:109294485:A:T	1.43132e-83	-2.6927e-09	-2.21586	5.28156e-05	-2.6927e-09	-2.17634	7.79502e-05	-2.6927e-09	-2.17632
109294504	chr1:109294504:T:C	1.70272e-83	-2.6927e-09	-2.04222	5.07511e-05	-2.6927e-09	-2.21621	7.52767e-05	-2.6927e-09	-2.21122
109294507	chr1:109294507:C:T	1.18362e-83	-2.40588	-4.05126e-09	2.93603e-05	-2.7635	-4.05126e-09	4.37394e-05	-2.75414	-4.05126e-09
109294929	chr1:109294929:A:G	2.40437e-81	-2.6927e-09	2.90801	0.000190845	-2.6927e-09	-0.891682	0.000289495	-2.6927e-09	-0.86425
109295231	chr1:109295231:G:A	1.42194e-83	-2.22243	-4.05126e-09	2.78966e-05	-2.81464	-4.05126e-09	4.08832e-05	-2.82167	-4.05126e-09
109295494	chr1:109295494:C:T	1.72673e-83	-2.6927e-09	-2.02822	5.83822e-05	-2.6927e-09	-2.07613	8.67237e-05	-2.6927e-09	-2.06966
109295593	chr1:109295593:G:A	5.51192e-82	1.43505	-4.05126e-09	2.68171e-05	-2.8541	-4.05126e-09	3.96376e-05	-2.85261	-4.05126e-09
109295642	chr1:109295642:A:G	1.383e-81	4.49189	-2.13692	3.78906e-06	-2.57433	-2.2367	5.41262e-06	-2.60598	-2.23768
109295882	chr1:109295882:G:C	1.47785e-83	-2.6927e-09	-2.18386	5.21494e-05	-2.6927e-09	-2.18903	7.71642e-05	-2.6927e-09	-2.18645
109295972	chr1:109295972:G:A	1.83292e-83	-2.6927e-09	-1.96854	5.18979e-05	-2.6927e-09	-2.19386	7.68578e-05	-2.6927e-09	-2.19043
109296211	chr1:109296211:T:C	1.45749e-83	-2.6927e-09	-2.19773	5.20699e-05	-2.6927e-09	-2.19056	7.70629e-05	-2.6927e-09	-2.18777
109296296	chr1:109296296:C:T	1.16778e-82	2.09267	-2.20943	7.66407e-06	-2.09877	-2.00783	1.0702e-05	-2.15339	-2.00857
109296637	chr1:109296637:C:G	1.11782e-80	-2.6927e-09	4.44468	0.00801048	-2.6927e-09	2.84536	0.0130031	-2.6927e-09	2.94056
109296770	chr1:109296770:A:G	1.47312e-68	33.5858	-1.23409	2.23335e-05	-1.15146	-1.88559	3.47982e-05	-1.10649	-1.87633
109296778	chr1:109296778:C:T	1.85581e-69	31.7087	-1.42868	2.63484e-05	-0.877498	-1.99424	4.03813e-05	-0.841239	-1.99278
109296811	chr1:109296811:A:G	8.23866e-83	-2.6927e-09	-0.465614	5.13234e-05	-2.6927e-09	-2.205	7.59717e-05	-2.6927e-09	-2.20203
109297274	chr1:109297274:C:T	7.09369e-81	6.18381	-2.19388	3.23642e-06	-2.73882	-2.22986	4.88801e-06	-2.71576	-2.22984
109297332	chr1:109297332:G:C	5.2765e-84	-1.49523	-1.71854	5.08507e-06	-2.55745	-1.95938	7.68673e-06	-2.54233	-1.95056
109297488	chr1:109297488:G:A	7.03968e-83	-2.6927e-09	-0.622889	6.06986e-05	-2.6927e-09	-2.03722	8.93524e-05	-2.6927e-09	-2.0398
109297949	chr1:109297949:G:A	1.69844e-83	-2.6927e-09	-2.04474	0.000104858	-2.6927e-09	-1.49053	0.000154986	-2.6927e-09	-1.48906
109298007	chr1:109298007:G:A	1.15334e-81	4.3487	-2.17532	4.25114e-06	-2.81106	-1.8849	6.48119e-06	-2.79846	-1.86502
109298212	chr1:109298212:A:G	2.12682e-83	-2.6927e-09	-1.81982	5.16851e-05	-2.6927e-09	-2.19797	7.65403e-05	-2.6927e-09	-2.19457
109298355	chr1:109298355:C:T	5.64906e-83	-2.6927e-09	-0.842964	9.51551e-05	-2.6927e-09	-1.58763	0.000140581	-2.6927e-09	-1.5866
109298449	chr1:109298449:G:A	4.63496e-82	-2.6927e-09	1.26176	0.000357716	-2.6927e-09	-0.263403	0.000525938	-2.6927e-09	-0.267204
109298573	chr1:109298573:A:AT	3.66675e-83	-2.6927e-09	-1.27515	6.07392e-05	-2.6927e-09	-2.03655	9.026e-05	-2.6927e-09	-2.02969
109299037	chr1:109299037:T:C	2.40835e-82	2.83542	-2.22834	3.81297e-06	-2.84441	-1.96033	5.67442e-06	-2.849	-1.94742
109299040	chr1:109299040:A:T	4.00964e-82	3.28794	-2.17111	4.29244e-06	-2.84959	-1.83669	6.48967e-06	-2.84461	-1.81756
109299210	chr1:109299210:A:G	2.97963e-83	-2.6927e-09	-1.48265	5.89149e-05	-2.6927e-09	-2.06705	8.56909e-05	-2.6927e-09	-2.08164
109299649	chr1:109299649:C:T	4.92539e-83	1.25321	-2.23326	4.02888e-06	-2.83844	-1.91121	5.98521e-06	-2.84577	-1.89732
109300100	chr1:109300100:G:C	5.04424e-83	-2.6927e-09	-0.956206	0.000131739	-2.6927e-09	-1.26232	0.000195723	-2.6927e-09	-1.25569
109300493	chr1:109300493:G:A	1.57765e-83	-2.6927e-09	-2.11852	5.23602e-05	-2.6927e-09	-2.185	7.75115e-05	-2.6927e-09	-2.18196
109301124	chr1:109301124:G:C	1.1254e-75	16.9787	-1.01433	5.89423e-06	-2.13412	-2.23505	8.78718e-06	-2.12343	-2.23566
109301305	chr1:109301305:T:C	1.74065e-83	-2.6927e-09	-2.02019	7.47644e-05	-2.6927e-09	-1.8288	0.000109661	-2.6927e-09	-1.83499
109301910	chr1:109301910:A:G	7.07013e-83	1.56565	-2.18422	3.61776e-06	-2.84615	-2.01114	5.38148e-06	-2.85141	-1.99801
109302451	chr1:109302451:G:A	1.16493e-83	-2.42179	-4.05126e-09	2.67739e-05	-2.85572	-4.05126e-09	3.9508e-05	-2.85589	-4.05126e-09
109302478	chr1:109302478:G:T	1.13815e-82	1.29145	-1.43392	5.00718e-06	-2.51603	-2.01624	7.1279e-06	-2.55105	-2.01732
109302504	chr1:109302504:TAC:T	1.74892e-83	-2.6927e-09	-2.01545	4.96432e-05	-2.6927e-09	-2.23828	7.32657e-05	-2.6927e-09	-2.2383
109302630	chr1:109302630:G:A	7.58883e-83	1.59933	-2.14711	3.87113e-06	-2.84749	-1.94211	5.77285e-06	-2.85228	-1.92695
109302829	chr1:109302829:G:A	1.57181e-83	-2.6927e-09	-2.12222	5.45645e-05	-2.6927e-09	-2.14376	7.98385e-05	-2.6927e-09	-2.15238
109303656	chr1:109303656:C:T	3.70405e-83	0.281665	-1.54669	9.05079e-06	-2.76922	-1.17107	1.35617e-05	-2.78371	-1.14144
109305307	chr1:109305307:C:T	1.45468e-83	-2.6927e-09	-2.19967	4.96109e-05	-2.6927e-09	-2.23893	7.32795e-05	-2.6927e-09	-2.23811
109306053	chr1:109306053:G:T	4.46502e-83	-2.6927e-09	-1.07818	7.78117e-05	-2.6927e-09	-1.78885	0.000113999	-2.6927e-09	-1.7962
109306104	chr1:109306104:A:T	1.89344e-82	1.90528	-1.53875	8.30186e-06	-2.85408	-1.17258	1.25993e-05	-2.85577	-1.14298
109306143	chr1:109306143:G:A	1.75967e-83	-2.6927e-09	-2.00933	5.64756e-05	-2.6927e-09	-2.10933	8.37394e-05	-2.6927e-09	-2.10468
109306359	chr1:109306359:A:G	1.46899e-83	-2.6927e-09	-2.18988	5.04559e-05	-2.6927e-09	-2.22204	7.46303e-05	-2.6927e-09	-2.21984
109306522	chr1:109306522:T:C	1.05842e-82	1.64384	-1.85893	5.88603e-06	-2.84892	-1.52164	8.79678e-06	-2.85322	-1.50478
109306632	chr1:109306632:A:G	1.09707e-82	1.77603	-1.95526	5.10433e-06	-2.85332	-1.65974	7.64491e-06	-2.85556	-1.64279
109307500	chr1:109307500:C:A	1.00642e-82	1.70471	-1.97018	4.99438e-06	-2.85106	-1.68377	7.46852e-06	-2.85453	-1.66716
109307606	chr1:109307606:A:G	1.46094e-83	-2.6927e-09	-2.19537	6.13664e-05	-2.6927e-09	-2.02628	9.01529e-05	-2.6927e-09	-2.03088
109308504	chr1:109308504:C:T	1.63923e-79	8.56534	-1.43522	3.20976e-06	-2.81562	-2.16133	4.74556e-06	-2.81155	-2.16363
109309110	chr1:109309110:G:C	2.01142e-83	-2.6927e-09	-1.87561	0.00012425	-2.6927e-09	-1.32085	0.000193636	-2.6927e-09	-1.26641
109309171	chr1:109309171:C:T	1.29261e-83	-2.31779	-4.05126e-09	3.5952e-05	-2.56096	-4.05126e-09	5.20686e-05	-2.57983	-4.05126e-09
109309441	chr1:109309441:G:A	1.52916e-83	-2.6927e-09	-2.14973	5.02787e-05	-2.6927e-09	-2.22556	7.47186e-05	-2.6927e-09	-2.21866
109310300	chr1:109310300:T:C	1.50299e-83	-2.6927e-09	-2.16699	4.99618e-05	-2.6927e-09	-2.23188	7.41226e-05	-2.6927e-09	-2.22667
109311313	chr1:109311313:T:A	1.47014e-83	-2.1891	-4.05126e-09	6.46978e-05	-1.97341	-4.05126e-09	9.38758e-05	-1.99042	-4.05126e-09
109311554	chr1:109311554:C:T	2.28712e-82	-2.6927e-09	0.555428	0.000320288	-2.6927e-09	-0.373922	0.000496904	-2.6927e-09	-0.323991
109311644	chr1:109311644:A:C	1.69628e-83	-2.6927e-09	-2.04601	7.32086e-05	-2.6927e-09	-1.84983	0.000107401	-2.6927e-09	-1.85582
109312398	chr1:109312398:A:G	4.88309e-83	-0.988675	-4.05126e-09	5.73198e-05	-2.0945	-4.05126e-09	8.14413e-05	-2.13251	-4.05126e-09
109312675	chr1:109312675:T:C	2.07418e-83	-2.6927e-09	-1.84488	0.000125175	-2.6927e-09	-1.31343	0.000185215	-2.6927e-09	-1.31087
109313132	chr1:109313132:C:T	7.48055e-80	-2.6927e-09	6.34561	0.000259263	-2.6927e-09	-0.585299	0.000390182	-2.6927e-09	-0.565775
109313271	chr1:109313271:T:C	1.78986e-83	-2.6927e-09	-1.99231	6.26709e-05	-2.6927e-09	-2.00525	9.13474e-05	-2.6927e-09	-2.01772
109313684	chr1:109313684:G:A	7.05813e-82	3.3483	-1.66598	4.05374e-06	-2.51092	-2.23258	5.98114e-06	-2.51186	-2.23191
109313741	chr1:109313741:G:A	3.37356e-83	-2.6927e-09	-1.35848	7.42291e-05	-2.6927e-09	-1.83599	0.000107884	-2.6927e-09	-1.85133
109313762	chr1:109313762:CAA:C	1.8671e-82	1.72944	-1.37692	1.04372e-05	-2.84964	-0.948121	1.58501e-05	-2.85363	-0.915576
109313939	chr1:109313939:G:T	2.2792e-83	-2.6927e-09	-1.75063	6.75503e-05	-2.6927e-09	-1.93027	9.87982e-05	-2.6927e-09	-1.93931
109315193	chr1:109315193:A:C	2.21147e-83	-1.7808	-4.05126e-09	2.68741e-05	-2.85198	-4.05126e-09	3.95979e-05	-2.85361	-4.05126e-09
109315497	chr1:109315497:T:C	1.89291e-82	1.75044	-1.3842	1.03887e-05	-2.85068	-0.95174	1.57828e-05	-2.85424	-0.919229
109315990	chr1:109315990:C:T	4.45878e-83	-2.6927e-09	-1.07958	9.37591e-05	-2.6927e-09	-1.60241	0.00013592	-2.6927e-09	-1.62032
109316362	chr1:109316362:C:T	7.13435e-80	-2.6927e-09	6.29822	0.000194661	-2.6927e-09	-0.871885	0.00029188	-2.6927e-09	-0.856045
109316863	chr1:109316863:C:T	1.3988e-83	-2.6927e-09	-2.23884	5.75505e-05	-2.6927e-09	-2.09048	8.49806e-05	-2.6927e-09	-2.08996
109317346	chr1:109317346:C:T	1.03881e-82	-2.6927e-09	-0.233788	0.000475085	-2.6927e-09	0.0203521	0.000722319	-2.6927e-09	0.0500793
109317499	chr1:109317499:G:A	1.91925e-83	-2.6927e-09	-1.92252	5.94766e-05	-2.6927e-09	-2.05756	9.14155e-05	-2.6927e-09	-2.01697
109317800	chr1:109317800:C:T	1.83273e-83	-2.6927e-09	-1.96865	4.96335e-05	-2.6927e-09	-2.23848	7.32531e-05	-2.6927e-09	-2.23847
109318458	chr1:109318458:C:G	2.21488e-75	16.6414	-4.05126e-09	4.98446e-05	-2.23423	-4.05126e-09	7.42064e-05	-2.22554	-4.05126e-09
109318577	chr1:109318577:G:A	1.89371e-83	-2.6927e-09	-1.93592	5.73323e-05	-2.6927e-09	-2.09428	8.51802e-05	-2.6927e-09	-2.08762
109318656	chr1:109318656:T:G	1.53999e-83	-2.6927e-09	-2.14268	5.0428e-05	-2.6927e-09	-2.22259	7.49904e-05	-2.6927e-09	-2.21503
109318751	chr1:109318751:C:T	1.0335e-81	-2.6927e-09	2.06367	0.000166859	-2.6927e-09	-1.02599	0.000251725	-2.6927e-09	-1.00405
109318893	chr1:109318893:C:T	7.9211e-84	-2.80751	-4.05126e-09	5.63347e-05	-2.11183	-4.05126e-09	8.62866e-05	-2.07471	-4.05126e-09
109318908	chr1:109318908:G:A	2.03714e-83	-2.6927e-09	-1.86291	5.37674e-05	-2.6927e-09	-2.15848	7.91267e-05	-2.6927e-09	-2.16134
109319177	chr1:109319177:T:G	9.72502e-84	-2.60234	-4.05126e-09	2.69744e-05	-2.84825	-4.05126e-09	3.99165e-05	-2.8456	-4.05126e-09
109319357	chr1:109319357:C:T	1.69072e-83	-2.6927e-09	-2.0493	0.000122928	-2.6927e-09	-1.33154	0.000183098	-2.6927e-09	-1.32236
109319695	chr1:109319695:G:A	1.85796e-83	-2.6927e-09	-1.95497	4.96702e-05	-2.6927e-09	-2.23774	7.33074e-05	-2.6927e-09	-2.23773
109320147	chr1:109320147:C:G	1.75296e-83	-2.6927e-09	-2.01315	6.13266e-05	-2.6927e-09	-2.02693	8.94562e-05	-2.6927e-09	-2.03864
109320192	chr1:109320192:T:C	1.69465e-83	-2.6927e-09	-2.04698	7.31384e-05	-2.6927e-09	-1.85079	0.000107299	-2.6927e-09	-1.85677
109320399	chr1:109320399:T:A	2.58458e-83	-1.62489	-4.05126e-09	0.000415067	-0.114703	-4.05126e-09	0.000650721	-0.0543076	-4.05126e-09
109320526	chr1:109320526:G:A	1.5116e-83	-2.6927e-09	-2.16129	5.01016e-05	-2.6927e-09	-2.22909	7.4387e-05	-2.6927e-09	-2.22311
109320666	chr1:109320666:G:A	1.13516e-82	-2.6927e-09	-0.14509	0.000516684	-2.6927e-09	0.10429	0.000785976	-2.6927e-09	0.134537
109320916	chr1:109320916:TCA:T	1.15871e-83	-2.42715	-4.05126e-09	3.84741e-05	-2.49316	-4.05126e-09	5.99506e-05	-2.43887	-4.05126e-09
109321381	chr1:109321381:T:C	1.65979e-83	-2.6927e-09	-2.06776	0.000100398	-2.6927e-09	-1.534	0.000150488	-2.6927e-09	-1.5185
109321385	chr1:109321385:C:T	9.37301e-84	-2.6392	-4.05126e-09	2.72536e-05	-2.83796	-4.05126e-09	4.05036e-05	-2.831	-4.05126e-09
109321647	chr1:109321647:T:C	9.6147e-83	1.67661	-1.98776	4.88561e-06	-2.85036	-1.70649	7.3011e-06	-2.85414	-1.69022
109321752	chr1:109321752:G:A	1.17924e-82	1.787	-1.894	5.54199e-06	-2.85339	-1.5774	8.29469e-06	-2.85559	-1.56118
109322121	chr1:109322121:T:C	1.70291e-83	-2.6927e-09	-2.04211	0.00012473	-2.6927e-09	-1.31699	0.000185781	-2.6927e-09	-1.30782
109323291	chr1:109323291:T:G	6.22654e-83	-2.6927e-09	-0.745632	0.00012826	-2.6927e-09	-1.28908	0.000187352	-2.6927e-09	-1.2994
109323608	chr1:109323608:T:C	1.55527e-82	1.73712	-1.56733	8.06613e-06	-2.85018	-1.20529	1.22415e-05	-2.85393	-1.17363
109323947	chr1:109323947:T:A	1.66698e-82	1.79621	-1.55706	8.129e-06	-2.85193	-1.19577	1.2349e-05	-2.85489	-1.16392
109324032	chr1:109324032:C:T	1.10649e-83	-2.47326	-4.05126e-09	0.00014907	-1.13873	-4.05126e-09	0.000210628	-1.1823	-4.05126e-09
109324222	chr1:109324222:G:A	8.16947e-83	1.52805	-2.0021	4.80785e-06	-2.84399	-1.7289	7.16746e-06	-2.85004	-1.7128
109325270	chr1:109325270:A:G	3.25823e-82	2.37296	-1.46365	9.02508e-06	-2.85324	-1.0899	1.37972e-05	-2.849	-1.05892
109325307	chr1:109325307:G:A	2.15747e-82	2.56044	-2.06337	4.24106e-06	-2.84792	-1.85041	6.38014e-06	-2.84105	-1.83814
109325338	chr1:109325338:A:G	1.69888e-83	-2.6927e-09	-2.04449	7.34836e-05	-2.6927e-09	-1.84608	0.000107794	-2.6927e-09	-1.85217
109325927	chr1:109325927:G:A	3.05387e-83	-2.6927e-09	-1.45804	5.83599e-05	-2.6927e-09	-2.07651	8.59519e-05	-2.6927e-09	-2.0786
109326385	chr1:109326385:T:C	1.81846e-83	-2.6927e-09	-1.97646	8.0742e-05	-2.6927e-09	-1.75188	0.000118334	-2.6927e-09	-1.75888
109326568	chr1:109326568:CACAT:C	1.71827e-83	-2.6927e-09	-2.03314	7.47953e-05	-2.6927e-09	-1.82839	0.00010969	-2.6927e-09	-1.83473
109328237	chr1:109328237:C:G	1.03147e-82	1.66902	-1.9099	5.41857e-06	-2.84995	-1.60336	8.09261e-06	-2.85392	-1.58751
109328274	chr1:109328274:A:G	1.71533e-83	-2.6927e-09	-2.03485	5.88426e-05	-2.6927e-09	-2.06828	8.58883e-05	-2.6927e-09	-2.07934
109329165	chr1:109329165:T:C	9.54948e-83	1.66653	-1.9845	4.89622e-06	-2.85025	-1.70443	7.3164e-06	-2.85409	-1.68819
109329276	chr1:109329276:C:T	8.79924e-84	-2.70237	-4.05126e-09	2.80378e-05	-2.80959	-4.05126e-09	4.21294e-05	-2.79164	-4.05126e-09
109329277	chr1:109329277:G:A	2.40989e-83	-2.6927e-09	-1.69487	6.42255e-05	-2.6927e-09	-1.98074	9.45047e-05	-2.6927e-09	-1.98374
109329309	chr1:109329309:G:A	2.05751e-83	-2.6927e-09	-1.85295	5.39837e-05	-2.6927e-09	-2.15446	7.94358e-05	-2.6927e-09	-2.15744
109329456	chr1:109329456:T:C	1.86303e-83	-2.6927e-09	-1.95225	4.96769e-05	-2.6927e-09	-2.2376	7.33172e-05	-2.6927e-09	-2.23759
109329495	chr1:109329495:C:T	5.49123e-76	16.7569	-1.51008	6.41964e-06	-2.16437	-2.11941	9.54381e-06	-2.15391	-2.12259
109329748	chr1:109329748:C:T	9.65572e-83	1.64274	-1.94965	5.16095e-06	-2.84878	-1.65324	7.71462e-06	-2.85321	-1.63606
109330201	chr1:109330201:G:A	1.65346e-83	-2.6927e-09	-2.07158	6.45492e-05	-2.6927e-09	-1.97572	9.32632e-05	-2.6927e-09	-1.99696
109330668	chr1:109330668:G:A	8.23959e-85	-2.83574	-2.23493	3.61809e-06	-2.75628	-2.10091	5.27897e-06	-2.77411	-2.09455
109330745	chr1:109330745:A:G	1.86616e-82	1.85949	-1.50748	8.61211e-06	-2.85322	-1.13675	1.30716e-05	-2.85548	-1.10647
109330951	chr1:109330951:G:A	9.76719e-83	1.69416	-1.98958	4.87088e-06	-2.85057	-1.7093	7.26585e-06	-2.85427	-1.69493
109331170	chr1:109331170:C:G	1.06428e-82	-2.6927e-09	-0.20957	0.000138449	-2.6927e-09	-1.21264	0.000203626	-2.6927e-09	-1.2161
109331486	chr1:109331486:T:C	1.85169e-83	-2.6927e-09	-1.95835	0.00010842	-2.6927e-09	-1.45713	0.000168294	-2.6927e-09	-1.40668
109332223	chr1:109332223:C:T	1.7335e-83	-2.6927e-09	-2.02431	6.2054e-05	-2.6927e-09	-2.01514	9.04733e-05	-2.6927e-09	-2.02733
109332450	chr1:109332450:G:A	1.69628e-83	-2.6927e-09	-2.04601	7.32086e-05	-2.6927e-09	-1.84983	0.000107401	-2.6927e-09	-1.85582
109333896	chr1:109333896:C:A	1.52659e-83	-2.6927e-09	-2.15142	5.6923e-05	-2.6927e-09	-2.10144	8.27103e-05	-2.6927e-09	-2.11704
109334263	chr1:109334263:C:T	8.16691e-85	-2.84095	-2.23859	3.96773e-06	-2.74705	-2.01789	5.79249e-06	-2.76578	-2.01005
109334884	chr1:109334884:A:G	3.42853e-82	1.8005	-0.840241	9.27224e-06	-2.85231	-1.0638	1.4112e-05	-2.85501	-1.03035
109335615	chr1:109335615:CA:C	8.36714e-82	3.53129	-1.67884	4.34999e-06	-2.44331	-2.22966	6.42183e-06	-2.44382	-2.22887
109335755	chr1:109335755:C:G	1.16067e-82	-2.6927e-09	-0.122871	0.000523737	-2.6927e-09	0.117848	0.000796757	-2.6927e-09	0.148161
109336083	chr1:109336083:C:T	1.82761e-83	-2.6927e-09	-1.97144	6.39586e-05	-2.6927e-09	-1.98491	9.3175e-05	-2.6927e-09	-1.99791
109336087	chr1:109336087:A:T	1.66293e-83	-2.6927e-09	-2.06587	5.30402e-05	-2.6927e-09	-2.17209	7.9446e-05	-2.6927e-09	-2.15731
109336281	chr1:109336281:C:G	1.42418e-83	-2.22086	-4.05126e-09	5.92679e-05	-2.06107	-4.05126e-09	8.61383e-05	-2.07643	-4.05126e-09
109336428	chr1:109336428:C:T	1.51463e-83	-2.6927e-09	-2.15928	5.63086e-05	-2.6927e-09	-2.1123	8.18732e-05	-2.6927e-09	-2.12722
109336556	chr1:109336556:C:T	1.77242e-83	-2.00211	-4.05126e-09	0.000166953	-1.02543	-4.05126e-09	0.000230652	-1.09148	-4.05126e-09
109337026	chr1:109337026:C:T	4.93657e-80	-2.6927e-09	5.92997	0.000172742	-2.6927e-09	-0.991346	0.000258919	-2.6927e-09	-0.975875
109337327	chr1:109337327:A:G	8.95824e-83	1.58322	-1.9651	5.05651e-06	-2.84606	-1.67641	7.54867e-06	-2.85146	-1.65956
109337387	chr1:109337387:C:T	4.32748e-83	-1.10947	-4.05126e-09	3.54134e-05	-2.57605	-4.05126e-09	5.11961e-05	-2.59673	-4.05126e-09
109338105	chr1:109338105:G:T	1.5287e-83	-2.6927e-09	-2.15003	7.81827e-05	-2.6927e-09	-1.78409	0.00011535	-2.6927e-09	-1.78442
109338449	chr1:109338449:T:A	2.23477e-83	-2.6927e-09	-1.77031	0.000147624	-2.6927e-09	-1.14847	0.000231204	-2.6927e-09	-1.08909
109339051	chr1:109339051:G:T	2.25042e-82	-2.6927e-09	0.539249	0.000367639	-2.6927e-09	-0.236041	0.000572029	-2.6927e-09	-0.183198
109340660	chr1:109340660:G:A	1.78329e-83	-2.6927e-09	-1.99599	6.24471e-05	-2.6927e-09	-2.00882	9.103e-05	-2.6927e-09	-2.0212
109341052	chr1:109341052:T:C	2.03741e-82	-2.6927e-09	0.439812	0.000289509	-2.6927e-09	-0.474954	0.000448654	-2.6927e-09	-0.426136
109341632	chr1:109341632:A:T	1.81212e-83	-2.6927e-09	-1.97996	4.96136e-05	-2.6927e-09	-2.23888	7.32235e-05	-2.6927e-09	-2.23887
109342153	chr1:109342153:T:G	9.66859e-83	1.67837	-1.98394	4.92758e-06	-2.84986	-1.69843	7.34845e-06	-2.85389	-1.68401
109343086	chr1:109343086:C:T	2.29604e-83	-2.6927e-09	-1.74327	7.61964e-05	-2.6927e-09	-1.80983	0.00011064	-2.6927e-09	-1.8261
109343708	chr1:109343708:G:A	1.50623e-83	-2.6927e-09	-2.16485	4.99751e-05	-2.6927e-09	-2.23162	7.41482e-05	-2.6927e-09	-2.22632
109343749	chr1:109343749:G:A	1.92367e-82	1.93461	-1.55225	8.21302e-06	-2.8547	-1.18272	1.24714e-05	-2.85589	-1.15306
109343848	chr1:109343848:G:A	5.07934e-83	-2.6927e-09	-0.949272	0.000125203	-2.6927e-09	-1.31321	0.000194016	-2.6927e-09	-1.26445
109344569	chr1:109344569:T:C	2.4521e-79	8.94176	-1.40893	3.38452e-06	-2.76699	-2.15695	5.01728e-06	-2.76029	-2.15921
109346078	chr1:109346078:G:C	2.14519e-83	-2.6927e-09	-1.81122	6.43909e-05	-2.6927e-09	-1.97817	9.59309e-05	-2.6927e-09	-1.96876
109346287	chr1:109346287:T:C	1.77284e-83	-2.6927e-09	-2.00187	5.67815e-05	-2.6927e-09	-2.10393	8.41977e-05	-2.6927e-09	-2.09922
109348135	chr1:109348135:G:C	1.77107e-83	-2.6927e-09	-2.00287	6.29432e-05	-2.6927e-09	-2.00091	9.17308e-05	-2.6927e-09	-2.01353
109348317	chr1:109348317:T:A	2.19481e-83	-2.6927e-09	-1.78836	6.68693e-05	-2.6927e-09	-1.9404	9.96417e-05	-2.6927e-09	-1.93081
109348511	chr1:109348511:C:T	5.45556e-83	1.11867	-1.99648	5.26728e-06	-2.84863	-1.63299	7.88808e-06	-2.85323	-1.6138
109348781	chr1:109348781:C:T	6.56622e-83	1.15614	-1.84865	5.99916e-06	-2.84845	-1.50308	8.96551e-06	-2.85314	-1.48586
109348801	chr1:109348801:G:C	6.14992e-83	1.17609	-1.9341	5.3852e-06	-2.84913	-1.61036	8.03791e-06	-2.85354	-1.59468
109348961	chr1:109348961:C:T	1.72075e-83	-2.6927e-09	-2.03169	6.10673e-05	-2.6927e-09	-2.03117	8.90694e-05	-2.6927e-09	-2.04297
109349217	chr1:109349217:T:C	3.36322e-82	-2.6927e-09	0.941031	0.0013542	-2.6927e-09	1.06782	0.00209562	-2.6927e-09	1.11522
109349359	chr1:109349359:T:G	1.23643e-82	-2.6927e-09	-0.0596416	0.000247491	-2.6927e-09	-0.63177	0.000381448	-2.6927e-09	-0.588413
109349582	chr1:109349582:A:G	4.5982e-83	-2.6927e-09	-1.04879	9.51847e-05	-2.6927e-09	-1.58732	0.000138091	-2.6927e-09	-1.60448
109350588	chr1:109350588:G:T	8.30318e-85	-2.82458	-2.2384	3.66415e-06	-2.77985	-2.0647	5.36347e-06	-2.79529	-2.05749
109352130	chr1:109352130:T:C	1.52323e-83	-2.6927e-09	-2.15362	5.01549e-05	-2.6927e-09	-2.22803	7.44923e-05	-2.6927e-09	-2.22169
109352134	chr1:109352134:G:C	1.86888e-83	-1.94911	-4.05126e-09	2.6777e-05	-2.8556	-4.05126e-09	3.95076e-05	-2.8559	-4.05126e-09
109352159	chr1:109352159:T:G	3.38432e-76	16.5714	-1.80863	5.61298e-06	-2.18926	-2.2288	8.38724e-06	-2.17663	-2.22904
109352884	chr1:109352884:A:C	1.76716e-83	-2.6927e-09	-2.00508	5.21292e-05	-2.6927e-09	-2.18942	7.65959e-05	-2.6927e-09	-2.19384
109352899	chr1:109352899:G:A	2.91944e-83	-2.6927e-09	-1.50306	6.54927e-05	-2.6927e-09	-1.9612	0.00010071	-2.6927e-09	-1.92015
109353034	chr1:109353034:C:CA	3.63831e-82	1.81702	-0.797373	9.71355e-06	-2.85292	-1.0167	1.48002e-05	-2.85531	-0.982435
109353081	chr1:109353081:T:C	1.53001e-83	-2.6927e-09	-2.14918	7.83138e-05	-2.6927e-09	-1.78242	0.000115544	-2.6927e-09	-1.78274
109353341	chr1:109353341:A:C	1.44261e-83	-2.6927e-09	-2.208	4.97538e-05	-2.6927e-09	-2.23606	7.3396e-05	-2.6927e-09	-2.23652
109353382	chr1:109353382:C:T	1.00338e-83	-2.57108	-4.05126e-09	2.84937e-05	-2.79346	-4.05126e-09	4.24286e-05	-2.78457	-4.05126e-09
109353527	chr1:109353527:C:T	1.8394e-83	-2.6927e-09	-1.96501	5.63659e-05	-2.6927e-09	-2.11128	8.372e-05	-2.6927e-09	-2.10491
109353571	chr1:109353571:G:C	1.96806e-83	-2.6927e-09	-1.89741	5.24188e-05	-2.6927e-09	-2.18388	7.80709e-05	-2.6927e-09	-2.17477
109354082	chr1:109354082:GATTAA:G	8.39924e-84	-2.7489	-4.05126e-09	5.49799e-05	-2.13618	-4.05126e-09	6.67037e-05	-2.33213	-4.05126e-09
109354184	chr1:109354184:T:C	1.70635e-82	0.26249	-4.05126e-09	0.000182991	-0.933703	-4.05126e-09	0.000261263	-0.96686	-4.05126e-09
109354478	chr1:109354478:T:C	6.16905e-76	17.3845	-2.02131	9.53614e-06	-2.03902	-1.84903	1.41478e-05	-2.02827	-1.85456
109354481	chr1:109354481:A:G	3.71917e-82	1.82909	-0.787455	9.77078e-06	-2.85334	-1.0104	1.4888e-05	-2.85548	-0.976359
109356924	chr1:109356924:T:C	1.06822e-82	-2.6927e-09	-0.20587	0.000215939	-2.6927e-09	-0.768144	0.000332292	-2.6927e-09	-0.726374
109357863	chr1:109357863:C:T	1.46193e-83	-2.6927e-09	-2.19469	7.38324e-05	-2.6927e-09	-1.84135	0.000109048	-2.6927e-09	-1.8406
109358345	chr1:109358345:C:T	1.51401e-83	-2.6927e-09	-2.15969	5.64508e-05	-2.6927e-09	-2.10977	8.20671e-05	-2.6927e-09	-2.12485
109358593	chr1:109358593:T:C	2.18871e-82	1.87785	-1.36641	1.05469e-05	-2.85403	-0.933282	1.60597e-05	-2.85576	-0.900318
109358840	chr1:109358840:G:C	6.04753e-83	1.21335	-1.98815	5.03085e-06	-2.82161	-1.70594	7.44943e-06	-2.83277	-1.69149
109359584	chr1:109359584:C:T	1.72086e-83	-2.6927e-09	-2.03163	5.30777e-05	-2.6927e-09	-2.17139	7.93008e-05	-2.6927e-09	-2.15914
109359970	chr1:109359970:A:G	2.10978e-80	-2.6927e-09	5.07989	0.000162831	-2.6927e-09	-1.05043	0.000244281	-2.6927e-09	-1.03407
109360114	chr1:109360114:G:C	2.37617e-83	-2.6927e-09	-1.70896	6.94735e-05	-2.6927e-09	-1.9022	0.000101559	-2.6927e-09	-1.91175
109360929	chr1:109360929:G:A	1.76332e-83	-2.6927e-09	-2.00726	4.96181e-05	-2.6927e-09	-2.23879	7.32297e-05	-2.6927e-09	-2.23879
109360969	chr1:109360969:G:A	1.64351e-83	-2.6927e-09	-2.07762	5.24632e-05	-2.6927e-09	-2.18303	7.84895e-05	-2.6927e-09	-2.16942
109361470	chr1:109361470:A:C	1.78057e-83	-2.6927e-09	-1.99752	0.00010254	-2.6927e-09	-1.51289	0.000158936	-2.6927e-09	-1.46389
109362078	chr1:109362078:G:A	1.51398e-83	-2.6927e-09	-2.15971	5.00202e-05	-2.6927e-09	-2.23072	7.42374e-05	-2.6927e-09	-2.22512
109362349	chr1:109362349:A:T	1.0629e-82	1.76381	-1.97467	4.93386e-06	-2.85283	-1.69419	7.38317e-06	-2.85538	-1.67781
109362666	chr1:109362666:G:C	1.74813e-83	-2.6927e-09	-2.0159	6.25846e-05	-2.6927e-09	-2.00662	9.12194e-05	-2.6927e-09	-2.01912
109363156	chr1:109363156:G:A	2.99849e-75	16.9443	-4.05126e-09	5.33953e-05	-2.16542	-4.05126e-09	7.96173e-05	-2.15516	-4.05126e-09
109363725	chr1:109363725:G:A	1.70967e-83	-2.6927e-09	-2.03815	6.09755e-05	-2.6927e-09	-2.03267	8.89344e-05	-2.6927e-09	-2.04449
109364538	chr1:109364538:TAAGTA:T	1.71175e-83	-2.6927e-09	-2.03694	5.37956e-05	-2.6927e-09	-2.15795	8.07008e-05	-2.6927e-09	-2.14164
109364591	chr1:109364591:A:G	1.80623e-83	-2.6927e-09	-1.98321	5.45936e-05	-2.6927e-09	-2.14322	8.17573e-05	-2.6927e-09	-2.12863
109364676	chr1:109364676:G:A	2.0702e-83	-2.6927e-09	-1.84681	5.34561e-05	-2.6927e-09	-2.16428	7.97418e-05	-2.6927e-09	-2.15359
109364868	chr1:109364868:C:T	1.2291e-83	-2.36817	-4.05126e-09	2.77536e-05	-2.81978	-4.05126e-09	4.08243e-05	-2.82311	-4.05126e-09
109365687	chr1:109365687:A:C	1.02148e-83	-2.5532	-4.05126e-09	2.97951e-05	-2.7488	-4.05126e-09	4.44409e-05	-2.73823	-4.05126e-09
109366127	chr1:109366127:G:A	4.82278e-82	1.30148	-4.05126e-09	0.000122111	-1.33821	-4.05126e-09	0.000173373	-1.37694	-4.05126e-09
109366225	chr1:109366225:A:G	1.67864e-83	-2.6927e-09	-2.05647	5.31776e-05	-2.6927e-09	-2.1695	7.96809e-05	-2.6927e-09	-2.15436
109366393	chr1:109366393:T:G	1.71317e-83	-2.6927e-09	-2.03611	4.99444e-05	-2.6927e-09	-2.23223	7.3655e-05	-2.6927e-09	-2.233
109366527	chr1:109366527:C:T	1.21509e-82	1.90667	-1.98372	4.87544e-06	-2.8554	-1.70353	7.31016e-06	-2.85579	-1.68733
109366647	chr1:109366647:C:T	1.17674e-82	1.81907	-1.92819	5.25364e-06	-2.8541	-1.63012	7.86036e-06	-2.85581	-1.61475
109366837	chr1:109366837:G:A	1.73378e-83	-2.6927e-09	-2.02415	4.96605e-05	-2.6927e-09	-2.23793	7.3292e-05	-2.6927e-09	-2.23794
109367391	chr1:109367391:C:T	6.72805e-83	-1.14309	0.474922	1.81989e-05	-2.77629	-0.465487	2.68393e-05	-2.78398	-0.458542
109367502	chr1:109367502:T:A	2.28416e-83	-2.6927e-09	-1.74845	6.77002e-05	-2.6927e-09	-1.92805	9.90125e-05	-2.6927e-09	-1.93714
109367504	chr1:109367504:C:T	2.18977e-83	-2.6927e-09	-1.79065	0.000165138	-2.6927e-09	-1.03636	0.000244445	-2.6927e-09	-1.0334
109368673	chr1:109368673:G:A	1.55423e-82	-2.6927e-09	0.169116	0.000304372	-2.6927e-09	-0.424893	0.00047036	-2.6927e-09	-0.37889
109369074	chr1:109369074:CT:C	2.37842e-82	1.88939	-1.29482	1.15117e-05	-2.85441	-0.845372	1.75529e-05	-2.85585	-0.811323
109369429	chr1:109369429:A:G	3.96308e-83	1.04136	-2.23879	7.74854e-06	-2.11466	-1.98098	1.09911e-05	-2.15586	-1.97944
109369966	chr1:109369966:G:C	1.69877e-83	-2.6927e-09	-2.04455	0.000124048	-2.6927e-09	-1.32248	0.000184761	-2.6927e-09	-1.31333
109370027	chr1:109370027:C:T	1.43014e-82	-2.6927e-09	0.0859036	0.000280739	-2.6927e-09	-0.505717	0.000433443	-2.6927e-09	-0.460628
109370442	chr1:109370442:T:C	7.60107e-84	-2.84875	-4.05126e-09	4.36929e-05	-2.36596	-4.05126e-09	6.59863e-05	-2.34294	-4.05126e-09
109370971	chr1:109370971:T:C	2.0255e-83	-2.6927e-09	-1.86864	6.02149e-05	-2.6927e-09	-2.04522	8.95935e-05	-2.6927e-09	-2.03711
109372187	chr1:109372187:C:T	1.85033e-82	0.343499	-4.05126e-09	2.69895e-05	-2.84769	-4.05126e-09	3.9722e-05	-2.85048	-4.05126e-09
109372361	chr1:109372361:A:G	2.32618e-82	1.73631	-1.16395	1.15392e-05	-2.84898	-0.848407	1.76136e-05	-2.8532	-0.810517
109372687	chr1:109372687:G:C	1.69593e-83	-2.6927e-09	-2.04622	7.31793e-05	-2.6927e-09	-1.85023	0.000107359	-2.6927e-09	-1.85621
109372741	chr1:109372741:T:C	4.70928e-84	-2.46088	-0.866627	2.4326e-05	-2.18257	-0.769028	3.42912e-05	-2.23922	-0.758281
109372968	chr1:109372968:T:C	2.50722e-76	16.511	-2.04817	8.59531e-06	-2.18335	-1.80858	1.27158e-05	-2.17529	-1.81426
109373009	chr1:109373009:T:C	2.54613e-82	-2.6927e-09	0.662706	0.00101239	-2.6927e-09	0.776929	0.00156403	-2.6927e-09	0.822632
109373175	chr1:109373175:G:A	1.70216e-83	-2.6927e-09	-2.04255	6.07919e-05	-2.6927e-09	-2.03569	8.86745e-05	-2.6927e-09	-2.04742
109373714	chr1:109373714:C:G	8.97029e-84	-2.68312	-4.05126e-09	0.0001011	-1.52703	-4.05126e-09	0.000154847	-1.48995	-4.05126e-09
109374188	chr1:109374188:G:A	1.67715e-83	-2.6927e-09	-2.05736	5.32669e-05	-2.6927e-09	-2.16783	7.98337e-05	-2.6927e-09	-2.15244
109374905	chr1:109374905:G:A	1.69628e-83	-2.6927e-09	-2.04601	7.32086e-05	-2.6927e-09	-1.84983	0.000107401	-2.6927e-09	-1.85582
109374918	chr1:109374918:G:C	2.15852e-82	1.90393	-1.40637	1.00415e-05	-2.85446	-0.98196	1.52842e-05	-2.85585	-0.949714
109375000	chr1:109375000:A:T	1.78986e-83	-2.6927e-09	-1.99231	6.26709e-05	-2.6927e-09	-2.00525	9.13474e-05	-2.6927e-09	-2.01772
109375404	chr1:109375404:G:A	1.69628e-83	-2.6927e-09	-2.04601	7.32086e-05	-2.6927e-09	-1.84983	0.000107401	-2.6927e-09	-1.85582
109376517	chr1:109376517:G:GGATAAAGAAAATATGGTCTATA	4.8225e-76	17.1469	-2.02997	9.28427e-06	-2.08946	-1.82537	1.37801e-05	-2.07906	-1.8301
109376822	chr1:109376822:A:G	1.69628e-83	-2.6927e-09	-2.04601	7.32086e-05	-2.6927e-09	-1.84983	0.000107401	-2.6927e-09	-1.85582
109377259	chr1:109377259:T:C	1.69914e-83	-2.6927e-09	-2.04433	7.33764e-05	-2.6927e-09	-1.84754	0.000107646	-2.6927e-09	-1.85354
109377506	chr1:109377506:C:T	1.40367e-83	-2.6927e-09	-2.23536	5.5552e-05	-2.6927e-09	-2.12582	8.20241e-05	-2.6927e-09	-2.12538
109377617	chr1:109377617:A:G	1.57704e-83	-2.6927e-09	-2.1189	5.04437e-05	-2.6927e-09	-2.22228	7.49176e-05	-2.6927e-09	-2.216
109378599	chr1:109378599:C:T	7.02098e-76	17.5157	-2.02313	9.77312e-06	-2.01707	-1.84644	1.44997e-05	-2.00611	-1.85214
109379137	chr1:109379137:C:T	1.43348e-83	-2.6927e-09	-2.21435	7.0149e-05	-2.6927e-09	-1.89252	0.000103556	-2.6927e-09	-1.89228
109379251	chr1:109379251:T:C	1.5688e-83	-2.6927e-09	-2.12414	8.41278e-05	-2.6927e-09	-1.71081	0.000124062	-2.6927e-09	-1.71161
109379361	chr1:109379361:G:A	7.15562e-76	16.7138	-1.20228	5.73777e-06	-2.17206	-2.22402	8.55325e-06	-2.16087	-2.22521
109379694	chr1:109379694:T:C	6.01669e-76	17.3702	-2.03201	9.72723e-06	-2.04597	-1.82224	1.44419e-05	-2.03526	-1.827
109379755	chr1:109379755:G:A	4.4591e-84	-1.22467	-2.15742	3.37708e-06	-2.75896	-2.16717	4.94906e-06	-2.76769	-2.1655
109380964	chr1:109380964:C:T	8.59506e-83	1.55546	-1.97872	4.91723e-06	-2.8458	-1.70459	7.33502e-06	-2.85127	-1.68846
109381055	chr1:109381055:G:T	3.24297e-83	-2.56674	1.16878	2.53541e-05	-2.7013	-0.208906	3.72836e-05	-2.73246	-0.181372
109381828	chr1:109381828:C:A	8.21455e-84	-2.77113	-4.05126e-09	7.08533e-05	-1.88253	-4.05126e-09	0.000108289	-1.84759	-4.05126e-09
109381952	chr1:109381952:G:GTGCA	1.16508e-82	-2.6927e-09	-0.119079	0.000233945	-2.6927e-09	-0.688056	0.000360321	-2.6927e-09	-0.645393
109382010	chr1:109382010:T:C	1.69595e-83	-2.6927e-09	-2.04621	5.74931e-05	-2.6927e-09	-2.09148	8.39853e-05	-2.6927e-09	-2.10175
109382296	chr1:109382296:T:A	9.67632e-76	16.7465	-0.93313	5.71965e-06	-2.16135	-2.23788	8.53483e-06	-2.15004	-2.23819
109382436	chr1:109382436:G:A	4.79497e-83	-2.6927e-09	-1.00688	9.88617e-05	-2.6927e-09	-1.54942	0.000143211	-2.6927e-09	-1.56807
109383207	chr1:109383207:G:A	1.25815e-83	-2.34481	-4.05126e-09	2.67691e-05	-2.85589	-4.05126e-09	3.9525e-05	-2.85546	-4.05126e-09
109383922	chr1:109383922:C:T	1.70691e-83	-2.6927e-09	-2.03977	7.16575e-05	-2.6927e-09	-1.87124	0.000104974	-2.6927e-09	-1.87868
109383977	chr1:109383977:G:T	1.24093e-84	-2.44933	-2.21184	4.67081e-06	-2.54751	-2.0543	7.09835e-06	-2.51929	-2.05324
109384074	chr1:109384074:TG:T	3.94878e-83	-1.20105	-4.05126e-09	3.41693e-05	-2.61181	-4.05126e-09	4.94704e-05	-2.63101	-4.05126e-09
109384206	chr1:109384206:T:C	8.95513e-83	1.5743	-1.95653	5.07999e-06	-2.84707	-1.67076	7.58589e-06	-2.85212	-1.65398
109384627	chr1:109384627:T:G	1.15884e-83	-2.42704	-4.05126e-09	4.11865e-05	-2.42503	-4.05126e-09	6.02036e-05	-2.43466	-4.05126e-09
109384947	chr1:109384947:G:A	1.69636e-83	-2.6927e-09	-2.04597	5.35647e-05	-2.6927e-09	-2.16225	8.03192e-05	-2.6927e-09	-2.14638
109385002	chr1:109385002:T:C	7.00059e-83	-0.628458	-4.05126e-09	5.84346e-05	-2.07523	-4.05126e-09	8.48637e-05	-2.09134	-4.05126e-09
109387503	chr1:109387503:TAAATTTTGTTTAAAATTTA:T	1.54686e-83	-2.6927e-09	-2.13823	6.5491e-05	-2.6927e-09	-1.96123	9.6167e-05	-2.6927e-09	-1.9663
109387606	chr1:109387606:C:T	1.74921e-83	-2.6927e-09	-2.01529	6.11116e-05	-2.6927e-09	-2.03044	8.91329e-05	-2.6927e-09	-2.04226
109387715	chr1:109387715:G:A	1.02871e-83	-2.54615	-4.05126e-09	5.97733e-05	-2.05258	-4.05126e-09	0.000105659	-1.87217	-4.05126e-09
109387876	chr1:109387876:A:G	3.20785e-82	1.71334	-0.81961	9.63621e-06	-2.84957	-1.02804	1.46485e-05	-2.85351	-0.994536
109388136	chr1:109388136:C:T	1.00423e-82	-2.6927e-09	-0.267646	0.000440888	-2.6927e-09	-0.0543511	0.000669688	-2.6927e-09	-0.025577
109388230	chr1:109388230:C:T	8.01522e-83	1.52267	-2.01578	5.01507e-06	-2.84573	-1.68497	7.49675e-06	-2.85123	-1.66668
109389116	chr1:109389116:T:C	1.78986e-83	-2.6927e-09	-1.99231	6.26709e-05	-2.6927e-09	-2.00525	9.13474e-05	-2.6927e-09	-2.01772
109389286	chr1:109389286:C:T	1.00368e-82	1.65268	-1.92087	5.31426e-06	-2.84986	-1.62289	7.94685e-06	-2.85389	-1.60572
109389326	chr1:109389326:AG:A	2.81084e-84	-2.77688	-1.06667	8.51536e-06	-2.5939	-1.40737	1.26413e-05	-2.58971	-1.40571
109389368	chr1:109389368:T:C	7.61808e-84	-2.84651	-4.05126e-09	3.5526e-05	-2.57288	-4.05126e-09	5.43833e-05	-2.53633	-4.05126e-09
109390828	chr1:109390828:G:A	1.22462e-83	-2.37183	-4.05126e-09	3.46376e-05	-2.5982	-4.05126e-09	5.02221e-05	-2.61593	-4.05126e-09
109392703	chr1:109392703:C:T	9.6293e-83	1.65234	-1.96198	5.01691e-06	-2.84983	-1.68049	7.49782e-06	-2.85384	-1.66393
109392742	chr1:109392742:A:G	3.83363e-83	-2.6927e-09	-1.23064	7.24452e-05	-2.6927e-09	-1.86031	0.000107574	-2.6927e-09	-1.85421
109392805	chr1:109392805:A:G	1.96907e-82	1.88494	-1.47924	8.86985e-06	-2.85431	-1.10617	1.34782e-05	-2.85583	-1.07549
109392883	chr1:109392883:C:T	9.71917e-83	1.6586	-1.95896	5.04039e-06	-2.85034	-1.67531	7.53549e-06	-2.85413	-1.65863
109392956	chr1:109392956:T:C	1.03174e-82	1.7146	-1.95522	5.05897e-06	-2.85196	-1.67002	7.56964e-06	-2.85498	-1.65326
109393493	chr1:109393493:G:A	1.40314e-83	-2.6927e-09	-2.23574	5.61529e-05	-2.6927e-09	-2.11506	8.28884e-05	-2.6927e-09	-2.11489
109393661	chr1:109393661:T:A	1.68475e-83	-2.6927e-09	-2.05284	6.00647e-05	-2.6927e-09	-2.04772	8.76429e-05	-2.6927e-09	-2.05912
109393717	chr1:109393717:T:C	1.72418e-83	-2.6927e-09	-2.0297	6.23736e-05	-2.6927e-09	-2.01	9.23142e-05	-2.6927e-09	-2.00719
109393808	chr1:109393808:A:G	8.64833e-84	-2.71967	-4.05126e-09	6.30242e-05	-1.99962	-4.05126e-09	9.00615e-05	-2.0319	-4.05126e-09
109394060	chr1:109394060:G:A	2.10798e-82	1.90031	-1.42645	9.45319e-06	-2.85446	-1.04233	1.43816e-05	-2.85585	-1.01058
109394750	chr1:109394750:T:C	5.9081e-76	17.3516	-2.03159	9.63535e-06	-2.04434	-1.83336	1.42953e-05	-2.03343	-1.83902
109394831	chr1:109394831:C:T	1.66066e-83	-2.6927e-09	-2.06723	4.97024e-05	-2.6927e-09	-2.23709	7.33249e-05	-2.6927e-09	-2.23749
109395309	chr1:109395309:C:T	1.31725e-82	1.67827	-1.67459	7.34148e-06	-2.85168	-1.29792	1.10239e-05	-2.85485	-1.27748
109395796	chr1:109395796:A:G	1.75854e-83	-2.6927e-09	-2.00997	6.14012e-05	-2.6927e-09	-2.02571	8.95456e-05	-2.6927e-09	-2.03764
109395821	chr1:109395821:T:C	8.72428e-84	-2.71093	-4.05126e-09	3.00022e-05	-2.74187	-4.05126e-09	4.4848e-05	-2.72911	-4.05126e-09
109396785	chr1:109396785:G:A	1.69628e-83	-2.6927e-09	-2.04601	7.32086e-05	-2.6927e-09	-1.84983	0.000107401	-2.6927e-09	-1.85582
109396976	chr1:109396976:TTTC:T	4.57949e-83	-2.6927e-09	-1.05286	8.77244e-05	-2.6927e-09	-1.66894	0.00012977	-2.6927e-09	-1.66663
109397046	chr1:109397046:A:C	4.18476e-83	-2.6927e-09	-1.143	8.97556e-05	-2.6927e-09	-1.64605	0.000130192	-2.6927e-09	-1.66338
109397453	chr1:109397453:C:T	1.06223e-82	-2.6927e-09	-0.211497	0.000217422	-2.6927e-09	-0.761301	0.000334549	-2.6927e-09	-0.719605
109398511	chr1:109398511:C:T	1.00113e-82	1.65856	-1.92929	5.27046e-06	-2.84973	-1.6313	7.88294e-06	-2.85378	-1.61391
109399343	chr1:109399343:T:C	1.58066e-83	-2.6927e-09	-2.11661	6.10269e-05	-2.6927e-09	-2.03183	8.83742e-05	-2.6927e-09	-2.05081
109399797	chr1:109399797:A:G	1.69628e-83	-2.6927e-09	-2.04601	7.32086e-05	-2.6927e-09	-1.84983	0.000107401	-2.6927e-09	-1.85582
109400096	chr1:109400096:T:A	2.28712e-82	-2.6927e-09	0.555428	0.000320288	-2.6927e-09	-0.373922	0.000496904	-2.6927e-09	-0.323991
109400302	chr1:109400302:C:T	9.06555e-84	-2.67256	-4.05126e-09	3.03322e-05	-2.73093	-4.05126e-09	4.52735e-05	-2.71967	-4.05126e-09
109400708	chr1:109400708:T:C	1.41309e-83	-2.6927e-09	-2.22867	6.30838e-05	-2.6927e-09	-1.99868	9.23448e-05	-2.6927e-09	-2.00686
109401271	chr1:109401271:C:T	1.19128e-82	1.73847	-1.83531	5.89433e-06	-2.85273	-1.51643	8.8407e-06	-2.85535	-1.49767
109401553	chr1:109401553:G:A	1.53456e-83	-2.6927e-09	-2.14621	5.02224e-05	-2.6927e-09	-2.22668	7.46184e-05	-2.6927e-09	-2.22
109402096	chr1:109402096:A:G	1.70815e-83	-2.6927e-09	-2.03904	6.09219e-05	-2.6927e-09	-2.03355	8.88606e-05	-2.6927e-09	-2.04532
109402251	chr1:109402251:G:A	1.75538e-83	-2.6927e-09	-2.01177	4.96302e-05	-2.6927e-09	-2.23854	7.32475e-05	-2.6927e-09	-2.23854
109402544	chr1:109402544:A:G	7.5776e-84	-2.85184	-4.05126e-09	4.04788e-05	-2.44237	-4.05126e-09	6.05546e-05	-2.42884	-4.05126e-09
109406088	chr1:109406088:G:A	1.42317e-83	-2.6927e-09	-2.22156	6.45934e-05	-2.6927e-09	-1.97503	9.53332e-05	-2.6927e-09	-1.97501
109406810	chr1:109406810:G:A	4.4656e-83	-2.6927e-09	-1.07805	9.38516e-05	-2.6927e-09	-1.60143	0.000136052	-2.6927e-09	-1.61935
109406915	chr1:109406915:G:C	9.1618e-84	-2.66199	-4.05126e-09	2.73329e-05	-2.83505	-4.05126e-09	4.05121e-05	-2.83079	-4.05126e-09
109407446	chr1:109407446:T:C	1.69343e-83	-2.6927e-09	-2.0477	4.97848e-05	-2.6927e-09	-2.23543	7.36599e-05	-2.6927e-09	-2.23293
109407819	chr1:109407819:T:A	5.96494e-76	17.3412	-2.01167	9.44459e-06	-2.0471	-1.8506	1.40122e-05	-2.03628	-1.85618
109407927	chr1:109407927:C:A	1.70024e-83	-2.6927e-09	-2.04368	0.000124341	-2.6927e-09	-1.32012	0.000185199	-2.6927e-09	-1.31096
109407985	chr1:109407985:A:G	4.833e-84	-1.28331	-2.01826	3.96189e-06	-2.7441	-2.02233	5.80551e-06	-2.75351	-2.02007
109408236	chr1:109408236:T:C	1.04537e-82	1.73128	-1.95877	5.01613e-06	-2.85205	-1.67844	7.50471e-06	-2.85503	-1.66183
109409346	chr1:109409346:G:A	1.52955e-83	-2.6927e-09	-2.14948	7.82739e-05	-2.6927e-09	-1.78293	0.000115484	-2.6927e-09	-1.78325
109409505	chr1:109409505:G:A	2.11277e-82	1.92991	-1.45378	9.12599e-06	-2.85493	-1.07708	1.3881e-05	-2.8559	-1.04597
109410173	chr1:109410173:T:C	2.82817e-83	-2.6927e-09	-1.53482	6.57906e-05	-2.6927e-09	-1.95666	0.000101729	-2.6927e-09	-1.91007
109410985	chr1:109410985:T:C	1.76193e-83	-2.6927e-09	-2.00804	5.65336e-05	-2.6927e-09	-2.10831	8.38268e-05	-2.6927e-09	-2.10364
109412035	chr1:109412035:C:T	1.69994e-83	-2.6927e-09	-2.04386	7.34177e-05	-2.6927e-09	-1.84698	0.000107706	-2.6927e-09	-1.85298
109412532	chr1:109412532:A:G	7.72442e-83	-0.530066	-4.05126e-09	6.19881e-05	-2.0162	-4.05126e-09	8.99715e-05	-2.0329	-4.05126e-09
109412947	chr1:109412947:T:C	7.08454e-76	17.0855	-1.5839	7.09948e-06	-2.10202	-2.0811	1.05642e-05	-2.0904	-2.08451
109413394	chr1:109413394:T:C	3.12882e-83	-2.6927e-09	-1.43379	7.68817e-05	-2.6927e-09	-1.80087	0.000112387	-2.6927e-09	-1.81044
109413542	chr1:109413542:G:A	1.40269e-83	-2.6927e-09	-2.23606	5.38414e-05	-2.6927e-09	-2.1571	7.95147e-05	-2.6927e-09	-2.15645
109413837	chr1:109413837:A:G	2.06501e-83	-2.6927e-09	-1.84932	5.85659e-05	-2.6927e-09	-2.07299	8.70933e-05	-2.6927e-09	-2.06541
109414229	chr1:109414229:A:C	7.55502e-84	-2.85483	-4.05126e-09	4.24799e-05	-2.39411	-4.05126e-09	5.51498e-05	-2.52233	-4.05126e-09
109415413	chr1:109415413:T:C	2.28656e-82	2.02619	-1.47101	8.96564e-06	-2.85585	-1.0939	1.36504e-05	-2.8553	-1.06332
109415532	chr1:109415532:C:T	1.78914e-83	-2.6927e-09	-1.99272	6.40837e-05	-2.6927e-09	-1.98295	9.33487e-05	-2.6927e-09	-1.99605
109415665	chr1:109415665:T:TA	1.73629e-83	-2.6927e-09	-2.0227	6.2119e-05	-2.6927e-09	-2.01409	9.05583e-05	-2.6927e-09	-2.02639
109415729	chr1:109415729:G:A	1.42152e-83	-2.6927e-09	-2.22273	5.39715e-05	-2.6927e-09	-2.15469	8.00426e-05	-2.6927e-09	-2.14983
109416075	chr1:109416075:G:A	7.54884e-84	-2.85564	-4.05126e-09	8.47268e-05	-1.70371	-4.05126e-09	0.000121001	-1.73659	-4.05126e-09
109416281	chr1:109416281:T:C	9.98248e-83	-2.6927e-09	-0.273621	0.000194777	-2.6927e-09	-0.871289	0.000299726	-2.6927e-09	-0.82952
109416410	chr1:109416410:C:T	7.63755e-84	-2.84396	-4.05126e-09	3.66025e-05	-2.54302	-4.05126e-09	5.48897e-05	-2.52706	-4.05126e-09
109417062	chr1:109417062:G:A	6.4006e-84	-1.71928	-1.30137	4.29285e-06	-2.8503	-1.83589	6.32327e-06	-2.85257	-1.83558
109417311	chr1:109417311:G:C	1.66048e-83	-2.6927e-09	-2.06734	5.73736e-05	-2.6927e-09	-2.09356	8.38093e-05	-2.6927e-09	-2.10384
109417461	chr1:109417461:A:C	1.69628e-83	-2.6927e-09	-2.04601	7.32086e-05	-2.6927e-09	-1.84983	0.000107401	-2.6927e-09	-1.85582
109417479	chr1:109417479:C:G	1.68112e-83	-2.6927e-09	-2.05499	7.2278e-05	-2.6927e-09	-1.86262	0.000106047	-2.6927e-09	-1.86851
109417648	chr1:109417648:C:A	2.49457e-82	2.05962	-1.41737	9.56938e-06	-2.8559	-1.02868	1.45919e-05	-2.85494	-0.996985
109418054	chr1:109418054:C:A	1.76108e-83	-2.6927e-09	-2.00853	6.15124e-05	-2.6927e-09	-2.0239	8.96953e-05	-2.6927e-09	-2.03597
109418262	chr1:109418262:T:C	1.55509e-83	-2.6927e-09	-2.13292	5.05159e-05	-2.6927e-09	-2.22085	7.51504e-05	-2.6927e-09	-2.2129
109418440	chr1:109418440:A:T	1.5227e-83	-2.6927e-09	-2.15397	5.15513e-05	-2.6927e-09	-2.20056	7.62919e-05	-2.6927e-09	-2.19782
109418752	chr1:109418752:A:T	7.87123e-82	-2.6927e-09	1.79135	0.000846778	-2.6927e-09	0.598296	0.00133321	-2.6927e-09	0.662956
109418972	chr1:109418972:T:C	1.85914e-83	-2.6927e-09	-1.95434	5.67094e-05	-2.6927e-09	-2.1052	8.42473e-05	-2.6927e-09	-2.09863
109419078	chr1:109419078:G:A	3.47543e-83	0.195645	-1.52438	3.9518e-06	-2.71812	-2.05085	5.69773e-06	-2.74047	-2.05185
109419343	chr1:109419343:C:T	1.96803e-82	1.92382	-1.51865	8.43027e-06	-2.85493	-1.15639	1.28094e-05	-2.8559	-1.12631
109419532	chr1:109419532:C:T	1.52488e-83	-2.6927e-09	-2.15254	5.75771e-05	-2.6927e-09	-2.09002	8.53607e-05	-2.6927e-09	-2.0855
109419588	chr1:109419588:G:A	1.58208e-83	-2.6927e-09	-2.11571	5.25453e-05	-2.6927e-09	-2.18147	7.78682e-05	-2.6927e-09	-2.17737
109420020	chr1:109420020:G:C	9.58249e-83	1.56227	-1.87679	6.11999e-06	-2.84609	-1.4855	9.10954e-06	-2.85152	-1.47155
109420079	chr1:109420079:C:T	7.59923e-84	-2.84899	-4.05126e-09	3.32036e-05	-2.64048	-4.05126e-09	4.99666e-05	-2.62103	-4.05126e-09
109420696	chr1:109420696:T:C	3.03285e-84	-2.77483	-0.992709	7.76285e-06	-2.46928	-1.62451	1.08729e-05	-2.52018	-1.62593
109420884	chr1:109420884:A:G	1.75275e-83	-2.6927e-09	-2.01327	5.0059e-05	-2.6927e-09	-2.22994	7.41602e-05	-2.6927e-09	-2.22616
109421234	chr1:109421234:T:C	1.42506e-83	-2.6927e-09	-2.22024	5.00427e-05	-2.6927e-09	-2.23027	7.37916e-05	-2.6927e-09	-2.23114
109421983	chr1:109421983:T:C	7.85215e-76	17.6209	-2.01648	1.00565e-05	-1.99048	-1.84444	1.49249e-05	-1.9793	-1.85006
109422132	chr1:109422132:C:T	1.14578e-83	-2.43837	-4.05126e-09	2.72533e-05	-2.83797	-4.05126e-09	4.01288e-05	-2.84029	-4.05126e-09
109422521	chr1:109422521:C:T	1.58619e-83	-2.6927e-09	-2.11312	6.13409e-05	-2.6927e-09	-2.0267	8.87889e-05	-2.6927e-09	-2.04613
109422634	chr1:109422634:G:A	2.09195e-82	1.93641	-1.47018	8.96854e-06	-2.8551	-1.09432	1.36403e-05	-2.85588	-1.06348
109422992	chr1:109422992:G:A	1.93263e-83	-2.6927e-09	-1.91557	0.000117271	-2.6927e-09	-1.37865	0.000182545	-2.6927e-09	-1.32539
109423182	chr1:109423182:T:C	1.1378e-82	-2.6927e-09	-0.142768	0.000512863	-2.6927e-09	0.0968665	0.000780123	-2.6927e-09	0.127064
109423193	chr1:109423193:C:T	1.61983e-83	-2.6927e-09	-2.09213	0.000110667	-2.6927e-09	-1.43662	0.000164684	-2.6927e-09	-1.42836
109423364	chr1:109423364:A:G	1.12173e-82	1.83412	-1.99112	4.81767e-06	-2.85504	-1.71581	7.2201e-06	-2.85588	-1.69964
109424096	chr1:109424096:A:C	1.13913e-82	1.84372	-1.98532	4.84266e-06	-2.85494	-1.71074	7.25673e-06	-2.85589	-1.69457
109424192	chr1:109424192:A:G	7.92399e-84	-2.80714	-4.05126e-09	5.19466e-05	-2.19293	-4.05126e-09	7.92141e-05	-2.16023	-4.05126e-09
109424482	chr1:109424482:C:A	2.3784e-82	2.53044	-1.93588	3.99353e-06	-2.61221	-2.14626	5.90565e-06	-2.61301	-2.14347
109424541	chr1:109424541:G:T	1.45449e-83	-2.6927e-09	-2.1998	4.96068e-05	-2.6927e-09	-2.23901	7.32801e-05	-2.6927e-09	-2.2381
109424701	chr1:109424701:G:C	1.19801e-82	1.89764	-1.98885	4.80934e-06	-2.85549	-1.7171	7.20933e-06	-2.85573	-1.70128
109424702	chr1:109424702:C:A	3.32386e-82	2.28052	-1.35126	1.03085e-05	-2.85328	-0.956891	1.57755e-05	-2.84909	-0.924841
109424844	chr1:109424844:G:A	1.41594e-83	-2.6927e-09	-2.22666	5.35092e-05	-2.6927e-09	-2.16329	7.90095e-05	-2.6927e-09	-2.16282
109424964	chr1:109424964:C:T	1.13184e-83	-2.45061	-4.05126e-09	5.06184e-05	-2.21883	-4.05126e-09	8.78687e-05	-2.05655	-4.05126e-09
109426883	chr1:109426883:A:G	1.85651e-83	-2.6927e-09	-1.95575	5.67207e-05	-2.6927e-09	-2.105	8.42774e-05	-2.6927e-09	-2.09827
109426928	chr1:109426928:C:T	1.72554e-83	-2.6927e-09	-2.02891	7.47475e-05	-2.6927e-09	-1.82903	0.000109641	-2.6927e-09	-1.83517
109427099	chr1:109427099:A:G	1.19058e-82	1.97932	-2.07674	4.14482e-06	-2.85576	-1.86553	6.21861e-06	-2.85384	-1.851
109427241	chr1:109427241:AAAAG:A	1.40108e-83	-2.6927e-09	-2.23721	5.43607e-05	-2.6927e-09	-2.1475	8.02691e-05	-2.6927e-09	-2.147
109427531	chr1:109427531:T:G	5.57038e-84	-2.4182	-0.741371	2.84855e-05	-2.14179	-0.651953	4.00739e-05	-2.20071	-0.640949
109427564	chr1:109427564:T:G	8.22724e-84	-2.76959	-4.05126e-09	5.23455e-05	-2.18528	-4.05126e-09	6.40069e-05	-2.3734	-4.05126e-09
109429459	chr1:109429459:A:G	1.77128e-83	-2.6927e-09	-2.00275	6.34308e-05	-2.6927e-09	-1.99319	9.24207e-05	-2.6927e-09	-2.00604
109429923	chr1:109429923:A:G	1.72202e-83	-2.6927e-09	-2.03096	7.45516e-05	-2.6927e-09	-1.83165	0.000109357	-2.6927e-09	-1.83777
109430734	chr1:109430734:C:G	5.07591e-80	-2.6927e-09	5.95781	0.000222571	-2.6927e-09	-0.737898	0.000334551	-2.6927e-09	-0.719599
109430765	chr1:109430765:A:G	8.4633e-85	-2.81381	-2.23008	3.37096e-06	-2.79582	-2.13212	4.93481e-06	-2.80958	-2.1265
109431181	chr1:109431181:C:T	1.62185e-83	-2.6927e-09	-2.09088	5.38426e-05	-2.6927e-09	-2.15708	7.9788e-05	-2.6927e-09	-2.15301
109431211	chr1:109431211:C:T	1.73837e-83	-2.6927e-09	-2.02151	6.00241e-05	-2.6927e-09	-2.0484	8.75536e-05	-2.6927e-09	-2.06014
109431707	chr1:109431707:A:G	1.72239e-83	-2.6927e-09	-2.03074	7.4565e-05	-2.6927e-09	-1.83147	0.000109376	-2.6927e-09	-1.8376
109431828	chr1:109431828:A:C	6.28147e-82	2.30469	-0.738948	1.01889e-05	-2.85022	-0.971617	1.5663e-05	-2.84461	-0.936481
109431964	chr1:109431964:G:A	1.99105e-83	-2.6927e-09	-1.88579	5.92356e-05	-2.6927e-09	-2.06162	8.81063e-05	-2.6927e-09	-2.05384
109433337	chr1:109433337:G:A	1.73837e-83	-2.6927e-09	-2.02151	6.00241e-05	-2.6927e-09	-2.0484	8.75536e-05	-2.6927e-09	-2.06014
109433376	chr1:109433376:T:C	1.71061e-83	-2.6927e-09	-2.0376	4.97345e-05	-2.6927e-09	-2.23644	7.33996e-05	-2.6927e-09	-2.23647
109434153	chr1:109434153:C:G	7.78061e-83	1.33756	-1.86038	6.29339e-06	-2.84248	-1.46116	9.37657e-06	-2.84903	-1.44514
109434513	chr1:109434513:C:A	1.12967e-83	-2.45253	-4.05126e-09	0.000156013	-1.0932	-4.05126e-09	0.000220284	-1.13747	-4.05126e-09
109434535	chr1:109434535:A:G	1.80012e-83	-2.6927e-09	-1.9866	6.4538e-05	-2.6927e-09	-1.97589	9.39868e-05	-2.6927e-09	-1.98923
109434983	chr1:109434983:C:T	1.58856e-83	-2.6927e-09	-2.11163	5.04847e-05	-2.6927e-09	-2.22147	7.49935e-05	-2.6927e-09	-2.21499
109434985	chr1:109434985:C:T	1.05837e-83	-0.543155	-1.97457	8.06965e-06	-2.21499	-1.84004	1.14909e-05	-2.25446	-1.83638
109435099	chr1:109435099:C:T	1.70004e-83	-2.6927e-09	-2.0438	4.97788e-05	-2.6927e-09	-2.23555	7.36486e-05	-2.6927e-09	-2.23308
109435318	chr1:109435318:G:A	1.6366e-83	-2.6927e-09	-2.08183	9.06206e-05	-2.6927e-09	-1.63646	0.000133648	-2.6927e-09	-1.63718
109435412	chr1:109435412:C:T	1.69326e-82	1.92928	-1.67449	8.08504e-06	-2.85378	-1.19935	1.21872e-05	-2.8498	-1.1822
109435827	chr1:109435827:T:C	1.42984e-83	-2.6927e-09	-2.21689	5.72715e-05	-2.6927e-09	-2.09534	8.41971e-05	-2.6927e-09	-2.09923
109436504	chr1:109436504:G:A	1.52938e-83	-2.6927e-09	-2.14959	6.04018e-05	-2.6927e-09	-2.04212	8.87898e-05	-2.6927e-09	-2.04612
109436539	chr1:109436539:C:A	1.6591e-83	-2.6927e-09	-2.06818	0.000117013	-2.6927e-09	-1.38086	0.000174218	-2.6927e-09	-1.37208
109436580	chr1:109436580:G:A	7.94404e-83	1.55821	-2.06024	4.63624e-06	-2.85238	-1.75686	6.941e-06	-2.85518	-1.73976
109436690	chr1:109436690:AGTGGGCCTGTG:A	1.41837e-83	-2.6927e-09	-2.22494	5.67089e-05	-2.6927e-09	-2.10521	8.34328e-05	-2.6927e-09	-2.10835
109436904	chr1:109436904:T:C	2.93995e-82	2.46255	-1.65603	6.99219e-06	-2.83969	-1.35866	1.06892e-05	-2.83058	-1.33257
109437270	chr1:109437270:G:T	2.01054e-83	-2.6927e-09	-1.87605	5.9707e-05	-2.6927e-09	-2.05369	8.88218e-05	-2.6927e-09	-2.04576
109438165	chr1:109438165:G:A	8.9598e-84	-2.68429	-4.05126e-09	2.76173e-05	-2.8247	-4.05126e-09	4.11246e-05	-2.81578	-4.05126e-09
109439071	chr1:109439071:C:T	1.59149e-83	-2.6927e-09	-2.10978	5.05702e-05	-2.6927e-09	-2.21978	7.51416e-05	-2.6927e-09	-2.21301
109440605	chr1:109440605:C:T	1.39887e-83	-2.6927e-09	-2.23879	5.46456e-05	-2.6927e-09	-2.14227	8.06129e-05	-2.6927e-09	-2.14273
109441246	chr1:109441246:T:C	7.70047e-84	-2.83576	-4.05126e-09	3.15203e-05	-2.69251	-4.05126e-09	4.70146e-05	-2.68193	-4.05126e-09
109441378	chr1:109441378:A:G	1.95481e-83	-2.6927e-09	-1.90416	5.86947e-05	-2.6927e-09	-2.07079	8.72773e-05	-2.6927e-09	-2.0633
109441687	chr1:109441687:C:T	1.73217e-83	-2.6927e-09	-2.02508	7.5124e-05	-2.6927e-09	-1.824	0.00011019	-2.6927e-09	-1.83018
109441769	chr1:109441769:A:T	1.72255e-83	-2.6927e-09	-2.03065	7.45668e-05	-2.6927e-09	-1.83145	0.000109379	-2.6927e-09	-1.83757
109441869	chr1:109441869:A:G	8.51384e-84	-2.73534	-4.05126e-09	2.78347e-05	-2.81686	-4.05126e-09	4.11393e-05	-2.81542	-4.05126e-09
109441904	chr1:109441904:T:C	1.39858e-83	-2.6927e-09	-2.239	5.87663e-05	-2.6927e-09	-2.06957	8.67866e-05	-2.6927e-09	-2.06894
109442817	chr1:109442817:A:G	3.42462e-82	2.4208	-1.46167	9.11788e-06	-2.84887	-1.08404	1.3973e-05	-2.84271	-1.05254
109443256	chr1:109443256:G:A	1.43577e-83	-2.6927e-09	-2.21275	4.98495e-05	-2.6927e-09	-2.23413	7.35284e-05	-2.6927e-09	-2.23472
109443339	chr1:109443339:A:G	7.30701e-83	-2.6927e-09	-0.585619	0.000130877	-2.6927e-09	-1.26888	0.000192525	-2.6927e-09	-1.27216
109443377	chr1:109443377:C:T	1.75514e-83	-2.6927e-09	-2.0119	6.2716e-05	-2.6927e-09	-2.00453	9.14009e-05	-2.6927e-09	-2.01713
109444050	chr1:109444050:C:A	1.58506e-82	2.20649	-2.01774	4.6516e-06	-2.85347	-1.75246	7.00556e-06	-2.84927	-1.73641
109444102	chr1:109444102:G:A	1.74156e-83	-2.01967	-4.05126e-09	3.60948e-05	-2.55699	-4.05126e-09	5.47141e-05	-2.53027	-4.05126e-09
109444347	chr1:109444347:G:A	1.81271e-83	-2.6927e-09	-1.97963	6.33512e-05	-2.6927e-09	-1.99445	9.23079e-05	-2.6927e-09	-2.00726
109444516	chr1:109444516:G:A	1.05219e-83	-2.52358	-4.05126e-09	7.36257e-05	-1.84415	-4.05126e-09	0.00013431	-1.63224	-4.05126e-09
109444543	chr1:109444543:A:G	9.45885e-82	-2.6927e-09	1.97508	0.000955584	-2.6927e-09	0.71918	0.00150664	-2.6927e-09	0.785251
109444650	chr1:109444650:C:T	1.72239e-83	-2.6927e-09	-2.03074	7.4565e-05	-2.6927e-09	-1.83147	0.000109376	-2.6927e-09	-1.8376
109445401	chr1:109445401:G:A	1.42691e-83	-2.6927e-09	-2.21894	4.99724e-05	-2.6927e-09	-2.23167	7.36994e-05	-2.6927e-09	-2.23239
109446323	chr1:109446323:G:A	1.91782e-83	-2.6927e-09	-1.92326	0.0001156	-2.6927e-09	-1.393	0.000179991	-2.6927e-09	-1.33948
109446599	chr1:109446599:T:C	1.53942e-83	-2.6927e-09	-2.14305	5.16808e-05	-2.6927e-09	-2.19806	7.65003e-05	-2.6927e-09	-2.19509
109446602	chr1:109446602:C:G	1.4804e-75	17.7934	-1.55489	8.82366e-06	-1.83747	-2.12824	1.31926e-05	-1.82167	-2.13106
109446680	chr1:109446680:C:T	1.72205e-83	-2.6927e-09	-2.03094	7.45448e-05	-2.6927e-09	-1.83174	0.000109346	-2.6927e-09	-1.83787
109447659	chr1:109447659:T:C	1.66339e-83	-2.6927e-09	-2.0656	0.000122171	-2.6927e-09	-1.33772	0.000182001	-2.6927e-09	-1.32838
109447669	chr1:109447669:G:A	1.62829e-83	-2.6927e-09	-2.08692	5.83402e-05	-2.6927e-09	-2.07685	8.60201e-05	-2.6927e-09	-2.07781
109448215	chr1:109448215:T:A	1.41173e-83	-2.6927e-09	-2.22964	5.12052e-05	-2.6927e-09	-2.2073	7.55185e-05	-2.6927e-09	-2.20801
109448226	chr1:109448226:G:C	1.7147e-83	-2.6927e-09	-2.03521	7.40989e-05	-2.6927e-09	-1.83774	0.000108697	-2.6927e-09	-1.84382
109448387	chr1:109448387:C:A	5.05885e-83	1.19456	-2.14787	3.98447e-06	-2.8338	-1.92694	5.89783e-06	-2.84352	-1.91429
109448456	chr1:109448456:G:A	3.71562e-83	0.693513	-1.95542	4.99816e-06	-2.34853	-2.18555	7.28473e-06	-2.3601	-2.18651
109448553	chr1:109448553:C:T	5.2038e-84	-1.98983	-1.23782	4.4903e-06	-2.8545	-1.78673	6.64221e-06	-2.85289	-1.78605
109450121	chr1:109450121:G:C	3.30879e-83	-2.6927e-09	-1.37787	7.30224e-05	-2.6927e-09	-1.85238	0.000113861	-2.6927e-09	-1.79741
109450176	chr1:109450176:G:T	4.45242e-83	-2.6927e-09	-1.081	9.50288e-05	-2.6927e-09	-1.58896	0.000137683	-2.6927e-09	-1.60744
109450347	chr1:109450347:G:T	1.03857e-82	-2.6927e-09	-0.234024	0.000144274	-2.6927e-09	-1.17143	0.000216568	-2.6927e-09	-1.15448
109451731	chr1:109451731:G:A	2.03236e-83	-2.6927e-09	-1.86525	9.66515e-05	-2.6927e-09	-1.57203	0.0001416	-2.6927e-09	-1.57938
109451765	chr1:109451765:G:A	1.50386e-82	0.136169	-4.05126e-09	0.000170706	-1.0032	-4.05126e-09	0.000242772	-1.04027	-4.05126e-09
109451886	chr1:109451886:G:A	1.77136e-83	-2.6927e-09	-2.00271	6.43392e-05	-2.6927e-09	-1.97897	9.3671e-05	-2.6927e-09	-1.9926
109451964	chr1:109451964:G:A	5.64097e-84	-1.89696	-1.25002	3.65842e-06	-2.82121	-2.02491	5.43693e-06	-2.81045	-2.02872
109452167	chr1:109452167:G:A	1.68529e-83	-2.6927e-09	-2.05252	4.98106e-05	-2.6927e-09	-2.23491	7.35145e-05	-2.6927e-09	-2.23491
109452776	chr1:109452776:C:T	5.48346e-83	1.25223	-2.12495	4.24363e-06	-2.83991	-1.85781	6.30979e-06	-2.8481	-1.84218
109452837	chr1:109452837:T:C	8.43115e-83	1.47039	-1.91291	6.63854e-06	-2.84836	-1.40189	9.89489e-06	-2.8534	-1.38697
109453010	chr1:109453010:G:C	1.39875e-83	-2.6927e-09	-2.23887	5.02024e-05	-2.6927e-09	-2.22708	7.44344e-05	-2.6927e-09	-2.22247
109453101	chr1:109453101:T:C	1.42165e-83	-2.6927e-09	-2.22263	5.36984e-05	-2.6927e-09	-2.15976	7.90983e-05	-2.6927e-09	-2.1617
109453916	chr1:109453916:T:A	1.8247e-83	-1.97304	-4.05126e-09	2.677e-05	-2.85586	-4.05126e-09	3.95235e-05	-2.85549	-4.05126e-09
109454067	chr1:109454067:C:A	5.60607e-83	1.19684	-2.04744	4.61566e-06	-2.83459	-1.77909	6.84952e-06	-2.84423	-1.76398
109454112	chr1:109454112:C:A	5.69782e-83	1.21449	-2.04886	4.56371e-06	-2.8352	-1.78981	6.77815e-06	-2.84474	-1.77394
109455440	chr1:109455440:C:T	1.63314e-83	-2.6927e-09	-2.08395	0.000116211	-2.6927e-09	-1.38773	0.000173133	-2.6927e-09	-1.37833
109455748	chr1:109455748:A:G	1.50344e-83	-2.1667	-4.05126e-09	0.000176228	-0.971365	-4.05126e-09	0.000191875	-1.27554	-4.05126e-09
109455764	chr1:109455764:C:T	6.5849e-83	1.34919	-2.03887	4.48523e-06	-2.84306	-1.79929	6.67511e-06	-2.85017	-1.78384
109455935	chr1:109455935:T:C	7.81482e-84	-2.82102	-4.05126e-09	0.0001087	-1.45455	-4.05126e-09	0.000156223	-1.4811	-4.05126e-09
109456141	chr1:109456141:A:AT	2.50797e-83	-2.6927e-09	-1.65498	7.51851e-05	-2.6927e-09	-1.82319	0.000109797	-2.6927e-09	-1.83376
109456631	chr1:109456631:T:C	1.39943e-83	-2.6927e-09	-2.23839	4.98501e-05	-2.6927e-09	-2.23412	7.37988e-05	-2.6927e-09	-2.23105
109457216	chr1:109457216:A:C	6.24543e-83	1.31192	-2.05452	4.40905e-06	-2.84149	-1.818	6.55693e-06	-2.84913	-1.80274
109457322	chr1:109457322:A:G	1.59686e-83	-2.6927e-09	-2.10641	5.74128e-05	-2.6927e-09	-2.09288	8.4635e-05	-2.6927e-09	-2.09404
109457774	chr1:109457774:G:A	3.7709e-83	-2.6927e-09	-1.24714	8.67583e-05	-2.6927e-09	-1.68002	0.000125863	-2.6927e-09	-1.69719
109459163	chr1:109459163:C:T	1.83239e-83	-2.6927e-09	-1.96883	7.17724e-05	-2.6927e-09	-1.86964	0.000105523	-2.6927e-09	-1.87346
109459200	chr1:109459200:T:C	8.56266e-83	-2.6927e-09	-0.427041	0.00040262	-2.6927e-09	-0.14515	0.000612655	-2.6927e-09	-0.114586
109459480	chr1:109459480:T:C	8.49209e-84	-2.7379	-4.05126e-09	0.000351981	-0.279565	-4.05126e-09	0.000489422	-0.339163	-4.05126e-09
109459666	chr1:109459666:C:T	1.70424e-83	-2.6927e-09	-2.04133	6.89627e-05	-2.6927e-09	-1.90958	0.000101355	-2.6927e-09	-1.91376
109459674	chr1:109459674:C:T	1.72657e-83	-2.6927e-09	-2.02832	4.98947e-05	-2.6927e-09	-2.23323	7.38586e-05	-2.6927e-09	-2.23024
109459720	chr1:109459720:CTGTT:C	1.85754e-83	-2.6927e-09	-1.9552	6.48607e-05	-2.6927e-09	-1.9709	9.44461e-05	-2.6927e-09	-1.98436
109460664	chr1:109460664:T:G	7.33532e-83	1.31647	-1.89823	6.88021e-06	-2.84005	-1.37444	1.02288e-05	-2.84797	-1.35921
109460953	chr1:109460953:T:C	6.98979e-83	1.30055	-1.93055	6.49447e-06	-2.83952	-1.43267	9.64938e-06	-2.84759	-1.41791
109460983	chr1:109460983:A:G	7.17152e-83	1.29735	-1.90168	6.82154e-06	-2.83924	-1.38382	1.01384e-05	-2.84739	-1.36867
109460986	chr1:109460986:A:C	1.70276e-83	-2.6927e-09	-2.0422	5.9784e-05	-2.6927e-09	-2.0524	8.71577e-05	-2.6927e-09	-2.06467
109461218	chr1:109461218:T:G	7.36673e-83	1.32415	-1.90163	6.81458e-06	-2.84034	-1.38374	1.01313e-05	-2.84817	-1.36859
109461225	chr1:109461225:G:A	1.7601e-83	-2.6927e-09	-2.00908	6.09781e-05	-2.6927e-09	-2.03263	8.88436e-05	-2.6927e-09	-2.04551
109461250	chr1:109461250:A:G	1.39884e-83	-2.6927e-09	-2.23881	4.99458e-05	-2.6927e-09	-2.2322	7.39783e-05	-2.6927e-09	-2.22862
109461684	chr1:109461684:T:C	1.1805e-81	4.4344	-2.23775	5.64229e-06	-2.28277	-2.13008	8.42212e-06	-2.26879	-2.13273
109461784	chr1:109461784:G:A	1.57104e-83	-2.6927e-09	-2.12271	8.43295e-05	-2.6927e-09	-1.70841	0.000124359	-2.6927e-09	-1.70922
109461921	chr1:109461921:G:C	7.27553e-82	3.45537	-1.74272	4.53399e-06	-2.41586	-2.21568	6.75061e-06	-2.40842	-2.21434
109462075	chr1:109462075:T:C	1.72352e-83	-2.6927e-09	-2.03008	7.55466e-05	-2.6927e-09	-1.81839	0.000110873	-2.6927e-09	-1.824
109462354	chr1:109462354:C:T	4.56859e-83	-2.6927e-09	-1.05525	4.99051e-05	-2.6927e-09	-2.23302	7.369e-05	-2.6927e-09	-2.23252
109462368	chr1:109462368:C:T	6.62146e-83	1.31423	-1.99837	4.82444e-06	-2.8416	-1.72784	7.17663e-06	-2.84923	-1.71233
109462588	chr1:109462588:T:A	1.81798e-83	-2.6927e-09	-1.97672	6.35198e-05	-2.6927e-09	-1.99179	9.25479e-05	-2.6927e-09	-2.00466
109462957	chr1:109462957:A:G	1.4699e-83	-2.6927e-09	-2.18926	6.15492e-05	-2.6927e-09	-2.02331	9.03174e-05	-2.6927e-09	-2.02906
109462986	chr1:109462986:T:G	4.73716e-83	-1.01901	-4.05126e-09	6.25778e-05	-2.00673	-4.05126e-09	9.0365e-05	-2.02853	-4.05126e-09
109463260	chr1:109463260:G:A	1.56782e-83	-2.6927e-09	-2.12476	8.39824e-05	-2.6927e-09	-1.71254	0.000123847	-2.6927e-09	-1.71334
109463461	chr1:109463461:T:C	3.52128e-83	-2.6927e-09	-1.31563	8.44463e-05	-2.6927e-09	-1.70703	0.000123242	-2.6927e-09	-1.71824
109463486	chr1:109463486:C:T	2.95787e-84	-2.17657	-1.616	7.47355e-06	-2.78583	-1.34594	1.09044e-05	-2.79994	-1.34328
109464043	chr1:109464043:C:T	2.19748e-82	1.41893	-0.903483	1.19241e-05	-2.12167	-1.54291	1.7208e-05	-2.1418	-1.54521
109464096	chr1:109464096:G:C	1.95881e-83	-1.90211	-4.05126e-09	4.06946e-05	-2.43705	-4.05126e-09	6.18745e-05	-2.40728	-4.05126e-09
109464331	chr1:109464331:TAGAA:T	7.54383e-83	1.34705	-1.90077	6.81454e-06	-2.8417	-1.38238	1.01354e-05	-2.84912	-1.36723
109464530	chr1:109464530:A:G	1.68857e-83	-2.6927e-09	-2.05057	0.000122031	-2.6927e-09	-1.33887	0.000181734	-2.6927e-09	-1.32985
109464661	chr1:109464661:C:T	3.20623e-83	-1.40936	-4.05126e-09	6.68659e-05	-1.94045	-4.05126e-09	0.000101406	-1.91326	-4.05126e-09
109465020	chr1:109465020:C:T	1.40706e-83	-2.6927e-09	-2.23295	6.41964e-05	-2.6927e-09	-1.9812	9.40083e-05	-2.6927e-09	-1.989
109465030	chr1:109465030:G:A	8.30996e-85	-2.85562	-2.20655	3.60473e-06	-2.67266	-2.18823	5.19182e-06	-2.70081	-2.18449
109465208	chr1:109465208:A:T	1.70871e-83	-2.6927e-09	-2.03872	5.98008e-05	-2.6927e-09	-2.05212	8.71812e-05	-2.6927e-09	-2.0644
109465405	chr1:109465405:C:T	4.83973e-81	3.60758	-4.05126e-09	3.52336e-05	-2.58114	-4.05126e-09	5.24791e-05	-2.57197	-4.05126e-09
109465876	chr1:109465876:C:T	1.40227e-83	-2.6927e-09	-2.23636	6.09521e-05	-2.6927e-09	-2.03305	9.00192e-05	-2.6927e-09	-2.03237
109466029	chr1:109466029:G:A	7.67571e-83	1.40465	-1.94104	6.29196e-06	-2.84476	-1.45911	9.36047e-06	-2.85118	-1.44471
109466156	chr1:109466156:C:T	6.085e-83	1.28117	-2.04979	4.43176e-06	-2.83986	-1.81449	6.58667e-06	-2.848	-1.79934
109466191	chr1:109466191:T:C	7.60972e-83	1.39596	-1.94099	6.29431e-06	-2.84453	-1.45897	9.36301e-06	-2.85103	-1.4446
109466319	chr1:109466319:A:T	1.62234e-83	-2.6927e-09	-2.09058	6.94137e-05	-2.6927e-09	-1.90306	0.000101916	-2.6927e-09	-1.90824
109466484	chr1:109466484:C:G	1.62852e-79	8.6543	-1.53074	3.19173e-06	-2.78224	-2.20034	4.74438e-06	-2.77331	-2.20212
109466549	chr1:109466549:C:T	6.65502e-83	1.2321	-1.91118	6.74942e-06	-2.8344	-1.39929	1.00212e-05	-2.84381	-1.38388
109467180	chr1:109467180:G:A	3.18406e-83	0.818598	-2.23489	8.84169e-06	-2.03223	-1.93144	1.25219e-05	-2.07511	-1.9298
109467488	chr1:109467488:C:G	6.91852e-83	1.2587	-1.89895	6.85958e-06	-2.83767	-1.37982	1.01917e-05	-2.84627	-1.36454
109467664	chr1:109467664:A:G	1.56049e-83	-2.6927e-09	-2.12945	6.62191e-05	-2.6927e-09	-1.95017	9.72599e-05	-2.6927e-09	-1.955
109467667	chr1:109467667:C:T	5.04152e-83	0.923152	-1.8799	7.26783e-06	-2.81401	-1.34567	1.07444e-05	-2.82783	-1.33017
109468414	chr1:109468414:C:A	1.71036e-83	-2.6927e-09	-2.03775	5.96369e-05	-2.6927e-09	-2.05487	8.69711e-05	-2.6927e-09	-2.06681
109468871	chr1:109468871:CTAA:C	2.38098e-83	-2.6927e-09	-1.70694	0.000146347	-2.6927e-09	-1.15716	0.000226629	-2.6927e-09	-1.10907
109468922	chr1:109468922:TAGAA:T	4.83238e-83	0.906506	-1.90562	7.00019e-06	-2.81204	-1.38517	1.03443e-05	-2.82618	-1.36976
109469079	chr1:109469079:G:A	6.40129e-83	1.4336	-2.15155	3.38305e-06	-2.84611	-2.07825	4.94528e-06	-2.85208	-2.08187
109469373	chr1:109469373:T:G	4.93989e-81	3.2162	0.411862	0.000135472	-0.861794	-0.372587	0.000196846	-0.877369	-0.372598
109469501	chr1:109469501:A:T	6.7511e-83	1.51872	-2.18346	3.21992e-06	-2.85187	-2.12192	4.72136e-06	-2.85519	-2.1251
109469526	chr1:109469526:A:G	4.56452e-83	0.83563	-1.89177	7.18439e-06	-2.80421	-1.36703	1.0605e-05	-2.81969	-1.35137
109469552	chr1:109469552:AAAG:A	1.353e-82	-2.6927e-09	0.030455	0.000266452	-2.6927e-09	-0.557947	0.000411724	-2.6927e-09	-0.512036
109469667	chr1:109469667:G:A	4.66837e-83	0.916217	-1.94986	6.53744e-06	-2.81314	-1.45246	9.65708e-06	-2.82709	-1.4376
109469671	chr1:109469671:C:T	6.01442e-83	1.3801	-2.1604	3.34842e-06	-2.84274	-2.09191	4.88948e-06	-2.84993	-2.09537
109470011	chr1:109470011:T:C	6.19002e-83	-0.751513	-4.05126e-09	5.40169e-05	-2.15384	-4.05126e-09	7.84099e-05	-2.17044	-4.05126e-09
109470249	chr1:109470249:A:T	4.49033e-77	14.9487	-2.20568	6.18376e-06	-2.19784	-2.12337	9.29358e-06	-2.18512	-2.11794
109470263	chr1:109470263:TA:T	4.69431e-77	14.9928	-2.20541	6.23244e-06	-2.18933	-2.12404	9.36734e-06	-2.17653	-2.11863
109470490	chr1:109470490:A:G	8.63739e-85	-2.85583	-2.16769	3.56659e-06	-2.65535	-2.21619	5.12187e-06	-2.68523	-2.21364
109471008	chr1:109471008:C:T	3.79579e-83	0.997125	-2.23769	3.01114e-06	-2.8177	-2.22312	4.38029e-06	-2.83116	-2.22411
109471333	chr1:109471333:C:T	5.37617e-83	1.25922	-2.1517	3.42754e-06	-2.8352	-2.0761	4.99518e-06	-2.84455	-2.07936
109471548	chr1:109471548:G:A	3.95539e-83	1.03785	-2.23722	3.00498e-06	-2.82144	-2.22144	4.37432e-06	-2.83414	-2.22249
109471565	chr1:109471565:A:T	4.75669e-83	0.845805	-1.86071	7.59769e-06	-2.80571	-1.30959	1.12212e-05	-2.82097	-1.29361
109471711	chr1:109471711:G:A	8.13684e-84	-1.8615	-0.919135	3.90504e-06	-2.82158	-1.9593	5.79914e-06	-2.81063	-1.96405
109471909	chr1:109471909:T:C	1.40551e-83	-2.6927e-09	-2.23405	5.33918e-05	-2.6927e-09	-2.16549	7.88304e-05	-2.6927e-09	-2.16509
109471999	chr1:109471999:C:T	1.66179e-83	-2.6927e-09	-2.06656	5.81448e-05	-2.6927e-09	-2.08021	8.48815e-05	-2.6927e-09	-2.09113
109472156	chr1:109472156:G:A	5.05923e-83	0.925331	-1.87857	7.31803e-06	-2.81378	-1.33902	1.08208e-05	-2.82764	-1.32328
109472353	chr1:109472353:C:A	4.27282e-83	0.786124	-1.9083	7.06669e-06	-2.79856	-1.38919	1.04186e-05	-2.81496	-1.37384
109472561	chr1:109472561:G:A	4.65392e-83	0.776007	-1.81275	8.29712e-06	-2.79658	-1.23065	1.22421e-05	-2.8135	-1.21401
109472897	chr1:109472897:G:A	4.30847e-83	1.12363	-2.2375	2.9802e-06	-2.82858	-2.22257	4.34517e-06	-2.83973	-2.2236
109473110	chr1:109473110:C:T	5.49972e-83	0.964296	-1.83405	7.80577e-06	-2.81808	-1.27019	1.15507e-05	-2.83115	-1.25449
109473620	chr1:109473620:G:A	9.05308e-84	-2.67393	-4.05126e-09	3.27668e-05	-2.65373	-4.05126e-09	4.90758e-05	-2.63902	-4.05126e-09
109473817	chr1:109473817:C:T	2.31558e-83	-2.6927e-09	-1.73479	0.000141026	-2.6927e-09	-1.1942	0.000218201	-2.6927e-09	-1.14697
109474105	chr1:109474105:A:G	1.54126e-83	-2.6927e-09	-2.14185	5.10877e-05	-2.6927e-09	-2.2096	7.54036e-05	-2.6927e-09	-2.20953
109475526	chr1:109475526:C:T	1.3335e-83	-2.28664	-4.05126e-09	4.75385e-05	-2.2816	-4.05126e-09	7.20912e-05	-2.25446	-4.05126e-09
109476380	chr1:109476380:C:T	5.71673e-83	0.986776	-1.81783	8.0563e-06	-2.82015	-1.23653	1.19353e-05	-2.83289	-1.21999
109476793	chr1:109476793:A:T	2.16709e-83	-2.6927e-09	-1.80107	0.000114131	-2.6927e-09	-1.4058	0.00017694	-2.6927e-09	-1.35658
109476817	chr1:109476817:A:G	3.7854e-76	15.1587	-0.283878	5.80215e-06	-2.21188	-2.17304	8.69608e-06	-2.19869	-2.17083
109476835	chr1:109476835:T:C	1.66225e-83	-2.6927e-09	-2.06628	4.98236e-05	-2.6927e-09	-2.23465	7.3493e-05	-2.6927e-09	-2.2352
109476963	chr1:109476963:C:T	1.83665e-83	-2.6927e-09	-1.96651	0.000104555	-2.6927e-09	-1.49343	0.000162582	-2.6927e-09	-1.44121
109477267	chr1:109477267:A:G	8.93317e-77	15.566	-2.13518	1.28809e-05	-2.07088	-1.51652	2.00074e-05	-2.0573	-1.47898
109477719	chr1:109477719:C:T	7.54621e-77	15.4004	-2.13831	1.23684e-05	-2.10463	-1.52337	1.92027e-05	-2.09135	-1.48599
109478436	chr1:109478436:T:C	2.56554e-83	-2.6927e-09	-1.63228	6.23914e-05	-2.6927e-09	-2.00972	9.61249e-05	-2.6927e-09	-1.96674
109478931	chr1:109478931:T:C	1.57169e-83	-2.6927e-09	-2.1223	5.06436e-05	-2.6927e-09	-2.21833	7.47251e-05	-2.6927e-09	-2.21857
109479147	chr1:109479147:A:G	2.04343e-83	-2.6927e-09	-1.85982	5.67189e-05	-2.6927e-09	-2.10504	8.41596e-05	-2.6927e-09	-2.09967
109479215	chr1:109479215:T:C	6.73878e-83	1.45979	-2.12636	2.96765e-06	-2.85031	-2.20506	4.36144e-06	-2.85456	-2.20502
109479794	chr1:109479794:A:T	1.57686e-83	-2.6927e-09	-2.11902	6.75817e-05	-2.6927e-09	-1.92981	9.92475e-05	-2.6927e-09	-1.93477
109479982	chr1:109479982:C:T	7.65828e-84	-2.84125	-4.05126e-09	4.58381e-05	-2.31803	-4.05126e-09	6.92945e-05	-2.29402	-4.05126e-09
109480230	chr1:109480230:T:C	1.15054e-82	-2.6927e-09	-0.131632	0.000242468	-2.6927e-09	-0.652273	0.000371975	-2.6927e-09	-0.613562
109480274	chr1:109480274:A:C	9.48982e-85	-2.85353	-2.07588	8.77439e-06	-2.5464	-1.42491	1.26284e-05	-2.58598	-1.41046
109480516	chr1:109480516:T:G	1.05121e-82	-2.6927e-09	-0.221927	0.000225217	-2.6927e-09	-0.726077	0.000345133	-2.6927e-09	-0.688458
109480522	chr1:109480522:T:G	2.54848e-84	-2.04117	-1.90037	3.19292e-06	-2.74684	-2.23537	4.80276e-06	-2.7278	-2.23539
109480548	chr1:109480548:T:C	1.96557e-81	4.93005	-2.22355	6.81038e-06	-2.1554	-2.06929	1.01758e-05	-2.14019	-2.07219
109480582	chr1:109480582:T:TGCCCCAGA	1.72333e-83	-2.6927e-09	-2.03019	0.000107395	-2.6927e-09	-1.46663	0.000161074	-2.6927e-09	-1.45053
109480765	chr1:109480765:C:G	1.57325e-83	-2.6927e-09	-2.12131	6.73512e-05	-2.6927e-09	-1.93322	9.89117e-05	-2.6927e-09	-1.93816
109480810	chr1:109480810:G:A	9.35648e-85	-2.85208	-2.09147	8.46672e-06	-2.5498	-1.4572	1.21913e-05	-2.58916	-1.4425
109481121	chr1:109481121:A:G	7.1192e-82	-2.6927e-09	1.69093	0.000737316	-2.6927e-09	0.459874	0.00115898	-2.6927e-09	0.52291
109482502	chr1:109482502:G:C	8.10486e-83	-2.6927e-09	-0.481988	0.000177551	-2.6927e-09	-0.963882	0.000272486	-2.6927e-09	-0.924801
109482586	chr1:109482586:C:T	8.57523e-84	-2.72816	-4.05126e-09	2.78422e-05	-2.81659	-4.05126e-09	4.18258e-05	-2.79887	-4.05126e-09
109483259	chr1:109483259:A:G	2.2641e-83	0.464907	-2.22218	3.66915e-06	-2.8083	-2.03489	5.40949e-06	-2.82383	-2.02041
109483581	chr1:109483581:G:A	1.81723e-83	-2.6927e-09	-1.97714	8.48772e-05	-2.6927e-09	-1.70194	0.000125791	-2.6927e-09	-1.69777
109484269	chr1:109484269:T:G	1.93707e-83	0.305357	-2.21863	3.73881e-06	-2.78648	-2.0379	5.49612e-06	-2.80551	-2.02284
109484281	chr1:109484281:G:T	1.42479e-83	-2.6927e-09	-2.22043	6.20976e-05	-2.6927e-09	-2.01444	9.17967e-05	-2.6927e-09	-2.01281
109485568	chr1:109485568:T:C	2.42506e-83	-2.6927e-09	-1.6886	6.4929e-05	-2.6927e-09	-1.96985	9.66852e-05	-2.6927e-09	-1.96093
109486258	chr1:109486258:C:T	8.70219e-83	-2.6927e-09	-0.410878	0.000196843	-2.6927e-09	-0.860734	0.000301509	-2.6927e-09	-0.823587
109486764	chr1:109486764:C:T	6.81338e-81	3.94961	-4.05126e-09	3.63502e-05	-2.54994	-4.05126e-09	5.42271e-05	-2.53921	-4.05126e-09
109486853	chr1:109486853:C:T	3.77021e-83	0.990726	-2.23805	2.8705e-06	-2.85228	-2.23638	4.23331e-06	-2.85539	-2.23401
109487819	chr1:109487819:T:A	1.53295e-83	-2.6927e-09	-2.14726	5.14308e-05	-2.6927e-09	-2.20291	7.60861e-05	-2.6927e-09	-2.20052
109488273	chr1:109488273:GTC:G	1.05369e-84	-2.85333	-1.97141	3.5048e-06	-2.673	-2.21601	5.00091e-06	-2.70255	-2.22022
109489292	chr1:109489292:A:G	9.67581e-83	-2.6927e-09	-0.304823	0.000449887	-2.6927e-09	-0.0341458	0.000690839	-2.6927e-09	0.00551926
109489809	chr1:109489809:T:G	6.27163e-78	10.2455	0.528983	8.86902e-06	-2.57776	-1.38282	1.34409e-05	-2.56602	-1.36807
109490602	chr1:109490602:G:A	2.88513e-77	12.9065	-0.605831	8.09592e-06	-2.5511	-1.50068	1.2182e-05	-2.54171	-1.49072
109491046	chr1:109491046:C:T	8.7684e-83	-2.6927e-09	-0.403298	0.000409238	-2.6927e-09	-0.128845	0.000627879	-2.6927e-09	-0.090041
109491946	chr1:109491946:A:G	2.56616e-82	-2.6927e-09	0.670543	0.000411508	-2.6927e-09	-0.123315	0.000636377	-2.6927e-09	-0.0765976
109492537	chr1:109492537:T:C	1.0337e-84	-2.80306	-2.04084	3.0567e-06	-2.83846	-2.18735	4.44177e-06	-2.84707	-2.19426
109493250	chr1:109493250:G:A	3.42433e-83	-2.6927e-09	-1.34355	4.96388e-05	-2.6927e-09	-2.23837	7.32478e-05	-2.6927e-09	-2.23854
109493511	chr1:109493511:TGAG:T	1.5053e-83	-2.6927e-09	-2.16546	4.97194e-05	-2.6927e-09	-2.23675	7.3367e-05	-2.6927e-09	-2.23691
109493840	chr1:109493840:A:G	4.56496e-83	-2.6927e-09	-1.05604	0.000158944	-2.6927e-09	-1.07459	0.000241617	-2.6927e-09	-1.04504
109494012	chr1:109494012:C:T	1.64391e-76	12.8457	1.19499	1.02817e-05	-2.59208	-1.2207	1.5576e-05	-2.58284	-1.20382
109494376	chr1:109494376:G:C	8.63073e-85	-2.80254	-2.22175	3.09702e-06	-2.83693	-2.17578	4.53903e-06	-2.84594	-2.17373
109495087	chr1:109495087:C:T	2.14997e-84	-1.87709	-2.2345	5.22665e-06	-2.27198	-2.21739	7.5382e-06	-2.29513	-2.21727
109495116	chr1:109495116:C:T	8.23022e-83	-2.6927e-09	-0.466639	0.000251355	-2.6927e-09	-0.616278	0.000365332	-2.6927e-09	-0.631582
109495216	chr1:109495216:T:G	2.50503e-81	1.70375	1.24527	1.4535e-05	-2.84587	-0.62072	2.2882e-05	-2.83594	-0.5661
109495397	chr1:109495397:G:A	7.97678e-84	-2.8005	-4.05126e-09	9.63946e-05	-1.57469	-4.05126e-09	0.000181408	-1.33164	-4.05126e-09
109496318	chr1:109496318:G:A	7.13064e-83	-2.6927e-09	-0.610051	0.000202404	-2.6927e-09	-0.832876	0.000287789	-2.6927e-09	-0.870161
109496469	chr1:109496469:G:C	3.1374e-83	-2.6927e-09	-1.43106	7.53095e-05	-2.6927e-09	-1.82154	0.000112758	-2.6927e-09	-1.80714
109496535	chr1:109496535:T:C	1.52415e-83	-2.6927e-09	-2.15301	9.4224e-05	-2.6927e-09	-1.59747	0.000140081	-2.6927e-09	-1.59017
109497384	chr1:109497384:T:C	2.75605e-83	-2.6927e-09	-1.56065	6.04891e-05	-2.6927e-09	-2.04068	9.0681e-05	-2.6927e-09	-2.02504
109497443	chr1:109497443:G:A	2.1518e-83	-2.6927e-09	-1.80815	8.97961e-05	-2.6927e-09	-1.6456	0.000131638	-2.6927e-09	-1.65233
109497688	chr1:109497688:A:G	2.20476e-82	1.61572	-1.09697	5.63435e-06	-2.83403	-1.58023	8.62355e-06	-2.82049	-1.5574
109497838	chr1:109497838:C:CA	2.29163e-82	1.62892	-1.07152	5.76364e-06	-2.83312	-1.55846	8.8268e-06	-2.81926	-1.53533
109498058	chr1:109498058:C:T	1.26445e-80	2.57729	1.99065	5.21779e-05	-2.14232	-0.0461592	8.40209e-05	-2.04481	-0.0565167
109498121	chr1:109498121:C:A	1.40308e-83	-2.6927e-09	-2.23578	5.42544e-05	-2.6927e-09	-2.14946	7.96733e-05	-2.6927e-09	-2.15445
109498415	chr1:109498415:CAG:C	4.17369e-82	0.648145	0.508788	1.16231e-05	-2.79115	-0.898997	1.74984e-05	-2.76751	-0.90277
109499003	chr1:109499003:T:G	1.87495e-83	-2.6927e-09	-1.94587	7.67984e-05	-2.6927e-09	-1.80196	0.000112722	-2.6927e-09	-1.80746
109499457	chr1:109499457:A:G	1.09815e-82	0.0135043	-0.191746	1.02631e-05	-2.84791	-0.966676	1.56162e-05	-2.84152	-0.942567
109499466	chr1:109499466:C:A	3.32305e-83	-2.6927e-09	-1.37357	0.000120705	-2.6927e-09	-1.3498	0.000181269	-2.6927e-09	-1.3324
109499822	chr1:109499822:C:T	1.13948e-84	-2.70729	-2.03918	5.39325e-06	-2.35588	-2.10212	7.83379e-06	-2.36791	-2.10603
109500224	chr1:109500224:G:T	1.61093e-83	-2.6927e-09	-2.09764	6.32116e-05	-2.6927e-09	-1.99665	9.28212e-05	-2.6927e-09	-2.00171
109500405	chr1:109500405:C:G	1.45364e-83	-2.6927e-09	-2.20038	8.09919e-05	-2.6927e-09	-1.74879	0.000120199	-2.6927e-09	-1.74324
109500435	chr1:109500435:A:G	3.95132e-83	-1.2004	-4.05126e-09	3.80673e-05	-2.50379	-4.05126e-09	5.47769e-05	-2.52912	-4.05126e-09
109500973	chr1:109500973:GC:G	3.03894e-83	-2.6927e-09	-1.46294	8.3439e-05	-2.6927e-09	-1.71903	0.000121973	-2.6927e-09	-1.72859
109501016	chr1:109501016:A:G	6.5683e-82	-2.6927e-09	1.61039	0.000735188	-2.6927e-09	0.456984	0.00115527	-2.6927e-09	0.519699
109501753	chr1:109501753:A:G	3.27746e-82	-0.733026	1.64823	2.07788e-05	-2.85345	-0.255758	3.28663e-05	-2.84911	-0.190827
109501836	chr1:109501836:A:G	2.53483e-83	-0.37683	-1.2675	4.09058e-06	-2.82163	-1.91283	6.20393e-06	-2.80888	-1.89832
109503258	chr1:109503258:A:C	1.86307e-84	-2.44472	-1.81009	4.02355e-06	-2.85571	-1.89527	5.92529e-06	-2.85583	-1.89733
109503323	chr1:109503323:A:C	1.26563e-82	-2.6927e-09	-0.0362933	0.000504974	-2.6927e-09	0.0813637	0.000781812	-2.6927e-09	0.129226
109503561	chr1:109503561:G:A	1.50657e-83	-2.6927e-09	-2.16462	8.88936e-05	-2.6927e-09	-1.6557	0.000132181	-2.6927e-09	-1.64822
109503563	chr1:109503563:T:G	1.45038e-83	-2.6927e-09	-2.20263	6.48786e-05	-2.6927e-09	-1.97062	9.72554e-05	-2.6927e-09	-1.95505
109503568	chr1:109503568:T:C	1.49143e-83	-2.6927e-09	-2.17472	6.9568e-05	-2.6927e-09	-1.90084	0.000104443	-2.6927e-09	-1.88374
109503573	chr1:109503573:A:C	1.80988e-82	2.54462	-2.22323	3.33847e-06	-2.84804	-2.08959	4.94548e-06	-2.85396	-2.07996
109503644	chr1:109503644:C:T	4.1768e-83	-2.6927e-09	-1.14491	0.000114871	-2.6927e-09	-1.39934	0.000167485	-2.6927e-09	-1.4115
109503751	chr1:109503751:G:A	2.3385e-83	-1.05073	-0.674207	5.97991e-06	-2.84883	-1.50591	8.99894e-06	-2.8529	-1.48238
109504711	chr1:109504711:G:A	1.22002e-84	-2.50564	-2.17253	2.90908e-06	-2.85171	-2.2236	4.28446e-06	-2.85381	-2.22359
109505699	chr1:109505699:C:T	1.73057e-83	-2.6927e-09	-2.026	7.03015e-05	-2.6927e-09	-1.89035	0.000103142	-2.6927e-09	-1.89628
109505722	chr1:109505722:G:A	8.22965e-84	-2.76929	-4.05126e-09	6.44945e-05	-1.97656	-4.05126e-09	9.96016e-05	-1.93121	-4.05126e-09
109506542	chr1:109506542:G:T	1.11203e-83	-2.46827	-4.05126e-09	3.23586e-05	-2.66626	-4.05126e-09	4.74332e-05	-2.67307	-4.05126e-09
109506581	chr1:109506581:G:C	3.79248e-84	-1.70748	-1.83654	4.09517e-06	-2.81815	-1.91519	6.0791e-06	-2.82624	-1.90129
109506835	chr1:109506835:G:A	3.85261e-78	11.2655	-0.97826	6.38035e-06	-2.62348	-1.66644	9.60223e-06	-2.61412	-1.65627
109508840	chr1:109508840:C:T	1.41132e-83	-2.6927e-09	-2.22993	8.80366e-05	-2.6927e-09	-1.66539	0.000129106	-2.6927e-09	-1.67175
109510068	chr1:109510068:G:A	9.24288e-84	-2.2419	-0.411284	5.30788e-05	-2.43211	0.26075	7.85196e-05	-2.46152	0.292485
109510097	chr1:109510097:A:G	2.65956e-83	-2.6927e-09	-1.59629	0.000112365	-2.6927e-09	-1.42139	0.000160829	-2.6927e-09	-1.45205
109510526	chr1:109510526:C:G	1.31976e-84	-2.43159	-2.168	3.0623e-06	-2.85278	-2.1712	4.46801e-06	-2.85545	-2.18
109510740	chr1:109510740:GTTAGCTGTTC:G	1.7019e-84	-2.17088	-2.17441	6.6626e-06	-2.30958	-1.93706	9.55925e-06	-2.34177	-1.93311
109511323	chr1:109511323:G:T	1.80827e-84	-2.5146	-1.77007	3.02774e-06	-2.84425	-2.19108	4.4867e-06	-2.85022	-2.18105
109511600	chr1:109511600:A:G	4.99037e-83	-0.703072	-0.26387	1.88417e-05	-2.77834	-0.428728	2.66898e-05	-2.79231	-0.455797
109511668	chr1:109511668:A:G	1.33915e-83	-0.549269	-1.73315	4.78623e-06	-2.81934	-1.75806	6.79583e-06	-2.82846	-1.78762
109511833	chr1:109511833:A:G	2.85617e-83	-2.6927e-09	-1.52497	5.92184e-05	-2.6927e-09	-2.06191	8.7466e-05	-2.6927e-09	-2.06114
109512058	chr1:109512058:C:T	1.88717e-84	-2.03781	-2.20415	6.82206e-06	-2.21802	-2.00496	9.7481e-06	-2.25285	-2.00247
109512187	chr1:109512187:G:A	1.63799e-83	-2.6927e-09	-2.08098	6.72302e-05	-2.6927e-09	-1.93502	9.85948e-05	-2.6927e-09	-1.94137
109512486	chr1:109512486:C:T	1.41017e-84	-2.8005	-1.73283	8.61205e-06	-2.80422	-1.18576	1.22678e-05	-2.81426	-1.21115
109512587	chr1:109512587:T:C	6.26773e-84	-1.79388	-1.24774	4.73495e-06	-2.61582	-1.97235	6.72778e-06	-2.6559	-1.97025
109512589	chr1:109512589:T:C	6.412e-84	-1.77701	-1.24186	4.70941e-06	-2.62429	-1.96929	6.69657e-06	-2.66362	-1.96718
109512606	chr1:109512606:C:T	1.60941e-83	-2.6927e-09	-2.09858	5.16693e-05	-2.6927e-09	-2.19828	7.76892e-05	-2.6927e-09	-2.17967
109512676	chr1:109512676:C:A	6.87106e-84	-1.68415	-1.26556	4.48567e-06	-2.66264	-1.97961	6.40049e-06	-2.69846	-1.97755
109512988	chr1:109512988:C:T	4.42506e-83	-0.81398	-0.273189	1.93026e-05	-2.75477	-0.428133	2.72841e-05	-2.7707	-0.45538
109513033	chr1:109513033:G:A	1.26217e-83	-0.640556	-1.70106	5.04211e-06	-2.80669	-1.71862	7.13897e-06	-2.81736	-1.74946
109513120	chr1:109513120:G:C	1.66831e-83	-2.6927e-09	-2.06264	6.71636e-05	-2.6927e-09	-1.93601	9.84653e-05	-2.6927e-09	-1.94268
109513184	chr1:109513184:A:T	1.33459e-84	-2.84954	-1.73887	4.39989e-06	-2.75027	-1.91129	6.50153e-06	-2.75035	-1.91
109513489	chr1:109513489:C:T	2.00556e-82	0.424056	-4.05126e-09	2.84588e-05	-2.79468	-4.05126e-09	4.15264e-05	-2.80606	-4.05126e-09
109513504	chr1:109513504:C:T	1.43403e-84	-2.79654	-1.72001	9.01243e-06	-2.79932	-1.14522	1.28248e-05	-2.80984	-1.17117
109514104	chr1:109514104:G:A	2.14795e-83	-2.71832	0.908386	3.05194e-05	-2.70177	-0.023004	4.46208e-05	-2.69584	-0.03835
109514370	chr1:109514370:T:A	8.40211e-85	-2.81277	-2.23837	3.28053e-06	-2.79896	-2.15617	4.73641e-06	-2.80961	-2.1675
109514937	chr1:109514937:A:G	2.90564e-82	-2.6927e-09	0.794786	0.000482739	-2.6927e-09	0.0363328	0.0007507	-2.6927e-09	0.088618
109514962	chr1:109514962:G:A	2.7879e-83	-2.6927e-09	-1.54916	8.3616e-05	-2.6927e-09	-1.71691	0.000125266	-2.6927e-09	-1.70195
109515389	chr1:109515389:C:T	1.60902e-83	-2.6927e-09	-2.09883	4.97358e-05	-2.6927e-09	-2.23642	7.33929e-05	-2.6927e-09	-2.23656
109515720	chr1:109515720:T:C	8.14477e-85	-2.85332	-2.22893	2.90711e-06	-2.8464	-2.22958	4.27468e-06	-2.85037	-2.22931
109516262	chr1:109516262:TAA:T	1.40454e-84	-2.32537	-2.21196	4.46764e-06	-2.44142	-2.20486	6.35404e-06	-2.46897	-2.21432
109516423	chr1:109516423:AAG:A	8.04425e-85	-2.85564	-2.23902	2.96186e-06	-2.85191	-2.20542	4.36272e-06	-2.85429	-2.20501
109516668	chr1:109516668:C:T	9.15239e-84	-2.66302	-4.05126e-09	0.00011538	-1.39491	-4.05126e-09	0.000164138	-1.43168	-4.05126e-09
109516708	chr1:109516708:G:A	1.6693e-84	-2.64142	-1.72321	3.65465e-06	-2.7048	-2.14234	5.36567e-06	-2.72247	-2.12989
109516951	chr1:109516951:G:A	1.40268e-83	-2.6927e-09	-2.23607	5.0619e-05	-2.6927e-09	-2.21881	7.48038e-05	-2.6927e-09	-2.21752
109517316	chr1:109517316:A:G	7.48695e-83	-2.6927e-09	-0.561291	0.000376049	-2.6927e-09	-0.213423	0.000575384	-2.6927e-09	-0.177351
109518249	chr1:109518249:G:A	1.03047e-84	-2.61324	-2.23379	4.12357e-06	-2.65985	-2.06657	5.92502e-06	-2.67939	-2.07381
109518270	chr1:109518270:A:G	8.1152e-85	-2.85571	-2.23017	2.89861e-06	-2.85223	-2.22668	4.26907e-06	-2.85446	-2.22653
109518386	chr1:109518386:C:T	1.41164e-83	-2.6927e-09	-2.2297	8.94452e-05	-2.6927e-09	-1.64952	0.000130409	-2.6927e-09	-1.66171
109518857	chr1:109518857:C:T	1.1323e-83	-0.827129	-1.62307	4.58252e-06	-2.76159	-1.8593	6.71022e-06	-2.77488	-1.85388
109518869	chr1:109518869:C:G	6.6165e-84	-2.66136	-0.326113	1.32919e-05	-2.66672	-0.889268	1.95316e-05	-2.66037	-0.899985
109518989	chr1:109518989:A:T	1.40727e-83	-2.6927e-09	-2.2328	8.34987e-05	-2.6927e-09	-1.71831	0.000123308	-2.6927e-09	-1.7177
109519003	chr1:109519003:T:C	9.83759e-84	-1.31812	-1.27271	4.12451e-06	-2.76285	-1.96334	5.98359e-06	-2.7852	-1.95817
109519089	chr1:109519089:TTATC:T	3.83588e-83	-1.23005	-4.05126e-09	5.72262e-05	-2.09613	-4.05126e-09	8.2113e-05	-2.12429	-4.05126e-09
109519157	chr1:109519157:G:A	1.66666e-83	-0.592094	-1.47154	4.96498e-06	-2.80544	-1.7353	7.30104e-06	-2.81482	-1.72955
109519352	chr1:109519352:T:C	7.71402e-84	-2.834	-4.05126e-09	8.2059e-05	-1.7357	-4.05126e-09	0.000116867	-1.77135	-4.05126e-09
109519418	chr1:109519418:A:T	1.50104e-83	-0.537913	-1.63038	4.02285e-06	-2.81045	-1.94071	5.91586e-06	-2.81943	-1.93532
109519443	chr1:109519443:C:T	1.36383e-83	-0.633778	-1.63038	4.08764e-06	-2.79447	-1.94071	6.00151e-06	-2.80506	-1.93532
109519577	chr1:109519577:TTTTG:T	1.42177e-83	-2.6927e-09	-2.22255	8.25171e-05	-2.6927e-09	-1.73014	0.000120228	-2.6927e-09	-1.743
109519819	chr1:109519819:T:C	1.44306e-83	-2.6927e-09	-2.20768	4.98806e-05	-2.6927e-09	-2.23351	7.32888e-05	-2.6927e-09	-2.23798
109520368	chr1:109520368:A:C	1.43296e-83	-2.6927e-09	-2.21471	5.45841e-05	-2.6927e-09	-2.1434	8.09333e-05	-2.6927e-09	-2.13876
109520523	chr1:109520523:A:G	8.06779e-85	-2.85575	-2.23599	2.88245e-06	-2.8534	-2.2311	4.24736e-06	-2.85518	-2.23091
109520691	chr1:109520691:G:C	1.72392e-83	-0.522957	-1.5069	4.77145e-06	-2.81333	-1.76717	7.01975e-06	-2.82195	-1.76171
109520918	chr1:109520918:G:A	8.11962e-85	-2.8559	-2.22944	2.86062e-06	-2.85461	-2.23749	4.21784e-06	-2.85574	-2.23732
109521634	chr1:109521634:C:T	1.81268e-83	-1.97964	-4.05126e-09	2.73707e-05	-2.83367	-4.05126e-09	3.96385e-05	-2.85259	-4.05126e-09
109521861	chr1:109521861:G:A	1.48135e-83	-2.6927e-09	-2.1815	6.67184e-05	-2.6927e-09	-1.94266	9.84396e-05	-2.6927e-09	-1.94294
109521952	chr1:109521952:A:G	1.41197e-83	-2.6927e-09	-2.22947	8.82747e-05	-2.6927e-09	-1.66269	0.000128522	-2.6927e-09	-1.67629
109522013	chr1:109522013:T:C	1.7457e-83	-1.25457	-0.762725	5.14607e-06	-2.78119	-1.72372	7.4692e-06	-2.80149	-1.72011
109522991	chr1:109522991:T:C	1.41481e-83	-2.6927e-09	-2.22745	8.70108e-05	-2.6927e-09	-1.67711	0.000126701	-2.6927e-09	-1.69056
109523051	chr1:109523051:A:C	1.74925e-83	-2.6927e-09	-2.01527	7.36785e-05	-2.6927e-09	-1.84343	0.000108033	-2.6927e-09	-1.84995
109523084	chr1:109523084:C:G	1.46435e-83	-2.6927e-09	-2.19304	6.92216e-05	-2.6927e-09	-1.90583	0.000102127	-2.6927e-09	-1.90617
109523284	chr1:109523284:A:G	1.05247e-83	-1.41149	-1.11182	4.14775e-06	-2.73659	-1.98399	5.98893e-06	-2.76273	-1.97974
109523423	chr1:109523423:A:G	9.13976e-85	-2.85103	-2.11596	2.93911e-06	-2.83766	-2.22737	4.31194e-06	-2.8437	-2.2273
109523470	chr1:109523470:C:T	1.40704e-83	-2.6927e-09	-2.23296	9.39762e-05	-2.6927e-09	-1.6001	0.000136954	-2.6927e-09	-1.61275
109523779	chr1:109523779:TAAATTAAATCCTTAA:T	1.61861e-83	-2.6927e-09	-2.09289	6.3403e-05	-2.6927e-09	-1.99363	9.40888e-05	-2.6927e-09	-1.98815
109524392	chr1:109524392:G:T	1.75038e-83	-2.6927e-09	-2.01462	7.3735e-05	-2.6927e-09	-1.84267	0.000108116	-2.6927e-09	-1.84918
109524497	chr1:109524497:A:G	1.06414e-83	-1.17593	-1.33636	3.85849e-06	-2.79153	-2.00134	5.6188e-06	-2.80995	-1.99632
109524502	chr1:109524502:G:A	1.6268e-83	-1.19352	-0.894316	4.71179e-06	-2.78696	-1.80611	6.84546e-06	-2.80635	-1.80246
109524963	chr1:109524963:T:A	3.95738e-84	-2.70989	-0.791563	4.55486e-06	-2.79044	-1.83651	6.76501e-06	-2.80168	-1.81894
109524990	chr1:109524990:T:A	1.37029e-82	-2.6927e-09	0.0431525	8.30672e-05	-2.6927e-09	-1.72349	0.000123448	-2.6927e-09	-1.71657
109525165	chr1:109525165:T:C	8.15564e-78	11.0372	-4.05126e-09	3.21875e-05	-2.67156	-4.05126e-09	4.82427e-05	-2.65614	-4.05126e-09
109525167	chr1:109525167:A:T	1.17601e-84	-2.62005	-2.09486	3.2271e-06	-2.78398	-2.18758	4.71155e-06	-2.79467	-2.1877
109525608	chr1:109525608:A:G	1.02546e-84	-2.63485	-2.21705	4.56841e-06	-2.676	-1.94798	6.54275e-06	-2.69618	-1.95785
109525669	chr1:109525669:C:T	7.62826e-84	-2.84518	-4.05126e-09	0.00010675	-1.47265	-4.05126e-09	0.000153474	-1.49886	-4.05126e-09
109525738	chr1:109525738:A:G	1.31291e-83	-1.09102	-1.21119	4.08044e-06	-2.80827	-1.92867	5.96305e-06	-2.82381	-1.92299
109526177	chr1:109526177:C:T	1.40313e-83	-1.13121	-1.10454	3.90133e-06	-2.79786	-1.98397	5.68149e-06	-2.81551	-1.97966
109526190	chr1:109526190:T:C	1.49018e-83	-1.15702	-1.01853	4.09723e-06	-2.7931	-1.93973	5.96463e-06	-2.81152	-1.93502
109526278	chr1:109526278:C:T	2.45522e-83	-0.370318	-1.30592	5.32516e-06	-2.82896	-1.64174	7.85171e-06	-2.83566	-1.636
109526293	chr1:109526293:A:G	2.23959e-83	-1.08441	-0.683747	5.23454e-06	-2.80814	-1.67973	7.63521e-06	-2.82392	-1.6757
109526562	chr1:109526562:C:G	1.24005e-83	-1.24617	-1.11314	3.98319e-06	-2.76987	-1.99119	5.77709e-06	-2.79167	-1.98682
109526578	chr1:109526578:G:A	1.98432e-83	-0.39753	-1.49165	4.77393e-06	-2.82273	-1.75724	7.03187e-06	-2.83016	-1.75178
109526654	chr1:109526654:G:A	1.22093e-83	-1.20945	-1.16539	3.85842e-06	-2.77863	-2.01425	5.60206e-06	-2.79918	-2.01008
109526850	chr1:109526850:A:G	1.43524e-83	-2.6927e-09	-2.21312	4.98395e-05	-2.6927e-09	-2.23434	7.32678e-05	-2.6927e-09	-2.23827
109527255	chr1:109527255:C:T	1.62451e-83	-2.6927e-09	-2.08925	4.97949e-05	-2.6927e-09	-2.23523	7.34786e-05	-2.6927e-09	-2.23539
109527273	chr1:109527273:A:G	1.09377e-82	1.36096	-1.54319	3.0599e-06	-2.79785	-2.22691	4.57455e-06	-2.78736	-2.22452
109527291	chr1:109527291:A:G	1.60975e-83	-2.6927e-09	-2.09837	4.96762e-05	-2.6927e-09	-2.23762	7.33093e-05	-2.6927e-09	-2.2377
109527311	chr1:109527311:A:G	8.91776e-83	1.24802	-1.63443	2.99893e-06	-2.80962	-2.23526	4.47413e-06	-2.80019	-2.23389
109527321	chr1:109527321:C:A	8.66839e-84	-2.71735	-4.05126e-09	9.68743e-05	-1.56973	-4.05126e-09	0.000138168	-1.60392	-4.05126e-09
109527878	chr1:109527878:C:G	3.22692e-83	-2.6927e-09	-1.40293	4.97094e-05	-2.6927e-09	-2.23695	7.34459e-05	-2.6927e-09	-2.23584
109527932	chr1:109527932:C:T	1.97158e-83	-0.374162	-1.52146	4.68717e-06	-2.82965	-1.76866	6.90889e-06	-2.83632	-1.76326
109527966	chr1:109527966:A:G	2.1469e-83	-0.415067	-1.39536	5.03099e-06	-2.82465	-1.70288	7.41075e-06	-2.83198	-1.69747
109528599	chr1:109528599:T:C	1.86482e-83	-2.6927e-09	-1.95129	7.90188e-05	-2.6927e-09	-1.77346	0.000116094	-2.6927e-09	-1.77799
109529578	chr1:109529578:C:CA	2.5576e-83	-2.6927e-09	-1.63538	0.000109589	-2.6927e-09	-1.44641	0.000159281	-2.6927e-09	-1.46172
109529589	chr1:109529589:A:C	2.83539e-83	-2.6927e-09	-1.53227	7.63346e-05	-2.6927e-09	-1.80802	0.000111943	-2.6927e-09	-1.8144
109529816	chr1:109529816:A:C	2.97977e-84	-2.85057	-0.934624	7.39115e-06	-2.49378	-1.64908	1.04936e-05	-2.52575	-1.65587
109530368	chr1:109530368:A:G	1.72635e-83	-2.6927e-09	-2.02845	5.02597e-05	-2.6927e-09	-2.22594	7.4154e-05	-2.6927e-09	-2.22624
109530581	chr1:109530581:G:C	7.70692e-84	-2.83492	-4.05126e-09	4.78905e-05	-2.27423	-4.05126e-09	7.32799e-05	-2.2381	-4.05126e-09
109530696	chr1:109530696:C:T	5.76185e-84	-2.10802	-1.01776	3.92698e-05	-2.20297	-0.269717	5.3897e-05	-2.23912	-0.306195
109530885	chr1:109530885:C:T	1.40708e-83	-2.6927e-09	-2.23294	9.52166e-05	-2.6927e-09	-1.58699	0.000138625	-2.6927e-09	-1.60061
109531559	chr1:109531559:A:G	9.94849e-84	-1.31376	-1.26586	4.196e-06	-2.76574	-1.94327	6.09077e-06	-2.78786	-1.93776
109532345	chr1:109532345:A:G	1.02898e-84	-2.60967	-2.23881	4.08332e-06	-2.65572	-2.08051	5.86537e-06	-2.67784	-2.08548
109532995	chr1:109532995:C:T	1.64853e-83	-2.6927e-09	-2.07457	4.98295e-05	-2.6927e-09	-2.23454	7.35321e-05	-2.6927e-09	-2.23467
109533839	chr1:109533839:G:A	1.4196e-84	-2.2881	-2.23856	4.77443e-06	-2.41266	-2.16721	6.75823e-06	-2.44083	-2.1808
109533926	chr1:109533926:A:C	1.42514e-83	-2.6927e-09	-2.22018	5.23575e-05	-2.6927e-09	-2.18505	7.60877e-05	-2.6927e-09	-2.2005
109534434	chr1:109534434:T:C	1.20431e-83	-2.33663	-0.0519079	2.4203e-05	-2.37789	-0.578773	3.5633e-05	-2.36546	-0.593656
109535117	chr1:109535117:C:G	5.73231e-83	-2.6927e-09	-0.828333	0.000240164	-2.6927e-09	-0.661821	0.000364086	-2.6927e-09	-0.634999
109535119	chr1:109535119:A:G	1.07717e-84	-2.70175	-2.10096	3.36272e-06	-2.69186	-2.23853	4.89433e-06	-2.70536	-2.23895
109535169	chr1:109535169:G:A	7.83432e-82	-2.6927e-09	1.78665	0.000766521	-2.6927e-09	0.49872	0.00109685	-2.6927e-09	0.467809
109535283	chr1:109535283:T:G	1.33488e-82	-2.6927e-09	0.0169711	0.00104773	-2.6927e-09	0.811243	0.00162293	-2.6927e-09	0.859603
109535633	chr1:109535633:C:G	5.72799e-80	6.07867	-4.05126e-09	7.41527e-05	-1.83702	-4.05126e-09	0.000111641	-1.8171	-4.05126e-09
109535812	chr1:109535812:A:G	6.53765e-84	-0.839758	-2.1597	3.80971e-06	-2.56721	-2.23838	5.41788e-06	-2.60392	-2.23876
109536521	chr1:109536521:G:A	1.64534e-84	-2.22593	-2.15317	3.74201e-06	-2.60329	-2.22023	5.39005e-06	-2.62752	-2.22032
109537337	chr1:109537337:T:TG	1.77339e-83	-2.6927e-09	-2.00156	4.97945e-05	-2.6927e-09	-2.23524	7.34383e-05	-2.6927e-09	-2.23594
109537442	chr1:109537442:G:A	1.53491e-83	-2.6927e-09	-2.14598	5.27377e-05	-2.6927e-09	-2.17781	7.81894e-05	-2.6927e-09	-2.17325
109539566	chr1:109539566:G:A	1.44871e-83	-2.6927e-09	-2.20378	5.07664e-05	-2.6927e-09	-2.21591	7.51335e-05	-2.6927e-09	-2.21312
109540264	chr1:109540264:C:T	1.23414e-82	2.14376	-2.20525	6.42656e-06	-2.04537	-2.23734	9.55607e-06	-2.03731	-2.2379
109540627	chr1:109540627:TG:T	1.40722e-83	-2.6927e-09	-2.23284	5.14348e-05	-2.6927e-09	-2.20283	7.55236e-05	-2.6927e-09	-2.20794
109541786	chr1:109541786:G:A	1.64798e-83	-2.43946	0.364558	1.98308e-05	-2.78227	-0.373641	2.90713e-05	-2.78592	-0.376714
109542176	chr1:109542176:G:A	1.4768e-83	-2.6927e-09	-2.18458	5.18878e-05	-2.6927e-09	-2.19406	7.68781e-05	-2.6927e-09	-2.19017
109542205	chr1:109542205:C:T	9.69796e-85	-2.76256	-2.14515	3.80604e-06	-2.75682	-2.04973	5.61091e-06	-2.7481	-2.05957
109542999	chr1:109542999:C:T	3.87591e-83	-2.6927e-09	-1.21967	0.000180864	-2.6927e-09	-0.945394	0.000254965	-2.6927e-09	-0.991264
109543145	chr1:109543145:G:A	3.87591e-83	-2.6927e-09	-1.21967	0.000180864	-2.6927e-09	-0.945394	0.000254965	-2.6927e-09	-0.991264
109543829	chr1:109543829:G:A	5.11287e-84	-2.70673	-0.538543	8.1336e-06	-2.84262	-1.20452	1.20039e-05	-2.83961	-1.20755
109544600	chr1:109544600:G:C	1.67989e-83	-2.6927e-09	-2.05572	5.20917e-05	-2.6927e-09	-2.19014	7.65804e-05	-2.6927e-09	-2.19405
109544783	chr1:109544783:T:C	5.545e-84	-2.68048	-0.483659	8.38886e-06	-2.84862	-1.16762	1.23633e-05	-2.8463	-1.17136
109546035	chr1:109546035:G:A	4.13861e-82	1.14849	-4.05126e-09	4.32905e-05	-2.37521	-4.05126e-09	6.4258e-05	-2.36948	-4.05126e-09
109546113	chr1:109546113:T:C	8.60348e-84	-2.72487	-4.05126e-09	2.77983e-05	-2.81817	-4.05126e-09	4.12376e-05	-2.81304	-4.05126e-09
109546407	chr1:109546407:C:T	1.65958e-83	-2.06789	-4.05126e-09	2.83226e-05	-2.79948	-4.05126e-09	4.14385e-05	-2.80818	-4.05126e-09
109548530	chr1:109548530:G:A	1.91071e-83	-2.6927e-09	-1.92697	5.06669e-05	-2.6927e-09	-2.21787	7.46431e-05	-2.6927e-09	-2.21967
109548649	chr1:109548649:C:T	1.78496e-84	-2.61953	-1.67811	3.54404e-06	-2.80992	-2.06795	5.28859e-06	-2.80457	-2.06227
109548859	chr1:109548859:A:G	1.90785e-83	-2.6927e-09	-1.92848	5.06515e-05	-2.6927e-09	-2.21817	7.46217e-05	-2.6927e-09	-2.21996
109549530	chr1:109549530:T:G	1.91071e-83	-2.6927e-09	-1.92697	5.06669e-05	-2.6927e-09	-2.21787	7.46431e-05	-2.6927e-09	-2.21967
109549975	chr1:109549975:G:A	9.926e-83	-2.6927e-09	-0.279295	7.73212e-05	-2.6927e-09	-1.79517	0.000114362	-2.6927e-09	-1.79302
109550838	chr1:109550838:T:G	1.1735e-83	-2.41446	-4.05126e-09	7.90127e-05	-1.77353	-4.05126e-09	0.000120522	-1.74056	-4.05126e-09
109551114	chr1:109551114:A:G	1.54594e-83	-2.6927e-09	-2.13882	4.96799e-05	-2.6927e-09	-2.23754	7.3361e-05	-2.6927e-09	-2.237
109552086	chr1:109552086:C:T	3.34821e-83	-2.6927e-09	-1.36603	0.000186886	-2.6927e-09	-0.912645	0.000263181	-2.6927e-09	-0.959546
109552152	chr1:109552152:ACT:A	5.06214e-83	-2.6927e-09	-0.952663	0.000257666	-2.6927e-09	-0.59148	0.000361078	-2.6927e-09	-0.643293
109552947	chr1:109552947:A:G	1.76831e-83	-2.6927e-09	-2.00443	5.20903e-05	-2.6927e-09	-2.19016	7.65618e-05	-2.6927e-09	-2.19429
109553120	chr1:109553120:G:A	1.24488e-83	-2.35541	-4.05126e-09	8.51065e-05	-1.69924	-4.05126e-09	0.000129982	-1.66499	-4.05126e-09
109553275	chr1:109553275:A:G	9.82637e-85	-2.80237	-2.09218	3.06086e-06	-2.80104	-2.2234	4.50847e-06	-2.80903	-2.2174
109553580	chr1:109553580:A:G	1.22664e-84	-2.83997	-1.83279	2.90593e-06	-2.85439	-2.222	4.29728e-06	-2.85358	-2.22083
109554706	chr1:109554706:T:C	1.18528e-84	-2.84318	-1.86388	2.88775e-06	-2.85312	-2.22955	4.27029e-06	-2.85205	-2.22866
109555051	chr1:109555051:C:T	1.41779e-83	-2.6927e-09	-2.22535	4.96543e-05	-2.6927e-09	-2.23806	7.32919e-05	-2.6927e-09	-2.23794
109555517	chr1:109555517:C:T	1.40812e-83	-2.6927e-09	-2.2322	5.11842e-05	-2.6927e-09	-2.20771	7.51787e-05	-2.6927e-09	-2.21252
109555981	chr1:109555981:T:C	7.88773e-84	-2.81173	-4.05126e-09	2.97116e-05	-2.7516	-4.05126e-09	4.41923e-05	-2.74384	-4.05126e-09
109556044	chr1:109556044:TC:T	1.41788e-83	-2.6927e-09	-2.22529	4.99393e-05	-2.6927e-09	-2.23233	7.363e-05	-2.6927e-09	-2.23334
109556060	chr1:109556060:T:TGAGACA	1.15793e-84	-2.50785	-2.22255	3.87792e-06	-2.61555	-2.1723	5.71309e-06	-2.60855	-2.18108
109556242	chr1:109556242:C:T	8.89358e-84	-2.69171	-4.05126e-09	2.67828e-05	-2.85538	-4.05126e-09	3.95414e-05	-2.85504	-4.05126e-09
109556263	chr1:109556263:T:A	1.44263e-83	-2.6927e-09	-2.20799	5.01636e-05	-2.6927e-09	-2.22785	7.39413e-05	-2.6927e-09	-2.22912
109557090	chr1:109557090:C:T	1.64117e-83	-2.6927e-09	-2.07904	5.38906e-05	-2.6927e-09	-2.15619	8.16298e-05	-2.6927e-09	-2.13019
109557128	chr1:109557128:G:A	1.41818e-83	-2.6927e-09	-2.22508	5.18376e-05	-2.6927e-09	-2.19503	7.60702e-05	-2.6927e-09	-2.20073
109557236	chr1:109557236:T:C	8.64969e-83	-2.62233	2.2054	5.4431e-05	-2.80669	0.660484	8.24606e-05	-2.80086	0.680789
109558291	chr1:109558291:T:C	1.51446e-83	-2.41273	0.253337	8.00249e-06	-2.84786	-1.21553	1.23996e-05	-2.8517	-1.16302
109558292	chr1:109558292:G:A	3.57007e-83	-2.6927e-09	-1.30187	0.000315199	-2.6927e-09	-0.389939	0.000477026	-2.6927e-09	-0.364817
109558501	chr1:109558501:T:A	5.03462e-84	-1.14192	-2.11878	5.09146e-06	-2.40119	-2.11439	7.1865e-06	-2.44363	-2.11656
109558502	chr1:109558502:C:T	4.8736e-84	-1.17407	-2.11914	5.17375e-06	-2.38489	-2.11465	7.29714e-06	-2.42809	-2.11682
109558702	chr1:109558702:TTTTGCTCCTTATTAATAA:T	1.00237e-83	-2.55512	-0.0169693	8.79984e-06	-2.83148	-1.13693	1.34191e-05	-2.82718	-1.10853
109559108	chr1:109559108:G:A	1.43105e-83	-2.6927e-09	-2.21605	5.02002e-05	-2.6927e-09	-2.22712	7.39936e-05	-2.6927e-09	-2.22841
109559547	chr1:109559547:T:C	8.53243e-84	-2.73316	-4.05126e-09	6.02273e-05	-2.04502	-4.05126e-09	0.000108823	-1.84267	-4.05126e-09
109559762	chr1:109559762:A:G	4.58135e-83	-1.05246	-4.05126e-09	9.40717e-05	-1.59908	-4.05126e-09	0.000133266	-1.64004	-4.05126e-09
109560278	chr1:109560278:G:A	1.43386e-83	-2.6927e-09	-2.21408	5.02739e-05	-2.6927e-09	-2.22566	7.40963e-05	-2.6927e-09	-2.22702
109561102	chr1:109561102:A:T	2.11566e-83	-2.6927e-09	-1.82509	8.2633e-05	-2.6927e-09	-1.72873	0.00012207	-2.6927e-09	-1.72779
109561567	chr1:109561567:A:C	1.34011e-83	-2.56348	0.281778	1.08429e-05	-2.82778	-0.931858	1.65858e-05	-2.82315	-0.900697
109562067	chr1:109562067:G:A	3.81263e-83	-2.6927e-09	-1.23613	7.33108e-05	-2.6927e-09	-1.84843	0.000107968	-2.6927e-09	-1.85055
109562570	chr1:109562570:A:G	1.11268e-83	-2.46768	-4.05126e-09	7.91829e-05	-1.77138	-4.05126e-09	9.06591e-05	-2.02528	-4.05126e-09
109562704	chr1:109562704:A:G	1.90237e-84	-2.03553	-2.19841	6.31781e-06	-2.1301	-2.16967	9.35379e-06	-2.11811	-2.17849
109562719	chr1:109562719:G:T	9.93137e-83	-2.6927e-09	-0.278753	7.73498e-05	-2.6927e-09	-1.7948	0.000114403	-2.6927e-09	-1.79266
109563410	chr1:109563410:C:T	3.23811e-83	-2.6927e-09	-1.39946	7.30608e-05	-2.6927e-09	-1.85185	0.00011354	-2.6927e-09	-1.80024
109563441	chr1:109563441:T:C	9.14426e-84	-2.66391	-4.05126e-09	2.70171e-05	-2.84667	-4.05126e-09	3.99956e-05	-2.84362	-4.05126e-09
109563713	chr1:109563713:A:G	1.4117e-83	-2.6927e-09	-2.22966	5.13384e-05	-2.6927e-09	-2.2047	7.53881e-05	-2.6927e-09	-2.20974
109563760	chr1:109563760:T:TA	1.41801e-83	-2.6927e-09	-2.22519	5.17893e-05	-2.6927e-09	-2.19596	7.60064e-05	-2.6927e-09	-2.20157
109564422	chr1:109564422:T:C	2.27723e-84	-2.71613	-1.33794	8.22835e-06	-2.78812	-1.24744	1.20805e-05	-2.78033	-1.26047
109565242	chr1:109565242:C:A	2.04776e-83	-2.6927e-09	-1.85771	5.13919e-05	-2.6927e-09	-2.20366	7.56599e-05	-2.6927e-09	-2.20614
109565384	chr1:109565384:G:A	2.61021e-81	-2.6927e-09	2.99015	0.00211857	-2.6927e-09	1.51535	0.00334902	-2.6927e-09	1.58403
109566126	chr1:109566126:G:C	8.94496e-84	-2.68595	-4.05126e-09	2.67744e-05	-2.8557	-4.05126e-09	3.95244e-05	-2.85547	-4.05126e-09
109566150	chr1:109566150:G:C	1.08817e-82	-2.6927e-09	-0.187372	8.02237e-05	-2.6927e-09	-1.75832	0.000118665	-2.6927e-09	-1.75608
109566417	chr1:109566417:A:G	2.47644e-82	-1.59733	2.23229	0.000146197	-2.16613	1.00794	0.000216249	-2.21918	1.06322
109566982	chr1:109566982:A:G	1.14272e-84	-2.83219	-1.91144	2.86135e-06	-2.85578	-2.23607	4.22626e-06	-2.8555	-2.23557
109567234	chr1:109567234:G:C	1.43342e-83	-2.6927e-09	-2.21439	5.02638e-05	-2.6927e-09	-2.22586	7.40822e-05	-2.6927e-09	-2.22721
109567271	chr1:109567271:A:T	1.15331e-83	-2.43182	-4.05126e-09	0.000186199	-0.916329	-4.05126e-09	0.000265882	-0.949335	-4.05126e-09
109567333	chr1:109567333:A:G	4.11745e-84	-2.1588	-1.303	4.05509e-06	-2.8124	-1.93077	5.8241e-06	-2.82926	-1.94112
109567902	chr1:109567902:C:T	9.16007e-84	-2.66218	-4.05126e-09	3.97554e-05	-2.4604	-4.05126e-09	6.01528e-05	-2.4355	-4.05126e-09
109567986	chr1:109567986:T:G	1.41783e-83	-2.6927e-09	-2.22533	5.78589e-05	-2.6927e-09	-2.08514	8.51455e-05	-2.6927e-09	-2.08803
109568176	chr1:109568176:T:C	1.72965e-83	-2.6927e-09	-2.02653	6.43624e-05	-2.6927e-09	-1.97861	9.59196e-05	-2.6927e-09	-1.96888
109569627	chr1:109569627:T:C	4.5619e-83	-2.6927e-09	-1.05671	0.000229921	-2.6927e-09	-0.705408	0.000322755	-2.6927e-09	-0.755496
109571182	chr1:109571182:G:GTCTT	7.55166e-84	-2.85527	-4.05126e-09	3.54535e-05	-2.57492	-4.05126e-09	5.36823e-05	-2.54931	-4.05126e-09
109571184	chr1:109571184:G:C	7.55374e-84	-2.85499	-4.05126e-09	3.5642e-05	-2.56962	-4.05126e-09	5.39803e-05	-2.54377	-4.05126e-09
109571185	chr1:109571185:T:TCC	7.55321e-84	-2.85507	-4.05126e-09	3.56125e-05	-2.57045	-4.05126e-09	5.39333e-05	-2.54464	-4.05126e-09
109571336	chr1:109571336:A:C	7.59448e-84	-2.84962	-4.05126e-09	4.8225e-05	-2.26726	-4.05126e-09	7.31769e-05	-2.23951	-4.05126e-09
109571500	chr1:109571500:G:A	8.97832e-83	-2.58597	2.20633	5.39899e-05	-2.82863	0.674284	8.16519e-05	-2.82452	0.694598
109571570	chr1:109571570:G:A	7.55069e-84	-2.8554	-4.05126e-09	2.74862e-05	-2.82946	-4.05126e-09	4.07626e-05	-2.82462	-4.05126e-09
109571607	chr1:109571607:T:G	1.16587e-83	-2.61817	0.197183	1.04469e-05	-2.80845	-0.988384	1.59751e-05	-2.80258	-0.958777
109571730	chr1:109571730:A:G	2.1925e-84	-2.7564	-1.33559	8.61019e-06	-2.74479	-1.24541	1.26793e-05	-2.73448	-1.25794
109571882	chr1:109571882:C:T	5.90531e-82	1.50398	-4.05126e-09	5.0031e-05	-2.2305	-4.05126e-09	7.42729e-05	-2.22464	-4.05126e-09
109571989	chr1:109571989:C:G	1.9127e-84	-2.74205	-1.48647	3.97248e-06	-2.74286	-2.02089	5.86119e-06	-2.76388	-2.00015
109572139	chr1:109572139:G:A	1.39949e-83	-2.6927e-09	-2.23834	4.9977e-05	-2.6927e-09	-2.23158	7.34024e-05	-2.6927e-09	-2.23643
109573600	chr1:109573600:T:C	2.03378e-83	-2.6927e-09	-1.86456	5.13674e-05	-2.6927e-09	-2.20414	7.56408e-05	-2.6927e-09	-2.20639
109573639	chr1:109573639:C:G	1.50116e-83	-2.6927e-09	-2.16821	4.96116e-05	-2.6927e-09	-2.23892	7.33735e-05	-2.6927e-09	-2.23683
109574538	chr1:109574538:G:A	1.03015e-82	-2.6927e-09	-0.242161	7.94475e-05	-2.6927e-09	-1.76805	0.000117532	-2.6927e-09	-1.76567
109574799	chr1:109574799:G:T	1.88377e-83	-2.6927e-09	-1.94118	4.96153e-05	-2.6927e-09	-2.23884	7.32332e-05	-2.6927e-09	-2.23874
109575450	chr1:109575450:T:C	1.53072e-83	-2.14871	-4.05126e-09	2.82785e-05	-2.80104	-4.05126e-09	4.03621e-05	-2.8345	-4.05126e-09
109575770	chr1:109575770:T:C	7.55904e-84	-2.85429	-4.05126e-09	3.9134e-05	-2.47615	-4.05126e-09	5.90156e-05	-2.45459	-4.05126e-09
109575781	chr1:109575781:C:T	4.06195e-83	-2.6927e-09	-1.17279	0.000202572	-2.6927e-09	-0.832049	0.000284911	-2.6927e-09	-0.88021
109575782	chr1:109575782:G:A	8.35273e-84	-2.75445	-4.05126e-09	5.4223e-05	-2.15004	-4.05126e-09	8.04728e-05	-2.14447	-4.05126e-09
109575798	chr1:109575798:G:A	1.4292e-83	-2.6927e-09	-2.21734	0.000112651	-2.6927e-09	-1.41884	0.00016853	-2.6927e-09	-1.40527
109576062	chr1:109576062:A:G	9.3803e-83	-2.6927e-09	-0.335841	7.52868e-05	-2.6927e-09	-1.82184	0.000111348	-2.6927e-09	-1.81972
109576456	chr1:109576456:C:CT	1.43284e-83	-2.6927e-09	-2.2148	5.02508e-05	-2.6927e-09	-2.22612	7.40637e-05	-2.6927e-09	-2.22746
109576650	chr1:109576650:C:G	4.55743e-83	-2.6927e-09	-1.05769	0.000146299	-2.6927e-09	-1.15749	0.000218209	-2.6927e-09	-1.14693
109576863	chr1:109576863:G:A	1.55683e-84	-2.66441	-1.76998	4.06911e-06	-2.65869	-2.08102	5.7852e-06	-2.69245	-2.08463
109577110	chr1:109577110:C:T	3.49746e-83	-1.90331	0.580894	1.21957e-05	-2.85578	-0.786281	1.86048e-05	-2.85557	-0.753403
109577118	chr1:109577118:A:G	1.4337e-83	-2.6927e-09	-2.21419	5.02711e-05	-2.6927e-09	-2.22571	7.40925e-05	-2.6927e-09	-2.22707
109577150	chr1:109577150:G:A	2.16071e-83	-2.6927e-09	-1.80402	5.03485e-05	-2.6927e-09	-2.22417	7.43703e-05	-2.6927e-09	-2.22333
109577179	chr1:109577179:A:G	1.40028e-83	-2.6927e-09	-2.23778	5.05238e-05	-2.6927e-09	-2.2207	7.42797e-05	-2.6927e-09	-2.22455
109577339	chr1:109577339:C:T	1.5126e-83	-2.6927e-09	-2.16062	5.10322e-05	-2.6927e-09	-2.21069	7.52605e-05	-2.6927e-09	-2.21143
109577526	chr1:109577526:C:T	2.20161e-82	-1.95709	2.47441	5.5602e-05	-2.85481	0.729884	8.37738e-05	-2.85431	0.750045
109579940	chr1:109579940:T:A	1.44117e-83	-2.6927e-09	-2.20899	5.29149e-05	-2.6927e-09	-2.17446	7.74862e-05	-2.6927e-09	-2.18229
109580042	chr1:109580042:C:T	4.21594e-83	-2.6927e-09	-1.13558	0.000211459	-2.6927e-09	-0.789113	0.000297196	-2.6927e-09	-0.837998
109580179	chr1:109580179:T:C	1.40334e-83	-2.6927e-09	-2.2356	5.08284e-05	-2.6927e-09	-2.21469	7.47141e-05	-2.6927e-09	-2.21872
109580215	chr1:109580215:G:A	6.1644e-83	-2.49889	1.74323	5.00139e-05	-2.80005	0.56921	7.69885e-05	-2.7968	0.608069
109580565	chr1:109580565:C:T	1.89965e-83	-2.6927e-09	-1.93278	5.04685e-05	-2.6927e-09	-2.22179	7.4365e-05	-2.6927e-09	-2.2234
109580712	chr1:109580712:G:A	3.62262e-84	-2.32752	-1.26232	8.99085e-06	-2.82661	-1.12032	1.31477e-05	-2.82346	-1.13268
109580891	chr1:109580891:G:T	9.31581e-85	-2.85454	-2.09337	3.47865e-06	-2.72061	-2.17589	5.1607e-06	-2.71677	-2.17455
109581110	chr1:109581110:T:C	5.60193e-83	-2.6927e-09	-0.851342	0.000173898	-2.6927e-09	-0.984671	0.000259103	-2.6927e-09	-0.975164
109581144	chr1:109581144:T:C	4.04375e-83	-2.6927e-09	-1.17728	0.000201627	-2.6927e-09	-0.836724	0.000283609	-2.6927e-09	-0.884792
109581181	chr1:109581181:G:A	1.71049e-84	-2.46102	-1.87924	3.19864e-06	-2.82446	-2.15596	4.69882e-06	-2.82518	-2.15989
109581349	chr1:109581349:A:G	3.44232e-83	-1.93503	0.596722	1.23659e-05	-2.85562	-0.772574	1.8866e-05	-2.85537	-0.739658
109581708	chr1:109581708:T:G	1.71426e-83	-2.6927e-09	-2.03547	5.04075e-05	-2.6927e-09	-2.223	7.43285e-05	-2.6927e-09	-2.22389
109581820	chr1:109581820:C:T	3.27007e-83	-2.6927e-09	-1.38964	9.80735e-05	-2.6927e-09	-1.55743	0.000146827	-2.6927e-09	-1.54313
109582266	chr1:109582266:C:T	2.58891e-83	-2.15459	0.531378	1.20625e-05	-2.84311	-0.809933	1.84288e-05	-2.84086	-0.777615
109582744	chr1:109582744:C:T	2.94915e-83	-2.6927e-09	-1.49294	9.43455e-05	-2.6927e-09	-1.59618	0.000151791	-2.6927e-09	-1.50988
109582763	chr1:109582763:G:A	1.41692e-83	-2.6927e-09	-2.22596	5.15072e-05	-2.6927e-09	-2.20142	7.5633e-05	-2.6927e-09	-2.2065
109583105	chr1:109583105:A:G	1.91733e-83	-2.6927e-09	-1.92352	6.17792e-05	-2.6927e-09	-2.01958	9.5438e-05	-2.6927e-09	-1.97391
109583258	chr1:109583258:A:G	1.4206e-83	-2.6927e-09	-2.22337	5.17169e-05	-2.6927e-09	-2.19736	7.59216e-05	-2.6927e-09	-2.20269
109583402	chr1:109583402:A:G	1.44085e-83	-2.6927e-09	-2.20922	5.01271e-05	-2.6927e-09	-2.22858	7.38908e-05	-2.6927e-09	-2.2298
109583481	chr1:109583481:C:T	1.43364e-83	-2.6927e-09	-2.21424	5.02695e-05	-2.6927e-09	-2.22574	7.40902e-05	-2.6927e-09	-2.2271
109583510	chr1:109583510:C:T	8.60456e-83	-2.6927e-09	-0.42216	7.25326e-05	-2.6927e-09	-1.85911	0.000107257	-2.6927e-09	-1.85716
109583897	chr1:109583897:GT:G	1.99091e-82	-1.94791	2.36463	7.63057e-05	-1.85974	0.0513414	0.000110509	-1.92456	0.0972674
109586023	chr1:109586023:A:G	1.93005e-83	-2.6927e-09	-1.91691	4.96808e-05	-2.6927e-09	-2.23752	7.33425e-05	-2.6927e-09	-2.23725
109587118	chr1:109587118:C:T	2.65119e-84	-2.5467	-1.35533	8.19959e-06	-2.75113	-1.28793	1.20454e-05	-2.7436	-1.30011
109587213	chr1:109587213:T:C	1.44748e-82	-2.32469	2.42264	5.84235e-05	-2.80884	0.733413	8.82562e-05	-2.80481	0.752662
109587299	chr1:109587299:G:A	1.95734e-81	-2.6927e-09	2.7023	0.00158978	-2.6927e-09	1.22821	0.00250961	-2.6927e-09	1.2955
109587642	chr1:109587642:G:A	2.37e-83	-2.21184	0.500281	1.19814e-05	-2.83412	-0.825669	1.83109e-05	-2.83128	-0.793611
109587783	chr1:109587783:A:G	2.24724e-84	-1.8748	-2.19253	7.35231e-06	-1.98865	-2.15948	1.08977e-05	-1.97517	-2.16866
109588019	chr1:109588019:A:T	2.72792e-84	-2.54435	-1.32914	9.09799e-06	-2.75408	-1.18101	1.33554e-05	-2.74705	-1.19342
109588125	chr1:109588125:A:G	2.12138e-81	-2.6927e-09	2.78279	0.00214414	-2.6927e-09	1.52735	0.00339588	-2.6927e-09	1.59793
109588483	chr1:109588483:G:A	3.30046e-83	-2.3973	1.01692	1.89307e-05	-2.78152	-0.420838	2.83813e-05	-2.77687	-0.409789
109588762	chr1:109588762:G:A	2.0168e-83	-2.6927e-09	-1.87294	4.9795e-05	-2.6927e-09	-2.23523	7.35257e-05	-2.6927e-09	-2.23475
109588817	chr1:109588817:C:T	3.5946e-83	-1.29502	-4.05126e-09	3.9397e-05	-2.46945	-4.05126e-09	5.69633e-05	-2.48998	-4.05126e-09
109588899	chr1:109588899:A:G	1.15032e-82	2.10643	-2.23825	6.91491e-06	-1.99248	-2.21698	1.02363e-05	-1.9872	-2.21925
109589096	chr1:109589096:G:A	3.2723e-83	-2.6927e-09	-1.38896	9.81473e-05	-2.6927e-09	-1.55667	0.000146937	-2.6927e-09	-1.54238
109589235	chr1:109589235:A:G	8.15173e-84	-2.77881	-4.05126e-09	4.00836e-05	-2.45217	-4.05126e-09	5.78848e-05	-2.47393	-4.05126e-09
109589476	chr1:109589476:G:A	1.16791e-84	-2.68394	-2.03788	3.84035e-06	-2.58574	-2.21184	5.61659e-06	-2.60322	-2.20344
109590426	chr1:109590426:T:C	1.40303e-83	-2.6927e-09	-2.23582	5.08105e-05	-2.6927e-09	-2.21504	7.46908e-05	-2.6927e-09	-2.21903
109591519	chr1:109591519:G:A	9.36095e-83	-2.6927e-09	-0.337905	7.52082e-05	-2.6927e-09	-1.82288	0.000111228	-2.6927e-09	-1.82081
109591561	chr1:109591561:C:T	4.96017e-84	-1.15004	-2.12556	4.83599e-06	-2.45081	-2.11625	6.83819e-06	-2.49144	-2.11842
109591588	chr1:109591588:TA:T	2.37793e-83	-2.21452	0.506297	1.19996e-05	-2.83382	-0.824455	1.83408e-05	-2.83096	-0.792303
109591595	chr1:109591595:C:T	4.55212e-84	-1.24948	-2.11196	5.17492e-06	-2.39699	-2.10233	7.29745e-06	-2.44023	-2.10463
109592686	chr1:109592686:G:A	1.86442e-82	-2.26927	2.62035	6.59484e-05	-2.82297	0.868696	9.96251e-05	-2.81968	0.888706
109592820	chr1:109592820:G:A	1.53712e-83	-2.6927e-09	-2.14454	4.98141e-05	-2.6927e-09	-2.23484	7.35441e-05	-2.6927e-09	-2.2345
109593461	chr1:109593461:A:T	1.87485e-83	-2.6927e-09	-1.94593	4.97708e-05	-2.6927e-09	-2.23571	7.34306e-05	-2.6927e-09	-2.23605
109593700	chr1:109593700:GAT:G	1.6293e-82	-2.30424	2.52053	6.10218e-05	-2.81311	0.781197	9.22133e-05	-2.80936	0.801077
109593836	chr1:109593836:A:G	1.76855e-84	-2.52857	-1.77831	3.54944e-06	-2.73174	-2.14461	5.13624e-06	-2.7594	-2.13667
109594056	chr1:109594056:C:T	2.42682e-83	-2.18304	0.495166	1.18657e-05	-2.83844	-0.831047	1.81296e-05	-2.83587	-0.79897
109594186	chr1:109594186:G:A	1.49592e-83	-2.6927e-09	-2.17171	7.141e-05	-2.6927e-09	-1.8747	0.000105993	-2.6927e-09	-1.86902
109594224	chr1:109594224:T:A	2.34281e-83	-2.22333	0.500231	1.19624e-05	-2.83172	-0.829651	1.82861e-05	-2.8287	-0.797545
109594262	chr1:109594262:T:C	1.17016e-82	2.11575	-2.23048	6.8928e-06	-1.98022	-2.23245	1.02112e-05	-1.97524	-2.23366
109594316	chr1:109594316:T:TA	1.59313e-82	-1.79071	1.98454	0.000134259	-2.04765	0.804281	0.000197511	-2.10607	0.859477
109595129	chr1:109595129:G:A	2.70755e-83	-2.6927e-09	-1.57841	6.97751e-05	-2.6927e-09	-1.89786	0.000104178	-2.6927e-09	-1.88629
109595215	chr1:109595215:G:A	1.45594e-83	-2.6927e-09	-2.1988	5.9403e-05	-2.6927e-09	-2.0588	8.81966e-05	-2.6927e-09	-2.05282
109595914	chr1:109595914:T:A	1.42578e-84	-2.85558	-1.66674	3.50644e-06	-2.76662	-2.12192	5.18519e-06	-2.78019	-2.10639
109595916	chr1:109595916:C:T	7.59889e-84	-2.84903	-4.05126e-09	3.80064e-05	-2.50539	-4.05126e-09	5.47311e-05	-2.52996	-4.05126e-09
109597477	chr1:109597477:A:T	1.6432e-82	-2.28801	2.51279	0.000259811	-2.14756	1.56438	0.000379942	-2.21266	1.62029
109597735	chr1:109597735:T:C	1.89775e-83	-2.6927e-09	-1.93378	5.04377e-05	-2.6927e-09	-2.2224	7.43096e-05	-2.6927e-09	-2.22415
109598240	chr1:109598240:A:G	4.63195e-83	-2.6927e-09	-1.04147	5.36776e-05	-2.6927e-09	-2.16015	7.97185e-05	-2.6927e-09	-2.15389
109598355	chr1:109598355:C:T	1.72385e-84	-2.85291	-1.47956	5.56758e-06	-2.37823	-2.04795	7.82571e-06	-2.42936	-2.04561
109598565	chr1:109598565:C:T	2.0967e-84	-2.19026	-1.94642	3.09778e-06	-2.82771	-2.18475	4.54137e-06	-2.83559	-2.18357
109599055	chr1:109599055:C:CT	7.60876e-84	-2.84774	-4.05126e-09	4.31897e-05	-2.37754	-4.05126e-09	6.5738e-05	-2.34671	-4.05126e-09
109599168	chr1:109599168:A:G	1.47644e-83	-2.6927e-09	-2.18482	5.0732e-05	-2.6927e-09	-2.21658	7.48349e-05	-2.6927e-09	-2.2171
109599567	chr1:109599567:G:A	1.64391e-84	-2.77815	-1.60181	6.57719e-06	-2.2366	-2.02293	9.11126e-06	-2.30964	-2.01324
109600180	chr1:109600180:C:T	2.03076e-83	-2.6927e-09	-1.86604	5.64444e-05	-2.6927e-09	-2.10989	8.36346e-05	-2.6927e-09	-2.10593
109600183	chr1:109600183:T:C	2.01909e-83	-2.6927e-09	-1.8718	4.96064e-05	-2.6927e-09	-2.23902	7.3227e-05	-2.6927e-09	-2.23882
109600460	chr1:109600460:C:G	1.85886e-83	-2.6927e-09	-1.95449	4.96121e-05	-2.6927e-09	-2.23891	7.32159e-05	-2.6927e-09	-2.23898
109600588	chr1:109600588:T:TG	1.83654e-83	-2.6927e-09	-1.96657	5.00613e-05	-2.6927e-09	-2.22989	7.37891e-05	-2.6927e-09	-2.23118
109600688	chr1:109600688:CATA:C	1.74947e-83	-2.6927e-09	-2.01514	4.97723e-05	-2.6927e-09	-2.23568	7.34269e-05	-2.6927e-09	-2.2361
109600908	chr1:109600908:G:A	1.76111e-83	-2.6927e-09	-2.00851	4.97347e-05	-2.6927e-09	-2.23644	7.33752e-05	-2.6927e-09	-2.2368
109601142	chr1:109601142:A:G	3.60222e-83	-2.6927e-09	-1.2929	0.000176844	-2.6927e-09	-0.967874	0.00024906	-2.6927e-09	-1.0147
109601674	chr1:109601674:C:T	8.72377e-83	-2.6927e-09	-0.408401	7.0661e-05	-2.6927e-09	-1.88525	0.00010442	-2.6927e-09	-1.88396
109602003	chr1:109602003:C:T	1.85629e-84	-2.68291	-1.57555	4.30832e-06	-2.61831	-2.06429	6.14672e-06	-2.66339	-2.05308
109602179	chr1:109602179:C:T	1.40536e-83	-2.6927e-09	-2.23416	4.96112e-05	-2.6927e-09	-2.23893	7.32135e-05	-2.6927e-09	-2.23901
109602202	chr1:109602202:TTGTTC:T	1.67639e-83	-2.6927e-09	-2.05781	5.75001e-05	-2.6927e-09	-2.09136	8.52633e-05	-2.6927e-09	-2.08664
109602203	chr1:109602203:T:A	9.61633e-83	-2.6927e-09	-0.31099	7.18976e-05	-2.6927e-09	-1.8679	0.000106197	-2.6927e-09	-1.86709
109602394	chr1:109602394:G:A	1.70525e-83	-2.6927e-09	-2.04074	4.96281e-05	-2.6927e-09	-2.23858	7.32323e-05	-2.6927e-09	-2.23875
109602965	chr1:109602965:C:T	4.99256e-83	-2.6927e-09	-0.966503	0.000252981	-2.6927e-09	-0.609828	0.000356123	-2.6927e-09	-0.657113
109603009	chr1:109603009:G:C	1.7443e-82	-1.72993	2.01442	9.74957e-05	-2.52226	0.958928	0.000144649	-2.57283	1.01475
109603136	chr1:109603136:ACCTGGGGGGTCTTCTAACTACTGG:A	1.25358e-84	-2.74435	-1.90669	4.10825e-06	-2.58265	-2.14749	5.74248e-06	-2.63468	-2.14982
109604401	chr1:109604401:T:C	1.50395e-83	-2.6927e-09	-2.16636	5.16829e-05	-2.6927e-09	-2.19802	7.62268e-05	-2.6927e-09	-2.19867
109604476	chr1:109604476:T:G	2.8663e-84	-2.04852	-1.7755	4.50983e-06	-2.5842	-2.05268	6.64264e-06	-2.58271	-2.05617
109604632	chr1:109604632:C:T	7.89581e-84	-2.8107	-4.05126e-09	3.20046e-05	-2.67726	-4.05126e-09	4.82126e-05	-2.65677	-4.05126e-09
109604699	chr1:109604699:C:T	3.06471e-83	0.720802	-2.1753	5.478e-06	-2.29888	-2.14353	8.29765e-06	-2.29183	-2.12459
109604854	chr1:109604854:A:G	1.94532e-83	-2.6927e-09	-1.90903	5.07617e-05	-2.6927e-09	-2.216	7.47604e-05	-2.6927e-09	-2.2181
109604883	chr1:109604883:A:G	2.00702e-83	-2.6927e-09	-1.8778	6.38426e-05	-2.6927e-09	-1.98672	9.39351e-05	-2.6927e-09	-1.98978
109605210	chr1:109605210:C:T	1.86751e-83	-2.6927e-09	-1.94985	5.11154e-05	-2.6927e-09	-2.20906	7.55171e-05	-2.6927e-09	-2.20803
109605269	chr1:109605269:G:A	3.3347e-83	-2.6927e-09	-1.37007	0.000162821	-2.6927e-09	-1.05049	0.000229646	-2.6927e-09	-1.09585
109605563	chr1:109605563:A:G	4.06339e-82	-2.6927e-09	1.13015	0.000509652	-2.6927e-09	0.0905854	0.000735109	-2.6927e-09	0.0676309
109605708	chr1:109605708:C:T	1.40584e-83	-2.6927e-09	-2.23382	5.04713e-05	-2.6927e-09	-2.22174	7.42244e-05	-2.6927e-09	-2.2253
109606246	chr1:109606246:C:T	1.84623e-83	-2.6927e-09	-1.96131	5.01628e-05	-2.6927e-09	-2.22787	7.39266e-05	-2.6927e-09	-2.22932
109607155	chr1:109607155:A:T	1.86022e-83	-2.6927e-09	-1.95376	5.48038e-05	-2.6927e-09	-2.13938	8.1788e-05	-2.6927e-09	-2.12826
109607537	chr1:109607537:G:T	1.98414e-84	-2.79798	-1.39387	6.75073e-06	-2.84775	-1.38574	9.92742e-06	-2.8478	-1.38929
109609447	chr1:109609447:A:G	1.73753e-83	-2.02199	-4.05126e-09	4.12035e-05	-2.42462	-4.05126e-09	5.9245e-05	-2.45071	-4.05126e-09
109609519	chr1:109609519:C:T	2.01192e-83	-2.6927e-09	-1.87537	7.17213e-05	-2.6927e-09	-1.87035	0.000105865	-2.6927e-09	-1.87022
109609563	chr1:109609563:G:A	5.32406e-83	-2.6927e-09	-0.902217	8.91139e-05	-2.6927e-09	-1.65323	0.000131325	-2.6927e-09	-1.65472
109609976	chr1:109609976:TG:T	8.32548e-84	-2.75772	-4.05126e-09	2.97097e-05	-2.75167	-4.05126e-09	4.33066e-05	-2.76408	-4.05126e-09
109610399	chr1:109610399:A:G	3.87761e-84	-1.90422	-1.6176	5.41648e-06	-2.50451	-1.94919	7.96469e-06	-2.50175	-1.95562
109610576	chr1:109610576:G:A	1.62628e-83	-2.60766	0.519508	2.72064e-05	-2.85373	0.014044	4.11125e-05	-2.85295	0.0368703
109610767	chr1:109610767:C:T	1.4487e-83	-2.6927e-09	-2.20379	4.97352e-05	-2.6927e-09	-2.23643	7.33891e-05	-2.6927e-09	-2.23661
109611768	chr1:109611768:C:T	1.44873e-83	-2.63355	0.429787	2.41243e-05	-2.8501	-0.109818	3.64392e-05	-2.84887	-0.0878757
109612066	chr1:109612066:T:C	3.41545e-83	0.827985	-2.17413	5.14667e-06	-2.36198	-2.14281	7.7703e-06	-2.35831	-2.12377
109612400	chr1:109612400:T:C	1.56594e-83	-2.65188	0.525912	2.70429e-05	-2.84684	0.00112136	4.09307e-05	-2.84518	0.0246751
109612515	chr1:109612515:C:T	1.03311e-82	-2.26316	2.02387	0.000146889	-2.16661	1.01315	0.000213999	-2.23035	1.06393
109612653	chr1:109612653:G:A	7.67632e-84	-2.8389	-4.05126e-09	4.86097e-05	-2.25932	-4.05126e-09	6.98809e-05	-2.2856	-4.05126e-09
109612696	chr1:109612696:T:G	1.51901e-83	-2.6927e-09	-2.15639	5.64256e-05	-2.6927e-09	-2.11022	8.36676e-05	-2.6927e-09	-2.10554
109612999	chr1:109612999:T:C	5.29432e-83	-2.6927e-09	-0.907818	5.94617e-05	-2.6927e-09	-2.05781	8.78189e-05	-2.6927e-09	-2.05711
109613571	chr1:109613571:T:C	1.91123e-83	-2.6927e-09	-1.9267	7.92482e-05	-2.6927e-09	-1.77056	0.000117702	-2.6927e-09	-1.76423
109613590	chr1:109613590:G:A	9.39303e-85	-2.7181	-2.22155	3.54172e-06	-2.64111	-2.23742	5.00106e-06	-2.68457	-2.23817
109614628	chr1:109614628:G:A	3.53562e-81	-2.6927e-09	3.29361	0.00308143	-2.6927e-09	1.89001	0.00492015	-2.6927e-09	1.96871
109614742	chr1:109614742:C:T	6.20273e-83	-2.37462	1.62516	0.000103056	-2.04253	0.534663	0.000149249	-2.11247	0.585698
109615218	chr1:109615218:A:G	1.41601e-83	-2.6927e-09	-2.22661	4.96921e-05	-2.6927e-09	-2.2373	7.34381e-05	-2.6927e-09	-2.23594
109615302	chr1:109615302:C:A	1.96764e-83	-2.6927e-09	-1.89762	5.09167e-05	-2.6927e-09	-2.21295	7.49796e-05	-2.6927e-09	-2.21517
109615839	chr1:109615839:C:T	1.52902e-83	-2.6927e-09	-2.14983	5.33992e-05	-2.6927e-09	-2.16535	7.85468e-05	-2.6927e-09	-2.16869
109615957	chr1:109615957:G:A	1.6777e-83	-2.6927e-09	-2.05703	5.07725e-05	-2.6927e-09	-2.21579	7.50581e-05	-2.6927e-09	-2.21413
109616709	chr1:109616709:C:T	8.24064e-83	-2.61201	2.14663	0.00066282	-1.27773	1.63109	0.000937661	-1.36968	1.68068
109616723	chr1:109616723:G:A	1.50208e-83	-2.6927e-09	-2.1676	4.96368e-05	-2.6927e-09	-2.23841	7.3295e-05	-2.6927e-09	-2.2379
109617254	chr1:109617254:G:A	2.40148e-84	-2.28356	-1.71739	3.62535e-06	-2.84126	-2.01393	5.40242e-06	-2.84471	-2.00083
109617417	chr1:109617417:T:C	1.01232e-83	-0.407697	-2.15451	6.45472e-06	-2.05361	-2.22472	9.45039e-06	-2.06419	-2.22215
109618380	chr1:109618380:C:T	4.02231e-83	-2.6927e-09	-1.1826	0.000101381	-2.6927e-09	-1.52426	0.00016403	-2.6927e-09	-1.43234
109618938	chr1:109618938:G:A	3.88768e-83	-2.6927e-09	-1.21664	0.000113445	-2.6927e-09	-1.41182	0.000165335	-2.6927e-09	-1.42441
109619156	chr1:109619156:C:G	2.24424e-83	-2.6927e-09	-1.76609	7.9835e-05	-2.6927e-09	-1.76318	0.000119279	-2.6927e-09	-1.75093
109619451	chr1:109619451:G:A	1.95131e-83	-1.90595	-4.05126e-09	2.94198e-05	-2.76147	-4.05126e-09	4.30187e-05	-2.77075	-4.05126e-09
109619568	chr1:109619568:C:T	5.1662e-80	5.97544	-4.05126e-09	3.17163e-05	-2.68631	-4.05126e-09	4.71993e-05	-2.67801	-4.05126e-09
109619696	chr1:109619696:G:C	1.48625e-83	-2.6927e-09	-2.1782	5.17167e-05	-2.6927e-09	-2.19736	7.6169e-05	-2.6927e-09	-2.19943
109619926	chr1:109619926:C:T	9.4546e-84	-0.442337	-2.1882	7.95525e-06	-1.84897	-2.22034	1.15349e-05	-1.86304	-2.22397
109620296	chr1:109620296:T:C	9.13061e-84	-0.435528	-2.22988	7.46426e-06	-1.89564	-2.23737	1.08673e-05	-1.90969	-2.23693
109620454	chr1:109620454:A:G	1.63564e-84	-2.23524	-2.14976	4.00238e-06	-2.53282	-2.22344	5.6661e-06	-2.57625	-2.22163
109621257	chr1:109621257:G:A	2.02407e-82	2.65859	-2.22535	9.67252e-05	0.664756	-2.23602	0.000140717	0.651626	-2.23726
109621723	chr1:109621723:T:C	1.45981e-83	-2.6927e-09	-2.19615	4.96599e-05	-2.6927e-09	-2.23795	7.33547e-05	-2.6927e-09	-2.23708
109622035	chr1:109622035:A:G	6.78482e-83	1.57726	-2.23702	4.10455e-05	-0.19227	-2.23619	6.00289e-05	-0.202604	-2.23496
109622341	chr1:109622341:C:T	7.4045e-83	1.66629	-2.23866	4.41796e-05	-0.121149	-2.23373	6.46945e-05	-0.130605	-2.23211
109622379	chr1:109622379:T:A	4.68637e-83	1.15231	-2.1821	2.9346e-05	-0.595296	-2.16869	4.30241e-05	-0.603045	-2.16758
109622590	chr1:109622590:T:A	4.42876e-83	1.09265	-2.17898	2.81692e-05	-0.6402	-2.16471	4.13022e-05	-0.647892	-2.16358
109623118	chr1:109623118:G:A	1.41922e-83	-2.6927e-09	-2.22435	5.1647e-05	-2.6927e-09	-2.19871	7.64124e-05	-2.6927e-09	-2.19624
109623283	chr1:109623283:C:G	1.76571e-83	-2.6927e-09	-2.0059	5.97106e-05	-2.6927e-09	-2.05363	8.83182e-05	-2.6927e-09	-2.05144
109624506	chr1:109624506:C:T	8.7048e-84	-2.71316	-4.05126e-09	2.69561e-05	-2.84893	-4.05126e-09	3.98196e-05	-2.84803	-4.05126e-09
109624507	chr1:109624507:C:T	8.65214e-84	-2.71923	-4.05126e-09	2.69944e-05	-2.84751	-4.05126e-09	3.98797e-05	-2.84652	-4.05126e-09
109624635	chr1:109624635:G:T	1.42154e-83	-2.6927e-09	-2.22271	5.01459e-05	-2.6927e-09	-2.22821	7.42086e-05	-2.6927e-09	-2.22551
109624887	chr1:109624887:C:T	5.42683e-83	-2.6927e-09	-0.883097	0.000247922	-2.6927e-09	-0.630027	0.000342868	-2.6927e-09	-0.695043
109624961	chr1:109624961:G:A	7.89405e-84	-2.81093	-4.05126e-09	3.1014e-05	-2.7087	-4.05126e-09	4.64909e-05	-2.69313	-4.05126e-09
109626117	chr1:109626117:G:A	2.07212e-83	-2.6927e-09	-1.84588	7.12018e-05	-2.6927e-09	-1.87762	0.000104627	-2.6927e-09	-1.88199
109626266	chr1:109626266:C:G	2.65494e-84	-2.05092	-1.84969	4.42035e-06	-2.78962	-1.8673	6.70254e-06	-2.77736	-1.85254
109626456	chr1:109626456:C:T	2.60096e-83	-2.6927e-09	-1.61857	8.48063e-05	-2.6927e-09	-1.70277	0.000124455	-2.6927e-09	-1.70844
109626568	chr1:109626568:C:T	2.39298e-82	-1.85577	2.45644	5.57467e-05	-1.75868	-0.363642	8.09899e-05	-1.82853	-0.309538
109626576	chr1:109626576:C:T	1.94036e-83	-1.91158	-4.05126e-09	3.25948e-05	-2.65899	-4.05126e-09	4.72995e-05	-2.67589	-4.05126e-09
109627335	chr1:109627335:A:G	3.76595e-84	-1.66936	-1.88168	4.01735e-06	-2.70412	-2.0484	6.13922e-06	-2.6876	-2.03009
109628019	chr1:109628019:C:T	1.54538e-82	0.163405	-4.05126e-09	0.000119831	-1.35706	-4.05126e-09	0.000171845	-1.38579	-4.05126e-09
109628106	chr1:109628106:G:A	7.60529e-84	-2.84819	-4.05126e-09	3.99178e-05	-2.45632	-4.05126e-09	6.01774e-05	-2.43509	-4.05126e-09
109628274	chr1:109628274:T:C	3.76837e-84	-1.76945	-1.78094	5.03453e-06	-2.73859	-1.78823	7.66057e-06	-2.72434	-1.77196
109628544	chr1:109628544:GC:G	3.90185e-83	-2.6927e-09	-1.213	0.000108146	-2.6927e-09	-1.45966	0.000171994	-2.6927e-09	-1.38493
109628838	chr1:109628838:C:T	3.7686e-83	-2.6927e-09	-1.24775	0.000106291	-2.6927e-09	-1.47696	0.000169995	-2.6927e-09	-1.39662
109628903	chr1:109628903:C:G	2.53933e-82	-1.7968	2.45684	5.75191e-05	-1.83792	-0.253102	8.39864e-05	-1.90532	-0.196413
109628930	chr1:109628930:A:G	7.95915e-84	-2.80272	-4.05126e-09	2.93701e-05	-2.76317	-4.05126e-09	4.23392e-05	-2.78667	-4.05126e-09
109629083	chr1:109629083:A:C	4.18549e-84	-1.94364	-1.50177	4.67989e-06	-2.7865	-1.81337	7.1155e-06	-2.77537	-1.79475
109629554	chr1:109629554:C:T	1.15875e-82	1.14596	-1.27049	5.69648e-06	-2.32115	-2.08215	8.46755e-06	-2.31716	-2.07899
109629614	chr1:109629614:T:C	1.10604e-83	-0.361442	-2.11222	9.71734e-06	-1.97049	-1.89874	1.45096e-05	-1.98722	-1.87036
109629740	chr1:109629740:C:T	2.73364e-84	-2.53449	-1.33691	1.68605e-05	-1.41198	-1.90619	2.22864e-05	-1.52758	-1.90083
109630036	chr1:109630036:A:G	1.4629e-84	-2.51025	-1.98636	1.97161e-05	-1.13448	-2.02723	2.70449e-05	-1.2016	-2.03329
109630214	chr1:109630214:C:T	9.20427e-82	-2.6927e-09	1.9478	0.000421448	-2.6927e-09	-0.0994464	0.000659237	-2.6927e-09	-0.0413054
109631535	chr1:109631535:A:C	1.46266e-83	-2.6927e-09	-2.19419	5.7687e-05	-2.6927e-09	-2.08811	8.47663e-05	-2.6927e-09	-2.09249
109631583	chr1:109631583:C:T	3.09582e-82	-1.72576	2.58395	5.58407e-05	-1.83809	-0.282552	8.14034e-05	-1.90475	-0.228223
109632269	chr1:109632269:A:G	3.84498e-84	-1.57124	-1.95903	4.96721e-06	-2.64016	-1.90012	7.63038e-06	-2.62018	-1.88008
109632673	chr1:109632673:G:A	4.21746e-83	-2.6927e-09	-1.13522	5.62994e-05	-2.6927e-09	-2.11246	8.31889e-05	-2.6927e-09	-2.11127
109632939	chr1:109632939:C:T	4.39795e-83	-2.6927e-09	-1.09331	0.000220449	-2.6927e-09	-0.747476	0.00030544	-2.6927e-09	-0.810634
109633358	chr1:109633358:C:T	2.39003e-83	0.534991	-2.23814	2.48059e-05	-0.785286	-2.14678	3.6912e-05	-0.792245	-2.13161
109633683	chr1:109633683:A:C	3.74806e-83	-2.6927e-09	-1.25321	5.40055e-05	-2.6927e-09	-2.15406	7.96915e-05	-2.6927e-09	-2.15422
109633938	chr1:109633938:G:A	2.7336e-84	-1.94474	-1.92668	4.00353e-06	-2.71957	-2.03639	6.09063e-06	-2.70355	-2.02209
109634887	chr1:109634887:C:G	1.24381e-82	1.34249	-1.39618	5.76703e-06	-2.25184	-2.13915	8.57118e-06	-2.2473	-2.13668
109635163	chr1:109635163:G:A	1.47535e-83	-2.18555	-4.05126e-09	0.000108473	-1.45664	-4.05126e-09	0.000120688	-1.73918	-4.05126e-09
109635247	chr1:109635247:A:G	1.04913e-84	-2.80383	-2.02525	5.60803e-06	-2.31772	-2.10122	8.7402e-06	-2.29411	-2.07034
109635558	chr1:109635558:C:T	1.7362e-82	-0.359981	0.639813	0.000192742	-1.53577	0.653976	0.00029548	-1.55524	0.711455
109635877	chr1:109635877:A:G	1.39881e-83	-2.6927e-09	-2.23883	6.65697e-05	-2.6927e-09	-1.94489	0.000101012	-2.6927e-09	-1.91715
109636300	chr1:109636300:G:A	6.61713e-83	0.820586	-1.50538	4.58653e-06	-2.44966	-2.17036	6.80798e-06	-2.44618	-2.16811
109636825	chr1:109636825:G:A	1.09801e-83	-2.48095	-4.05126e-09	0.000156731	-1.08861	-4.05126e-09	0.000249024	-1.01484	-4.05126e-09
109636832	chr1:109636832:GC:G	1.40269e-83	-2.6927e-09	-2.23606	6.07044e-05	-2.6927e-09	-2.03713	9.17172e-05	-2.6927e-09	-2.01368
109637195	chr1:109637195:C:T	2.42211e-83	-2.6927e-09	-1.68982	7.44927e-05	-2.6927e-09	-1.83244	0.000117117	-2.6927e-09	-1.76922
109637740	chr1:109637740:AT:A	4.34466e-84	-1.26922	-2.13887	6.81543e-06	-2.19349	-2.03046	9.41273e-06	-2.25466	-2.03567
109637809	chr1:109637809:ACCTCTG:A	4.34577e-84	-1.27057	-2.13727	6.83489e-06	-2.19331	-2.02779	9.4392e-06	-2.25449	-2.03302
109638544	chr1:109638544:C:A	1.05163e-84	-2.68287	-2.14382	2.99398e-06	-2.85383	-2.1927	4.44999e-06	-2.85521	-2.18427
109638662	chr1:109638662:G:A	2.04218e-83	-2.6927e-09	-1.86043	5.72921e-05	-2.6927e-09	-2.09498	8.37286e-05	-2.6927e-09	-2.10481
109638683	chr1:109638683:G:A	1.40511e-83	-2.6927e-09	-2.23433	6.13758e-05	-2.6927e-09	-2.02613	9.28026e-05	-2.6927e-09	-2.00191
109638802	chr1:109638802:C:T	2.06035e-83	-2.6927e-09	-1.85158	6.53538e-05	-2.6927e-09	-1.96333	0.000101442	-2.6927e-09	-1.9129
109638954	chr1:109638954:G:A	1.55439e-83	-2.6927e-09	-2.13337	4.98888e-05	-2.6927e-09	-2.23335	7.35087e-05	-2.6927e-09	-2.23498
109639007	chr1:109639007:T:C	4.95757e-84	-2.74034	-0.53578	4.95545e-05	-1.20359	-1.03648	6.36052e-05	-1.33173	-1.04796
109639528	chr1:109639528:G:A	1.4128e-83	-2.6927e-09	-2.22888	7.49011e-05	-2.6927e-09	-1.82697	0.000114259	-2.6927e-09	-1.79392
109639544	chr1:109639544:C:G	2.42439e-83	0.515781	-2.20465	2.18188e-05	-0.864496	-2.19587	3.21611e-05	-0.865702	-2.19593
109639574	chr1:109639574:T:C	2.71811e-83	-2.6927e-09	-1.57452	8.46525e-05	-2.6927e-09	-1.70459	0.000133598	-2.6927e-09	-1.63755
109639677	chr1:109639677:G:C	1.43174e-83	-2.6927e-09	-2.21556	8.05166e-05	-2.6927e-09	-1.75468	0.000123192	-2.6927e-09	-1.71864
109640400	chr1:109640400:G:T	2.64422e-83	-2.6927e-09	-1.60208	6.34398e-05	-2.6927e-09	-1.99305	9.36333e-05	-2.6927e-09	-1.993
109640482	chr1:109640482:T:C	2.02011e-83	-2.6927e-09	-1.8713	5.73192e-05	-2.6927e-09	-2.09451	8.38073e-05	-2.6927e-09	-2.10387
109640586	chr1:109640586:GCTTAGGCT:G	1.0604e-84	-2.79401	-2.02438	5.85091e-06	-2.26753	-2.10902	9.12401e-06	-2.24338	-2.07809
109640839	chr1:109640839:T:C	3.80368e-83	-2.6927e-09	-1.23848	0.000117449	-2.6927e-09	-1.37714	0.000188574	-2.6927e-09	-1.2929
109641006	chr1:109641006:T:C	2.62072e-83	-2.6927e-09	-1.61101	6.45279e-05	-2.6927e-09	-1.97604	9.51768e-05	-2.6927e-09	-1.97665
109641178	chr1:109641178:G:T	2.03065e-83	-2.6927e-09	-1.8661	5.92797e-05	-2.6927e-09	-2.06088	8.67099e-05	-2.6927e-09	-2.06982
109641618	chr1:109641618:G:A	7.60283e-84	-2.84852	-4.05126e-09	4.17524e-05	-2.41139	-4.05126e-09	6.29457e-05	-2.39012	-4.05126e-09
109641791	chr1:109641791:C:T	1.84441e-83	-2.6927e-09	-1.96229	6.31709e-05	-2.6927e-09	-1.9973	9.28773e-05	-2.6927e-09	-2.00111
109642423	chr1:109642423:G:T	1.41301e-83	-2.6927e-09	-2.22873	7.43855e-05	-2.6927e-09	-1.83388	0.000113524	-2.6927e-09	-1.80038
109642812	chr1:109642812:C:T	1.05585e-82	0.555587	-0.773105	9.27128e-05	-0.834619	-0.779017	0.000139395	-0.857886	-0.737191
109643092	chr1:109643092:C:A	3.12764e-83	-2.6927e-09	-1.43417	8.90351e-05	-2.6927e-09	-1.65411	0.000130785	-2.6927e-09	-1.65883
109643882	chr1:109643882:G:A	1.80679e-83	-2.6927e-09	-1.9829	5.16135e-05	-2.6927e-09	-2.19936	7.61442e-05	-2.6927e-09	-2.19976
109643941	chr1:109643941:C:T	2.9899e-84	-2.84807	-0.93373	7.02343e-05	-0.000350358	-1.89096	8.75205e-05	-0.162647	-1.89787
109644053	chr1:109644053:T:C	2.17086e-83	-2.6927e-09	-1.79933	6.76844e-05	-2.6927e-09	-1.92829	9.96064e-05	-2.6927e-09	-1.93116
109644152	chr1:109644152:A:G	1.94272e-83	-2.6927e-09	-1.91036	6.20955e-05	-2.6927e-09	-2.01447	9.13663e-05	-2.6927e-09	-2.01751
109644277	chr1:109644277:G:T	2.015e-83	-2.6927e-09	-1.87383	6.46307e-05	-2.6927e-09	-1.97445	9.50764e-05	-2.6927e-09	-1.97771
109644291	chr1:109644291:G:T	2.03631e-83	-2.6927e-09	-1.86331	6.45522e-05	-2.6927e-09	-1.97567	9.49414e-05	-2.6927e-09	-1.97913
109644359	chr1:109644359:T:TGGCGCCACCTCGGATCACTCCTG	2.43444e-83	-2.6927e-09	-1.68473	7.41254e-05	-2.6927e-09	-1.83738	0.000108975	-2.6927e-09	-1.84127
109644409	chr1:109644409:C:T	3.93041e-83	0.533105	-1.73881	4.04328e-06	-2.50708	-2.239	5.98788e-06	-2.50363	-2.23902
109644456	chr1:109644456:C:T	7.59278e-84	-2.84984	-4.05126e-09	4.71098e-05	-2.29066	-4.05126e-09	7.33987e-05	-2.23648	-4.05126e-09
109644502	chr1:109644502:G:T	7.59875e-84	-2.84905	-4.05126e-09	4.68321e-05	-2.29657	-4.05126e-09	7.2975e-05	-2.24227	-4.05126e-09
109648762	chr1:109648762:T:C	9.70582e-85	-2.71834	-2.18855	6.94181e-06	-2.11841	-2.08717	9.99421e-06	-2.15619	-2.07419
109648777	chr1:109648777:G:A	2.05669e-83	-2.6927e-09	-1.85335	7.21355e-05	-2.6927e-09	-1.8646	0.000106011	-2.6927e-09	-1.86885
109648970	chr1:109648970:T:C	2.07912e-83	-2.6927e-09	-1.84251	7.27352e-05	-2.6927e-09	-1.85632	0.000106892	-2.6927e-09	-1.86057
109648984	chr1:109648984:T:C	1.44942e-83	-2.20329	-4.05126e-09	3.75398e-05	-2.51774	-4.05126e-09	5.63681e-05	-2.50048	-4.05126e-09
109649051	chr1:109649051:C:A	2.08021e-83	-2.6927e-09	-1.84198	7.27477e-05	-2.6927e-09	-1.85614	0.00010691	-2.6927e-09	-1.8604
109649286	chr1:109649286:A:G	1.53377e-83	-2.6927e-09	-2.14672	5.70731e-05	-2.6927e-09	-2.09881	8.51306e-05	-2.6927e-09	-2.0882
109649862	chr1:109649862:C:A	2.71793e-83	-2.6927e-09	-1.57458	8.02328e-05	-2.6927e-09	-1.75821	0.000119246	-2.6927e-09	-1.7512
109650109	chr1:109650109:G:A	1.48925e-83	-2.6927e-09	-2.17618	4.97965e-05	-2.6927e-09	-2.2352	7.35372e-05	-2.6927e-09	-2.2346
109650144	chr1:109650144:A:G	8.76863e-85	-2.80378	-2.20466	5.68096e-06	-2.32342	-2.0826	8.23742e-06	-2.35621	-2.06749
109650432	chr1:109650432:G:A	2.86738e-83	-2.1806	0.659551	5.51092e-05	-1.19665	-0.937172	7.82439e-05	-1.29233	-0.880228
109650729	chr1:109650729:G:A	2.10778e-83	-2.6927e-09	-1.82882	5.62546e-05	-2.6927e-09	-2.11325	8.29973e-05	-2.6927e-09	-2.11358
109650768	chr1:109650768:A:G	9.76521e-85	-2.68941	-2.21138	7.09299e-06	-2.09061	-2.09342	1.00981e-05	-2.14081	-2.07924
109650872	chr1:109650872:A:G	1.98237e-83	-2.6927e-09	-1.89016	6.91198e-05	-2.6927e-09	-1.9073	0.000101591	-2.6927e-09	-1.91143
109651104	chr1:109651104:G:A	2.36664e-83	-2.6927e-09	-1.71298	7.27695e-05	-2.6927e-09	-1.85585	0.000106214	-2.6927e-09	-1.86693
109651573	chr1:109651573:G:A	2.116e-83	-2.6927e-09	-1.82492	7.26957e-05	-2.6927e-09	-1.85686	0.000106844	-2.6927e-09	-1.86102
109651633	chr1:109651633:A:G	8.935e-85	-2.81713	-2.17252	5.60346e-06	-2.36648	-2.05328	8.14068e-06	-2.39786	-2.03765
109652373	chr1:109652373:C:T	8.55823e-85	-2.84178	-2.19095	5.61463e-06	-2.34252	-2.07524	8.13139e-06	-2.3757	-2.06096
109652492	chr1:109652492:G:C	8.55086e-85	-2.84505	-2.18854	5.52877e-06	-2.36254	-2.07063	8.01634e-06	-2.39504	-2.05587
109652530	chr1:109652530:G:A	2.37561e-84	-2.85309	-1.1587	1.198e-05	-2.30194	-1.35797	1.54937e-05	-2.42965	-1.3623
109652543	chr1:109652543:G:A	1.5797e-83	-2.6927e-09	-2.11722	9.48582e-05	-2.6927e-09	-1.59076	0.000145525	-2.6927e-09	-1.55204
109652606	chr1:109652606:G:A	8.48512e-85	-2.8438	-2.19751	5.4777e-06	-2.35389	-2.08857	7.93131e-06	-2.3867	-2.07487
109653057	chr1:109653057:G:A	3.46333e-83	-2.27888	0.946662	6.12849e-05	-1.01647	-1.01114	8.63575e-05	-1.11734	-0.956548
109653242	chr1:109653242:A:C	8.59596e-85	-2.84187	-2.18646	5.65363e-06	-2.34234	-2.0685	8.19048e-06	-2.3756	-2.05381
109653279	chr1:109653279:T:C	9.14184e-85	-2.82393	-2.14283	5.65319e-06	-2.27962	-2.1313	8.84793e-06	-2.25019	-2.10201
109653322	chr1:109653322:C:A	8.57585e-85	-2.84274	-2.18794	5.62074e-06	-2.34709	-2.06959	8.1438e-06	-2.38017	-2.05496
109653807	chr1:109653807:G:A	8.7418e-85	-2.83494	-2.17657	5.97888e-06	-2.30198	-2.05293	8.6568e-06	-2.33673	-2.03731
109653885	chr1:109653885:T:C	2.86394e-83	-2.15842	0.636165	5.08193e-05	-1.23571	-0.979157	7.22676e-05	-1.33014	-0.921872
109653977	chr1:109653977:C:T	2.7706e-83	-2.19247	0.637086	5.30991e-05	-1.18826	-0.982721	7.53701e-05	-1.28407	-0.925904
109654036	chr1:109654036:C:T	1.85558e-83	-2.6927e-09	-1.95625	6.64086e-05	-2.6927e-09	-1.94732	9.77248e-05	-2.6927e-09	-1.95023
109654510	chr1:109654510:T:C	2.26195e-84	-2.54502	-1.51579	1.73313e-05	-1.06616	-2.22447	2.19646e-05	-1.2128	-2.23015
109654513	chr1:109654513:T:C	8.2954e-85	-2.84227	-2.22165	5.23658e-06	-2.34531	-2.14216	7.56242e-06	-2.37826	-2.13093
109654688	chr1:109654688:C:T	1.65759e-83	-2.6927e-09	-2.06908	5.8576e-05	-2.6927e-09	-2.07282	8.62239e-05	-2.6927e-09	-2.07544
109654825	chr1:109654825:G:A	8.40992e-85	-2.84954	-2.20067	5.17453e-06	-2.39631	-2.10309	7.50232e-06	-2.42756	-2.08961
109655304	chr1:109655304:A:G	1.57992e-83	-2.6927e-09	-2.11708	9.57759e-05	-2.6927e-09	-1.58113	0.000146982	-2.6927e-09	-1.54208
109655305	chr1:109655305:A:C	9.82348e-85	-2.83963	-2.05521	5.82834e-06	-2.35338	-2.02703	9.2049e-06	-2.326	-1.98665
109655543	chr1:109655543:A:G	1.67207e-83	-2.6927e-09	-2.06039	5.48993e-05	-2.6927e-09	-2.13764	8.13248e-05	-2.6927e-09	-2.13394
109656105	chr1:109656105:C:G	2.47245e-84	-2.41814	-1.55368	1.43173e-05	-1.25169	-2.22998	1.83957e-05	-1.38595	-2.23433
109656166	chr1:109656166:T:C	1.39994e-83	-2.6927e-09	-2.23802	5.01396e-05	-2.6927e-09	-2.22833	7.4229e-05	-2.6927e-09	-2.22523
109656288	chr1:109656288:G:A	8.894e-83	-2.6927e-09	-0.389076	0.000262006	-2.6927e-09	-0.574775	0.000379505	-2.6927e-09	-0.59352
109656663	chr1:109656663:A:G	1.82404e-83	-2.6927e-09	-1.9734	5.94979e-05	-2.6927e-09	-2.0572	8.7139e-05	-2.6927e-09	-2.06488
109656902	chr1:109656902:G:C	1.88357e-83	-2.6927e-09	-1.94128	4.96504e-05	-2.6927e-09	-2.23814	7.32675e-05	-2.6927e-09	-2.23827
109657509	chr1:109657509:C:T	7.73143e-84	-2.83174	-4.05126e-09	4.59367e-05	-2.31588	-4.05126e-09	6.99137e-05	-2.28513	-4.05126e-09
109657530	chr1:109657530:A:G	1.51409e-82	0.526881	-0.383934	6.96104e-06	-2.47663	-1.72619	1.03788e-05	-2.47278	-1.71985
109657738	chr1:109657738:T:C	1.27232e-84	-2.48652	-2.14968	3.05555e-06	-2.85519	-2.17099	4.56325e-06	-2.85587	-2.15849
109658504	chr1:109658504:A:G	6.49762e-83	-2.81889	2.11588	0.000305531	-0.526931	0.10584	0.000426639	-0.647815	0.171365
109658958	chr1:109658958:C:T	1.77072e-83	-0.117821	-1.88524	8.44033e-06	-2.5035	-1.50662	1.19742e-05	-2.5403	-1.50933
109659045	chr1:109659045:C:T	1.67764e-83	-2.6927e-09	-2.05706	6.08911e-05	-2.6927e-09	-2.03406	9.08866e-05	-2.6927e-09	-2.02278
109659187	chr1:109659187:G:T	8.26132e-83	-2.76105	2.29818	0.000376173	-0.987039	0.773946	0.000515216	-1.09344	0.805634
109659190	chr1:109659190:A:G	9.05524e-83	-2.76932	2.39821	0.000420912	-0.949287	0.848568	0.000575402	-1.05677	0.879449
109659871	chr1:109659871:G:A	2.3445e-83	-2.6927e-09	-1.72238	5.04804e-05	-2.6927e-09	-2.22156	7.45321e-05	-2.6927e-09	-2.22116
109660282	chr1:109660282:T:C	1.54403e-83	-2.6927e-09	-2.14005	5.55961e-05	-2.6927e-09	-2.12503	8.27416e-05	-2.6927e-09	-2.11667
109660338	chr1:109660338:TC:T	8.16411e-84	-2.77729	-4.05126e-09	3.14014e-05	-2.69629	-4.05126e-09	4.51801e-05	-2.72173	-4.05126e-09
109660552	chr1:109660552:C:T	1.87131e-83	-2.6927e-09	-1.94781	6.37783e-05	-2.6927e-09	-1.98773	9.32871e-05	-2.6927e-09	-1.99671
109660618	chr1:109660618:G:T	1.51066e-83	-2.6927e-09	-2.1619	5.81188e-05	-2.6927e-09	-2.08065	8.63152e-05	-2.6927e-09	-2.07438
109660632	chr1:109660632:G:A	1.40578e-83	-2.6927e-09	-2.23386	5.13254e-05	-2.6927e-09	-2.20496	7.60905e-05	-2.6927e-09	-2.20046
109660930	chr1:109660930:C:T	1.428e-83	-2.6927e-09	-2.21818	5.02247e-05	-2.6927e-09	-2.22663	7.40737e-05	-2.6927e-09	-2.22733
109660932	chr1:109660932:G:T	2.34173e-82	-2.59582	3.17484	0.000135641	-1.84875	0.615626	0.000198507	-1.92169	0.680127
109661289	chr1:109661289:C:T	2.93512e-83	-2.6927e-09	-1.4977	7.80261e-05	-2.6927e-09	-1.7861	0.000114228	-2.6927e-09	-1.79419
109661403	chr1:109661403:G:C	1.40241e-83	-2.6927e-09	-2.23626	5.1083e-05	-2.6927e-09	-2.20969	7.57853e-05	-2.6927e-09	-2.20448
109661546	chr1:109661546:A:G	1.44469e-83	-2.6927e-09	-2.20655	5.1424e-05	-2.6927e-09	-2.20304	7.55372e-05	-2.6927e-09	-2.20776
109662028	chr1:109662028:T:C	1.63701e-84	-2.83122	-1.55295	1.58499e-05	-1.40926	-1.97072	2.02329e-05	-1.55165	-1.97343
109662296	chr1:109662296:G:A	1.94263e-84	-2.83309	-1.3799	6.15517e-06	-2.74487	-1.58098	9.07278e-06	-2.75042	-1.57669
109662976	chr1:109662976:G:A	5.40725e-83	-2.6927e-09	-0.886711	0.000119413	-2.6927e-09	-1.36056	0.000175986	-2.6927e-09	-1.36199
109663023	chr1:109663023:A:G	1.41663e-84	-2.73648	-1.79228	1.04714e-05	-1.83991	-1.95458	1.32097e-05	-1.99521	-1.95623
109663620	chr1:109663620:A:G	8.33799e-85	-2.83958	-2.21922	3.20928e-06	-2.75257	-2.22452	4.70585e-06	-2.75955	-2.22403
109664053	chr1:109664053:A:G	3.32325e-82	-2.6927e-09	0.929075	0.00171153	-2.6927e-09	1.302	0.00259998	-2.6927e-09	1.33087
109666400	chr1:109666400:G:C	3.13957e-83	-2.6927e-09	-1.43037	0.000119659	-2.6927e-09	-1.3585	0.000192833	-2.6927e-09	-1.27056
109666416	chr1:109666416:A:G	2.50265e-83	-2.6927e-09	-1.6571	5.76723e-05	-2.6927e-09	-2.08837	8.40446e-05	-2.6927e-09	-2.10104
109666516	chr1:109666516:C:T	1.42074e-83	-2.6927e-09	-2.22327	4.98005e-05	-2.6927e-09	-2.23512	7.35422e-05	-2.6927e-09	-2.23453
109666691	chr1:109666691:G:T	9.61277e-83	-2.6927e-09	-0.31136	0.000228287	-2.6927e-09	-0.712538	0.000374185	-2.6927e-09	-0.607637
109666969	chr1:109666969:G:A	3.58256e-82	-2.6927e-09	1.00421	0.00186308	-2.6927e-09	1.38684	0.00283122	-2.6927e-09	1.41607
109667284	chr1:109667284:G:A	7.206e-84	-2.41613	-0.485992	9.01972e-06	-2.50369	-1.44004	1.30138e-05	-2.56443	-1.40194
109667316	chr1:109667316:C:T	1.48889e-84	-2.74106	-1.73795	4.67045e-06	-2.47888	-2.12301	6.81812e-06	-2.47828	-2.13452
109667893	chr1:109667893:C:T	2.1387e-83	-1.81425	-4.05126e-09	0.000210805	-0.792209	-4.05126e-09	0.000323873	-0.752038	-4.05126e-09
109668049	chr1:109668049:G:T	8.33301e-85	-2.82328	-2.23612	3.34879e-06	-2.74211	-2.19244	4.85634e-06	-2.74718	-2.20492
109668158	chr1:109668158:C:G	4.11696e-83	-2.85096	1.69163	2.78869e-05	-2.64673	-0.168256	4.30994e-05	-2.66559	-0.10329
109668164	chr1:109668164:C:T	1.41528e-83	-2.6927e-09	-2.22712	5.60645e-05	-2.6927e-09	-2.11664	8.34424e-05	-2.6927e-09	-2.10823
109668173	chr1:109668173:G:A	9.24371e-85	-2.8372	-2.11847	3.69531e-06	-2.71512	-2.12096	5.70835e-06	-2.70117	-2.08929
109668712	chr1:109668712:C:T	4.0195e-83	-2.6927e-09	-1.1833	0.00014198	-2.6927e-09	-1.18746	0.000214042	-2.6927e-09	-1.16622
109669059	chr1:109669059:G:C	1.77944e-84	-2.66412	-1.63661	6.53697e-06	-2.31673	-1.94893	9.21655e-06	-2.38133	-1.93006
109669184	chr1:109669184:C:G	2.44734e-84	-2.76071	-1.22133	7.64483e-06	-2.82493	-1.28418	1.24613e-05	-2.81857	-1.19119
109669374	chr1:109669374:G:A	1.44431e-83	-2.6927e-09	-2.20682	5.89753e-05	-2.6927e-09	-2.06602	8.78743e-05	-2.6927e-09	-2.05648
109669671	chr1:109669671:C:A	1.21621e-84	-2.63912	-2.04218	6.46095e-06	-2.06489	-2.21248	8.56328e-06	-2.1744	-2.21051
109669912	chr1:109669912:T:C	1.26404e-84	-2.66098	-1.98174	6.64343e-06	-2.37214	-1.87737	9.18235e-06	-2.44647	-1.86863
109670378	chr1:109670378:T:A	1.10544e-84	-2.70497	-2.07183	6.00405e-06	-2.43919	-1.91152	8.39223e-06	-2.50732	-1.89777
109670400	chr1:109670400:G:A	1.40433e-83	-2.6927e-09	-2.2349	4.98758e-05	-2.6927e-09	-2.23361	7.35217e-05	-2.6927e-09	-2.23481
109670836	chr1:109670836:T:C	5.62832e-84	-1.44787	-1.70136	1.68138e-05	-1.75977	-1.56117	2.41277e-05	-1.80278	-1.54625
109670886	chr1:109670886:T:C	2.20745e-83	-2.6927e-09	-1.78261	7.57185e-05	-2.6927e-09	-1.81612	0.000111163	-2.6927e-09	-1.82139
109670984	chr1:109670984:C:T	1.39186e-82	-2.6927e-09	0.058772	0.00033303	-2.6927e-09	-0.334909	0.000555638	-2.6927e-09	-0.21227
109671182	chr1:109671182:A:G	1.40355e-83	-2.6927e-09	-2.23545	5.00828e-05	-2.6927e-09	-2.22946	7.3785e-05	-2.6927e-09	-2.23123
109671875	chr1:109671875:G:A	2.09425e-83	-2.6927e-09	-1.83526	8.51534e-05	-2.6927e-09	-1.69869	0.000126316	-2.6927e-09	-1.6936
109672235	chr1:109672235:G:A	1.76489e-83	-2.6927e-09	-2.00637	5.71982e-05	-2.6927e-09	-2.09662	8.49032e-05	-2.6927e-09	-2.09088
109672533	chr1:109672533:T:A	1.53423e-83	-2.6927e-09	-2.14642	5.17977e-05	-2.6927e-09	-2.1958	7.71133e-05	-2.6927e-09	-2.18711
109672556	chr1:109672556:A:G	1.10982e-84	-2.64473	-2.12811	6.8327e-06	-2.32577	-1.89565	9.47789e-06	-2.40332	-1.8801
109673321	chr1:109673321:G:T	1.53185e-81	-2.6927e-09	2.45719	0.00572589	-2.6927e-09	2.50961	0.0106479	-2.6927e-09	2.74073
109673814	chr1:109673814:G:A	1.03027e-83	-0.829462	-1.71517	4.40923e-06	-2.72778	-1.93166	6.55013e-06	-2.72523	-1.92767
109673886	chr1:109673886:G:A	6.23957e-83	-0.743541	-4.05126e-09	7.31378e-05	-1.8508	-4.05126e-09	0.000106257	-1.86653	-4.05126e-09
109674017	chr1:109674017:A:G	1.91013e-83	-2.6927e-09	-1.92728	6.47345e-05	-2.6927e-09	-1.97285	9.51694e-05	-2.6927e-09	-1.97673
109674325	chr1:109674325:T:C	7.55782e-84	-2.85445	-4.05126e-09	3.02855e-05	-2.73247	-4.05126e-09	4.5408e-05	-2.7167	-4.05126e-09
109674419	chr1:109674419:C:G	1.1223e-84	-2.62067	-2.14099	6.37484e-06	-2.29271	-1.99808	8.79701e-06	-2.37182	-1.98615
109675515	chr1:109675515:A:G	1.50552e-83	-2.6927e-09	-2.16531	6.55523e-05	-2.6927e-09	-1.96029	9.50724e-05	-2.6927e-09	-1.97775
109676068	chr1:109676068:C:G	2.11771e-83	-2.6927e-09	-1.82412	7.28635e-05	-2.6927e-09	-1.85455	0.000111207	-2.6927e-09	-1.821
109676094	chr1:109676094:C:T	1.57838e-83	-2.8542	0.736152	1.55492e-05	-2.60872	-0.790411	2.3675e-05	-2.62778	-0.740187
109676129	chr1:109676129:G:T	1.40699e-83	-2.6927e-09	-2.233	5.1985e-05	-2.6927e-09	-2.19219	7.71314e-05	-2.6927e-09	-2.18688
109676139	chr1:109676139:G:C	3.39683e-84	-1.54532	-2.10888	9.20546e-06	-1.82618	-2.09717	1.30685e-05	-1.86646	-2.09572
109676144	chr1:109676144:C:T	3.00184e-84	-1.68608	-2.09173	8.63557e-06	-1.90796	-2.07929	1.23026e-05	-1.94482	-2.07776
109676189	chr1:109676189:G:C	5.25667e-83	-2.6927e-09	-0.914954	7.0618e-05	-2.6927e-09	-1.88586	0.000104673	-2.6927e-09	-1.88155
109676200	chr1:109676200:G:T	6.43791e-84	-2.83266	-0.182171	2.52274e-05	-2.7372	-0.178017	4.34289e-05	-2.72614	-0.0351194
109676311	chr1:109676311:C:T	1.90029e-83	-2.6927e-09	-1.93244	0.000101329	-2.6927e-09	-1.52476	0.000145428	-2.6927e-09	-1.55271
109676391	chr1:109676391:G:A	3.20889e-83	-1.22547	-0.183057	2.21717e-05	-2.12887	-0.915455	3.08227e-05	-2.20425	-0.899885
109676406	chr1:109676406:T:C	4.24323e-84	-2.82261	-0.609099	1.63522e-05	-2.75219	-0.596585	2.76153e-05	-2.74183	-0.47219
109676407	chr1:109676407:G:A	4.791e-84	-2.82347	-0.486824	1.8471e-05	-2.75174	-0.475198	3.14323e-05	-2.74138	-0.343173
109676500	chr1:109676500:C:T	9.35168e-84	-0.694965	-1.94652	2.074e-05	-1.28741	-1.82367	2.66736e-05	-1.43958	-1.80914
109676719	chr1:109676719:G:T	4.4788e-84	-2.83075	-0.546931	1.75926e-05	-2.73793	-0.537736	2.97915e-05	-2.72696	-0.411209
109676812	chr1:109676812:T:C	1.39888e-83	-2.6927e-09	-2.23878	5.07842e-05	-2.6927e-09	-2.21556	7.4759e-05	-2.6927e-09	-2.21812
109676934	chr1:109676934:C:T	2.74507e-83	-2.6927e-09	-1.56464	0.000253544	-2.6927e-09	-0.607606	0.000398523	-2.6927e-09	-0.544622
109677055	chr1:109677055:G:C	4.03323e-83	-2.6927e-09	-1.17989	0.000345496	-2.6927e-09	-0.298162	0.000538843	-2.6927e-09	-0.242965
109677286	chr1:109677286:G:A	2.57678e-83	-2.6927e-09	-1.62791	0.000229991	-2.6927e-09	-0.7051	0.00036086	-2.6927e-09	-0.643898
109677377	chr1:109677377:A:G	7.75561e-82	-2.6927e-09	1.77655	0.00295232	-2.6927e-09	1.84721	0.00535681	-2.6927e-09	2.05374
109677464	chr1:109677464:C:G	5.01408e-84	-1.17551	-2.08928	6.71194e-06	-2.03416	-2.2051	9.19186e-06	-2.11471	-2.19936
109677672	chr1:109677672:G:C	1.4823e-83	-2.6927e-09	-2.18085	6.52625e-05	-2.6927e-09	-1.96472	9.4734e-05	-2.6927e-09	-1.98131
109678117	chr1:109678117:T:A	1.51645e-83	-2.6927e-09	-2.15808	5.13762e-05	-2.6927e-09	-2.20397	7.63864e-05	-2.6927e-09	-2.19658
109678556	chr1:109678556:TTG:T	8.66815e-84	-2.76699	0.0496126	2.60313e-05	-2.19219	-0.691659	3.83434e-05	-2.22431	-0.6615
109678884	chr1:109678884:A:G	1.49721e-83	-2.6927e-09	-2.17085	5.09604e-05	-2.6927e-09	-2.21209	7.57024e-05	-2.6927e-09	-2.20558
109678907	chr1:109678907:CTTAT:C	1.43714e-83	-2.6927e-09	-2.2118	5.56174e-05	-2.6927e-09	-2.12465	8.10029e-05	-2.6927e-09	-2.1379
109679192	chr1:109679192:TG:T	1.5016e-83	-2.6927e-09	-2.16792	5.10354e-05	-2.6927e-09	-2.21062	7.58241e-05	-2.6927e-09	-2.20397
109679400	chr1:109679400:G:A	5.2259e-84	-2.81471	-0.408698	1.96316e-05	-2.76649	-0.399513	3.33533e-05	-2.7569	-0.268327
109679454	chr1:109679454:G:T	1.40115e-83	-2.6927e-09	-2.23716	5.00733e-05	-2.6927e-09	-2.22965	7.37843e-05	-2.6927e-09	-2.23124
109679475	chr1:109679475:C:T	4.75819e-84	-2.82221	-0.494957	1.82343e-05	-2.75444	-0.485398	3.09034e-05	-2.74426	-0.357258
109680184	chr1:109680184:G:A	1.42355e-83	-2.6927e-09	-2.2213	5.12594e-05	-2.6927e-09	-2.20624	7.58231e-05	-2.6927e-09	-2.20399
109680385	chr1:109680385:C:T	1.74948e-83	0.168274	-2.18341	4.8484e-05	-0.0708764	-2.19103	5.64039e-05	-0.307573	-2.19228
109680639	chr1:109680639:C:A	1.53755e-83	-2.6927e-09	-2.14426	6.97073e-05	-2.6927e-09	-1.89884	0.000100969	-2.6927e-09	-1.91757
109682482	chr1:109682482:C:T	2.84323e-83	-2.6927e-09	-1.52951	0.000169961	-2.6927e-09	-1.00757	0.00026468	-2.6927e-09	-0.953865
109702556	chr1:109702556:AC:A	8.67714e-83	-0.235053	-0.178708	1.60377e-05	-2.3906	-0.977601	2.18224e-05	-2.48128	-0.968176
109702696	chr1:109702696:T:C	1.39855e-83	-2.6927e-09	-2.23901	5.79952e-05	-2.6927e-09	-2.08278	8.59484e-05	-2.6927e-09	-2.07864
109702842	chr1:109702842:TTGATTGTAAAACATGTG:T	2.93516e-83	-2.6927e-09	-1.49769	7.8132e-05	-2.6927e-09	-1.78474	0.000119716	-2.6927e-09	-1.74726
109702988	chr1:109702988:T:C	7.33055e-83	-2.6927e-09	-0.582401	0.000306972	-2.6927e-09	-0.416386	0.000495847	-2.6927e-09	-0.326121
109703087	chr1:109703087:A:T	1.44113e-83	-2.6927e-09	-2.20902	4.96077e-05	-2.6927e-09	-2.239	7.32128e-05	-2.6927e-09	-2.23902
109703211	chr1:109703211:A:G	7.59194e-84	-2.84995	-4.05126e-09	4.12842e-05	-2.42266	-4.05126e-09	5.25737e-05	-2.57017	-4.05126e-09
109703309	chr1:109703309:G:A	1.44211e-83	-2.6927e-09	-2.20834	4.9609e-05	-2.6927e-09	-2.23897	7.32139e-05	-2.6927e-09	-2.239
109703431	chr1:109703431:G:A	9.91174e-85	-2.76718	-2.11872	3.47807e-06	-2.847	-2.04967	5.17603e-06	-2.84084	-2.04752
109703440	chr1:109703440:C:T	8.02258e-82	1.81039	-4.05126e-09	0.00081421	0.559076	-4.05126e-09	0.00120866	0.56488	-4.05126e-09
109703639	chr1:109703639:C:A	1.43178e-83	-2.6927e-09	-2.21553	5.2504e-05	-2.6927e-09	-2.18225	7.76868e-05	-2.6927e-09	-2.1797
109703649	chr1:109703649:G:T	1.09296e-84	-2.68888	-2.09927	6.18073e-06	-2.69896	-1.62274	9.39702e-06	-2.70713	-1.58487
109703660	chr1:109703660:A:G	3.55106e-83	-2.6927e-09	-1.3072	9.06828e-05	-2.6927e-09	-1.63577	0.000139742	-2.6927e-09	-1.59259
109703893	chr1:109703893:T:C	1.42992e-83	-2.6927e-09	-2.21684	4.96266e-05	-2.6927e-09	-2.23862	7.32507e-05	-2.6927e-09	-2.2385
109703923	chr1:109703923:A:G	1.5038e-83	-2.6927e-09	-2.16646	5.0377e-05	-2.6927e-09	-2.22361	7.45811e-05	-2.6927e-09	-2.2205
109704153	chr1:109704153:A:G	1.10868e-84	-2.70179	-2.07208	6.43161e-06	-2.71124	-1.57068	9.79644e-06	-2.71908	-1.53129
109704188	chr1:109704188:G:A	2.45278e-83	-0.234137	-1.44309	8.01484e-05	-0.305722	-1.45354	9.35463e-05	-0.545857	-1.44808
109704237	chr1:109704237:G:A	7.61271e-84	-2.84722	-4.05126e-09	3.71945e-05	-2.52698	-4.05126e-09	5.68593e-05	-2.49181	-4.05126e-09
109704542	chr1:109704542:C:T	2.35906e-82	-0.0760189	0.662414	3.30853e-05	-2.32633	-0.31772	4.4801e-05	-2.42342	-0.306737
109704557	chr1:109704557:G:T	1.4448e-83	-2.6927e-09	-2.20648	4.96146e-05	-2.6927e-09	-2.23886	7.32199e-05	-2.6927e-09	-2.23892
109704618	chr1:109704618:C:A	2.01263e-83	-0.311119	-1.56389	6.58196e-05	-0.38019	-1.57603	7.7021e-05	-0.617267	-1.57104
109704859	chr1:109704859:T:G	8.62115e-84	-2.72282	-4.05126e-09	2.79445e-05	-2.81292	-4.05126e-09	3.9791e-05	-2.84875	-4.05126e-09
109705044	chr1:109705044:C:T	2.36046e-83	-2.6927e-09	-1.7156	7.51906e-05	-2.6927e-09	-1.82312	0.000117821	-2.6927e-09	-1.76322
109705640	chr1:109705640:GC:G	3.232e-83	-2.6927e-09	-1.40135	8.45584e-05	-2.6927e-09	-1.7057	0.000129971	-2.6927e-09	-1.66508
109705752	chr1:109705752:G:A	1.10902e-84	-2.66637	-2.10719	6.21726e-06	-2.67617	-1.63964	9.44302e-06	-2.6849	-1.60222
109705846	chr1:109705846:A:G	5.93689e-83	-0.738841	-0.0544269	6.04092e-06	-2.85223	-1.49236	9.19024e-06	-2.85153	-1.46272
109705872	chr1:109705872:A:G	1.07853e-84	-2.6943	-2.10713	6.05099e-06	-2.7034	-1.63952	9.1969e-06	-2.71143	-1.60209
109706290	chr1:109706290:A:G	3.77399e-84	-1.31259	-2.23631	2.38712e-05	-0.773322	-2.19715	3.75449e-05	-0.707292	-2.19956
109706554	chr1:109706554:T:C	9.35361e-84	-1.14664	-1.49463	5.63172e-05	-0.665695	-1.44645	7.02007e-05	-0.841271	-1.43976
109706723	chr1:109706723:C:A	2.33906e-81	-2.6927e-09	2.88047	0.000844768	-2.6927e-09	0.59592	0.00128684	-2.6927e-09	0.627555
109706742	chr1:109706742:T:G	1.0966e-84	-2.68239	-2.10244	6.14158e-06	-2.69186	-1.6362	9.33399e-06	-2.7002	-1.59853
109706882	chr1:109706882:G:T	3.05181e-84	-1.73666	-2.02465	1.62977e-05	-1.16097	-2.19115	2.53747e-05	-1.10299	-2.19564
109706936	chr1:109706936:G:T	8.10521e-84	-2.83737	0.0528375	2.13445e-05	-2.75259	-0.329758	3.12317e-05	-2.77111	-0.319846
109707372	chr1:109707372:C:T	4.28835e-84	-1.47155	-1.94959	2.10761e-05	-0.957117	-2.13789	3.29839e-05	-0.890703	-2.14567
109707442	chr1:109707442:T:C	3.23201e-83	-2.6927e-09	-1.40135	8.45741e-05	-2.6927e-09	-1.70551	0.000129996	-2.6927e-09	-1.66489
109707457	chr1:109707457:C:G	1.44667e-83	-2.6927e-09	-2.20519	4.96163e-05	-2.6927e-09	-2.23882	7.3222e-05	-2.6927e-09	-2.23889
109707546	chr1:109707546:G:A	1.88688e-83	-0.305059	-1.63447	6.19791e-05	-0.383181	-1.63316	7.26845e-05	-0.618067	-1.62819
109707641	chr1:109707641:C:T	2.5262e-83	-2.6927e-09	-1.64774	0.000124316	-2.6927e-09	-1.32032	0.000192803	-2.6927e-09	-1.27072
109707899	chr1:109707899:T:C	2.33727e-81	-2.6927e-09	2.8797	0.000844752	-2.6927e-09	0.595901	0.00128681	-2.6927e-09	0.627532
109707947	chr1:109707947:T:C	3.232e-83	-2.6927e-09	-1.40135	8.45584e-05	-2.6927e-09	-1.7057	0.000129971	-2.6927e-09	-1.66508
109708153	chr1:109708153:G:A	3.32428e-83	-2.6927e-09	-1.3732	8.53534e-05	-2.6927e-09	-1.69634	0.000131182	-2.6927e-09	-1.6558
109708163	chr1:109708163:T:C	1.40553e-83	-2.6927e-09	-2.23404	5.09694e-05	-2.6927e-09	-2.21192	7.54769e-05	-2.6927e-09	-2.20856
109708288	chr1:109708288:G:A	3.232e-83	-2.6927e-09	-1.40135	8.45584e-05	-2.6927e-09	-1.7057	0.000129971	-2.6927e-09	-1.66508
109708429	chr1:109708429:G:A	2.91566e-83	-2.6927e-09	-1.50436	6.05145e-05	-2.6927e-09	-2.04026	8.94139e-05	-2.6927e-09	-2.03911
109708610	chr1:109708610:A:C	1.40206e-83	-2.6927e-09	-2.23651	5.21319e-05	-2.6927e-09	-2.18936	7.73301e-05	-2.6927e-09	-2.1843
109708839	chr1:109708839:C:G	1.42253e-83	-2.6927e-09	-2.22201	5.1837e-05	-2.6927e-09	-2.19504	7.70638e-05	-2.6927e-09	-2.18775
109708936	chr1:109708936:A:G	1.62321e-84	-2.55215	-1.84048	3.51425e-06	-2.83313	-2.05319	5.24552e-06	-2.84094	-2.03407
109708937	chr1:109708937:A:C	1.64518e-84	-2.53682	-1.84237	3.52548e-06	-2.82878	-2.05435	5.25779e-06	-2.83738	-2.03529
109708960	chr1:109708960:G:A	4.75796e-83	-2.6927e-09	-1.01463	0.000127658	-2.6927e-09	-1.29379	0.000192221	-2.6927e-09	-1.27374
109709124	chr1:109709124:G:A	5.77849e-84	-1.53816	-1.58473	7.39143e-05	-1.11306	-0.727176	0.000100467	-1.25873	-0.663832
109709352	chr1:109709352:G:T	1.39868e-83	-2.6927e-09	-2.23892	7.20495e-05	-2.6927e-09	-1.86579	0.000106389	-2.6927e-09	-1.86528
109709388	chr1:109709388:T:C	7.69674e-83	-0.460551	-0.0731044	5.04834e-06	-2.85533	-1.66876	7.60556e-06	-2.85554	-1.64797
109709692	chr1:109709692:A:C	1.65687e-82	-0.222622	0.455684	2.97472e-05	-2.37808	-0.372326	4.04821e-05	-2.46974	-0.361783
109709900	chr1:109709900:A:G	1.51043e-83	-2.6927e-09	-2.16206	6.1495e-05	-2.6927e-09	-2.02419	9.1024e-05	-2.6927e-09	-2.02127
109710435	chr1:109710435:T:C	2.53206e-83	-2.6927e-09	-1.64542	7.54808e-05	-2.6927e-09	-1.81926	0.000110459	-2.6927e-09	-1.82775
109710508	chr1:109710508:T:C	2.03203e-83	-0.707002	-1.15841	0.0002338	0.0804297	-0.769106	0.00041024	0.151058	-0.666704
109710593	chr1:109710593:G:T	9.70637e-85	-2.73524	-2.1716	3.23201e-06	-2.85405	-2.11599	4.79417e-06	-2.85075	-2.11424
109710619	chr1:109710619:A:C	1.91115e-83	-0.32263	-1.60411	6.22449e-05	-0.39362	-1.61845	7.29124e-05	-0.629454	-1.61368
109710758	chr1:109710758:A:G	2.09406e-83	-1.87927	0.0439204	5.9387e-06	-2.85399	-1.50766	8.96708e-06	-2.85501	-1.48382
109710933	chr1:109710933:C:T	1.6585e-83	-0.356938	-1.7116	5.60139e-05	-0.413988	-1.70355	6.5553e-05	-0.648133	-1.7014
109711080	chr1:109711080:C:T	1.53488e-83	-2.146	-4.05126e-09	3.70365e-05	-2.53124	-4.05126e-09	5.40065e-05	-2.54328	-4.05126e-09
109711353	chr1:109711353:C:T	4.94685e-84	-1.04497	-2.23332	2.97924e-05	-0.564728	-2.18416	4.70383e-05	-0.494003	-2.18742
109711641	chr1:109711641:A:G	5.75411e-83	-0.507415	-0.317123	1.14692e-05	-2.55382	-1.14966	1.57004e-05	-2.6269	-1.1518
109711643	chr1:109711643:A:G	5.6537e-83	-0.327273	-0.51487	1.0457e-05	-2.48573	-1.31013	1.41914e-05	-2.56733	-1.31242
109711871	chr1:109711871:T:C	4.81371e-83	0.318333	-1.32132	7.66116e-05	0.0602528	-1.86465	0.00012248	0.0973989	-1.82184
109711898	chr1:109711898:G:T	1.85027e-84	-2.61841	-1.6433	4.39931e-06	-2.85519	-1.8065	6.40316e-06	-2.85524	-1.82036
109712056	chr1:109712056:G:T	1.82145e-84	-2.84772	-1.42969	4.1616e-06	-2.69356	-2.02368	6.14221e-06	-2.70959	-2.00762
109712113	chr1:109712113:G:C	1.00683e-84	-2.83756	-2.03268	4.65299e-06	-2.82539	-1.78024	7.05174e-06	-2.82888	-1.75023
109712552	chr1:109712552:T:G	9.41616e-84	-0.544245	-2.09036	1.69998e-05	-1.41218	-1.89775	1.99971e-05	-1.63182	-1.90499
109712724	chr1:109712724:C:A	2.20794e-83	-2.6927e-09	-1.78239	6.51301e-05	-2.6927e-09	-1.96676	9.5236e-05	-2.6927e-09	-1.97603
109712797	chr1:109712797:A:G	1.47936e-83	-2.6927e-09	-2.18284	5.0349e-05	-2.6927e-09	-2.22416	7.41262e-05	-2.6927e-09	-2.22662
109712974	chr1:109712974:C:G	7.30919e-83	0.0426254	-0.627945	7.99482e-05	-0.970661	-0.791103	9.24248e-05	-1.22299	-0.783001
109713453	chr1:109713453:A:G	4.32133e-84	-1.54157	-1.8719	3.79497e-06	-2.67144	-2.13802	5.3577e-06	-2.71455	-2.1393
109713742	chr1:109713742:T:A	1.40123e-83	-2.6927e-09	-2.2371	5.63994e-05	-2.6927e-09	-2.11068	8.35418e-05	-2.6927e-09	-2.10704
109714024	chr1:109714024:G:A	7.61428e-84	-2.84701	-4.05126e-09	2.7035e-05	-2.84601	-4.05126e-09	3.95257e-05	-2.85544	-4.05126e-09
109714156	chr1:109714156:A:G	1.35089e-84	-2.67315	-1.90312	6.14084e-06	-2.84891	-1.47927	9.57047e-06	-2.84287	-1.43083
109714801	chr1:109714801:T:C	1.37968e-81	-2.6927e-09	2.35257	0.00222162	-2.6927e-09	1.56285	0.00410462	-2.6927e-09	1.78748
109714906	chr1:109714906:A:T	2.15659e-83	0.141174	-1.9471	0.000129593	0.633631	-1.91237	0.000208839	0.7264	-1.91723
109715213	chr1:109715213:C:T	1.76583e-84	-2.50517	-1.80324	6.47371e-06	-2.85213	-1.42327	9.89977e-06	-2.85492	-1.38495
109715214	chr1:109715214:T:C	1.76703e-84	-2.50395	-1.80379	6.476e-06	-2.85198	-1.42306	9.90217e-06	-2.85485	-1.38479
109715325	chr1:109715325:A:C	1.71056e-84	-2.51149	-1.82872	6.24717e-06	-2.85262	-1.4584	9.54635e-06	-2.85517	-1.42106
109715742	chr1:109715742:A:G	8.17406e-84	-0.537049	-2.23902	4.79442e-05	-0.0773533	-2.19575	7.74372e-05	0.00643672	-2.18936
109716394	chr1:109716394:G:T	4.27582e-84	-2.0876	-1.33646	1.45095e-05	-2.37194	-1.0964	1.99703e-05	-2.47022	-1.06792
109716740	chr1:109716740:G:A	4.43217e-84	-2.0014	-1.38675	1.4456e-05	-2.31705	-1.15498	1.97662e-05	-2.42096	-1.12745
109717049	chr1:109717049:C:T	1.40644e-83	-2.6927e-09	-2.23339	4.96947e-05	-2.6927e-09	-2.23724	7.34769e-05	-2.6927e-09	-2.23542
109717263	chr1:109717263:C:T	3.96889e-83	-2.6927e-09	-1.19596	6.7707e-05	-2.6927e-09	-1.92795	0.000100085	-2.6927e-09	-1.92637
109717654	chr1:109717654:G:A	1.4023e-83	-2.6927e-09	-2.23634	5.76047e-05	-2.6927e-09	-2.08954	8.52818e-05	-2.6927e-09	-2.08643
109717675	chr1:109717675:C:T	1.51584e-83	-2.6927e-09	-2.15848	5.27311e-05	-2.6927e-09	-2.17794	7.67373e-05	-2.6927e-09	-2.192
109718120	chr1:109718120:T:C	8.14184e-84	-1.41468	-1.36534	3.34561e-06	-2.82044	-2.11506	5.00597e-06	-2.81555	-2.10621
109718208	chr1:109718208:C:T	1.48128e-83	-2.6927e-09	-2.18155	5.10932e-05	-2.6927e-09	-2.20949	7.47645e-05	-2.6927e-09	-2.21804
109718527	chr1:109718527:C:T	1.02523e-82	-2.6927e-09	-0.246952	0.000245923	-2.6927e-09	-0.638125	0.000402602	-2.6927e-09	-0.534439
109718760	chr1:109718760:T:C	1.94507e-84	-2.68475	-1.52699	9.7206e-06	-2.83803	-1.03087	1.49994e-05	-2.84234	-0.982044
109718818	chr1:109718818:G:C	1.57093e-82	-2.6927e-09	0.179798	0.000867095	-2.6927e-09	0.622007	0.00147071	-2.6927e-09	0.761115
109719149	chr1:109719149:C:T	1.88837e-83	-2.6927e-09	-1.93874	5.86309e-05	-2.6927e-09	-2.07188	8.76117e-05	-2.6927e-09	-2.05947
109719623	chr1:109719623:C:A	1.91215e-83	-2.6927e-09	-1.92623	5.91028e-05	-2.6927e-09	-2.06386	8.83552e-05	-2.6927e-09	-2.05102
109720464	chr1:109720464:C:A	3.22555e-83	-1.03149	-0.371864	1.14324e-05	-2.51775	-1.18894	1.59399e-05	-2.58168	-1.18189
109720988	chr1:109720988:T:C	9.73684e-85	-2.69755	-2.20616	3.0544e-06	-2.8542	-2.17236	4.53525e-06	-2.85107	-2.16944
109722152	chr1:109722152:A:G	1.7409e-83	-2.6927e-09	-2.02005	5.51081e-05	-2.6927e-09	-2.13385	8.21515e-05	-2.6927e-09	-2.12382
109722476	chr1:109722476:T:C	1.41022e-83	-2.6927e-09	-2.23071	4.97307e-05	-2.6927e-09	-2.23652	7.35652e-05	-2.6927e-09	-2.23422
109722681	chr1:109722681:G:A	1.73913e-83	-2.6927e-09	-2.02107	5.50668e-05	-2.6927e-09	-2.13459	8.20872e-05	-2.6927e-09	-2.12461
109722897	chr1:109722897:T:A	1.51506e-84	-2.22479	-2.23679	4.1403e-06	-2.49233	-2.23004	5.60178e-06	-2.57905	-2.23026
109722915	chr1:109722915:G:A	7.67239e-84	-2.83941	-4.05126e-09	3.36545e-05	-2.62699	-4.05126e-09	5.04209e-05	-2.61198	-4.05126e-09
109723116	chr1:109723116:C:T	8.35375e-85	-2.85579	-2.20112	3.50473e-06	-2.65033	-2.2387	5.25705e-06	-2.63439	-2.23843
109723359	chr1:109723359:G:A	4.94304e-83	-2.6927e-09	-0.976471	0.000128478	-2.6927e-09	-1.28738	0.000185863	-2.6927e-09	-1.30738
109724107	chr1:109724107:G:A	1.63626e-83	-2.6927e-09	-2.08204	5.67733e-05	-2.6927e-09	-2.10408	8.2065e-05	-2.6927e-09	-2.12488
109724261	chr1:109724261:C:T	1.52282e-83	-2.6927e-09	-2.15389	5.3152e-05	-2.6927e-09	-2.16999	7.73239e-05	-2.6927e-09	-2.18439
109724774	chr1:109724774:C:T	1.52375e-83	-2.6927e-09	-2.15328	5.31733e-05	-2.6927e-09	-2.16959	7.73511e-05	-2.6927e-09	-2.18403
109726566	chr1:109726566:C:T	3.53801e-83	0.690325	-2.00121	6.54999e-06	-2.59163	-1.67205	9.43831e-06	-2.61228	-1.67533
109726664	chr1:109726664:G:A	4.77861e-84	-1.72555	-1.58734	1.71791e-05	-1.65652	-1.64293	2.16158e-05	-1.82144	-1.63752
109727471	chr1:109727471:A:C	4.80868e-83	-0.598931	-0.405098	1.27499e-05	-2.40762	-1.19	1.80044e-05	-2.4649	-1.17687
109727543	chr1:109727543:T:C	4.82551e-83	-0.409755	-0.590781	3.9474e-06	-2.85486	-1.91522	5.96877e-06	-2.85431	-1.89154
109727978	chr1:109727978:C:G	4.51909e-84	-2.19865	-1.17008	4.54081e-05	-2.18016	-0.147294	6.61719e-05	-2.26447	-0.0756572
109727987	chr1:109727987:G:A	1.41948e-83	-2.6927e-09	-2.22416	5.9017e-05	-2.6927e-09	-2.06532	8.7454e-05	-2.6927e-09	-2.06128
109728019	chr1:109728019:T:C	2.06677e-83	-2.6927e-09	-1.84846	5.69221e-05	-2.6927e-09	-2.10146	8.47601e-05	-2.6927e-09	-2.09256
109728085	chr1:109728085:T:C	4.17411e-84	-2.33764	-1.11049	4.33177e-05	-2.3151	-0.0594827	6.38245e-05	-2.39016	0.0139054
109728214	chr1:109728214:A:C	1.83576e-83	-2.6927e-09	-1.96699	6.22143e-05	-2.6927e-09	-2.01256	8.92638e-05	-2.6927e-09	-2.04079
109728286	chr1:109728286:T:G	3.48372e-83	-1.04974	-0.276607	1.16889e-05	-2.59302	-1.09149	1.66449e-05	-2.63636	-1.08392
109728335	chr1:109728335:CTT:C	1.64849e-83	-2.6927e-09	-2.0746	5.56539e-05	-2.6927e-09	-2.12399	8.04514e-05	-2.6927e-09	-2.14473
109728612	chr1:109728612:G:C	6.57687e-84	-2.53189	-0.461593	0.000117026	-2.20558	0.824831	0.00017117	-2.26663	0.876902
109728718	chr1:109728718:C:T	9.67864e-84	-2.60712	-4.05126e-09	4.82895e-05	-2.26593	-4.05126e-09	6.97309e-05	-2.28774	-4.05126e-09
109728835	chr1:109728835:T:A	5.09353e-84	-2.24709	-1.00198	5.47023e-05	-2.23083	0.0895942	8.02379e-05	-2.3121	0.164707
109729445	chr1:109729445:TCC:T	2.09008e-83	-2.6927e-09	-1.83725	6.65772e-05	-2.6927e-09	-1.94478	9.73178e-05	-2.6927e-09	-1.95441
109730023	chr1:109730023:C:T	2.63941e-83	-1.29583	-0.308065	1.14214e-05	-2.5753	-1.13235	1.62089e-05	-2.62187	-1.12496
109730276	chr1:109730276:T:A	1.48404e-83	-2.6927e-09	-2.17969	6.63415e-05	-2.6927e-09	-1.94833	9.83656e-05	-2.6927e-09	-1.9437
109730919	chr1:109730919:C:T	2.9363e-84	-2.7032	-1.09668	1.76833e-05	-2.84331	-0.427217	2.72143e-05	-2.83621	-0.39244
109730982	chr1:109730982:TACTC:T	1.00918e-82	-2.6927e-09	-0.262726	0.000643549	-2.6927e-09	0.323856	0.00111207	-2.6927e-09	0.481591
109731140	chr1:109731140:G:A	1.47529e-83	-2.6927e-09	-2.1856	6.58873e-05	-2.6927e-09	-1.9552	9.7692e-05	-2.6927e-09	-1.95057
109731286	chr1:109731286:G:T	2.81471e-84	-1.78015	-2.06203	8.68164e-06	-2.85563	-1.1263	1.31967e-05	-2.85588	-1.09654
109731309	chr1:109731309:C:T	2.09604e-83	-2.6927e-09	-1.8344	6.6724e-05	-2.6927e-09	-1.94258	9.75287e-05	-2.6927e-09	-1.95224
109731825	chr1:109731825:C:T	2.11206e-84	-2.79857	-1.33081	1.43613e-05	-2.79014	-0.688464	2.2891e-05	-2.77438	-0.627261
109732104	chr1:109732104:C:T	1.43329e-83	-2.6927e-09	-2.21448	6.07856e-05	-2.6927e-09	-2.03579	9.00789e-05	-2.6927e-09	-2.0317
109732361	chr1:109732361:G:T	7.599e-84	-2.84902	-4.05126e-09	2.69043e-05	-2.85086	-4.05126e-09	3.98955e-05	-2.84612	-4.05126e-09
109732588	chr1:109732588:G:A	5.36834e-84	-1.17928	-2.01724	4.71982e-06	-2.42329	-2.16808	6.81263e-06	-2.44461	-2.169
109732617	chr1:109732617:C:A	1.78961e-83	-2.6927e-09	-1.99245	6.68762e-05	-2.6927e-09	-1.9403	9.8061e-05	-2.6927e-09	-1.9468
109733239	chr1:109733239:T:C	8.30231e-84	-2.67119	-0.0893161	0.000119941	-2.40775	1.05161	0.000189788	-2.45635	1.16988
109733641	chr1:109733641:C:T	1.76702e-83	-2.00516	-4.05126e-09	3.22502e-05	-2.66962	-4.05126e-09	4.69689e-05	-2.6829	-4.05126e-09
109733653	chr1:109733653:T:C	1.23706e-83	-2.36171	-4.05126e-09	3.18858e-05	-2.68098	-4.05126e-09	4.87939e-05	-2.64478	-4.05126e-09
109733943	chr1:109733943:G:A	1.26476e-81	-2.6927e-09	2.2656	0.00252501	-2.6927e-09	1.69086	0.00536792	-2.6927e-09	2.05581
109734150	chr1:109734150:C:G	1.15788e-81	-2.6927e-09	2.17731	0.00221226	-2.6927e-09	1.55863	0.004677	-2.6927e-09	1.91802
109734239	chr1:109734239:T:C	1.09768e-82	0.344306	-0.522976	4.41097e-06	-2.81068	-1.84836	6.6546e-06	-2.81366	-1.82342
109734369	chr1:109734369:T:C	2.47159e-83	-2.6927e-09	-1.66959	9.83361e-05	-2.6927e-09	-1.55475	0.000152912	-2.6927e-09	-1.50252
109734781	chr1:109734781:T:C	3.37693e-84	-2.17555	-1.48452	9.64674e-06	-2.54573	-1.33079	1.35822e-05	-2.61894	-1.30469
109735327	chr1:109735327:T:C	2.47123e-83	-1.05778	-0.611953	1.68259e-05	-2.57443	-0.74579	2.38122e-05	-2.61784	-0.744353
109735511	chr1:109735511:C:T	3.30066e-83	-2.6927e-09	-1.38033	6.26708e-05	-2.6927e-09	-2.00525	9.26639e-05	-2.6927e-09	-2.00341
109735759	chr1:109735759:C:T	3.70617e-82	-2.6927e-09	1.03813	0.00179329	-2.6927e-09	1.34866	0.00352263	-2.6927e-09	1.63457
109736350	chr1:109736350:C:T	1.01738e-80	-0.882426	5.23296	0.00280201	-2.60081	4.39576	0.00522942	-2.6568	4.68646
109736405	chr1:109736405:C:T	2.69194e-84	-2.33559	-1.55119	8.8307e-06	-2.54406	-1.42085	1.24357e-05	-2.61989	-1.39192
109736448	chr1:109736448:TCTTTAAA:T	7.95729e-84	-2.80295	-4.05126e-09	2.68141e-05	-2.85421	-4.05126e-09	3.96371e-05	-2.85262	-4.05126e-09
109737079	chr1:109737079:C:T	2.55736e-84	-2.40094	-1.53712	8.45688e-06	-2.58714	-1.42102	1.19745e-05	-2.65715	-1.39246
109737292	chr1:109737292:C:T	2.34665e-84	-2.49851	-1.52554	7.18984e-06	-2.66764	-1.50283	9.94866e-06	-2.72601	-1.50894
109737630	chr1:109737630:ATCC:A	1.18213e-84	-2.57006	-2.13966	2.89417e-06	-2.84385	-2.23659	4.3124e-06	-2.8332	-2.2377
109738671	chr1:109738671:AAAT:A	7.67445e-84	-2.83914	-4.05126e-09	2.77851e-05	-2.81864	-4.05126e-09	3.95654e-05	-2.85443	-4.05126e-09
109738908	chr1:109738908:C:T	1.45179e-83	-2.6927e-09	-2.20165	4.97797e-05	-2.6927e-09	-2.23553	7.32565e-05	-2.6927e-09	-2.23842
109739319	chr1:109739319:G:A	2.70301e-83	-1.10503	-0.475052	1.09343e-05	-2.48727	-1.26397	1.5816e-05	-2.5396	-1.23176
109739889	chr1:109739889:A:G	1.49582e-83	-2.6927e-09	-2.17178	6.06484e-05	-2.6927e-09	-2.03805	9.05912e-05	-2.6927e-09	-2.02603
109740350	chr1:109740350:G:T	7.5185e-84	-1.45267	-1.407	7.93412e-06	-2.65654	-1.41543	1.16238e-05	-2.69342	-1.38591
109740512	chr1:109740512:C:G	1.47651e-83	-2.6927e-09	-2.18477	5.72344e-05	-2.6927e-09	-2.09599	8.57628e-05	-2.6927e-09	-2.0808
109741163	chr1:109741163:C:T	1.09023e-83	-1.56714	-0.920924	1.06496e-05	-2.69848	-1.07914	1.52385e-05	-2.73134	-1.07723
109741227	chr1:109741227:A:G	1.4666e-83	-2.6927e-09	-2.19151	4.99609e-05	-2.6927e-09	-2.2319	7.33955e-05	-2.6927e-09	-2.23653
109741390	chr1:109741390:ATAGC:A	1.51451e-83	-2.6927e-09	-2.15936	5.08853e-05	-2.6927e-09	-2.21357	7.43611e-05	-2.6927e-09	-2.22345
109741590	chr1:109741590:C:G	1.0296e-83	-1.99685	-0.548434	1.99975e-05	-2.40883	-0.738705	2.70444e-05	-2.50348	-0.731433
109742409	chr1:109742409:T:A	1.06497e-83	-2.51151	-4.05126e-09	5.51425e-05	-2.13322	-4.05126e-09	8.40237e-05	-2.10129	-4.05126e-09
109742411	chr1:109742411:C:A	7.58067e-84	-2.85144	-4.05126e-09	2.67702e-05	-2.85585	-4.05126e-09	3.97968e-05	-2.8486	-4.05126e-09
109743030	chr1:109743030:T:C	1.86934e-83	-2.85149	0.902627	3.9905e-05	-2.61495	0.158314	7.19304e-05	-2.64891	0.392225
109743727	chr1:109743727:G:A	6.60817e-82	-2.6927e-09	1.61644	0.00184218	-2.6927e-09	1.37556	0.0041132	-2.6927e-09	1.78957
109744821	chr1:109744821:A:G	1.26818e-84	-2.44542	-2.19404	3.0927e-06	-2.78562	-2.22848	4.60219e-06	-2.77862	-2.22724
109745260	chr1:109745260:C:T	1.40425e-83	-2.6927e-09	-2.23495	4.96944e-05	-2.6927e-09	-2.23725	7.34777e-05	-2.6927e-09	-2.23541
109745935	chr1:109745935:C:A	1.02172e-84	-2.72584	-2.12972	3.4881e-06	-2.84998	-2.0438	5.18398e-06	-2.84446	-2.04235
109746233	chr1:109746233:G:A	1.08445e-84	-2.64451	-2.15145	3.37004e-06	-2.85515	-2.07307	4.97851e-06	-2.85589	-2.07137
109746804	chr1:109746804:G:A	9.01142e-82	-2.6927e-09	1.92663	0.00485757	-2.6927e-09	2.34515	0.0119123	-2.6927e-09	2.85294
109747105	chr1:109747105:G:A	1.45886e-83	-2.6927e-09	-2.1968	4.98094e-05	-2.6927e-09	-2.23494	7.33493e-05	-2.6927e-09	-2.23716
109747232	chr1:109747232:T:G	3.39973e-83	-0.659432	-0.691324	4.66842e-06	-2.74887	-1.85345	7.1234e-06	-2.74002	-1.82898
109748237	chr1:109748237:A:G	7.54493e-82	-2.6927e-09	1.74901	0.00404862	-2.6927e-09	2.16299	0.00983771	-2.6927e-09	2.66159
109748453	chr1:109748453:G:A	1.47995e-83	-2.6927e-09	-2.18244	5.04219e-05	-2.6927e-09	-2.22272	7.46594e-05	-2.6927e-09	-2.21945
109748565	chr1:109748565:G:C	1.47028e-83	-2.6927e-09	-2.189	5.01677e-05	-2.6927e-09	-2.22777	7.42436e-05	-2.6927e-09	-2.22504
109748639	chr1:109748639:C:T	1.59114e-83	-2.6927e-09	-2.11	4.96659e-05	-2.6927e-09	-2.23782	7.32532e-05	-2.6927e-09	-2.23847
109748784	chr1:109748784:C:T	3.20299e-83	-0.145393	-1.26497	4.79939e-06	-2.59808	-1.97657	7.3913e-06	-2.5836	-1.94849
109748926	chr1:109748926:G:A	7.7357e-82	-2.6927e-09	1.77398	0.00420285	-2.6927e-09	2.20038	0.0102182	-2.6927e-09	2.69954
109749469	chr1:109749469:G:C	1.16191e-83	-0.854901	-1.56949	7.95484e-06	-2.21436	-1.855	1.09291e-05	-2.26143	-1.87954
109749487	chr1:109749487:G:A	1.17011e-83	-2.41736	-4.05126e-09	3.24084e-05	-2.66473	-4.05126e-09	4.70892e-05	-2.68034	-4.05126e-09
109750234	chr1:109750234:G:C	7.27367e-83	-0.52313	-0.0670614	4.08425e-05	-2.15674	-0.276684	5.43597e-05	-2.27165	-0.265111
109750302	chr1:109750302:A:G	1.95034e-83	-2.6927e-09	-1.90645	5.14375e-05	-2.6927e-09	-2.20278	7.57059e-05	-2.6927e-09	-2.20553
109750688	chr1:109750688:C:T	4.00756e-83	-2.6927e-09	-1.18627	0.000191496	-2.6927e-09	-0.888273	0.000305977	-2.6927e-09	-0.808878
109751050	chr1:109751050:C:T	1.07022e-84	-2.57564	-2.23354	3.57047e-06	-2.63527	-2.23518	5.11391e-06	-2.66477	-2.23565
109751170	chr1:109751170:G:A	4.49267e-83	-0.576916	-0.495089	5.31182e-06	-2.73117	-1.74204	8.13499e-06	-2.7219	-1.71431
109751367	chr1:109751367:A:G	1.8401e-84	-2.25804	-2.00918	5.55135e-06	-2.6269	-1.8022	7.7373e-06	-2.65629	-1.83004
109751455	chr1:109751455:CT:C	1.1079e-81	-0.122801	2.25599	4.83875e-05	-2.60049	0.336589	7.66004e-05	-2.5867	0.39291
109751774	chr1:109751774:G:A	1.98841e-83	-2.6927e-09	-1.88711	5.09971e-05	-2.6927e-09	-2.21137	7.50724e-05	-2.6927e-09	-2.21394
109751861	chr1:109751861:A:G	7.47535e-82	-2.6927e-09	1.73974	0.00337504	-2.6927e-09	1.98102	0.00807306	-2.6927e-09	2.4639
109751955	chr1:109751955:A:G	1.3885e-83	-2.78653	0.540302	4.31162e-05	-2.70916	0.329914	8.13336e-05	-2.73604	0.602212
109752306	chr1:109752306:G:C	1.4403e-83	-2.6927e-09	-2.2096	5.88369e-05	-2.6927e-09	-2.06837	8.84846e-05	-2.6927e-09	-2.04956
109753021	chr1:109753021:G:T	6.98126e-84	-2.84347	-0.0903405	4.52268e-05	-2.55369	0.222241	8.11761e-05	-2.59232	0.45655
109753268	chr1:109753268:C:G	2.53389e-83	-0.503482	-1.14121	9.11258e-06	-2.7277	-1.20579	1.31094e-05	-2.75261	-1.20645
109753395	chr1:109753395:C:T	7.4801e-82	-1.00668	2.74706	0.00059177	-2.81412	3.05409	0.00123763	-2.82789	3.41645
109753465	chr1:109753465:T:C	6.06737e-82	-2.6927e-09	1.53106	0.0017197	-2.6927e-09	1.30676	0.00383037	-2.6927e-09	1.71833
109753609	chr1:109753609:C:G	9.24138e-85	-2.80297	-2.15297	3.52999e-06	-2.80669	-2.07515	5.2947e-06	-2.79221	-2.07347
109753667	chr1:109753667:T:C	4.08049e-83	-0.796552	-0.371684	1.57915e-05	-2.7835	-0.600166	2.20813e-05	-2.80203	-0.635632
109753716	chr1:109753716:C:T	2.97258e-82	-1.7765	2.59407	0.000522385	-2.85015	2.96541	0.00109638	-2.85453	3.32191
109754128	chr1:109754128:TG:T	8.03826e-82	-2.6927e-09	1.81235	0.00363539	-2.6927e-09	2.05533	0.00876471	-2.6927e-09	2.5461
109754277	chr1:109754277:C:T	1.92026e-83	-2.6927e-09	-1.92199	8.82007e-05	-2.6927e-09	-1.66353	0.000138278	-2.6927e-09	-1.60312
109754722	chr1:109754722:C:T	8.08614e-82	-2.6927e-09	1.81828	0.00368075	-2.6927e-09	2.06773	0.00887848	-2.6927e-09	2.559
109755163	chr1:109755163:T:C	1.95517e-83	-2.6927e-09	-1.90397	6.16555e-05	-2.6927e-09	-2.02158	9.03806e-05	-2.6927e-09	-2.02836
109755179	chr1:109755179:C:T	1.41323e-83	-2.6927e-09	-2.22857	5.0127e-05	-2.6927e-09	-2.22858	7.3853e-05	-2.6927e-09	-2.23031
109755283	chr1:109755283:G:T	1.53233e-83	-2.6927e-09	-2.14767	4.96387e-05	-2.6927e-09	-2.23837	7.32236e-05	-2.6927e-09	-2.23887
109755289	chr1:109755289:A:T	1.53525e-83	-2.6927e-09	-2.14576	4.96784e-05	-2.6927e-09	-2.23757	7.32579e-05	-2.6927e-09	-2.2384
109755377	chr1:109755377:C:T	1.40024e-83	-2.6927e-09	-2.23781	5.17525e-05	-2.6927e-09	-2.19667	7.67544e-05	-2.6927e-09	-2.19178
109755397	chr1:109755397:GT:G	1.40321e-83	-2.6927e-09	-2.23569	4.97358e-05	-2.6927e-09	-2.23642	7.35589e-05	-2.6927e-09	-2.2343
109755485	chr1:109755485:A:C	1.46576e-84	-2.84678	-1.64789	5.36815e-06	-2.81763	-1.64503	8.14623e-06	-2.7977	-1.63714
109755544	chr1:109755544:G:C	2.05956e-83	-0.524956	-1.327	1.20845e-05	-2.49548	-1.15574	1.9967e-05	-2.56716	-0.971147
109755754	chr1:109755754:G:T	3.88984e-82	-2.6927e-09	1.0865	0.00114427	-2.6927e-09	0.89938	0.00249776	-2.6927e-09	1.29076
109755831	chr1:109755831:G:A	8.17607e-82	-2.6927e-09	1.82934	0.00367364	-2.6927e-09	2.0658	0.00885807	-2.6927e-09	2.5567
109755855	chr1:109755855:C:T	1.04602e-83	-2.52946	-4.05126e-09	3.04375e-05	-2.72747	-4.05126e-09	4.43577e-05	-2.7401	-4.05126e-09
109756098	chr1:109756098:G:T	2.1439e-83	-2.6927e-09	-1.81183	6.52461e-05	-2.6927e-09	-1.96498	9.50779e-05	-2.6927e-09	-1.97769
109756128	chr1:109756128:C:T	1.91169e-83	-2.6927e-09	-1.92646	8.76682e-05	-2.6927e-09	-1.66958	0.000137363	-2.6927e-09	-1.60976
109756430	chr1:109756430:T:G	1.14424e-83	-1.75615	-0.683562	6.48273e-06	-2.84672	-1.42728	9.67285e-06	-2.83112	-1.43194
109756774	chr1:109756774:A:T	1.39892e-83	-2.6927e-09	-2.23875	5.03605e-05	-2.6927e-09	-2.22394	7.38168e-05	-2.6927e-09	-2.2308
109757069	chr1:109757069:G:A	6.03295e-84	-1.55427	-1.52554	1.30313e-05	-2.84276	-0.73303	2.15814e-05	-2.85287	-0.607687
109757655	chr1:109757655:C:T	3.50173e-84	-2.34775	-1.27603	8.34067e-06	-2.77986	-1.24214	1.37527e-05	-2.74302	-1.16813
109757673	chr1:109757673:G:T	1.43829e-83	-2.6927e-09	-2.211	5.34156e-05	-2.6927e-09	-2.16504	7.85586e-05	-2.6927e-09	-2.16854
109757819	chr1:109757819:G:A	1.35223e-84	-2.35736	-2.21792	3.02008e-06	-2.82877	-2.2091	4.46905e-06	-2.82676	-2.20845
109758112	chr1:109758112:C:T	4.57853e-83	-2.6927e-09	-1.05307	0.000131278	-2.6927e-09	-1.26582	0.000226232	-2.6927e-09	-1.11083
109758638	chr1:109758638:C:T	2.80424e-84	-2.18877	-1.65713	4.82318e-06	-2.83206	-1.73765	7.07662e-06	-2.83276	-1.74283
109758807	chr1:109758807:AC:A	2.85228e-84	-2.17162	-1.6573	4.8167e-06	-2.8345	-1.73655	7.06708e-06	-2.8352	-1.74174
109759506	chr1:109759506:C:G	2.90434e-83	-2.6927e-09	-1.50825	5.36241e-05	-2.6927e-09	-2.16114	7.96827e-05	-2.6927e-09	-2.15434
109759828	chr1:109759828:C:T	9.80415e-84	-2.59423	-4.05126e-09	4.7933e-05	-2.27334	-4.05126e-09	7.27733e-05	-2.24504	-4.05126e-09
109759883	chr1:109759883:G:A	7.69873e-83	0.882863	-1.41626	6.40009e-06	-2.48515	-1.80168	9.60461e-06	-2.46687	-1.80328
109760185	chr1:109760185:G:A	1.4035e-83	-2.6927e-09	-2.23548	4.96088e-05	-2.6927e-09	-2.23897	7.32128e-05	-2.6927e-09	-2.23902
109760332	chr1:109760332:C:T	1.51088e-83	-2.6927e-09	-2.16176	5.07323e-05	-2.6927e-09	-2.21658	7.50531e-05	-2.6927e-09	-2.21419
109760404	chr1:109760404:C:T	1.3998e-83	-2.6927e-09	-2.23812	5.20619e-05	-2.6927e-09	-2.19071	7.6549e-05	-2.6927e-09	-2.19446
109760506	chr1:109760506:C:T	1.6323e-84	-2.50255	-1.8845	9.25594e-06	-2.29263	-1.62524	1.53484e-05	-2.24952	-1.55186
109760707	chr1:109760707:C:T	1.62013e-83	-2.6927e-09	-2.09194	7.26927e-05	-2.6927e-09	-1.8569	0.000112709	-2.6927e-09	-1.80757
109760726	chr1:109760726:C:G	1.40175e-83	-2.6927e-09	-2.23673	5.04988e-05	-2.6927e-09	-2.22119	7.48892e-05	-2.6927e-09	-2.21638
109761307	chr1:109761307:C:T	7.03592e-83	-2.6927e-09	-0.623423	0.000268077	-2.6927e-09	-0.551867	0.000456125	-2.6927e-09	-0.409621
109762060	chr1:109762060:G:A	7.82089e-83	-2.6927e-09	-0.517653	0.000150174	-2.6927e-09	-1.13135	0.000233791	-2.6927e-09	-1.07796
109762155	chr1:109762155:G:A	1.02904e-84	-2.8503	-1.9981	4.00742e-06	-2.6951	-2.05989	5.90301e-06	-2.68585	-2.07108
109762315	chr1:109762315:C:T	2.10942e-82	-2.6927e-09	0.474545	0.000428458	-2.6927e-09	-0.0829505	0.000625629	-2.6927e-09	-0.0936312
109762624	chr1:109762624:GTACT:G	1.23728e-84	-2.62996	-2.03416	3.60791e-06	-2.79462	-2.06539	5.23846e-06	-2.80413	-2.07223
109762966	chr1:109762966:G:C	2.72841e-84	-2.26639	-1.60693	4.61054e-06	-2.84771	-1.76709	6.62935e-06	-2.84942	-1.79146
109763065	chr1:109763065:T:C	2.01123e-84	-2.52674	-1.65156	6.3762e-06	-2.62352	-1.66705	9.59777e-06	-2.60047	-1.67038
109763077	chr1:109763077:G:C	8.08481e-84	-1.84257	-0.944482	1.00644e-05	-2.834	-1.00014	1.51269e-05	-2.83053	-0.985387
109763396	chr1:109763396:G:A	3.23685e-83	-2.6927e-09	-1.39985	0.000126483	-2.6927e-09	-1.30303	0.000192988	-2.6927e-09	-1.26976
109763550	chr1:109763550:T:C	5.36515e-83	-2.6927e-09	-0.894528	0.000174021	-2.6927e-09	-0.983968	0.0002648	-2.6927e-09	-0.953415
109763589	chr1:109763589:T:C	6.43479e-84	-1.49399	-1.52133	5.61611e-06	-2.68578	-1.73172	8.5277e-06	-2.6628	-1.72627
109763762	chr1:109763762:G:T	3.39284e-84	-2.10845	-1.54692	4.91142e-06	-2.85561	-1.69596	7.15712e-06	-2.85509	-1.70919
109763794	chr1:109763794:C:T	3.73e-84	-2.06177	-1.49885	5.10781e-06	-2.85419	-1.65818	7.4473e-06	-2.85311	-1.67142
109763811	chr1:109763811:C:T	1.49138e-83	-2.6927e-09	-2.17475	5.55244e-05	-2.6927e-09	-2.12632	8.25784e-05	-2.6927e-09	-2.11864
109763909	chr1:109763909:A:G	2.5064e-84	-2.41456	-1.54363	5.07995e-06	-2.83114	-1.6867	7.36078e-06	-2.83501	-1.70121
109764066	chr1:109764066:G:A	1.4313e-83	-2.6927e-09	-2.21587	4.9778e-05	-2.6927e-09	-2.23557	7.33543e-05	-2.6927e-09	-2.23709
109764200	chr1:109764200:A:G	3.35958e-83	-2.6927e-09	-1.36264	9.05065e-05	-2.6927e-09	-1.63772	0.000135852	-2.6927e-09	-1.62082
109764496	chr1:109764496:C:T	3.32088e-84	-2.14959	-1.52722	4.97765e-06	-2.8556	-1.68258	7.25161e-06	-2.85587	-1.6953
109764568	chr1:109764568:C:T	3.32534e-84	-2.12625	-1.54921	4.86896e-06	-2.85588	-1.70438	7.09725e-06	-2.85583	-1.71685
109764641	chr1:109764641:T:C	3.28491e-84	-2.11299	-1.57471	4.80558e-06	-2.8559	-1.71747	7.00457e-06	-2.85576	-1.73007
109764662	chr1:109764662:A:G	3.14029e-84	-2.14359	-1.58913	4.71433e-06	-2.85572	-1.73681	6.8731e-06	-2.85589	-1.74888
109764818	chr1:109764818:A:G	1.02568e-83	-0.901896	-1.6472	6.516e-06	-2.47791	-1.79097	9.99692e-06	-2.44443	-1.78568
109765384	chr1:109765384:T:C	3.56202e-83	-2.6927e-09	-1.30413	0.000145873	-2.6927e-09	-1.1604	0.000222115	-2.6927e-09	-1.12919
109765907	chr1:109765907:C:T	1.44307e-83	-2.6927e-09	-2.20768	4.98934e-05	-2.6927e-09	-2.23325	7.34884e-05	-2.6927e-09	-2.23526
109765965	chr1:109765965:A:T	1.40657e-83	-2.6927e-09	-2.2333	4.96115e-05	-2.6927e-09	-2.23892	7.32142e-05	-2.6927e-09	-2.239
109766192	chr1:109766192:G:A	2.65491e-84	-1.96828	-1.93235	3.87705e-06	-2.84921	-1.93886	5.80962e-06	-2.84717	-1.9257
109766253	chr1:109766253:G:A	1.2939e-83	-1.61126	-0.705531	1.10408e-05	-2.74271	-0.998833	1.62872e-05	-2.72419	-1.01782
109766378	chr1:109766378:G:T	7.59001e-84	-1.96102	-0.889186	9.72967e-06	-2.84971	-1.01825	1.44048e-05	-2.84777	-1.01705
109766443	chr1:109766443:C:A	6.23177e-84	-1.36601	-1.68136	5.84407e-06	-2.66445	-1.71326	8.97668e-06	-2.64042	-1.69734
109766608	chr1:109766608:G:A	5.28439e-84	-1.42209	-1.79019	5.08881e-06	-2.68516	-1.83094	7.78699e-06	-2.66268	-1.81725
109766814	chr1:109766814:A:G	1.12124e-82	-2.6927e-09	-0.157431	0.000490315	-2.6927e-09	0.0519051	0.000708519	-2.6927e-09	0.0307888
109766899	chr1:109766899:A:G	1.48114e-83	-2.6927e-09	-2.18164	5.31972e-05	-2.6927e-09	-2.16914	7.78267e-05	-2.6927e-09	-2.1779
109767062	chr1:109767062:A:G	1.41117e-83	-2.6927e-09	-2.23003	4.97536e-05	-2.6927e-09	-2.23606	7.35208e-05	-2.6927e-09	-2.23482
109767080	chr1:109767080:CT:C	1.45575e-83	-2.6927e-09	-2.19893	5.22007e-05	-2.6927e-09	-2.18805	7.64682e-05	-2.6927e-09	-2.19551
109767086	chr1:109767086:A:G	1.45603e-83	-2.6927e-09	-2.19874	5.22046e-05	-2.6927e-09	-2.18797	7.64736e-05	-2.6927e-09	-2.19544
109767135	chr1:109767135:T:C	1.46039e-83	-2.6927e-09	-2.19575	5.23117e-05	-2.6927e-09	-2.18592	7.66198e-05	-2.6927e-09	-2.19353
109767143	chr1:109767143:T:C	1.6043e-83	-2.6927e-09	-2.10177	5.39998e-05	-2.6927e-09	-2.15416	8.13138e-05	-2.6927e-09	-2.13407
109767295	chr1:109767295:C:T	1.4292e-83	-2.6927e-09	-2.21734	5.10421e-05	-2.6927e-09	-2.21049	7.49352e-05	-2.6927e-09	-2.21576
109767403	chr1:109767403:A:G	1.31142e-83	-2.09433	-0.209009	1.92468e-05	-2.60259	-0.583206	2.95405e-05	-2.56068	-0.585952
109767744	chr1:109767744:T:C	1.40134e-83	-2.6927e-09	-2.23703	5.01721e-05	-2.6927e-09	-2.22768	7.3798e-05	-2.6927e-09	-2.23106
109767811	chr1:109767811:G:T	1.67888e-83	-2.6927e-09	-2.05632	5.47e-05	-2.6927e-09	-2.14128	8.05381e-05	-2.6927e-09	-2.14366
109767919	chr1:109767919:A:G	3.45351e-84	-1.82229	-1.81536	4.41112e-06	-2.79854	-1.86048	6.68422e-06	-2.78417	-1.84847
109768204	chr1:109768204:ACT:A	1.41053e-83	-2.6927e-09	-2.23049	4.97102e-05	-2.6927e-09	-2.23693	7.35025e-05	-2.6927e-09	-2.23507
109768419	chr1:109768419:C:T	2.81902e-84	-2.20019	-1.64046	5.87543e-06	-2.70045	-1.67191	8.77442e-06	-2.67818	-1.68237
109768440	chr1:109768440:A:T	1.40305e-83	-2.6927e-09	-2.2358	5.00367e-05	-2.6927e-09	-2.23039	7.38407e-05	-2.6927e-09	-2.23048
109768492	chr1:109768492:T:C	1.40001e-83	-2.6927e-09	-2.23797	4.96192e-05	-2.6927e-09	-2.23876	7.32125e-05	-2.6927e-09	-2.23902
109768579	chr1:109768579:A:G	1.39866e-83	-2.6927e-09	-2.23894	4.97036e-05	-2.6927e-09	-2.23707	7.32663e-05	-2.6927e-09	-2.23829
109768593	chr1:109768593:T:C	1.40707e-83	-2.6927e-09	-2.23294	4.96496e-05	-2.6927e-09	-2.23815	7.33716e-05	-2.6927e-09	-2.23685
109768602	chr1:109768602:T:TGCC	9.08844e-84	-0.918329	-1.7517	5.77796e-06	-2.68134	-1.70775	8.68146e-06	-2.65586	-1.71534
109768637	chr1:109768637:G:A	1.40007e-83	-2.6927e-09	-2.23793	4.96183e-05	-2.6927e-09	-2.23878	7.32126e-05	-2.6927e-09	-2.23902
109768782	chr1:109768782:T:C	2.86686e-83	-2.6927e-09	-1.52124	7.98995e-05	-2.6927e-09	-1.76237	0.000118326	-2.6927e-09	-1.75894
109769028	chr1:109769028:G:A	3.46406e-84	-1.96571	-1.66889	6.68139e-06	-2.59681	-1.64701	1.0083e-05	-2.56793	-1.65361
109769375	chr1:109769375:G:A	1.40524e-83	-2.6927e-09	-2.23425	4.9645e-05	-2.6927e-09	-2.23824	7.33566e-05	-2.6927e-09	-2.23706
109769600	chr1:109769600:C:T	1.04931e-82	-2.6927e-09	-0.223735	0.000246329	-2.6927e-09	-0.636476	0.000361605	-2.6927e-09	-0.641836
109769643	chr1:109769643:G:A	1.47329e-83	-2.6927e-09	-2.18696	5.45801e-05	-2.6927e-09	-2.14347	8.09991e-05	-2.6927e-09	-2.13795
109770394	chr1:109770394:C:T	1.54421e-83	-2.6927e-09	-2.13994	5.07375e-05	-2.6927e-09	-2.21648	7.46028e-05	-2.6927e-09	-2.22021
109770411	chr1:109770411:A:G	1.22561e-84	-2.69783	-1.97577	4.21371e-06	-2.78128	-1.92352	6.17729e-06	-2.79046	-1.92105
109770511	chr1:109770511:A:G	3.20885e-83	-2.6927e-09	-1.40854	6.84352e-05	-2.6927e-09	-1.91726	0.000100328	-2.6927e-09	-1.92394
109771051	chr1:109771051:C:T	1.40857e-83	-2.6927e-09	-2.23188	5.03522e-05	-2.6927e-09	-2.2241	7.40389e-05	-2.6927e-09	-2.2278
109771909	chr1:109771909:C:T	1.40366e-83	-2.6927e-09	-2.23537	4.96382e-05	-2.6927e-09	-2.23838	7.32954e-05	-2.6927e-09	-2.23789
109772031	chr1:109772031:C:T	2.76667e-84	-2.37936	-1.48003	4.28093e-06	-2.83977	-1.8492	6.16344e-06	-2.84637	-1.86738
109772203	chr1:109772203:G:A	2.096e-83	-2.6927e-09	-1.83442	8.81665e-05	-2.6927e-09	-1.66392	0.000129773	-2.6927e-09	-1.6666
109772277	chr1:109772277:C:T	2.87345e-83	-2.6927e-09	-1.51894	7.83168e-05	-2.6927e-09	-1.78238	0.000115302	-2.6927e-09	-1.78483
109772287	chr1:109772287:C:A	2.68724e-83	-2.6927e-09	-1.58594	0.000115894	-2.6927e-09	-1.39046	0.000170674	-2.6927e-09	-1.39263
109772410	chr1:109772410:C:G	2.62441e-83	-2.6927e-09	-1.6096	7.30429e-05	-2.6927e-09	-1.8521	0.000107531	-2.6927e-09	-1.85461
109772484	chr1:109772484:C:T	2.5195e-83	-2.6927e-09	-1.65039	0.000113497	-2.6927e-09	-1.41136	0.000167061	-2.6927e-09	-1.41403
109772688	chr1:109772688:A:G	1.44142e-83	-2.6927e-09	-2.20882	5.00996e-05	-2.6927e-09	-2.22913	7.38725e-05	-2.6927e-09	-2.23005
109773212	chr1:109773212:C:T	1.46854e-83	-2.6927e-09	-2.19019	5.73097e-05	-2.6927e-09	-2.09467	8.45776e-05	-2.6927e-09	-2.09472
109773553	chr1:109773553:C:G	3.51056e-83	-2.6927e-09	-1.31868	9.66915e-05	-2.6927e-09	-1.57162	0.000146022	-2.6927e-09	-1.54863
109773818	chr1:109773818:A:C	1.55929e-83	-2.6927e-09	-2.13022	5.22886e-05	-2.6927e-09	-2.18636	7.69097e-05	-2.6927e-09	-2.18976
109774750	chr1:109774750:C:A	1.43556e-83	-2.6927e-09	-2.2129	4.98229e-05	-2.6927e-09	-2.23467	7.34137e-05	-2.6927e-09	-2.23628
109774801	chr1:109774801:A:G	7.08791e-83	-2.6927e-09	-0.616062	0.000196826	-2.6927e-09	-0.860824	0.000289478	-2.6927e-09	-0.864307
109774997	chr1:109774997:G:A	1.40558e-83	-2.6927e-09	-2.234	5.04045e-05	-2.6927e-09	-2.22306	7.41439e-05	-2.6927e-09	-2.22638
109775193	chr1:109775193:T:C	1.41485e-83	-2.6927e-09	-2.22743	4.96168e-05	-2.6927e-09	-2.23881	7.32161e-05	-2.6927e-09	-2.23897
109775258	chr1:109775258:T:C	1.39963e-83	-2.6927e-09	-2.23824	4.96842e-05	-2.6927e-09	-2.23746	7.33762e-05	-2.6927e-09	-2.23679
109775388	chr1:109775388:T:C	2.1566e-84	-2.22595	-1.88256	3.86319e-06	-2.85566	-1.93599	5.66947e-06	-2.8559	-1.9414
109775739	chr1:109775739:C:T	1.13529e-84	-2.84689	-1.90327	4.68868e-06	-2.50281	-2.09518	7.17414e-06	-2.46878	-2.09313
109775773	chr1:109775773:C:T	2.74992e-84	-1.93477	-1.9307	3.8338e-06	-2.84662	-1.95266	5.6729e-06	-2.84364	-1.95305
109775781	chr1:109775781:G:T	2.56684e-84	-1.99441	-1.93995	3.77901e-06	-2.85166	-1.96202	5.58689e-06	-2.84957	-1.96239
109775839	chr1:109775839:C:T	3.14914e-84	-2.31524	-1.41466	4.45512e-06	-2.83722	-1.81187	6.40255e-06	-2.84492	-1.83077
109775950	chr1:109775950:C:T	2.29265e-84	-1.94609	-2.10124	3.65439e-06	-2.83788	-2.00933	5.39071e-06	-2.83344	-2.01428
109776969	chr1:109776969:T:G	1.85899e-83	-2.6927e-09	-1.95442	5.66108e-05	-2.6927e-09	-2.10694	8.33745e-05	-2.6927e-09	-2.10905
109777079	chr1:109777079:G:C	2.78505e-84	-2.21251	-1.64026	4.38821e-06	-2.81058	-1.85364	6.31303e-06	-2.82343	-1.86635
109777094	chr1:109777094:G:T	1.39905e-83	-2.6927e-09	-2.23866	4.97698e-05	-2.6927e-09	-2.23573	7.34823e-05	-2.6927e-09	-2.23534
109777169	chr1:109777169:G:GGA	3.54912e-83	-2.6927e-09	-1.30775	9.45345e-05	-2.6927e-09	-1.59418	0.000139243	-2.6927e-09	-1.59617
109777216	chr1:109777216:C:T	3.37804e-84	-1.45613	-2.20361	3.58022e-06	-2.68504	-2.18268	5.37951e-06	-2.67422	-2.17557
109777253	chr1:109777253:T:C	3.5073e-84	-2.14608	-1.47611	5.47044e-06	-2.77604	-1.66774	7.82926e-06	-2.79289	-1.68163
109777626	chr1:109777626:C:T	3.99068e-84	-2.29904	-1.19403	5.29604e-06	-2.83257	-1.64362	7.56977e-06	-2.84135	-1.66688
109777714	chr1:109777714:A:G	2.40768e-84	-1.80008	-2.1983	3.14963e-06	-2.78616	-2.2097	4.70922e-06	-2.77841	-2.20445
109777823	chr1:109777823:G:A	3.38288e-83	-2.6927e-09	-1.35572	6.9564e-05	-2.6927e-09	-1.90089	0.000101788	-2.6927e-09	-1.9095
109777861	chr1:109777861:A:G	3.64886e-84	-2.62457	-0.958056	6.7337e-06	-2.84166	-1.39436	1.01163e-05	-2.83307	-1.38516
109777868	chr1:109777868:G:A	4.06476e-84	-1.37857	-2.09611	3.916e-06	-2.64992	-2.12815	5.9048e-06	-2.63716	-2.11946
109778026	chr1:109778026:C:T	1.59566e-83	-2.6927e-09	-2.10717	5.44387e-05	-2.6927e-09	-2.14607	8.01657e-05	-2.6927e-09	-2.14829
109778182	chr1:109778182:G:A	3.80737e-83	-2.6927e-09	-1.23751	7.46199e-05	-2.6927e-09	-1.83074	0.000109099	-2.6927e-09	-1.84013
109778357	chr1:109778357:G:A	3.91989e-84	-2.32055	-1.19042	5.2714e-06	-2.83638	-1.64447	7.54083e-06	-2.8443	-1.66776
109778407	chr1:109778407:A:G	2.52122e-84	-2.23259	-1.7197	6.38525e-06	-2.7356	-1.55355	9.56652e-06	-2.71514	-1.55898
109778808	chr1:109778808:T:C	1.51023e-84	-2.23311	-2.23167	2.99963e-06	-2.85304	-2.19162	4.42607e-06	-2.85449	-2.19039
109778902	chr1:109778902:C:T	1.96993e-84	-2.03345	-2.16559	4.58003e-06	-2.46366	-2.15778	7.21623e-06	-2.39726	-2.1588
109778968	chr1:109778968:G:A	4.17868e-83	-2.6927e-09	-1.14446	8.722e-05	-2.6927e-09	-1.67471	0.000127572	-2.6927e-09	-1.6837
109779454	chr1:109779454:G:A	1.30701e-84	-2.38429	-2.225	2.98355e-06	-2.84673	-2.2033	4.40258e-06	-2.85181	-2.19839
109779635	chr1:109779635:A:G	3.55483e-83	-2.6927e-09	-1.30614	7.22438e-05	-2.6927e-09	-1.8631	0.000105755	-2.6927e-09	-1.87127
109779748	chr1:109779748:A:G	9.00661e-83	-2.6927e-09	-0.376494	0.000164384	-2.6927e-09	-1.04094	0.000244451	-2.6927e-09	-1.03337
109779885	chr1:109779885:T:C	6.21021e-83	-2.6927e-09	-0.748258	0.000164902	-2.6927e-09	-1.03779	0.000241359	-2.6927e-09	-1.0461
109779919	chr1:109779919:A:G	1.74697e-84	-2.67896	-1.6402	4.44188e-06	-2.85589	-1.79617	6.5565e-06	-2.85475	-1.79718
109780255	chr1:109780255:A:G	2.58188e-84	-1.74465	-2.18387	3.14617e-06	-2.84413	-2.15283	4.67999e-06	-2.8405	-2.14859
109780323	chr1:109780323:G:T	2.26401e-84	-2.61421	-1.44569	5.67466e-06	-2.84003	-1.5671	8.53647e-06	-2.84545	-1.54259
109780433	chr1:109780433:G:A	1.40792e-83	-2.6927e-09	-2.23234	4.96322e-05	-2.6927e-09	-2.2385	7.32182e-05	-2.6927e-09	-2.23894
109780513	chr1:109780513:T:C	2.09039e-83	-2.6927e-09	-1.8371	6.69842e-05	-2.6927e-09	-1.93869	0.000100344	-2.6927e-09	-1.92379
109780528	chr1:109780528:C:T	2.16439e-84	-1.89969	-2.20521	3.08168e-06	-2.82947	-2.18819	4.58821e-06	-2.82426	-2.18463
109780756	chr1:109780756:C:T	1.93151e-84	-2.00733	-2.21141	3.00505e-06	-2.84614	-2.19671	4.46415e-06	-2.84289	-2.19342
109780838	chr1:109780838:T:G	1.61552e-83	-2.6927e-09	-2.09479	5.39618e-05	-2.6927e-09	-2.15487	7.96012e-05	-2.6927e-09	-2.15536
109780909	chr1:109780909:C:T	2.61174e-84	-1.70985	-2.20717	3.04541e-06	-2.84116	-2.18835	4.52926e-06	-2.83714	-2.18469
109780924	chr1:109780924:C:T	7.57659e-84	-2.85197	-4.05126e-09	2.81293e-05	-2.80633	-4.05126e-09	4.17318e-05	-2.80113	-4.05126e-09
109781150	chr1:109781150:C:G	2.54564e-84	-1.73077	-2.21188	3.02745e-06	-2.84199	-2.19343	4.50041e-06	-2.83817	-2.19005
109781275	chr1:109781275:C:T	1.76004e-83	-2.00912	-4.05126e-09	2.73749e-05	-2.83352	-4.05126e-09	4.05453e-05	-2.82997	-4.05126e-09
109781427	chr1:109781427:C:T	1.26273e-83	-0.523432	-1.81774	7.54212e-06	-2.33997	-1.78266	1.11127e-05	-2.33771	-1.78659
109781601	chr1:109781601:A:G	2.81242e-84	-1.69448	-2.14851	3.24631e-06	-2.83379	-2.13183	4.83873e-06	-2.82915	-2.12659
109782060	chr1:109782060:ATG:A	4.80114e-84	-2.37937	-0.928812	6.38246e-06	-2.84485	-1.44474	9.11914e-06	-2.8506	-1.47141
109782170	chr1:109782170:C:G	2.16821e-83	-1.80055	-4.05126e-09	4.5812e-05	-2.3186	-4.05126e-09	6.88814e-05	-2.3	-4.05126e-09
109782695	chr1:109782695:G:T	1.40603e-83	-2.23368	-4.05126e-09	2.68644e-05	-2.85234	-4.05126e-09	3.9605e-05	-2.85343	-4.05126e-09
109782910	chr1:109782910:T:C	8.64458e-84	-2.09779	-0.62231	1.34483e-05	-2.64563	-0.898662	2.09584e-05	-2.60206	-0.887792
109783335	chr1:109783335:C:T	1.39889e-83	-2.6927e-09	-2.23877	5.61901e-05	-2.6927e-09	-2.1144	8.19523e-05	-2.6927e-09	-2.12625
109783831	chr1:109783831:C:G	7.8876e-84	-2.81175	-4.05126e-09	3.71191e-05	-2.52901	-4.05126e-09	5.58821e-05	-2.50914	-4.05126e-09
109783923	chr1:109783923:G:A	1.6299e-81	2.51924	-4.05126e-09	6.04721e-05	-2.04096	-4.05126e-09	9.2293e-05	-2.00742	-4.05126e-09
109784255	chr1:109784255:G:A	1.45092e-83	-2.6927e-09	-2.20226	6.47183e-05	-2.6927e-09	-1.9731	9.39939e-05	-2.6927e-09	-1.98916
109784468	chr1:109784468:T:C	1.48109e-83	-2.6927e-09	-2.18167	5.03618e-05	-2.6927e-09	-2.22391	7.45554e-05	-2.6927e-09	-2.22085
109784524	chr1:109784524:T:C	1.55922e-83	-2.6927e-09	-2.13027	5.69604e-05	-2.6927e-09	-2.10079	8.40741e-05	-2.6927e-09	-2.10069
109784665	chr1:109784665:T:C	1.40124e-83	-2.6927e-09	-2.2371	4.97729e-05	-2.6927e-09	-2.23567	7.33639e-05	-2.6927e-09	-2.23696
109784677	chr1:109784677:T:C	1.44706e-83	-2.6927e-09	-2.20492	6.41657e-05	-2.6927e-09	-1.98167	9.32193e-05	-2.6927e-09	-1.99743
109785081	chr1:109785081:A:G	1.94164e-84	-2.3246	-1.88891	4.17135e-06	-2.81961	-1.89529	6.15752e-06	-2.81612	-1.89859
109785091	chr1:109785091:T:G	1.88895e-84	-2.46815	-1.77286	4.5158e-06	-2.84996	-1.7856	6.65023e-06	-2.84838	-1.78936
109785107	chr1:109785107:T:C	2.00148e-84	-2.42403	-1.75912	4.62014e-06	-2.84355	-1.76917	6.80715e-06	-2.84135	-1.77307
109785194	chr1:109785194:AAAT:A	5.87689e-84	-0.877906	-2.2281	1.19192e-05	-1.45045	-2.21454	1.70131e-05	-1.48761	-2.2108
109785207	chr1:109785207:C:T	2.81012e-83	-2.6927e-09	-1.54123	0.000124149	-2.6927e-09	-1.32166	0.000179497	-2.6927e-09	-1.34223
109785209	chr1:109785209:T:C	1.86171e-84	-2.45051	-1.80504	4.38763e-06	-2.84785	-1.81651	6.463e-06	-2.84614	-1.82015
109785300	chr1:109785300:C:T	1.29042e-84	-2.64826	-1.97381	3.7448e-06	-2.85524	-1.96754	5.50752e-06	-2.85475	-1.97152
109785494	chr1:109785494:GC:G	1.51655e-83	-2.6927e-09	-2.15801	5.78163e-05	-2.6927e-09	-2.08587	8.53395e-05	-2.6927e-09	-2.08575
109785584	chr1:109785584:G:A	3.18243e-83	-2.6927e-09	-1.41681	0.000140627	-2.6927e-09	-1.19703	0.000203344	-2.6927e-09	-1.21749
109785610	chr1:109785610:G:A	8.74924e-84	-0.487979	-2.22009	1.67314e-05	-1.12145	-2.20441	2.38279e-05	-1.16156	-2.19997
109785643	chr1:109785643:TG:T	1.90364e-84	-2.44485	-1.78841	4.46336e-06	-2.84764	-1.7996	6.57453e-06	-2.84586	-1.80332
109785787	chr1:109785787:T:C	1.47463e-83	-2.6927e-09	-2.18604	5.01011e-05	-2.6927e-09	-2.2291	7.3797e-05	-2.6927e-09	-2.23107
109785954	chr1:109785954:G:A	1.46259e-83	-2.6927e-09	-2.19424	4.99235e-05	-2.6927e-09	-2.23265	7.35657e-05	-2.6927e-09	-2.23421
109786032	chr1:109786032:G:A	2.55831e-84	-2.51225	-1.42544	6.81674e-06	-2.85444	-1.36932	9.95997e-06	-2.85359	-1.38023
109786063	chr1:109786063:C:A	1.40302e-83	-2.6927e-09	-2.23582	4.96222e-05	-2.6927e-09	-2.23871	7.32127e-05	-2.6927e-09	-2.23902
109786331	chr1:109786331:G:A	2.16408e-83	-2.6927e-09	-1.80246	8.98829e-05	-2.6927e-09	-1.64463	0.000131812	-2.6927e-09	-1.65101
109786381	chr1:109786381:T:C	8.18878e-85	-2.83924	-2.23762	3.82305e-06	-2.57706	-2.22503	5.56079e-06	-2.59305	-2.2236
109786592	chr1:109786592:T:C	5.08343e-84	-1.12212	-2.12893	1.37449e-05	-1.52422	-1.99825	1.97578e-05	-1.55458	-1.99426
109786906	chr1:109786906:G:A	1.8917e-83	-2.6927e-09	-1.93698	7.45393e-05	-2.6927e-09	-1.83182	0.000109008	-2.6927e-09	-1.84097
109786916	chr1:109786916:A:G	5.64513e-84	-1.08385	-2.0624	1.54226e-05	-1.4774	-1.92991	2.21695e-05	-1.50802	-1.92565
109786933	chr1:109786933:A:G	6.40862e-84	-0.974517	-2.04488	1.7298e-05	-1.38677	-1.90578	2.48537e-05	-1.41809	-1.90129
109787105	chr1:109787105:A:G	2.5885e-83	-2.6927e-09	-1.62337	8.34797e-05	-2.6927e-09	-1.71854	0.000125739	-2.6927e-09	-1.69818
109787542	chr1:109787542:C:T	5.79376e-83	-2.6927e-09	-0.817671	0.000196467	-2.6927e-09	-0.862647	0.000284979	-2.6927e-09	-0.879973
109787834	chr1:109787834:G:A	7.0338e-84	-1.24958	-1.67673	2.18622e-05	-1.38406	-1.67432	3.19677e-05	-1.42019	-1.64748
109787902	chr1:109787902:GA:G	9.61406e-85	-2.81842	-2.09798	5.03024e-06	-2.48753	-2.04015	7.2412e-06	-2.50687	-2.04573
109787904	chr1:109787904:A:C	9.62236e-85	-2.81755	-2.09798	5.04697e-06	-2.48421	-2.04015	7.26457e-06	-2.50365	-2.04573
109787973	chr1:109787973:C:A	9.0985e-83	-2.6927e-09	-0.366343	0.000301452	-2.6927e-09	-0.434533	0.000459088	-2.6927e-09	-0.403147
109787990	chr1:109787990:G:A	9.99091e-83	-2.6927e-09	-0.272776	0.000330457	-2.6927e-09	-0.342665	0.000503657	-2.6927e-09	-0.310493
109788062	chr1:109788062:C:T	8.78576e-85	-2.84577	-2.16072	3.15773e-06	-2.81866	-2.17463	4.65178e-06	-2.82152	-2.17362
109788101	chr1:109788101:T:C	7.59833e-83	-2.6927e-09	-0.546523	0.000308272	-2.6927e-09	-0.412158	0.000472723	-2.6927e-09	-0.373879
109788640	chr1:109788640:C:T	7.42108e-83	-2.6927e-09	-0.570127	0.000249424	-2.6927e-09	-0.623987	0.000384715	-2.6927e-09	-0.579885
109788695	chr1:109788695:C:G	1.48279e-82	-2.6927e-09	0.122061	0.000546467	-2.6927e-09	0.160332	0.000843089	-2.6927e-09	0.204685
109788703	chr1:109788703:C:T	2.75917e-83	-2.6927e-09	-1.55952	8.24908e-05	-2.6927e-09	-1.73046	0.000122037	-2.6927e-09	-1.72806
109789106	chr1:109789106:A:G	1.07067e-83	-0.312829	-2.19334	2.29658e-05	-0.864094	-2.14504	3.3284e-05	-0.893579	-2.13373
109789448	chr1:109789448:T:G	8.22061e-83	-2.6927e-09	-0.467808	0.000378085	-2.6927e-09	-0.208024	0.000547216	-2.6927e-09	-0.227544
109789548	chr1:109789548:T:G	1.52435e-83	-2.6927e-09	-2.15289	5.56145e-05	-2.6927e-09	-2.1247	8.20809e-05	-2.6927e-09	-2.12468
109789739	chr1:109789739:T:C	6.54129e-83	0.985705	-1.68202	0.000154295	0.179975	-1.28425	0.00022255	0.133095	-1.26033
109789789	chr1:109789789:T:C	4.81703e-83	-2.6927e-09	-1.00229	0.00013882	-2.6927e-09	-1.20997	0.000204967	-2.6927e-09	-1.20954
109790103	chr1:109790103:C:T	1.52538e-83	-2.6927e-09	-2.15221	5.56581e-05	-2.6927e-09	-2.12392	8.21453e-05	-2.6927e-09	-2.1239
109790194	chr1:109790194:G:T	9.97091e-85	-2.66172	-2.21823	3.53078e-06	-2.67217	-2.20946	5.32698e-06	-2.6503	-2.20931
109790396	chr1:109790396:G:T	8.92552e-84	-2.68812	-4.05126e-09	2.7115e-05	-2.84306	-4.05126e-09	3.98256e-05	-2.84788	-4.05126e-09
109791027	chr1:109791027:G:A	1.05271e-84	-2.72454	-2.10113	4.18606e-06	-2.74449	-1.96689	6.32062e-06	-2.72643	-1.96214
109791202	chr1:109791202:G:C	5.73993e-82	-2.6927e-09	1.47558	0.00239173	-2.6927e-09	1.63663	0.00369744	-2.6927e-09	1.68301
109791279	chr1:109791279:G:A	2.17816e-83	-0.359296	-1.43668	7.40503e-05	-0.701132	-1.13727	0.000108795	-0.733637	-1.10928
109791412	chr1:109791412:A:G	8.90045e-85	-2.85041	-2.14311	4.08688e-06	-2.71345	-2.02191	5.97206e-06	-2.73236	-2.01294
109791472	chr1:109791472:G:A	3.08663e-83	-1.44737	-4.05126e-09	3.29819e-05	-2.64718	-4.05126e-09	4.93404e-05	-2.63364	-4.05126e-09
109791509	chr1:109791509:G:A	1.89769e-83	-2.6927e-09	-1.93382	9.7109e-05	-2.6927e-09	-1.56731	0.000145727	-2.6927e-09	-1.55066
109791653	chr1:109791653:G:T	3.5976e-84	-1.6142	-1.98258	6.7801e-06	-2.25974	-1.96941	9.95636e-06	-2.26492	-1.96925
109791792	chr1:109791792:G:A	2.38003e-83	-2.6927e-09	-1.70734	8.78995e-05	-2.6927e-09	-1.66695	0.000132179	-2.6927e-09	-1.64823
109791845	chr1:109791845:G:T	1.46373e-83	-2.6927e-09	-2.19346	5.00467e-05	-2.6927e-09	-2.23019	7.39248e-05	-2.6927e-09	-2.22934
109791856	chr1:109791856:ATAGTAGGTGTTCT:A	2.12278e-83	-2.6927e-09	-1.82173	7.8274e-05	-2.6927e-09	-1.78293	0.000117441	-2.6927e-09	-1.76645
109791997	chr1:109791997:T:C	1.5209e-83	-2.6927e-09	-2.15515	5.53524e-05	-2.6927e-09	-2.12942	8.15979e-05	-2.6927e-09	-2.13058
109792175	chr1:109792175:G:A	7.55212e-84	-2.85521	-4.05126e-09	2.87393e-05	-2.78488	-4.05126e-09	4.27992e-05	-2.77587	-4.05126e-09
109792189	chr1:109792189:A:ATT	1.91671e-83	-2.6927e-09	-1.92384	6.32929e-05	-2.6927e-09	-1.99537	9.32098e-05	-2.6927e-09	-1.99753
109792944	chr1:109792944:G:A	4.99492e-83	-2.6927e-09	-0.966031	0.000158942	-2.6927e-09	-1.0746	0.000236048	-2.6927e-09	-1.06835
109792969	chr1:109792969:G:A	2.14064e-83	-2.6927e-09	-1.81335	7.4282e-05	-2.6927e-09	-1.83527	0.00010849	-2.6927e-09	-1.84573
109793281	chr1:109793281:G:C	3.81853e-83	-2.6927e-09	-1.23459	0.000110261	-2.6927e-09	-1.44029	0.000161624	-2.6927e-09	-1.44711
109793512	chr1:109793512:A:G	3.77999e-84	-2.48117	-1.06614	1.77451e-05	-2.42422	-0.842816	2.6917e-05	-2.39214	-0.847487
109793668	chr1:109793668:G:A	1.45804e-83	-2.6927e-09	-2.19736	5.09477e-05	-2.6927e-09	-2.21234	7.51603e-05	-2.6927e-09	-2.21277
109793868	chr1:109793868:A:G	1.01087e-83	-2.64306	0.079417	5.2882e-05	-2.57408	0.398998	7.94556e-05	-2.54688	0.38969
109794108	chr1:109794108:T:C	1.57527e-83	-2.6927e-09	-2.12002	5.47364e-05	-2.6927e-09	-2.14061	8.01674e-05	-2.6927e-09	-2.14827
109794125	chr1:109794125:T:TA	3.92713e-83	-2.6927e-09	-1.20654	0.000153656	-2.6927e-09	-1.10842	0.00022825	-2.6927e-09	-1.10195
109794132	chr1:109794132:C:CACGAAATAATAG	3.93726e-83	-2.6927e-09	-1.20397	0.000154139	-2.6927e-09	-1.10529	0.000228963	-2.6927e-09	-1.09883
109794344	chr1:109794344:G:A	1.59022e-84	-2.67525	-1.73792	6.63243e-06	-2.59707	-1.6541	9.98908e-06	-2.57197	-1.65893
109794392	chr1:109794392:T:C	1.64361e-83	-2.07756	-4.05126e-09	7.14826e-05	-1.87369	-4.05126e-09	9.86132e-05	-1.94118	-4.05126e-09
109794764	chr1:109794764:A:G	1.15638e-83	-2.26319	-0.165968	6.60376e-05	-2.06092	0.108006	9.80423e-05	-2.05225	0.105264
109794950	chr1:109794950:T:C	2.7526e-84	-2.29659	-1.5679	1.26033e-05	-2.14155	-1.46763	1.85932e-05	-2.13542	-1.47417
109795306	chr1:109795306:T:C	3.98478e-83	-2.6927e-09	-1.19197	0.000156484	-2.6927e-09	-1.09019	0.000232447	-2.6927e-09	-1.08373
109795432	chr1:109795432:T:G	1.39858e-83	-2.6927e-09	-2.23899	5.09874e-05	-2.6927e-09	-2.21156	7.53874e-05	-2.6927e-09	-2.20975
109795765	chr1:109795765:T:C	1.98635e-84	-2.05664	-2.13409	7.59721e-06	-1.93526	-2.18011	1.12982e-05	-1.92434	-2.1834
109795812	chr1:109795812:A:G	2.22825e-84	-1.93996	-2.13586	8.34231e-06	-1.84347	-2.17833	1.24047e-05	-1.83393	-2.18038
109796305	chr1:109796305:T:C	1.76966e-83	-2.00367	-4.05126e-09	0.000102119	-1.517	-4.05126e-09	0.000141436	-1.58054	-4.05126e-09
109796362	chr1:109796362:T:C	1.25534e-83	-2.01957	-0.327475	7.05446e-05	-1.80249	-0.084403	0.000104364	-1.79675	-0.0877517
109796662	chr1:109796662:C:T	1.41984e-83	-2.6927e-09	-2.22391	5.24412e-05	-2.6927e-09	-2.18345	7.6746e-05	-2.6927e-09	-2.19189
109796858	chr1:109796858:C:T	3.7206e-83	-2.6927e-09	-1.26057	0.000147505	-2.6927e-09	-1.14928	0.000219076	-2.6927e-09	-1.14297
109796962	chr1:109796962:G:A	3.91814e-83	-2.6927e-09	-1.20883	0.000156138	-2.6927e-09	-1.09241	0.000231955	-2.6927e-09	-1.08584
109797065	chr1:109797065:G:A	3.72514e-84	-1.5527	-2.00923	1.62128e-05	-1.22695	-2.13039	2.40468e-05	-1.224	-2.12839
109797108	chr1:109797108:C:T	7.57716e-84	-2.8519	-4.05126e-09	4.04882e-05	-2.44213	-4.05126e-09	5.95306e-05	-2.4459	-4.05126e-09
109797206	chr1:109797206:A:G	1.45859e-83	-1.76644	-0.430545	8.3298e-05	-1.54417	-0.176552	0.000123503	-1.53563	-0.180493
109797357	chr1:109797357:C:G	1.54119e-83	-2.6927e-09	-2.1419	5.52056e-05	-2.6927e-09	-2.13208	8.18116e-05	-2.6927e-09	-2.12797
109797393	chr1:109797393:T:C	1.87878e-83	-2.6927e-09	-1.94383	7.35325e-05	-2.6927e-09	-1.84541	0.000106659	-2.6927e-09	-1.86275
109797610	chr1:109797610:T:C	1.34812e-83	-1.91344	-0.362302	7.49068e-05	-1.71345	-0.113449	0.000110995	-1.7059	-0.117007
109797650	chr1:109797650:C:T	8.98236e-85	-2.76255	-2.22181	2.94364e-06	-2.82558	-2.23791	4.34425e-06	-2.82551	-2.23802
109797983	chr1:109797983:C:T	3.01845e-84	-1.76998	-2.00231	1.2712e-05	-1.47498	-2.12562	1.88284e-05	-1.47346	-2.12357
109798134	chr1:109798134:A:G	4.70555e-83	-2.6927e-09	-1.02571	0.00019173	-2.6927e-09	-0.887055	0.000284891	-2.6927e-09	-0.88028
109798191	chr1:109798191:G:T	7.59302e-84	-2.84981	-4.05126e-09	2.67799e-05	-2.85549	-4.05126e-09	3.95595e-05	-2.85458	-4.05126e-09
109798343	chr1:109798343:T:C	3.8728e-83	-2.6927e-09	-1.22048	0.000154573	-2.6927e-09	-1.10248	0.00022964	-2.6927e-09	-1.09587
109798425	chr1:109798425:G:A	4.15852e-83	-2.6927e-09	-1.14929	0.000165885	-2.6927e-09	-1.03185	0.000246488	-2.6927e-09	-1.02508
109798493	chr1:109798493:C:T	2.29307e-84	-1.99745	-2.04969	1.03129e-05	-1.6473	-2.16245	1.45713e-05	-1.69274	-2.1606
109798505	chr1:109798505:TCC:T	2.01361e-83	-1.88732	0.0128024	0.000124132	-1.63247	0.310677	0.000183673	-1.62529	0.306058
109798885	chr1:109798885:T:C	1.72045e-83	-2.6927e-09	-2.03187	6.12753e-05	-2.6927e-09	-2.02777	8.96825e-05	-2.6927e-09	-2.03611
109799015	chr1:109799015:C:T	4.14453e-83	-2.6927e-09	-1.15266	0.000165752	-2.6927e-09	-1.03265	0.000246294	-2.6927e-09	-1.02586
109799364	chr1:109799364:C:T	4.16929e-83	-2.6927e-09	-1.14671	0.000166564	-2.6927e-09	-1.02776	0.000247506	-2.6927e-09	-1.02095
109799518	chr1:109799518:A:G	4.14453e-83	-2.6927e-09	-1.15266	0.000165752	-2.6927e-09	-1.03265	0.000246294	-2.6927e-09	-1.02586
109799784	chr1:109799784:G:A	4.08129e-83	-2.6927e-09	-1.16804	0.000163087	-2.6927e-09	-1.04886	0.000242324	-2.6927e-09	-1.04211
109800065	chr1:109800065:A:G	4.17144e-83	-2.6927e-09	-1.14619	0.00016813	-2.6927e-09	-1.0184	0.00024985	-2.6927e-09	-1.01153
109800173	chr1:109800173:G:C	4.23048e-83	-2.6927e-09	-1.13214	0.00016847	-2.6927e-09	-1.01638	0.000250259	-2.6927e-09	-1.00989
109800355	chr1:109800355:T:C	4.4931e-83	-2.6927e-09	-1.07191	0.000183742	-2.6927e-09	-0.929612	0.000273329	-2.6927e-09	-0.921713
109800843	chr1:109800843:C:T	4.14453e-83	-2.6927e-09	-1.15266	0.000165752	-2.6927e-09	-1.03265	0.000246294	-2.6927e-09	-1.02586
109800865	chr1:109800865:T:C	3.06487e-84	-1.72523	-2.03181	1.30758e-05	-1.42809	-2.14429	1.9398e-05	-1.42392	-2.1433
109800997	chr1:109800997:G:C	4.14453e-83	-2.6927e-09	-1.15266	0.000165752	-2.6927e-09	-1.03265	0.000246294	-2.6927e-09	-1.02586
109801022	chr1:109801022:G:A	1.24688e-84	-2.63991	-2.01648	5.07717e-06	-2.55097	-1.96741	7.40364e-06	-2.56572	-1.9647
109801256	chr1:109801256:C:T	7.19009e-84	-1.93661	-0.967721	4.10828e-05	-1.74112	-0.686428	6.11721e-05	-1.73355	-0.685151
109801465	chr1:109801465:A:G	3.90635e-83	-2.6927e-09	-1.21185	0.000155086	-2.6927e-09	-1.09916	0.000230348	-2.6927e-09	-1.0928
109801497	chr1:109801497:C:T	3.99979e-83	-2.6927e-09	-1.18821	0.00015843	-2.6927e-09	-1.07783	0.000235331	-2.6927e-09	-1.07139
109801741	chr1:109801741:T:C	1.43622e-83	-2.6927e-09	-2.21244	4.98334e-05	-2.6927e-09	-2.23446	7.37697e-05	-2.6927e-09	-2.23144
109801772	chr1:109801772:T:G	2.11407e-83	-2.6927e-09	-1.82584	8.06174e-05	-2.6927e-09	-1.75343	0.000119025	-2.6927e-09	-1.75306
109801935	chr1:109801935:T:C	2.45085e-84	-2.84991	-1.13069	1.11273e-05	-2.85171	-0.882031	1.67649e-05	-2.85098	-0.862124
109801999	chr1:109801999:A:C	2.07744e-83	-2.6927e-09	-1.84332	7.88699e-05	-2.6927e-09	-1.77534	0.000116429	-2.6927e-09	-1.77511
109802002	chr1:109802002:A:G	2.04492e-83	-2.6927e-09	-1.85909	7.75622e-05	-2.6927e-09	-1.79206	0.000114498	-2.6927e-09	-1.79183
109802006	chr1:109802006:A:T	2.94594e-84	-1.79348	-2.00313	1.21926e-05	-1.51591	-2.12641	1.80839e-05	-1.513	-2.12437
109802010	chr1:109802010:C:G	2.22748e-84	-2.27199	-1.80418	1.0523e-05	-2.12269	-1.66689	1.54442e-05	-2.1192	-1.67596
109802027	chr1:109802027:T:C	2.42073e-83	-2.6927e-09	-1.69038	9.4047e-05	-2.6927e-09	-1.59935	0.000138869	-2.6927e-09	-1.59886
109802080	chr1:109802080:G:A	2.19944e-83	-2.6927e-09	-1.78625	8.41715e-05	-2.6927e-09	-1.71029	0.000124266	-2.6927e-09	-1.70996
109802567	chr1:109802567:G:A	2.362e-84	-2.84514	-1.17239	1.05737e-05	-2.85431	-0.930454	1.59323e-05	-2.85384	-0.910198
109802661	chr1:109802661:C:T	1.4749e-83	-1.78042	-0.405444	4.966e-05	-1.93696	-0.30098	7.47717e-05	-1.948	-0.269953
109802774	chr1:109802774:T:G	1.40673e-83	-1.72635	-0.506832	4.76861e-05	-1.88652	-0.391983	7.17418e-05	-1.89778	-0.361539
109802851	chr1:109802851:A:G	1.50051e-84	-2.85512	-1.61611	7.01342e-06	-2.83465	-1.36066	1.07719e-05	-2.80552	-1.34993
109803108	chr1:109803108:A:G	2.42805e-83	-2.6927e-09	-1.68736	9.45531e-05	-2.6927e-09	-1.59398	0.000139639	-2.6927e-09	-1.59333
109803312	chr1:109803312:G:T	1.61001e-83	-2.6927e-09	-2.09821	6.37153e-05	-2.6927e-09	-1.98872	9.45465e-05	-2.6927e-09	-1.9833
109803493	chr1:109803493:A:G	5.25622e-84	-1.94379	-1.27383	1.34679e-05	-2.31364	-1.2292	1.80159e-05	-2.43672	-1.20441
109803525	chr1:109803525:T:G	1.1718e-83	-2.12496	-0.29095	3.84348e-05	-2.45619	-0.0379901	5.31257e-05	-2.56135	0.00162362
109803538	chr1:109803538:A:T	2.01262e-83	-2.6927e-09	-1.87502	7.71314e-05	-2.6927e-09	-1.79763	0.000113655	-2.6927e-09	-1.79922
109803733	chr1:109803733:A:G	3.86455e-84	-1.69155	-1.83364	9.71908e-06	-2.14396	-1.7251	1.26518e-05	-2.28547	-1.70912
109803749	chr1:109803749:C:T	2.32847e-83	-2.6927e-09	-1.72924	9.19599e-05	-2.6927e-09	-1.62179	0.000135565	-2.6927e-09	-1.62293
109803917	chr1:109803917:A:T	1.43477e-84	-2.53114	-1.9849	7.99106e-06	-2.19476	-1.87006	1.17844e-05	-2.1936	-1.87201
109804139	chr1:109804139:C:T	1.57112e-83	-2.6927e-09	-2.12266	5.31758e-05	-2.6927e-09	-2.16954	7.89198e-05	-2.6927e-09	-2.16396
109804203	chr1:109804203:G:A	1.20241e-84	-2.71687	-1.97584	5.76905e-06	-2.34871	-2.04192	9.62811e-06	-2.2315	-2.0362
109804273	chr1:109804273:A:G	2.11312e-83	-2.6927e-09	-1.82628	6.83979e-05	-2.6927e-09	-1.9178	0.0001021	-2.6927e-09	-1.90643
109805374	chr1:109805374:T:A	1.13337e-83	-2.16843	-0.280826	4.05863e-05	-1.64986	-0.789847	6.98037e-05	-1.50461	-0.782094
109805397	chr1:109805397:A:G	1.11322e-83	-2.20261	-0.264592	3.92877e-05	-1.69852	-0.773707	6.73866e-05	-1.55625	-0.765688
109805418	chr1:109805418:T:C	5.08854e-84	-2.35993	-0.890115	1.91392e-05	-1.88522	-1.30619	3.24704e-05	-1.75439	-1.29767
109805492	chr1:109805492:A:G	1.64003e-83	-2.6927e-09	-2.07974	5.92364e-05	-2.6927e-09	-2.06161	8.82401e-05	-2.6927e-09	-2.05233
109805724	chr1:109805724:T:C	2.23532e-83	-2.35842	0.588357	5.40223e-05	-2.1641	0.0103555	9.07515e-05	-2.05563	0.0313661
109806035	chr1:109806035:A:T	8.29404e-85	-2.82536	-2.23873	3.17456e-06	-2.75305	-2.23492	5.09601e-06	-2.66927	-2.23466
109806149	chr1:109806149:A:C	3.07494e-83	-2.6927e-09	-1.45117	0.000109889	-2.6927e-09	-1.44367	0.000163469	-2.6927e-09	-1.43576
109806518	chr1:109806518:G:C	1.87206e-83	-2.6927e-09	-1.94741	7.96467e-05	-2.6927e-09	-1.76554	0.000117005	-2.6927e-09	-1.77017
109806666	chr1:109806666:A:G	1.02718e-84	-2.76198	-2.08824	5.42606e-06	-2.4717	-1.98023	7.64742e-06	-2.51535	-1.98267
109806693	chr1:109806693:G:A	9.55008e-83	-2.6927e-09	-0.317903	0.000345819	-2.6927e-09	-0.297227	0.000515218	-2.6927e-09	-0.287797
109806699	chr1:109806699:T:C	1.04146e-83	-2.53383	-4.05126e-09	4.19233e-05	-2.4073	-4.05126e-09	6.27362e-05	-2.39345	-4.05126e-09
109806822	chr1:109806822:A:G	7.35987e-83	-2.6927e-09	-0.57841	0.000198525	-2.6927e-09	-0.852228	0.000300015	-2.6927e-09	-0.828555
109806850	chr1:109806850:A:C	7.95645e-83	-2.6927e-09	-0.500469	0.00021312	-2.6927e-09	-0.781288	0.000322307	-2.6927e-09	-0.756882
109806852	chr1:109806852:T:C	7.76479e-83	-2.6927e-09	-0.524853	0.00020823	-2.6927e-09	-0.804501	0.000314864	-2.6927e-09	-0.780246
109807637	chr1:109807637:G:T	2.03916e-83	-2.6927e-09	-1.86192	6.60781e-05	-2.6927e-09	-1.9523	9.79856e-05	-2.6927e-09	-1.94757
109807708	chr1:109807708:C:T	1.48313e-83	-2.6927e-09	-2.1803	5.18067e-05	-2.6927e-09	-2.19562	7.62424e-05	-2.6927e-09	-2.19847
109807767	chr1:109807767:C:T	1.5145e-83	-2.6927e-09	-2.15937	5.2473e-05	-2.6927e-09	-2.18284	7.71625e-05	-2.6927e-09	-2.18648
109808001	chr1:109808001:C:T	1.6049e-83	-2.6927e-09	-2.10139	5.50617e-05	-2.6927e-09	-2.13469	8.09144e-05	-2.6927e-09	-2.139
109808377	chr1:109808377:G:A	9.7989e-84	-2.59477	-4.05126e-09	2.71216e-05	-2.84281	-4.05126e-09	4.15175e-05	-2.80627	-4.05126e-09
109808451	chr1:109808451:C:A	1.98859e-83	-2.6927e-09	-1.88702	5.98104e-05	-2.6927e-09	-2.05196	8.75562e-05	-2.6927e-09	-2.06011
109808839	chr1:109808839:T:C	1.51831e-83	-2.6927e-09	-2.15686	5.22777e-05	-2.6927e-09	-2.18657	7.74942e-05	-2.6927e-09	-2.18218
109808950	chr1:109808950:A:G	2.28778e-83	-2.6927e-09	-1.74687	0.000102503	-2.6927e-09	-1.51325	0.000150477	-2.6927e-09	-1.51858
109809083	chr1:109809083:G:A	8.76102e-85	-2.79697	-2.21234	2.878e-06	-2.85567	-2.23037	4.25198e-06	-2.85415	-2.23086
109809090	chr1:109809090:G:A	1.40046e-83	-2.6927e-09	-2.23765	5.00187e-05	-2.6927e-09	-2.23074	7.37691e-05	-2.6927e-09	-2.23145
109809255	chr1:109809255:G:A	8.86257e-85	-2.82637	-2.17142	2.9738e-06	-2.84877	-2.20453	4.35652e-06	-2.85513	-2.20558
109809279	chr1:109809279:C:T	2.36506e-83	-2.6927e-09	-1.71365	0.000114688	-2.6927e-09	-1.40093	0.000172232	-2.6927e-09	-1.38355
109809345	chr1:109809345:T:C	2.28624e-83	-2.6927e-09	-1.74754	0.000102132	-2.6927e-09	-1.51687	0.000149868	-2.6927e-09	-1.52263
109809551	chr1:109809551:T:C	7.62014e-84	-2.84624	-4.05126e-09	4.1332e-05	-2.42151	-4.05126e-09	5.97963e-05	-2.44144	-4.05126e-09
109809757	chr1:109809757:T:A	2.30958e-83	-2.6927e-09	-1.73739	0.000107832	-2.6927e-09	-1.46257	0.000161902	-2.6927e-09	-1.4454
109809855	chr1:109809855:A:G	3.41067e-84	-2.85344	-0.796688	9.09821e-06	-2.81964	-1.11542	1.34449e-05	-2.83851	-1.09528
109810025	chr1:109810025:C:G	1.73157e-83	-2.6927e-09	-2.02542	7.1615e-05	-2.6927e-09	-1.87184	0.000106234	-2.6927e-09	-1.86675
109810524	chr1:109810524:T:C	2.55457e-83	-2.6927e-09	-1.63657	0.000126183	-2.6927e-09	-1.30541	0.000189799	-2.6927e-09	-1.28642
109811197	chr1:109811197:G:C	1.0972e-83	-2.48169	-4.05126e-09	2.71212e-05	-2.84283	-4.05126e-09	3.9927e-05	-2.84533	-4.05126e-09
109811241	chr1:109811241:A:T	1.03443e-84	-2.78523	-2.05796	3.22485e-06	-2.85494	-2.11731	4.78291e-06	-2.84835	-2.11899
109811385	chr1:109811385:T:C	1.10978e-84	-2.76448	-2.0084	3.69413e-06	-2.84268	-1.99372	5.41303e-06	-2.85571	-1.98787
109811528	chr1:109811528:C:CA	3.82376e-82	-2.6927e-09	1.06937	0.0011165	-2.6927e-09	0.874815	0.00174356	-2.6927e-09	0.931297
109811612	chr1:109811612:AT:A	2.49382e-84	-2.75443	-1.2088	1.1142e-05	-2.68606	-1.04636	1.59366e-05	-2.72014	-1.04363
109811624	chr1:109811624:G:A	8.32881e-84	-2.75732	-4.05126e-09	2.71295e-05	-2.84252	-4.05126e-09	3.97836e-05	-2.84893	-4.05126e-09
109812449	chr1:109812449:G:A	4.18323e-84	-1.3945	-2.05145	8.04901e-06	-1.94556	-2.11203	1.07547e-05	-2.05306	-2.10398
109812685	chr1:109812685:A:G	1.21678e-84	-2.73907	-1.94176	4.1184e-06	-2.83058	-1.8971	5.98492e-06	-2.85269	-1.89046
109813992	chr1:109813992:T:A	1.98776e-83	-2.6927e-09	-1.88745	7.40054e-05	-2.6927e-09	-1.839	0.000108514	-2.6927e-09	-1.84551
109814192	chr1:109814192:C:A	1.77349e-83	-2.6927e-09	-2.0015	7.79625e-05	-2.6927e-09	-1.78691	0.000114572	-2.6927e-09	-1.79119
109814412	chr1:109814412:C:T	2.38743e-83	-2.6927e-09	-1.70423	0.000109305	-2.6927e-09	-1.449	0.000163959	-2.6927e-09	-1.43277
109814914	chr1:109814914:G:A	1.86077e-83	-2.6927e-09	-1.95346	8.35424e-05	-2.6927e-09	-1.71779	0.000122724	-2.6927e-09	-1.72245
109814978	chr1:109814978:T:C	1.18534e-83	-2.40442	-4.05126e-09	2.76479e-05	-2.82359	-4.05126e-09	4.05918e-05	-2.82882	-4.05126e-09
109815359	chr1:109815359:A:G	1.46654e-83	-2.6927e-09	-2.19155	5.31293e-05	-2.6927e-09	-2.17041	7.86445e-05	-2.6927e-09	-2.16745
109815546	chr1:109815546:T:G	1.11809e-84	-2.73945	-2.02597	3.77311e-06	-2.7706	-2.04464	5.27501e-06	-2.83072	-2.03869
109815723	chr1:109815723:T:C	1.40548e-83	-2.6927e-09	-2.23407	4.96637e-05	-2.6927e-09	-2.23787	7.32587e-05	-2.6927e-09	-2.23839
109816079	chr1:109816079:G:C	1.40268e-83	-2.6927e-09	-2.23607	4.96067e-05	-2.6927e-09	-2.23902	7.32135e-05	-2.6927e-09	-2.23901
109816268	chr1:109816268:C:T	8.74951e-85	-2.79857	-2.21206	2.89233e-06	-2.85491	-2.22617	4.26473e-06	-2.85526	-2.22675
109816831	chr1:109816831:T:C	2.07955e-83	-2.6927e-09	-1.8423	0.000100053	-2.6927e-09	-1.53744	0.000147186	-2.6927e-09	-1.54069
109817260	chr1:109817260:A:G	8.76958e-85	-2.7707	-2.23763	2.99902e-06	-2.80616	-2.23869	4.24511e-06	-2.84782	-2.2388
109817569	chr1:109817569:G:A	1.30244e-84	-2.48266	-2.13014	6.28027e-06	-2.13863	-2.1671	1.05922e-05	-2.00772	-2.16455
109817717	chr1:109817717:A:G	2.0656e-83	-2.6927e-09	-1.84903	9.97391e-05	-2.6927e-09	-1.54058	0.000146739	-2.6927e-09	-1.54374
109817800	chr1:109817800:A:G	2.06123e-83	-2.6927e-09	-1.85115	9.94528e-05	-2.6927e-09	-1.54346	0.000146317	-2.6927e-09	-1.54661
109817807	chr1:109817807:T:G	2.06123e-83	-2.6927e-09	-1.85115	9.94528e-05	-2.6927e-09	-1.54346	0.000146317	-2.6927e-09	-1.54661
109817837	chr1:109817837:A:G	2.06123e-83	-2.6927e-09	-1.85115	9.94528e-05	-2.6927e-09	-1.54346	0.000146317	-2.6927e-09	-1.54661
109817855	chr1:109817855:T:C	2.06123e-83	-2.6927e-09	-1.85115	9.94528e-05	-2.6927e-09	-1.54346	0.000146317	-2.6927e-09	-1.54661
109817904	chr1:109817904:A:T	2.08096e-83	-2.6927e-09	-1.84162	0.000100728	-2.6927e-09	-1.53072	0.000148189	-2.6927e-09	-1.5339
109817953	chr1:109817953:C:T	1.40985e-83	-2.6927e-09	-2.23097	5.02847e-05	-2.6927e-09	-2.22544	7.43229e-05	-2.6927e-09	-2.22397
109818029	chr1:109818029:A:G	2.06123e-83	-2.6927e-09	-1.85115	9.94528e-05	-2.6927e-09	-1.54346	0.000146317	-2.6927e-09	-1.54661
109818099	chr1:109818099:G:A	2.06812e-83	-2.6927e-09	-1.84781	9.9872e-05	-2.6927e-09	-1.53925	0.000146932	-2.6927e-09	-1.54242
109818293	chr1:109818293:T:G	2.06123e-83	-2.6927e-09	-1.85115	9.94528e-05	-2.6927e-09	-1.54346	0.000146317	-2.6927e-09	-1.54661
109818494	chr1:109818494:T:C	2.06412e-83	-2.6927e-09	-1.84975	9.89789e-05	-2.6927e-09	-1.54824	0.000145616	-2.6927e-09	-1.55142
109818578	chr1:109818578:ACTC:A	2.07724e-83	-2.6927e-09	-1.84341	9.97857e-05	-2.6927e-09	-1.54012	0.000146808	-2.6927e-09	-1.54326
109818828	chr1:109818828:C:T	1.40086e-83	-2.6927e-09	-2.23736	4.96064e-05	-2.6927e-09	-2.23902	7.3213e-05	-2.6927e-09	-2.23902
109818912	chr1:109818912:G:T	7.9193e-84	-2.80773	-4.05126e-09	3.15413e-05	-2.69185	-4.05126e-09	4.77931e-05	-2.66551	-4.05126e-09
109819049	chr1:109819049:C:T	1.47752e-83	-2.6927e-09	-2.18409	5.26966e-05	-2.6927e-09	-2.17859	7.77532e-05	-2.6927e-09	-2.17885
109819099	chr1:109819099:T:C	8.27976e-85	-2.8276	-2.23821	2.86546e-06	-2.85319	-2.23723	4.24539e-06	-2.84963	-2.23692
109819255	chr1:109819255:G:A	8.47235e-85	-2.81691	-2.2259	2.88026e-06	-2.85127	-2.23399	4.22955e-06	-2.85576	-2.23453
109819399	chr1:109819399:C:G	1.61815e-84	-2.34993	-2.04582	7.33784e-06	-2.06532	-2.08478	9.8292e-06	-2.16332	-2.08371
109819551	chr1:109819551:T:A	3.12821e-84	-2.45479	-1.28178	1.94384e-05	-2.16817	-1.00772	3.17143e-05	-2.06515	-1.01047
109819734	chr1:109819734:T:C	8.62497e-85	-2.79184	-2.23312	2.94458e-06	-2.82486	-2.23832	4.22227e-06	-2.85387	-2.23814
109819849	chr1:109819849:C:T	8.61214e-85	-2.79891	-2.22754	2.92741e-06	-2.83824	-2.23078	4.24655e-06	-2.85589	-2.23039
109820083	chr1:109820083:T:TG	1.51248e-83	-2.6927e-09	-2.1607	5.16942e-05	-2.6927e-09	-2.1978	7.6057e-05	-2.6927e-09	-2.2009
109820219	chr1:109820219:T:A	1.33347e-84	-2.3523	-2.23695	7.04161e-06	-1.95276	-2.23855	1.19256e-05	-1.81488	-2.23882
109820865	chr1:109820865:G:A	1.59617e-83	-0.0957	-2.01114	3.07486e-05	-0.713143	-2.00415	3.94225e-05	-0.84606	-2.01199
109820893	chr1:109820893:T:C	1.43544e-83	-2.6927e-09	-2.21298	4.98401e-05	-2.6927e-09	-2.23432	7.35085e-05	-2.6927e-09	-2.23499
109820927	chr1:109820927:C:T	1.39861e-83	-2.6927e-09	-2.23897	4.97994e-05	-2.6927e-09	-2.23514	7.35017e-05	-2.6927e-09	-2.23508
109821393	chr1:109821393:G:A	3.65177e-84	-2.66209	-0.919734	1.0642e-05	-2.73567	-1.04266	1.60894e-05	-2.70708	-1.04715
109821621	chr1:109821621:C:T	1.94372e-83	-2.6927e-09	-1.90985	6.23563e-05	-2.6927e-09	-2.01028	9.25057e-05	-2.6927e-09	-2.00512
109821741	chr1:109821741:G:A	1.3859e-84	-2.63388	-1.91681	3.5555e-06	-2.82548	-2.04917	5.14264e-06	-2.84909	-2.04573
109821909	chr1:109821909:G:A	1.47494e-83	-2.6927e-09	-2.18583	5.39295e-05	-2.6927e-09	-2.15547	7.97243e-05	-2.6927e-09	-2.15381
109822087	chr1:109822087:G:A	9.67052e-85	-2.80455	-2.10599	3.18758e-06	-2.85338	-2.1305	4.68384e-06	-2.85587	-2.1324
109822246	chr1:109822246:A:G	9.99294e-85	-2.70237	-2.17537	2.95594e-06	-2.84762	-2.21171	4.32811e-06	-2.85589	-2.21136
109823345	chr1:109823345:T:A	9.96469e-85	-2.70367	-2.17691	2.97961e-06	-2.84566	-2.20569	4.35442e-06	-2.8558	-2.2054
109823422	chr1:109823422:T:C	1.13372e-84	-2.54715	-2.20438	3.14366e-06	-2.78423	-2.21352	4.44503e-06	-2.82549	-2.21511
109823534	chr1:109823534:G:A	8.28738e-84	-0.52786	-2.23444	2.07444e-05	-0.872397	-2.23847	2.7088e-05	-0.995325	-2.23797
109823592	chr1:109823592:G:C	7.0083e-84	-0.694525	-2.23542	1.77199e-05	-1.02955	-2.2389	2.32935e-05	-1.14559	-2.23863
109823643	chr1:109823643:T:C	9.8904e-84	-0.442249	-2.14322	2.40076e-05	-0.811899	-2.15287	3.15122e-05	-0.935706	-2.14631
109823688	chr1:109823688:G:A	1.00196e-83	-0.427704	-2.14479	2.41815e-05	-0.804677	-2.15288	3.17601e-05	-0.928338	-2.14584
109823697	chr1:109823697:G:A	1.41749e-83	-2.6927e-09	-2.22556	5.02061e-05	-2.6927e-09	-2.22701	7.40622e-05	-2.6927e-09	-2.22748
109823769	chr1:109823769:C:T	2.48457e-84	-1.8697	-2.09724	8.32565e-06	-1.94793	-2.07587	1.51016e-05	-1.74818	-2.06941
109824473	chr1:109824473:G:A	1.91306e-84	-2.76383	-1.4645	8.07406e-06	-2.48604	-1.56844	1.12384e-05	-2.55076	-1.56229
109825250	chr1:109825250:C:T	1.31342e-84	-2.46769	-2.13671	4.09185e-06	-2.75821	-1.97594	6.26561e-06	-2.72338	-1.97393
109825307	chr1:109825307:T:C	1.36807e-84	-2.48812	-2.07552	4.54995e-06	-2.76893	-1.8591	6.95744e-06	-2.73598	-1.8566
109825347	chr1:109825347:C:T	1.62765e-83	-2.6927e-09	-2.08732	5.42708e-05	-2.6927e-09	-2.14916	7.98644e-05	-2.6927e-09	-2.15206
109825423	chr1:109825423:T:C	2.01817e-82	-2.6927e-09	0.430326	0.000554521	-2.6927e-09	0.174962	0.000844163	-2.6927e-09	0.205958
109825439	chr1:109825439:A:G	1.37494e-84	-2.48517	-2.07346	4.56911e-06	-2.76733	-1.85649	6.98903e-06	-2.73406	-1.85399
109825449	chr1:109825449:G:A	1.31281e-84	-2.45469	-2.15018	4.00537e-06	-2.75554	-1.99996	6.13195e-06	-2.72071	-1.99817
109825592	chr1:109825592:A:G	1.35571e-84	-2.47582	-2.09689	4.40516e-06	-2.76344	-1.89693	6.73684e-06	-2.72957	-1.89522
109825731	chr1:109825731:T:G	4.6027e-84	-1.31051	-2.03988	1.91739e-05	-1.06387	-2.12572	2.45443e-05	-1.21376	-2.11815
109826151	chr1:109826151:A:C	1.35046e-84	-2.44112	-2.13548	4.15835e-06	-2.74379	-1.97423	6.38255e-06	-2.70661	-1.97221
109826653	chr1:109826653:C:T	1.42593e-84	-2.43277	-2.08944	4.63526e-06	-2.73499	-1.87447	7.12494e-06	-2.69682	-1.87196
109826681	chr1:109826681:A:G	1.36364e-84	-2.42006	-2.14682	4.1414e-06	-2.72905	-1.99306	6.37695e-06	-2.68899	-1.99071
109826725	chr1:109826725:G:A	3.51648e-83	-2.6927e-09	-1.31699	0.000112939	-2.6927e-09	-1.41629	0.000172381	-2.6927e-09	-1.38268
109826841	chr1:109826841:T:C	1.40224e-84	-2.40222	-2.13675	4.27486e-06	-2.72008	-1.97031	6.58355e-06	-2.67986	-1.96796
109826848	chr1:109826848:T:C	1.39646e-84	-2.40325	-2.13984	4.25217e-06	-2.72053	-1.97518	6.54814e-06	-2.68038	-1.97283
109826916	chr1:109826916:C:T	1.45042e-84	-2.40264	-2.10255	4.60224e-06	-2.71961	-1.89699	7.09262e-06	-2.67908	-1.89425
109827118	chr1:109827118:A:C	3.98187e-84	-1.61825	-1.87703	2.84235e-05	-1.02216	-1.77377	5.29013e-05	-0.80047	-1.76349
109827161	chr1:109827161:G:A	1.4598e-83	-2.6927e-09	-2.19615	5.0805e-05	-2.6927e-09	-2.21515	7.48753e-05	-2.6927e-09	-2.21656
109827341	chr1:109827341:G:A	7.86955e-84	-2.81404	-4.05126e-09	2.94416e-05	-2.76073	-4.05126e-09	4.38169e-05	-2.75237	-4.05126e-09
109827468	chr1:109827468:A:G	1.53727e-83	-2.6927e-09	-2.14444	5.39707e-05	-2.6927e-09	-2.1547	7.95394e-05	-2.6927e-09	-2.15614
109827624	chr1:109827624:G:A	1.08087e-84	-2.56032	-2.23895	3.19327e-06	-2.74332	-2.23878	4.86928e-06	-2.71067	-2.23877
109827756	chr1:109827756:G:A	3.00809e-84	-2.34922	-1.42651	6.2441e-06	-2.58349	-1.72802	9.62092e-06	-2.53476	-1.73369
109827926	chr1:109827926:G:T	3.15694e-84	-2.22544	-1.50199	6.42786e-06	-2.49463	-1.78788	9.97847e-06	-2.43895	-1.793
109828376	chr1:109828376:G:A	3.21966e-84	-2.24925	-1.45851	6.48535e-06	-2.51786	-1.75574	1.00263e-05	-2.46506	-1.76211
109828530	chr1:109828530:G:C	3.08164e-84	-2.25916	-1.49241	6.19011e-06	-2.52675	-1.79344	9.57365e-06	-2.47463	-1.79874
109828534	chr1:109828534:G:C	3.08145e-84	-2.25922	-1.49241	6.18938e-06	-2.52687	-1.79344	9.57245e-06	-2.47476	-1.79874
109828698	chr1:109828698:G:A	2.9283e-84	-2.31967	-1.48294	6.03101e-06	-2.57131	-1.77492	9.29355e-06	-2.52271	-1.78036
109828872	chr1:109828872:C:T	3.45361e-84	-2.31861	-1.31901	1.11591e-05	-2.04293	-1.68795	1.74105e-05	-1.98221	-1.6931
109828952	chr1:109828952:A:G	2.80526e-84	-2.33504	-1.51051	9.14654e-06	-2.06702	-1.86275	1.42824e-05	-2.00744	-1.86592
109829007	chr1:109829007:C:G	1.33097e-83	-0.145916	-2.14263	2.54941e-05	-0.710872	-2.19383	3.59664e-05	-0.758256	-2.19155
109829126	chr1:109829126:G:C	1.29755e-84	-2.73701	-1.87955	3.37235e-06	-2.80013	-2.12741	4.81729e-06	-2.83702	-2.12316
109829282	chr1:109829282:G:A	5.06074e-83	0.504586	-1.45753	7.65049e-05	-0.146158	-1.65963	0.000109559	-0.20103	-1.6349
109829563	chr1:109829563:G:A	3.35445e-84	-2.33996	-1.32679	1.07907e-05	-2.07052	-1.69394	1.68184e-05	-2.01086	-1.69905
109829576	chr1:109829576:G:A	5.91682e-83	0.442126	-1.23878	7.70899e-05	-0.17656	-1.62161	0.000109723	-0.231851	-1.60258
109829593	chr1:109829593:C:T	5.4044e-83	0.374241	-1.26148	7.12807e-05	-0.2371	-1.63942	0.000101496	-0.291712	-1.62066
109829641	chr1:109829641:C:T	1.41184e-83	-2.6927e-09	-2.22956	5.00409e-05	-2.6927e-09	-2.2303	7.3837e-05	-2.6927e-09	-2.23053
109829864	chr1:109829864:T:C	1.37009e-84	-2.76554	-1.79662	3.50927e-06	-2.81924	-2.0685	5.06086e-06	-2.84731	-2.06354
109830044	chr1:109830044:A:C	1.36592e-84	-2.75088	-1.81433	3.50897e-06	-2.80951	-2.07831	5.03595e-06	-2.8423	-2.07348
109830086	chr1:109830086:G:A	2.32743e-83	-2.6927e-09	-1.72969	0.00010079	-2.6927e-09	-1.5301	0.000150454	-2.6927e-09	-1.51873
109830087	chr1:109830087:A:G	1.34216e-84	-2.7474	-1.83536	3.4422e-06	-2.80719	-2.09984	4.93426e-06	-2.84108	-2.0951
109830114	chr1:109830114:A:G	1.33671e-84	-2.76087	-1.82596	3.46407e-06	-2.81527	-2.08543	4.98471e-06	-2.8453	-2.08071
109830401	chr1:109830401:C:T	1.38671e-82	0.173781	-0.118713	0.000186979	-0.41142	-0.500724	0.000273484	-0.464642	-0.456502
109830671	chr1:109830671:AC:A	3.94104e-84	-1.55119	-1.95441	1.31534e-05	-1.62372	-1.94275	2.35309e-05	-1.43964	-1.93444
109830805	chr1:109830805:C:T	4.99779e-83	-2.6927e-09	-0.965457	0.000159637	-2.6927e-09	-1.07024	0.000238105	-2.6927e-09	-1.05968
109830883	chr1:109830883:G:C	2.38459e-83	-2.6927e-09	-1.70543	0.00011105	-2.6927e-09	-1.43316	0.000165693	-2.6927e-09	-1.42225
109830913	chr1:109830913:T:C	3.58549e-84	-2.27458	-1.32556	1.16349e-05	-1.9961	-1.69303	1.81816e-05	-1.93382	-1.69816
109831024	chr1:109831024:G:C	1.14676e-84	-2.54832	-2.19178	3.66392e-06	-2.60858	-2.23603	4.99028e-06	-2.68982	-2.23508
109831355	chr1:109831355:C:T	1.32023e-84	-2.78939	-1.80984	3.42958e-06	-2.83448	-2.07623	4.98983e-06	-2.85361	-2.07137
109831713	chr1:109831713:AC:A	1.22782e-84	-2.79242	-1.87937	3.26612e-06	-2.83606	-2.12348	4.75478e-06	-2.85409	-2.11915
109831935	chr1:109831935:A:T	1.37592e-84	-2.57675	-1.98116	4.23189e-06	-2.6254	-2.0751	5.81676e-06	-2.70343	-2.06821
109831936	chr1:109831936:T:G	1.37797e-84	-2.58336	-1.97307	4.23906e-06	-2.63101	-2.06779	5.83357e-06	-2.70798	-2.06078
109831945	chr1:109831945:A:G	1.14454e-84	-2.55353	-2.18851	3.66792e-06	-2.60927	-2.23425	4.99775e-06	-2.69035	-2.23305
109832112	chr1:109832112:C:G	1.34003e-84	-2.77693	-1.80742	3.46509e-06	-2.82504	-2.07536	5.01254e-06	-2.84996	-2.07048
109832285	chr1:109832285:C:T	1.28082e-84	-2.77561	-1.85393	3.34929e-06	-2.82473	-2.10967	4.84296e-06	-2.84979	-2.10507
109832364	chr1:109832364:C:T	1.18125e-84	-2.52722	-2.18325	3.76256e-06	-2.5855	-2.23254	5.10806e-06	-2.67041	-2.23116
109832369	chr1:109832369:C:T	1.28747e-84	-2.78277	-1.84159	3.35776e-06	-2.8289	-2.10297	4.86803e-06	-2.85156	-2.09814
109832463	chr1:109832463:G:A	1.36044e-84	-2.77559	-1.79364	3.49689e-06	-2.82514	-2.06613	5.05962e-06	-2.84998	-2.06112
109832501	chr1:109832501:A:T	1.41484e-84	-2.56713	-1.9629	4.31993e-06	-2.61575	-2.06415	5.92922e-06	-2.69543	-2.05707
109832537	chr1:109832537:C:T	1.32172e-84	-2.77977	-1.81834	3.45209e-06	-2.82778	-2.07638	5.00172e-06	-2.85111	-2.0715
109832692	chr1:109832692:T:C	1.26389e-84	-2.7734	-1.86944	3.32326e-06	-2.82361	-2.11859	4.80165e-06	-2.84927	-2.11415
109832894	chr1:109832894:T:C	2.54667e-83	-1.63966	-4.05126e-09	5.84446e-05	-2.07506	-4.05126e-09	8.99152e-05	-2.03352	-4.05126e-09
109832989	chr1:109832989:G:A	2.24419e-83	-2.6927e-09	-1.76611	0.000103651	-2.6927e-09	-1.50211	0.000154573	-2.6927e-09	-1.49172
109833003	chr1:109833003:G:T	3.21652e-83	0.659835	-2.06599	5.17446e-05	-0.00816064	-2.18866	7.25703e-05	-0.0642056	-2.18363
109833073	chr1:109833073:G:A	1.36472e-84	-2.76892	-1.79717	3.45294e-06	-2.82103	-2.08289	4.98504e-06	-2.84811	-2.07784
109833075	chr1:109833075:T:C	1.81275e-83	-2.6927e-09	-1.97961	6.08711e-05	-2.6927e-09	-2.03438	8.944e-05	-2.6927e-09	-2.03882
109833399	chr1:109833399:T:G	7.56891e-84	-2.85299	-4.05126e-09	2.6973e-05	-2.84831	-4.05126e-09	3.98921e-05	-2.84621	-4.05126e-09
109833445	chr1:109833445:T:C	3.05843e-84	-2.22911	-1.53003	1.01463e-05	-1.94803	-1.878	1.59095e-05	-1.88437	-1.8811
109833516	chr1:109833516:A:G	1.18761e-84	-2.53708	-2.16801	3.73056e-06	-2.59921	-2.22737	5.07887e-06	-2.68174	-2.22556
109833616	chr1:109833616:GGA:G	3.11345e-84	-2.2091	-1.5322	1.04041e-05	-1.92071	-1.88024	1.6329e-05	-1.85612	-1.88333
109833711	chr1:109833711:A:G	4.37512e-84	-1.45061	-1.95049	1.44913e-05	-1.5302	-1.93939	2.61061e-05	-1.33908	-1.93114
109833731	chr1:109833731:C:T	2.97204e-84	-2.21043	-1.57736	1.00573e-05	-1.92341	-1.91143	1.57824e-05	-1.85903	-1.91446
109833841	chr1:109833841:C:A	3.40946e-84	-1.76841	-1.88208	1.13851e-05	-1.84091	-1.86993	2.00853e-05	-1.67158	-1.86082
109833986	chr1:109833986:T:C	4.41586e-84	-1.68072	-1.71112	1.48791e-05	-1.78156	-1.66163	2.64075e-05	-1.60835	-1.6504
109834029	chr1:109834029:C:T	4.29692e-84	-1.49241	-1.92673	1.41981e-05	-1.57711	-1.91292	2.55017e-05	-1.38933	-1.90432
109834600	chr1:109834600:T:C	7.87974e-84	-2.81274	-4.05126e-09	3.07897e-05	-2.71596	-4.05126e-09	4.66144e-05	-2.69048	-4.05126e-09
109834735	chr1:109834735:A:G	4.33078e-84	-1.97349	-1.4378	1.27059e-05	-2.04526	-1.55582	2.20547e-05	-1.89283	-1.54603
109835120	chr1:109835120:C:G	1.43238e-83	-2.6927e-09	-2.21512	5.01741e-05	-2.6927e-09	-2.22764	7.39906e-05	-2.6927e-09	-2.22845
109835301	chr1:109835301:C:T	4.6424e-83	-2.6927e-09	-1.03922	0.000103989	-2.6927e-09	-1.49886	0.000152403	-2.6927e-09	-1.50586
109835515	chr1:109835515:C:T	1.50566e-83	-2.6927e-09	-2.16522	5.19251e-05	-2.6927e-09	-2.19334	7.65347e-05	-2.6927e-09	-2.19464
109835778	chr1:109835778:G:A	1.98114e-83	-2.6927e-09	-1.89078	9.13685e-05	-2.6927e-09	-1.62824	0.000134556	-2.6927e-09	-1.63041
109836216	chr1:109836216:C:T	3.51316e-83	-2.6927e-09	-1.31794	0.000111186	-2.6927e-09	-1.43194	0.000165681	-2.6927e-09	-1.42233
109836359	chr1:109836359:C:T	8.45899e-85	-2.81712	-2.22727	3.19472e-06	-2.81039	-2.17125	4.55823e-06	-2.84165	-2.17381
109836693	chr1:109836693:T:C	1.96058e-84	-2.79228	-1.41152	6.14294e-06	-2.80047	-1.52737	8.85916e-06	-2.83502	-1.51592
109836712	chr1:109836712:T:C	1.85011e-83	-2.6927e-09	-1.95921	7.55864e-05	-2.6927e-09	-1.81787	0.000112144	-2.6927e-09	-1.8126
109836929	chr1:109836929:A:G	4.76256e-83	-2.6927e-09	-1.01367	0.000106144	-2.6927e-09	-1.47834	0.000155569	-2.6927e-09	-1.4853
109837196	chr1:109837196:C:T	1.39854e-83	-2.6927e-09	-2.23902	4.98394e-05	-2.6927e-09	-2.23434	7.36126e-05	-2.6927e-09	-2.23357
109837529	chr1:109837529:T:C	5.39089e-83	-2.6927e-09	-0.889741	0.000111135	-2.6927e-09	-1.4324	0.000162845	-2.6927e-09	-1.43959
109837639	chr1:109837639:C:T	3.33586e-83	-2.6927e-09	-1.36972	0.000106029	-2.6927e-09	-1.47943	0.000157897	-2.6927e-09	-1.47045
109837665	chr1:109837665:A:G	8.59832e-84	-2.72547	-4.05126e-09	3.04415e-05	-2.72733	-4.05126e-09	4.4667e-05	-2.73315	-4.05126e-09
109837892	chr1:109837892:G:A	2.6144e-83	-2.6927e-09	-1.61342	0.000105118	-2.6927e-09	-1.48806	0.000156519	-2.6927e-09	-1.47921
109838316	chr1:109838316:G:A	4.76256e-83	-2.6927e-09	-1.01367	0.000106144	-2.6927e-09	-1.47834	0.000155569	-2.6927e-09	-1.4853
109838910	chr1:109838910:A:C	4.76148e-83	-2.6927e-09	-1.01389	0.000106148	-2.6927e-09	-1.47831	0.000155574	-2.6927e-09	-1.48526
109839069	chr1:109839069:G:A	9.18414e-84	-2.65956	-4.05126e-09	2.69161e-05	-2.85042	-4.05126e-09	4.19302e-05	-2.79638	-4.05126e-09
109839200	chr1:109839200:A:G	1.76829e-83	-2.6927e-09	-2.00444	5.69505e-05	-2.6927e-09	-2.10096	8.41441e-05	-2.6927e-09	-2.09986
109839320	chr1:109839320:A:G	1.83899e-83	-2.6927e-09	-1.96524	7.71196e-05	-2.6927e-09	-1.79779	0.000113258	-2.6927e-09	-1.80272
109839648	chr1:109839648:C:T	4.44673e-83	-2.6927e-09	-1.08228	0.000101305	-2.6927e-09	-1.52501	0.000148594	-2.6927e-09	-1.53117
109839663	chr1:109839663:T:C	1.98144e-83	-2.6927e-09	-1.89063	6.25009e-05	-2.6927e-09	-2.00796	9.24599e-05	-2.6927e-09	-2.00561
109839854	chr1:109839854:C:T	1.43537e-83	-2.6927e-09	-2.21303	5.01322e-05	-2.6927e-09	-2.22848	7.38932e-05	-2.6927e-09	-2.22977
109839888	chr1:109839888:C:T	9.15227e-84	-0.559326	-2.10371	4.26575e-05	-0.332009	-2.05793	7.96005e-05	-0.102918	-2.05245
109840025	chr1:109840025:T:C	1.44737e-83	-2.6927e-09	-2.2047	5.0544e-05	-2.6927e-09	-2.2203	7.44753e-05	-2.6927e-09	-2.22192
109840224	chr1:109840224:G:A	1.81732e-84	-2.22961	-2.05006	9.39527e-06	-1.95526	-1.94768	1.48652e-05	-1.89175	-1.94162
109840283	chr1:109840283:G:A	1.76956e-83	-2.6927e-09	-2.00372	5.86406e-05	-2.6927e-09	-2.07172	8.61045e-05	-2.6927e-09	-2.07683
109840483	chr1:109840483:A:G	9.43375e-84	-2.15361	-0.479133	3.15481e-05	-1.99052	-0.701105	3.98532e-05	-2.15403	-0.693155
109840568	chr1:109840568:G:A	7.63095e-84	-2.84483	-4.05126e-09	2.68718e-05	-2.85207	-4.05126e-09	4.13654e-05	-2.80994	-4.05126e-09
109840883	chr1:109840883:A:G	1.40583e-83	-2.6927e-09	-2.23382	4.96685e-05	-2.6927e-09	-2.23777	7.32921e-05	-2.6927e-09	-2.23794
109841271	chr1:109841271:G:A	1.41978e-83	-2.6927e-09	-2.22395	5.56844e-05	-2.6927e-09	-2.12344	8.21424e-05	-2.6927e-09	-2.12393
109841293	chr1:109841293:G:A	7.98175e-83	-2.6927e-09	-0.497294	0.000152816	-2.6927e-09	-1.11391	0.000223628	-2.6927e-09	-1.12241
109841398	chr1:109841398:G:A	1.50255e-83	-2.6927e-09	-2.16729	5.27299e-05	-2.6927e-09	-2.17796	7.78536e-05	-2.6927e-09	-2.17756
109842708	chr1:109842708:A:G	1.43063e-83	-2.6927e-09	-2.21634	5.15917e-05	-2.6927e-09	-2.19978	7.62256e-05	-2.6927e-09	-2.19869
109842775	chr1:109842775:C:T	7.71851e-84	-2.83342	-4.05126e-09	2.71219e-05	-2.8428	-4.05126e-09	3.98887e-05	-2.8463	-4.05126e-09
109843459	chr1:109843459:C:T	9.95215e-84	-2.57925	-4.05126e-09	3.89197e-05	-2.48164	-4.05126e-09	5.83422e-05	-2.46606	-4.05126e-09
109844022	chr1:109844022:C:A	2.04723e-84	-1.98996	-2.17059	4.78787e-06	-2.37846	-2.1986	7.18152e-06	-2.36401	-2.19687
109844495	chr1:109844495:C:T	1.59456e-83	-2.6927e-09	-2.10786	5.59117e-05	-2.6927e-09	-2.11937	8.2557e-05	-2.6927e-09	-2.1189
109844834	chr1:109844834:C:T	1.83234e-82	-2.6927e-09	0.333728	0.000691756	-2.6927e-09	0.396091	0.00103934	-2.6927e-09	0.413951
109844981	chr1:109844981:G:T	1.45956e-83	-2.6927e-09	-2.19632	4.97821e-05	-2.6927e-09	-2.23549	7.34354e-05	-2.6927e-09	-2.23598
109845493	chr1:109845493:C:T	6.13214e-84	-0.834974	-2.22852	1.67091e-05	-1.08844	-2.23875	2.69282e-05	-1.00068	-2.23854
109845507	chr1:109845507:C:T	2.44441e-83	-0.240911	-1.43974	0.000171868	0.317184	-1.3136	0.000247264	0.296575	-1.31851
109846775	chr1:109846775:T:C	1.4024e-83	-2.6927e-09	-2.23627	4.96598e-05	-2.6927e-09	-2.23795	7.32993e-05	-2.6927e-09	-2.23784
109847036	chr1:109847036:A:G	8.75088e-84	-2.70788	-4.05126e-09	3.46064e-05	-2.5991	-4.05126e-09	5.28548e-05	-2.56484	-4.05126e-09
109847163	chr1:109847163:A:G	1.69676e-83	-2.6927e-09	-2.04573	6.28182e-05	-2.6927e-09	-2.0029	9.24481e-05	-2.6927e-09	-2.00574
109847354	chr1:109847354:G:A	1.0223e-82	-2.6927e-09	-0.249809	0.000292956	-2.6927e-09	-0.463119	0.000435695	-2.6927e-09	-0.455447
109847785	chr1:109847785:C:T	5.95927e-83	-2.6927e-09	-0.789505	0.00018609	-2.6927e-09	-0.916913	0.000275142	-2.6927e-09	-0.915102
109848116	chr1:109848116:A:G	1.8961e-83	0.146371	-2.08103	4.04106e-05	-0.308413	-2.13564	6.8298e-05	-0.171618	-2.13689
109848597	chr1:109848597:T:TG	3.70834e-83	0.952286	-2.21615	9.37183e-05	0.612573	-2.21542	0.000160963	0.76442	-2.21564
109848661	chr1:109848661:A:G	1.9483e-83	0.205039	-2.11253	4.18785e-05	-0.251957	-2.15641	7.08523e-05	-0.113869	-2.15792
109848929	chr1:109848929:A:C	1.90774e-83	0.210198	-2.13873	4.14241e-05	-0.241701	-2.17758	7.0124e-05	-0.103282	-2.17884
109849067	chr1:109849067:T:C	2.40231e-83	-2.6927e-09	-1.69802	9.49376e-05	-2.6927e-09	-1.58992	0.000140079	-2.6927e-09	-1.59018
109849117	chr1:109849117:A:G	3.81756e-83	-1.23484	-4.05126e-09	5.56635e-05	-2.12382	-4.05126e-09	8.57164e-05	-2.08134	-4.05126e-09
109849380	chr1:109849380:G:A	1.03213e-83	-2.54282	-4.05126e-09	4.18263e-05	-2.40962	-4.05126e-09	6.00195e-05	-2.43772	-4.05126e-09
109849520	chr1:109849520:C:T	2.42161e-83	-2.6927e-09	-1.69002	8.24015e-05	-2.6927e-09	-1.73154	0.000120077	-2.6927e-09	-1.74425
109849553	chr1:109849553:G:C	2.14942e-83	0.296767	-2.10602	4.59589e-05	-0.163562	-2.15183	7.73456e-05	-0.0307115	-2.15339
109849666	chr1:109849666:C:T	3.27937e-83	0.833386	-2.22019	8.46907e-05	0.516974	-2.22111	0.00014483	0.664359	-2.22118
109849895	chr1:109849895:G:T	2.28886e-83	-2.6927e-09	-1.7464	7.8574e-05	-2.6927e-09	-1.7791	0.000114555	-2.6927e-09	-1.79133
109850540	chr1:109850540:G:A	7.68108e-84	-2.83828	-4.05126e-09	2.97339e-05	-2.75085	-4.05126e-09	4.34055e-05	-2.7618	-4.05126e-09
109850800	chr1:109850800:G:A	2.08895e-83	0.299989	-2.13778	4.4959e-05	-0.158518	-2.17887	7.5557e-05	-0.0273295	-2.18017
109850811	chr1:109850811:A:C	2.24821e-83	0.368367	-2.13268	4.81377e-05	-0.0958096	-2.17327	8.10161e-05	0.0368715	-2.17461
109850888	chr1:109850888:C:A	8.304e-84	-2.7603	-4.05126e-09	3.268e-05	-2.65638	-4.05126e-09	4.95237e-05	-2.62994	-4.05126e-09
109850941	chr1:109850941:G:A	1.40897e-83	-2.6927e-09	-2.23159	4.96079e-05	-2.6927e-09	-2.23899	7.32126e-05	-2.6927e-09	-2.23902
109851151	chr1:109851151:A:C	9.63314e-84	-2.61183	-4.05126e-09	4.02514e-05	-2.448	-4.05126e-09	6.08558e-05	-2.42388	-4.05126e-09
109851406	chr1:109851406:T:C	1.40897e-83	-2.6927e-09	-2.23159	4.96079e-05	-2.6927e-09	-2.23899	7.32126e-05	-2.6927e-09	-2.23902
109851410	chr1:109851410:A:T	1.40897e-83	-2.6927e-09	-2.23159	4.96079e-05	-2.6927e-09	-2.23899	7.32126e-05	-2.6927e-09	-2.23902
109851532	chr1:109851532:A:G	4.1152e-83	1.05262	-2.21239	0.000104053	0.714519	-2.21276	0.000178378	0.864467	-2.21295
109851652	chr1:109851652:T:C	3.94696e-83	1.01499	-2.2165	0.000100115	0.680928	-2.21775	0.000171526	0.830238	-2.21789
109851681	chr1:109851681:A:G	3.0018e-84	-2.09218	-1.68564	7.03681e-06	-2.51576	-1.67623	1.10857e-05	-2.43979	-1.68695
109851719	chr1:109851719:G:A	2.3689e-83	0.421587	-2.13361	5.02722e-05	-0.0504638	-2.17523	8.46767e-05	0.0831608	-2.17671
109852569	chr1:109852569:C:T	2.13861e-83	0.323709	-2.138	4.52686e-05	-0.149406	-2.18112	7.65192e-05	-0.012645	-2.1822
109852574	chr1:109852574:G:C	2.12812e-83	0.286437	-2.10565	4.51603e-05	-0.176931	-2.15599	7.62985e-05	-0.0404283	-2.15731
109852707	chr1:109852707:C:T	2.89609e-83	0.688379	-2.19947	7.50536e-05	0.376982	-2.20192	0.0001278	0.519994	-2.20192
109852759	chr1:109852759:G:A	4.20713e-83	-2.6927e-09	-1.13767	0.000120134	-2.6927e-09	-1.35453	0.000179289	-2.6927e-09	-1.34339
109853279	chr1:109853279:G:A	1.30038e-83	-0.143143	-2.16865	2.68704e-05	-0.645884	-2.20623	4.62469e-05	-0.491288	-2.20711
109853455	chr1:109853455:G:A	1.49369e-83	-2.6927e-09	-2.1732	4.96274e-05	-2.6927e-09	-2.2386	7.32576e-05	-2.6927e-09	-2.23841
109853629	chr1:109853629:T:C	1.44514e-83	-2.6927e-09	-2.20625	4.99748e-05	-2.6927e-09	-2.23162	7.37202e-05	-2.6927e-09	-2.23211
109854077	chr1:109854077:G:A	2.41485e-83	-2.6927e-09	-1.69282	9.74874e-05	-2.6927e-09	-1.56342	0.000142606	-2.6927e-09	-1.5723
109854183	chr1:109854183:A:G	2.27359e-83	-1.75309	-4.05126e-09	4.59599e-05	-2.31537	-4.05126e-09	6.72871e-05	-2.32342	-4.05126e-09
109854252	chr1:109854252:G:A	1.87933e-84	-2.06089	-2.18523	6.23711e-06	-2.09288	-2.21974	1.03873e-05	-1.971	-2.2208
109854435	chr1:109854435:G:A	1.40332e-83	-2.6927e-09	-2.23561	4.96679e-05	-2.6927e-09	-2.23778	7.33293e-05	-2.6927e-09	-2.23743
109854452	chr1:109854452:T:C	1.45027e-83	-2.6927e-09	-2.2027	5.01524e-05	-2.6927e-09	-2.22808	7.39701e-05	-2.6927e-09	-2.22873
109854597	chr1:109854597:C:T	1.78047e-84	-2.10759	-2.19257	5.97401e-06	-2.13343	-2.2223	9.91583e-06	-2.01492	-2.22333
109854683	chr1:109854683:T:C	1.43876e-83	-2.6927e-09	-2.21067	4.97366e-05	-2.6927e-09	-2.2364	7.34159e-05	-2.6927e-09	-2.23625
109854688	chr1:109854688:A:G	3.27216e-83	0.826524	-2.21553	8.09916e-05	0.475223	-2.22402	0.000138614	0.623278	-2.22397
109854697	chr1:109854697:C:T	2.41297e-83	-2.6927e-09	-1.69359	8.40419e-05	-2.6927e-09	-1.71183	0.000122382	-2.6927e-09	-1.72524
109854847	chr1:109854847:G:C	1.4016e-83	-2.6927e-09	-2.23683	4.96174e-05	-2.6927e-09	-2.2388	7.32377e-05	-2.6927e-09	-2.23868
109855237	chr1:109855237:G:A	1.42231e-83	-2.6927e-09	-2.22217	4.98106e-05	-2.6927e-09	-2.23491	7.34785e-05	-2.6927e-09	-2.2354
109855613	chr1:109855613:A:G	1.93086e-83	0.288825	-2.20531	4.74661e-05	-0.0694614	-2.21367	8.28313e-05	0.0980366	-2.21362
109855675	chr1:109855675:C:A	1.4509e-83	-2.6927e-09	-2.20227	5.01624e-05	-2.6927e-09	-2.22788	7.39852e-05	-2.6927e-09	-2.22852
109855720	chr1:109855720:C:A	2.49202e-83	-2.6927e-09	-1.66136	8.65449e-05	-2.6927e-09	-1.68248	0.000125999	-2.6927e-09	-1.69612
109855841	chr1:109855841:A:G	4.91645e-83	-2.6927e-09	-0.981866	0.000114677	-2.6927e-09	-1.40102	0.000169313	-2.6927e-09	-1.40064
109855867	chr1:109855867:A:T	2.47004e-83	0.505251	-2.17547	6.01377e-05	0.138332	-2.18484	0.000101955	0.276856	-2.18471
109856007	chr1:109856007:C:T	2.52022e-83	0.0960093	-1.74611	0.000149699	0.773519	-1.90804	0.000213434	0.74704	-1.9161
109856247	chr1:109856247:C:T	1.93822e-84	-1.97972	-2.23555	6.71489e-06	-2.00198	-2.23683	1.12635e-05	-1.87329	-2.23754
109856352	chr1:109856352:G:A	2.41485e-83	-2.6927e-09	-1.69282	9.74874e-05	-2.6927e-09	-1.56342	0.000142606	-2.6927e-09	-1.5723
109856621	chr1:109856621:C:T	4.88572e-83	-2.6927e-09	-0.988137	0.000114623	-2.6927e-09	-1.40149	0.00016923	-2.6927e-09	-1.40113
109856641	chr1:109856641:G:A	1.13615e-83	-2.44681	-4.05126e-09	8.60793e-05	-1.68787	-4.05126e-09	0.000123373	-1.71717	-4.05126e-09
109856860	chr1:109856860:G:A	1.40365e-83	-2.6927e-09	-2.23538	4.99303e-05	-2.6927e-09	-2.23251	7.37378e-05	-2.6927e-09	-2.23187
109856907	chr1:109856907:C:T	1.40805e-83	-2.6927e-09	-2.23224	4.96223e-05	-2.6927e-09	-2.2387	7.32269e-05	-2.6927e-09	-2.23883
109856926	chr1:109856926:G:A	1.86565e-83	0.256577	-2.20742	4.57836e-05	-0.10324	-2.21598	7.98216e-05	0.0633391	-2.21593
109857327	chr1:109857327:C:G	1.43739e-83	-2.6927e-09	-2.21163	4.99832e-05	-2.6927e-09	-2.23146	7.37261e-05	-2.6927e-09	-2.23203
109857348	chr1:109857348:C:A	6.53071e-84	-2.18382	-0.816701	2.28348e-05	-1.69879	-1.31607	3.05271e-05	-1.78125	-1.33253
109857485	chr1:109857485:G:A	8.59461e-84	-0.596923	-2.12898	1.85283e-05	-1.04338	-2.18047	3.15006e-05	-0.900969	-2.18141
109857713	chr1:109857713:G:T	9.61298e-84	-0.518847	-2.09508	2.02552e-05	-0.984345	-2.15039	3.45086e-05	-0.839532	-2.15165
109857834	chr1:109857834:C:G	1.43975e-83	-2.6927e-09	-2.20998	4.99616e-05	-2.6927e-09	-2.23189	7.36988e-05	-2.6927e-09	-2.2324
109858080	chr1:109858080:C:T	1.68766e-84	-2.16113	-2.19257	5.66369e-06	-2.18677	-2.2223	9.36181e-06	-2.07242	-2.22333
109858111	chr1:109858111:G:A	1.75796e-83	-2.6927e-09	-2.0103	7.16753e-05	-2.6927e-09	-1.871	0.000105012	-2.6927e-09	-1.87831
109858160	chr1:109858160:C:T	1.8261e-83	-2.6927e-09	-1.97227	6.45912e-05	-2.6927e-09	-1.97506	9.58061e-05	-2.6927e-09	-1.97006
109858718	chr1:109858718:G:A	1.40525e-83	-2.6927e-09	-2.23424	4.96091e-05	-2.6927e-09	-2.23897	7.32134e-05	-2.6927e-09	-2.23901
109860233	chr1:109860233:A:G	1.46388e-83	-2.6927e-09	-2.19336	5.21229e-05	-2.6927e-09	-2.18954	7.6913e-05	-2.6927e-09	-2.18971
109860358	chr1:109860358:GACAA:G	5.81676e-84	-2.18233	-0.93396	2.06836e-05	-1.70656	-1.40724	2.76676e-05	-1.78891	-1.42321
109860525	chr1:109860525:C:T	1.7157e-84	-2.14925	-2.18796	5.75242e-06	-2.17362	-2.2199	9.51888e-06	-2.05812	-2.22099
109861199	chr1:109861199:C:T	2.30324e-83	-2.6927e-09	-1.74014	9.43013e-05	-2.6927e-09	-1.59665	0.000138113	-2.6927e-09	-1.60432
109861319	chr1:109861319:A:G	3.10408e-83	0.288106	-1.72984	0.000168481	0.896251	-1.91257	0.000236193	0.853463	-1.9212
109861610	chr1:109861610:A:G	1.47265e-83	-2.6927e-09	-2.18739	5.06617e-05	-2.6927e-09	-2.21797	7.47044e-05	-2.6927e-09	-2.21885
109861787	chr1:109861787:A:G	1.45681e-83	-2.6927e-09	-2.1982	5.02954e-05	-2.6927e-09	-2.22523	7.41762e-05	-2.6927e-09	-2.22595
109861804	chr1:109861804:A:T	1.45855e-83	-2.6927e-09	-2.19701	5.03255e-05	-2.6927e-09	-2.22463	7.42196e-05	-2.6927e-09	-2.22536
109862239	chr1:109862239:G:A	1.45137e-83	-2.6927e-09	-2.20195	5.02001e-05	-2.6927e-09	-2.22712	7.40398e-05	-2.6927e-09	-2.22779
109862294	chr1:109862294:G:A	5.621e-83	-2.6927e-09	-0.847943	0.000129348	-2.6927e-09	-1.28064	0.000190848	-2.6927e-09	-1.28091
109862350	chr1:109862350:G:C	1.09446e-83	-0.360049	-2.12414	2.27816e-05	-0.838371	-2.17882	3.90425e-05	-0.687846	-2.17989
109862649	chr1:109862649:T:C	1.11796e-84	-2.82511	-1.94042	4.19306e-06	-2.54247	-2.16724	5.77908e-06	-2.61052	-2.16763
109862650	chr1:109862650:C:G	3.05588e-84	-2.18426	-1.57571	1.2729e-05	-1.68542	-1.91384	1.7184e-05	-1.76689	-1.92152
109862666	chr1:109862666:A:T	1.98885e-83	-2.6927e-09	-1.8869	6.83428e-05	-2.6927e-09	-1.91861	0.00010101	-2.6927e-09	-1.91717
109863051	chr1:109863051:T:A	3.07243e-83	-2.6927e-09	-1.45198	9.22638e-05	-2.6927e-09	-1.61849	0.000136582	-2.6927e-09	-1.61546
109863174	chr1:109863174:C:T	1.24002e-83	-0.178704	-2.18062	3.05144e-05	-0.528119	-2.19682	5.22923e-05	-0.379337	-2.1962
109863177	chr1:109863177:T:G	6.33035e-84	-2.1915	-0.840182	2.2171e-05	-1.71742	-1.32694	2.96165e-05	-1.79983	-1.34423
109863265	chr1:109863265:G:A	2.45036e-83	0.472283	-2.1505	4.58486e-05	-0.126056	-2.19174	8.02142e-05	0.0449394	-2.19263
109863283	chr1:109863283:G:A	7.65914e-84	-2.84114	-4.05126e-09	2.7098e-05	-2.84368	-4.05126e-09	4.02184e-05	-2.83806	-4.05126e-09
109864256	chr1:109864256:G:A	2.17648e-83	0.207967	-2.00471	4.58312e-05	-0.246391	-2.07179	7.73154e-05	-0.11129	-2.0732
109864702	chr1:109864702:A:G	1.5771e-84	-2.23128	-2.19017	4.4683e-06	-2.42225	-2.22388	7.17344e-06	-2.3372	-2.22481
109864748	chr1:109864748:T:C	1.89293e-84	-2.07619	-2.16273	6.18919e-06	-2.11416	-2.20618	1.03212e-05	-1.99061	-2.20759
109865145	chr1:109865145:G:A	4.2667e-83	-2.6927e-09	-1.12361	0.000113679	-2.6927e-09	-1.40977	0.000169849	-2.6927e-09	-1.39748
109865275	chr1:109865275:T:A	2.88841e-83	-2.6927e-09	-1.51375	0.000115621	-2.6927e-09	-1.39282	0.000171332	-2.6927e-09	-1.38879
109865619	chr1:109865619:C:T	1.60652e-83	-0.337284	-1.7631	8.33167e-05	0.183129	-1.90362	0.00011894	0.159804	-1.91357
109865796	chr1:109865796:C:T	2.28875e-84	-1.94306	-2.10597	7.20019e-06	-1.98556	-2.18347	1.21424e-05	-1.84925	-2.18643
109866014	chr1:109866014:T:C	1.8104e-83	-2.6927e-09	-1.9809	6.29255e-05	-2.6927e-09	-2.00119	9.29871e-05	-2.6927e-09	-1.99993
109866149	chr1:109866149:T:C	7.91029e-84	-1.94459	-0.86428	3.15689e-05	-1.38956	-1.30141	4.18656e-05	-1.48163	-1.31629
109866794	chr1:109866794:T:C	4.11581e-83	-2.6927e-09	-1.15962	9.84054e-05	-2.6927e-09	-1.55405	0.000145029	-2.6927e-09	-1.55546
109867009	chr1:109867009:C:A	1.43896e-83	-2.6927e-09	-2.21053	5.13551e-05	-2.6927e-09	-2.20438	7.57913e-05	-2.6927e-09	-2.2044
109867164	chr1:109867164:G:A	1.44988e-84	-2.76192	-1.74363	9.79126e-06	-2.39434	-1.46731	1.32867e-05	-2.4806	-1.46503
109867985	chr1:109867985:A:T	7.11209e-83	-0.612656	-4.05126e-09	0.000232763	-0.693124	-4.05126e-09	0.000324293	-0.750739	-4.05126e-09
109868153	chr1:109868153:A:G	1.55912e-84	-2.30152	-2.13139	4.79946e-06	-2.40139	-2.17325	7.47763e-06	-2.34515	-2.17532
109868419	chr1:109868419:T:C	1.41721e-83	-2.6927e-09	-2.22576	4.96079e-05	-2.6927e-09	-2.23899	7.3225e-05	-2.6927e-09	-2.23885
109868488	chr1:109868488:C:T	2.4607e-83	-2.6927e-09	-1.67401	9.96858e-05	-2.6927e-09	-1.54112	0.000146006	-2.6927e-09	-1.54874
109868575	chr1:109868575:C:T	1.43616e-83	-2.6927e-09	-2.21248	5.1475e-05	-2.6927e-09	-2.20205	7.57535e-05	-2.6927e-09	-2.2049
109868711	chr1:109868711:C:T	2.29882e-83	-1.74206	-4.05126e-09	8.96229e-05	-1.64753	-4.05126e-09	0.000124867	-1.70514	-4.05126e-09
109868778	chr1:109868778:C:T	8.19145e-84	-2.77395	-4.05126e-09	2.81823e-05	-2.80445	-4.05126e-09	4.11567e-05	-2.815	-4.05126e-09
109868963	chr1:109868963:T:A	1.42377e-83	-2.6927e-09	-2.22114	4.9688e-05	-2.6927e-09	-2.23738	7.33388e-05	-2.6927e-09	-2.2373
109868971	chr1:109868971:G:A	5.14757e-84	-1.00188	-2.23663	3.39018e-05	-0.400974	-2.2187	4.85766e-05	-0.431011	-2.21824
109869470	chr1:109869470:T:C	5.12924e-84	-1.36879	-1.87329	7.45105e-06	-2.13716	-1.99763	1.07716e-05	-2.16173	-1.99375
109869714	chr1:109869714:T:A	8.97168e-85	-2.78554	-2.20001	3.65432e-06	-2.65519	-2.19204	5.2767e-06	-2.67744	-2.19164
109869781	chr1:109869781:T:C	8.13671e-83	-2.6927e-09	-0.478066	0.000194327	-2.6927e-09	-0.873603	0.000289816	-2.6927e-09	-0.863142
109869785	chr1:109869785:T:C	1.44281e-83	-2.6927e-09	-2.20786	4.98734e-05	-2.6927e-09	-2.23365	7.36309e-05	-2.6927e-09	-2.23332
109870330	chr1:109870330:G:A	1.06184e-84	-2.85328	-1.96375	5.14193e-06	-2.74749	-1.75822	7.41752e-06	-2.77281	-1.75574
109870373	chr1:109870373:C:T	1.20144e-84	-2.85589	-1.83763	4.14729e-06	-2.84441	-1.87628	6.28558e-06	-2.82664	-1.86749
109871414	chr1:109871414:T:C	2.02715e-84	-1.95882	-2.21159	6.74965e-06	-2.02976	-2.20389	9.66031e-06	-2.05749	-2.20687
109871516	chr1:109871516:GGAA:G	1.49881e-84	-2.31583	-2.15653	4.90569e-06	-2.38103	-2.17171	7.00684e-06	-2.418	-2.1675
109872273	chr1:109872273:C:T	8.53717e-84	-2.73261	-4.05126e-09	2.73353e-05	-2.83496	-4.05126e-09	4.10957e-05	-2.81649	-4.05126e-09
109872291	chr1:109872291:C:T	1.5481e-83	-2.6927e-09	-2.13743	5.34909e-05	-2.6927e-09	-2.16363	7.90341e-05	-2.6927e-09	-2.16251
109872755	chr1:109872755:G:A	1.85637e-83	-2.62897	0.673141	9.84179e-05	-2.30858	0.754664	0.000140201	-2.36641	0.777099
109872938	chr1:109872938:G:A	8.32819e-84	-2.75739	-4.05126e-09	3.35879e-05	-2.62898	-4.05126e-09	5.10173e-05	-2.60022	-4.05126e-09
109873004	chr1:109873004:G:A	3.26053e-84	-2.32973	-1.36542	6.67727e-06	-2.85125	-1.39318	1.00142e-05	-2.84185	-1.38653
109873177	chr1:109873177:A:G	1.83168e-84	-2.041	-2.2308	6.22687e-06	-2.07701	-2.23726	8.75339e-06	-2.12641	-2.23653
109873216	chr1:109873216:T:C	2.34494e-84	-2.17709	-1.84769	3.98393e-06	-2.6836	-2.07727	6.01271e-06	-2.66435	-2.07416
109873383	chr1:109873383:G:A	2.02156e-83	-2.6927e-09	-1.87059	9.05152e-05	-2.6927e-09	-1.63762	0.00013419	-2.6927e-09	-1.63313
109873406	chr1:109873406:G:T	2.61765e-84	-1.68331	-2.23145	8.77655e-06	-1.73257	-2.23848	1.22062e-05	-1.79239	-2.23805
109873884	chr1:109873884:T:A	3.69021e-84	-1.58573	-1.98563	1.1916e-05	-1.62592	-2.03934	1.66485e-05	-1.68752	-2.03255
109874245	chr1:109874245:T:C	3.33876e-84	-1.71575	-1.95569	1.08393e-05	-1.7305	-2.02947	1.522e-05	-1.78811	-2.02167
109874428	chr1:109874428:T:C	9.82928e-84	-1.86616	-0.725508	9.78016e-06	-2.60089	-1.26189	1.48419e-05	-2.58041	-1.25452
109874965	chr1:109874965:T:C	1.14948e-82	-2.6927e-09	-0.132561	0.000249993	-2.6927e-09	-0.621711	0.00036846	-2.6927e-09	-0.623057
109875807	chr1:109875807:C:A	3.88698e-84	-2.05371	-1.4657	5.22024e-06	-2.66179	-1.82881	7.84059e-06	-2.64841	-1.82467
109876361	chr1:109876361:TG:T	1.42451e-83	-2.6927e-09	-2.22062	5.02885e-05	-2.6927e-09	-2.22537	7.42137e-05	-2.6927e-09	-2.22544
109876385	chr1:109876385:C:T	8.19742e-84	-2.77322	-4.05126e-09	2.76642e-05	-2.823	-4.05126e-09	4.04919e-05	-2.83129	-4.05126e-09
109876789	chr1:109876789:C:T	1.49919e-83	-2.6927e-09	-2.16953	5.22906e-05	-2.6927e-09	-2.18633	7.7311e-05	-2.6927e-09	-2.18455
109876922	chr1:109876922:A:C	7.62155e-84	-2.84606	-4.05126e-09	2.67692e-05	-2.85589	-4.05126e-09	3.95344e-05	-2.85522	-4.05126e-09
109877600	chr1:109877600:C:A	6.25814e-84	-2.3025	-0.740654	1.0849e-05	-2.63838	-1.12069	1.55736e-05	-2.66935	-1.11746
109877704	chr1:109877704:T:C	9.64646e-83	-2.6927e-09	-0.307861	0.00022882	-2.6927e-09	-0.710206	0.000337008	-2.6927e-09	-0.71228
109877763	chr1:109877763:G:A	1.3986e-83	-2.6927e-09	-2.23898	4.96081e-05	-2.6927e-09	-2.23899	7.32151e-05	-2.6927e-09	-2.23899
109877961	chr1:109877961:T:C	8.97634e-83	-2.6927e-09	-0.37986	0.0003884	-2.6927e-09	-0.181107	0.000563748	-2.6927e-09	-0.197781
109878526	chr1:109878526:A:AG	2.12564e-84	-2.43222	-1.69075	4.74459e-06	-2.80839	-1.77775	6.94587e-06	-2.81527	-1.77897
109879174	chr1:109879174:GT:G	4.71199e-84	-2.48176	-0.845164	9.73624e-06	-2.7013	-1.16598	1.42515e-05	-2.72178	-1.15375
109880493	chr1:109880493:G:A	4.23888e-83	-2.6927e-09	-1.13015	0.000177895	-2.6927e-09	-0.961949	0.000259313	-2.6927e-09	-0.974351
109880680	chr1:109880680:G:A	3.06839e-83	-2.6927e-09	-1.4533	9.8411e-05	-2.6927e-09	-1.55399	0.000145911	-2.6927e-09	-1.54939
109880730	chr1:109880730:A:T	4.33649e-84	-2.43461	-0.975357	9.15874e-06	-2.66868	-1.25975	1.33828e-05	-2.69139	-1.24703
109880731	chr1:109880731:A:C	4.27818e-84	-2.43461	-0.988895	9.10368e-06	-2.66868	-1.26578	1.33023e-05	-2.69139	-1.25306
109880754	chr1:109880754:C:T	5.2182e-83	-2.6927e-09	-0.9223	0.000223243	-2.6927e-09	-0.734882	0.000333208	-2.6927e-09	-0.72362
109880978	chr1:109880978:A:G	3.91634e-84	-2.50538	-1.0065	8.64189e-06	-2.71325	-1.27328	1.26697e-05	-2.73286	-1.26031
109881054	chr1:109881054:G:A	8.1267e-85	-2.85213	-2.23234	3.0647e-06	-2.80109	-2.22211	4.44951e-06	-2.81756	-2.22204
109881554	chr1:109881554:TGTG:T	7.54711e-84	-2.85587	-4.05126e-09	2.85705e-05	-2.79077	-4.05126e-09	4.19616e-05	-2.79563	-4.05126e-09
109881558	chr1:109881558:A:AATT	7.55258e-84	-2.85515	-4.05126e-09	2.82589e-05	-2.80173	-4.05126e-09	4.15221e-05	-2.80616	-4.05126e-09
109881559	chr1:109881559:G:T	7.55291e-84	-2.8551	-4.05126e-09	2.82482e-05	-2.80211	-4.05126e-09	4.1507e-05	-2.80653	-4.05126e-09
109881907	chr1:109881907:A:G	4.72555e-84	-2.42385	-0.900202	9.96852e-06	-2.64917	-1.19454	1.45431e-05	-2.67339	-1.18188
109881993	chr1:109881993:C:T	4.20306e-83	-2.6927e-09	-1.13864	0.000174301	-2.6927e-09	-0.98236	0.000258863	-2.6927e-09	-0.976089
109882398	chr1:109882398:C:T	1.46972e-83	-2.6927e-09	-2.18938	5.27654e-05	-2.6927e-09	-2.17729	7.77259e-05	-2.6927e-09	-2.1792
109882417	chr1:109882417:A:C	1.48564e-83	-2.6927e-09	-2.1786	5.33999e-05	-2.6927e-09	-2.16533	7.86465e-05	-2.6927e-09	-2.16742
109882752	chr1:109882752:G:A	2.24592e-83	-2.6927e-09	-1.76534	7.76287e-05	-2.6927e-09	-1.7912	0.000114811	-2.6927e-09	-1.7891
109883037	chr1:109883037:G:A	1.61351e-83	-2.6927e-09	-2.09604	5.2843e-05	-2.6927e-09	-2.17582	7.82445e-05	-2.6927e-09	-2.17255
109883341	chr1:109883341:C:T	1.51821e-84	-2.85415	-1.60535	7.10272e-06	-2.54232	-1.64035	1.03306e-05	-2.55592	-1.64135
109883546	chr1:109883546:G:A	1.14519e-84	-2.84312	-1.89835	5.04924e-06	-2.61414	-1.90976	7.33448e-06	-2.62613	-1.91367
109883551	chr1:109883551:C:T	1.80535e-83	-2.6927e-09	-1.9837	6.29429e-05	-2.6927e-09	-2.00092	9.29409e-05	-2.6927e-09	-2.00042
109883630	chr1:109883630:G:A	9.73715e-85	-2.81724	-2.08643	4.12699e-06	-2.68528	-2.04031	5.91776e-06	-2.71438	-2.04005
109883667	chr1:109883667:A:G	1.2416e-84	-2.85524	-1.8054	5.94517e-06	-2.5233	-1.83727	8.61243e-06	-2.53731	-1.84187
109883735	chr1:109883735:G:A	1.48247e-84	-2.58903	-1.89429	4.75986e-06	-2.83434	-1.74859	6.93372e-06	-2.848	-1.74799
109884156	chr1:109884156:G:A	1.10085e-84	-2.83412	-1.94684	4.36688e-06	-2.63963	-2.02947	6.39186e-06	-2.65076	-2.0266
109884309	chr1:109884309:C:T	1.4976e-83	-2.6927e-09	-2.17059	4.98687e-05	-2.6927e-09	-2.23375	7.36384e-05	-2.6927e-09	-2.23322
109884568	chr1:109884568:A:G	1.63456e-84	-2.66678	-1.71888	9.33404e-06	-2.06846	-1.84102	1.32249e-05	-2.11242	-1.83787
109885059	chr1:109885059:A:G	2.20959e-84	-2.85571	-1.22853	1.04832e-05	-2.49974	-1.29363	1.52005e-05	-2.51391	-1.29715
109885370	chr1:109885370:A:G	7.67807e-84	-2.83867	-4.05126e-09	2.68328e-05	-2.85352	-4.05126e-09	3.95462e-05	-2.85492	-4.05126e-09
109885602	chr1:109885602:A:G	2.02676e-82	-2.6927e-09	0.434571	0.000417769	-2.6927e-09	-0.108213	0.000616459	-2.6927e-09	-0.108396
109885614	chr1:109885614:G:A	1.51749e-83	-2.6927e-09	-2.15739	5.25944e-05	-2.6927e-09	-2.18053	7.75145e-05	-2.6927e-09	-2.18192
109885708	chr1:109885708:T:C	2.27051e-83	-2.6927e-09	-1.75445	7.59366e-05	-2.6927e-09	-1.81324	0.000112232	-2.6927e-09	-1.81182
109886064	chr1:109886064:A:G	1.2327e-83	-2.36524	-4.05126e-09	5.50476e-05	-2.13494	-4.05126e-09	7.85801e-05	-2.16827	-4.05126e-09
109886176	chr1:109886176:A:G	1.60525e-82	-2.6927e-09	0.201414	0.000351972	-2.6927e-09	-0.279591	0.000519282	-2.6927e-09	-0.279941
109886256	chr1:109886256:T:C	1.06552e-83	-2.85389	0.3429	6.01277e-05	-2.51101	0.464342	8.92275e-05	-2.50925	0.468055
109886400	chr1:109886400:C:G	5.30856e-82	-2.6927e-09	1.39745	0.000913507	-2.6927e-09	0.674148	0.00133998	-2.6927e-09	0.668022
109886457	chr1:109886457:C:T	2.54051e-83	-1.64209	-4.05126e-09	8.97104e-05	-1.64656	-4.05126e-09	0.000126398	-1.69296	-4.05126e-09
109886492	chr1:109886492:A:G	2.21733e-84	-2.5152	-1.56554	6.04437e-06	-2.61112	-1.7329	9.48136e-06	-2.54574	-1.73732
109886607	chr1:109886607:C:T	5.97368e-83	-2.6927e-09	-0.787089	0.000166968	-2.6927e-09	-1.02534	0.000248815	-2.6927e-09	-1.01568
109886884	chr1:109886884:G:A	1.56136e-83	-2.6927e-09	-2.1289	5.22148e-05	-2.6927e-09	-2.18778	7.7227e-05	-2.6927e-09	-2.18564
109886895	chr1:109886895:G:A	9.80008e-84	-2.59465	-4.05126e-09	4.36472e-05	-2.367	-4.05126e-09	6.49417e-05	-2.3589	-4.05126e-09
109887591	chr1:109887591:G:T	1.86836e-82	-2.6927e-09	0.353192	0.000389191	-2.6927e-09	-0.179073	0.000571046	-2.6927e-09	-0.184919
109887757	chr1:109887757:G:A	1.56136e-83	-2.6927e-09	-2.1289	5.22148e-05	-2.6927e-09	-2.18778	7.7227e-05	-2.6927e-09	-2.18564
109887949	chr1:109887949:C:T	7.63667e-84	-2.84408	-4.05126e-09	2.80782e-05	-2.80815	-4.05126e-09	4.18028e-05	-2.79943	-4.05126e-09
109888028	chr1:109888028:G:A	4.28524e-83	-2.6927e-09	-1.11927	0.000155682	-2.6927e-09	-1.09532	0.000231912	-2.6927e-09	-1.08603
109888034	chr1:109888034:C:T	4.3053e-83	-2.6927e-09	-1.1146	0.000140926	-2.6927e-09	-1.19491	0.00021065	-2.6927e-09	-1.18219
109888398	chr1:109888398:T:A	8.35511e-85	-2.83515	-2.2216	3.0257e-06	-2.85588	-2.18012	4.46836e-06	-2.85512	-2.18024
109888416	chr1:109888416:C:G	1.41393e-83	-2.6927e-09	-2.22808	4.96983e-05	-2.6927e-09	-2.23717	7.33456e-05	-2.6927e-09	-2.23721
109888525	chr1:109888525:G:A	1.92298e-83	-2.6927e-09	-1.92058	6.72594e-05	-2.6927e-09	-1.93458	0.000100088	-2.6927e-09	-1.92634
109888533	chr1:109888533:C:T	1.15751e-82	-2.6927e-09	-0.1256	0.000322349	-2.6927e-09	-0.367508	0.000485467	-2.6927e-09	-0.347277
109888690	chr1:109888690:T:C	1.23453e-84	-2.83856	-1.82778	4.11975e-06	-2.84252	-1.88483	6.02868e-06	-2.84623	-1.88963
109888756	chr1:109888756:C:T	9.26004e-85	-2.73106	-2.22285	3.26741e-06	-2.77458	-2.18456	4.87166e-06	-2.76423	-2.18473
109888769	chr1:109888769:A:C	1.15091e-84	-2.66155	-2.07493	3.8066e-06	-2.68664	-2.11976	5.54882e-06	-2.70194	-2.11687
109888892	chr1:109888892:A:T	1.14625e-84	-2.68726	-2.05328	3.73394e-06	-2.70912	-2.11656	5.44909e-06	-2.72328	-2.11366
109889417	chr1:109889417:G:T	3.27892e-83	-2.6927e-09	-1.38694	0.000141773	-2.6927e-09	-1.18891	0.000211178	-2.6927e-09	-1.17969
109889529	chr1:109889529:A:G	6.55341e-83	-2.6927e-09	-0.694467	0.0001778	-2.6927e-09	-0.962481	0.00026269	-2.6927e-09	-0.961415
109889561	chr1:109889561:C:T	2.47969e-83	-2.6927e-09	-1.66632	0.000100606	-2.6927e-09	-1.53193	0.000146734	-2.6927e-09	-1.54376
109889577	chr1:109889577:C:G	1.49964e-83	-2.6927e-09	-2.16923	5.00675e-05	-2.6927e-09	-2.22977	7.39877e-05	-2.6927e-09	-2.22849
109889591	chr1:109889591:T:C	1.15797e-84	-2.67799	-2.05238	5.54064e-06	-2.35807	-2.07296	8.37936e-06	-2.33427	-2.07235
109889842	chr1:109889842:C:T	5.06901e-84	-2.37217	-0.881721	2.14953e-05	-2.06376	-1.01154	3.07592e-05	-2.09013	-1.01607
109889845	chr1:109889845:G:A	1.58579e-84	-2.724	-1.69195	5.89101e-06	-2.72665	-1.64307	8.52713e-06	-2.73951	-1.64962
109889883	chr1:109889883:T:A	1.24874e-84	-2.45453	-2.20037	6.69118e-06	-2.16247	-2.07988	9.55196e-06	-2.19073	-2.08492
109890071	chr1:109890071:T:C	1.42943e-83	-2.6927e-09	-2.21718	4.96533e-05	-2.6927e-09	-2.23808	7.32811e-05	-2.6927e-09	-2.23809
109890183	chr1:109890183:G:A	1.50155e-83	-2.6927e-09	-2.16795	5.07256e-05	-2.6927e-09	-2.21671	7.47021e-05	-2.6927e-09	-2.21888
109890831	chr1:109890831:C:T	3.02567e-83	-2.6927e-09	-1.46732	9.85999e-05	-2.6927e-09	-1.55207	0.00014597	-2.6927e-09	-1.54899
109891299	chr1:109891299:C:T	2.101e-83	-2.6927e-09	-1.83204	6.94031e-05	-2.6927e-09	-1.90321	0.000102106	-2.6927e-09	-1.90638
109891455	chr1:109891455:A:G	3.95979e-83	-2.6927e-09	-1.19826	9.97633e-05	-2.6927e-09	-1.54034	0.000148276	-2.6927e-09	-1.53331
109891528	chr1:109891528:G:A	3.74711e-83	-2.6927e-09	-1.25347	9.84363e-05	-2.6927e-09	-1.55373	0.000146076	-2.6927e-09	-1.54826
109891679	chr1:109891679:T:G	8.37963e-83	-2.6927e-09	-0.448648	0.00029194	-2.6927e-09	-0.466595	0.000439527	-2.6927e-09	-0.44669
109891917	chr1:109891917:T:C	1.7602e-83	-2.6927e-09	-2.00903	6.64078e-05	-2.6927e-09	-1.94733	9.86321e-05	-2.6927e-09	-1.94099
109891961	chr1:109891961:G:A	2.17991e-84	-2.09862	-1.99913	4.94442e-06	-2.36941	-2.17547	7.57913e-06	-2.33014	-2.17685
109892193	chr1:109892193:C:T	1.07809e-83	-2.49926	-4.05126e-09	3.22471e-05	-2.66971	-4.05126e-09	5.2154e-05	-2.57819	-4.05126e-09
109892270	chr1:109892270:C:T	1.38933e-83	-2.24563	-4.05126e-09	5.77436e-05	-2.08713	-4.05126e-09	8.23727e-05	-2.12113	-4.05126e-09
109892285	chr1:109892285:A:G	9.8377e-83	-2.6927e-09	-0.28823	0.000242464	-2.6927e-09	-0.65229	0.000367106	-2.6927e-09	-0.626737
109892706	chr1:109892706:G:A	1.98777e-84	-2.66283	-1.52719	7.55312e-06	-2.60727	-1.51391	9.61066e-06	-2.75413	-1.51538
109892891	chr1:109892891:T:C	2.69464e-84	-2.8174	-1.06837	8.45567e-06	-2.84089	-1.16742	1.24192e-05	-2.84522	-1.16792
109892994	chr1:109892994:G:GCGCTC	4.48328e-83	-2.6927e-09	-1.0741	0.000153704	-2.6927e-09	-1.10812	0.000229804	-2.6927e-09	-1.09516
109893113	chr1:109893113:A:C	1.52532e-83	-2.6927e-09	-2.15225	5.10689e-05	-2.6927e-09	-2.20997	7.53465e-05	-2.6927e-09	-2.21029
109893258	chr1:109893258:A:G	9.00455e-85	-2.81207	-2.16982	3.86624e-06	-2.6501	-2.14076	5.53749e-06	-2.67434	-2.1465
109893351	chr1:109893351:TGCTGTTCTGTGG:T	2.10639e-83	-2.6927e-09	-1.82948	5.91339e-05	-2.6927e-09	-2.06334	8.71615e-05	-2.6927e-09	-2.06463
109893400	chr1:109893400:C:T	1.18506e-83	-2.40466	-4.05126e-09	4.4755e-05	-2.34194	-4.05126e-09	6.37845e-05	-2.37688	-4.05126e-09
109894756	chr1:109894756:G:A	1.38484e-84	-2.84461	-1.70684	4.0047e-06	-2.74163	-2.01405	5.54012e-06	-2.80555	-2.01482
109895634	chr1:109895634:C:T	1.55793e-83	-2.6927e-09	-2.1311	5.54183e-05	-2.6927e-09	-2.12823	8.21565e-05	-2.6927e-09	-2.12376
109895924	chr1:109895924:T:C	8.5661e-85	-2.85582	-2.17599	3.41454e-06	-2.82579	-2.08931	5.00262e-06	-2.83487	-2.08756
109896040	chr1:109896040:T:C	8.69824e-85	-2.85474	-2.16176	3.4394e-06	-2.83287	-2.07497	5.04577e-06	-2.84072	-2.07312
109896143	chr1:109896143:A:T	8.67951e-85	-2.85582	-2.16284	3.51442e-06	-2.81818	-2.06809	5.14404e-06	-2.82839	-2.06615
109896304	chr1:109896304:C:T	1.43682e-84	-2.79098	-1.72362	6.34754e-06	-2.4212	-1.87387	7.99893e-06	-2.57929	-1.87379
109897014	chr1:109897014:C:T	1.38432e-84	-2.50552	-2.04631	4.46572e-06	-2.48069	-2.16602	5.90946e-06	-2.5878	-2.16803
109897539	chr1:109897539:T:C	1.44118e-83	-2.6927e-09	-2.20899	5.54357e-05	-2.6927e-09	-2.12792	8.16569e-05	-2.6927e-09	-2.12986
109897734	chr1:109897734:G:T	1.59701e-83	-2.6927e-09	-2.10632	6.43223e-05	-2.6927e-09	-1.97924	9.47568e-05	-2.6927e-09	-1.98107
109897784	chr1:109897784:A:G	1.58674e-83	-2.6927e-09	-2.11277	5.29279e-05	-2.6927e-09	-2.17421	7.83464e-05	-2.6927e-09	-2.17125
109898077	chr1:109898077:C:T	1.03241e-84	-2.84356	-2.00159	4.36972e-06	-2.78667	-1.88178	6.40877e-06	-2.80156	-1.87316
109898100	chr1:109898100:A:T	9.49256e-85	-2.85086	-2.07826	3.8938e-06	-2.74536	-2.03839	5.70285e-06	-2.7564	-2.03503
109898193	chr1:109898193:T:C	4.18315e-84	-2.85566	-0.590309	1.61438e-05	-2.82891	-0.532698	2.40498e-05	-2.83799	-0.514277
109898564	chr1:109898564:G:T	1.12207e-84	-2.62788	-2.13398	3.55415e-06	-2.7641	-2.11093	5.13598e-06	-2.78837	-2.10775
109899170	chr1:109899170:A:G	9.79045e-85	-2.85394	-2.04428	4.06097e-06	-2.74584	-1.99588	5.95567e-06	-2.75599	-1.99205
109899678	chr1:109899678:C:G	2.6758e-84	-2.85319	-1.0396	1.04362e-05	-2.85499	-0.942874	1.54419e-05	-2.85236	-0.942949
109899689	chr1:109899689:A:G	1.42954e-83	-2.6927e-09	-2.2171	5.00827e-05	-2.6927e-09	-2.22947	7.38422e-05	-2.6927e-09	-2.23046
109899715	chr1:109899715:T:G	8.47585e-85	-2.8036	-2.23881	2.90259e-06	-2.8417	-2.23584	4.28306e-06	-2.84199	-2.23572
109900504	chr1:109900504:T:C	7.04632e-83	-2.6927e-09	-0.621946	0.00023987	-2.6927e-09	-0.663045	0.000355431	-2.6927e-09	-0.659058
109901145	chr1:109901145:A:G	1.72405e-83	-2.6927e-09	-2.02978	6.43728e-05	-2.6927e-09	-1.97845	9.55042e-05	-2.6927e-09	-1.97322
109901608	chr1:109901608:G:C	3.20398e-83	-2.6927e-09	-1.41006	0.000153997	-2.6927e-09	-1.10621	0.000227523	-2.6927e-09	-1.10514
109901637	chr1:109901637:G:A	1.1109e-83	-2.46928	-4.05126e-09	3.19988e-05	-2.67744	-4.05126e-09	4.87705e-05	-2.64526	-4.05126e-09
109902628	chr1:109902628:C:T	2.00208e-83	-2.6927e-09	-1.88027	6.40767e-05	-2.6927e-09	-1.98306	9.46831e-05	-2.6927e-09	-1.98185
109902863	chr1:109902863:T:C	1.51822e-83	-2.6927e-09	-2.15692	5.39852e-05	-2.6927e-09	-2.15443	7.98105e-05	-2.6927e-09	-2.15273
109902889	chr1:109902889:T:A	1.91075e-84	-2.73051	-1.49903	8.55015e-06	-2.58413	-1.41306	1.22559e-05	-2.61495	-1.41143
109903083	chr1:109903083:C:A	1.79105e-83	-2.6927e-09	-1.99165	7.21985e-05	-2.6927e-09	-1.86372	0.000106705	-2.6927e-09	-1.86232
109903575	chr1:109903575:C:T	1.58367e-83	-2.6927e-09	-2.11471	6.33613e-05	-2.6927e-09	-1.99429	9.32681e-05	-2.6927e-09	-1.99691
109903782	chr1:109903782:A:T	1.58946e-83	-2.6927e-09	-2.11106	6.30018e-05	-2.6927e-09	-1.99998	9.30936e-05	-2.6927e-09	-1.99878
109903865	chr1:109903865:T:C	1.59278e-83	-2.6927e-09	-2.10897	6.31801e-05	-2.6927e-09	-1.99715	9.33724e-05	-2.6927e-09	-1.99579
109904149	chr1:109904149:C:T	1.48678e-83	-2.6927e-09	-2.17784	5.05247e-05	-2.6927e-09	-2.22068	7.45368e-05	-2.6927e-09	-2.2211
109904186	chr1:109904186:T:C	1.48238e-83	-2.6927e-09	-2.1808	5.22975e-05	-2.6927e-09	-2.18619	7.74108e-05	-2.6927e-09	-2.18326
109904339	chr1:109904339:T:A	1.46431e-83	-2.6927e-09	-2.19307	5.70378e-05	-2.6927e-09	-2.09943	8.40249e-05	-2.6927e-09	-2.10128
109904549	chr1:109904549:G:A	1.43355e-83	-2.6927e-09	-2.2143	5.28217e-05	-2.6927e-09	-2.17622	7.76891e-05	-2.6927e-09	-2.17967
109904586	chr1:109904586:C:T	1.53113e-83	-2.6927e-09	-2.14844	5.41302e-05	-2.6927e-09	-2.15175	8.01877e-05	-2.6927e-09	-2.14802
109904879	chr1:109904879:A:G	1.44748e-83	-2.6927e-09	-2.20463	5.59559e-05	-2.6927e-09	-2.11858	8.24399e-05	-2.6927e-09	-2.12032
109905062	chr1:109905062:C:T	8.4012e-85	-2.84801	-2.20323	3.23133e-06	-2.74268	-2.22757	4.71847e-06	-2.75384	-2.22707
109905279	chr1:109905279:C:G	9.66456e-84	-2.60857	-4.05126e-09	3.62161e-05	-2.55364	-4.05126e-09	5.43944e-05	-2.53613	-4.05126e-09
109905447	chr1:109905447:C:T	1.44294e-83	-2.6927e-09	-2.20777	4.97117e-05	-2.6927e-09	-2.2369	7.33591e-05	-2.6927e-09	-2.23702
109905872	chr1:109905872:C:T	1.52231e-83	-2.6927e-09	-2.15422	5.1169e-05	-2.6927e-09	-2.20801	7.54823e-05	-2.6927e-09	-2.20849
109905968	chr1:109905968:G:A	5.33116e-84	-2.41239	-0.791076	3.40262e-05	-1.79551	-0.820497	4.08056e-05	-2.00975	-0.813818
109906125	chr1:109906125:C:T	9.02875e-84	-2.67662	-4.05126e-09	2.84079e-05	-2.79648	-4.05126e-09	4.22782e-05	-2.78812	-4.05126e-09
109906920	chr1:109906920:TAGGAAGCTGGC:T	4.96835e-84	-2.41381	-0.86014	3.25706e-05	-1.85109	-0.808638	3.94123e-05	-2.05615	-0.80216
109907340	chr1:109907340:C:A	4.1578e-84	-2.49496	-0.957086	2.44049e-05	-2.01142	-0.936943	3.00939e-05	-2.19828	-0.929787
109907411	chr1:109907411:G:T	2.50929e-84	-2.48816	-1.46887	1.54752e-05	-1.97492	-1.42898	1.87823e-05	-2.16801	-1.43147
109907487	chr1:109907487:AAG:A	3.39641e-83	-2.6927e-09	-1.35173	0.000117207	-2.6927e-09	-1.3792	0.000174898	-2.6927e-09	-1.36818
109907524	chr1:109907524:G:T	1.52169e-83	-2.6927e-09	-2.15463	5.34453e-05	-2.6927e-09	-2.16448	7.91519e-05	-2.6927e-09	-2.16102
109907555	chr1:109907555:T:C	3.6945e-84	-2.81523	-0.75496	1.77868e-05	-2.61002	-0.654662	2.39717e-05	-2.7092	-0.646318
109907715	chr1:109907715:C:T	2.85026e-84	-2.82571	-1.00391	9.88526e-06	-2.61199	-1.2401	1.32988e-05	-2.71116	-1.23355
109907826	chr1:109907826:C:A	2.03301e-84	-2.84761	-1.31991	6.62157e-06	-2.68979	-1.56302	9.08638e-06	-2.76925	-1.55636
109908220	chr1:109908220:G:A	1.46756e-83	-2.6927e-09	-2.19085	5.35463e-05	-2.6927e-09	-2.1626	7.91796e-05	-2.6927e-09	-2.16067
109908258	chr1:109908258:C:A	1.82497e-84	-2.85453	-1.42094	5.76455e-06	-2.7298	-1.66161	8.0272e-06	-2.7977	-1.65185
109908496	chr1:109908496:T:C	3.22117e-84	-2.83758	-0.869712	1.21488e-05	-2.69258	-0.95333	1.67409e-05	-2.77113	-0.943401
109908568	chr1:109908568:A:G	9.33463e-85	-2.83226	-2.11363	3.12615e-06	-2.85577	-2.14756	4.61924e-06	-2.85459	-2.14757
109908583	chr1:109908583:C:A	1.49332e-84	-2.85361	-1.62242	4.9529e-06	-2.74386	-1.79931	6.92199e-06	-2.80667	-1.79101
109908698	chr1:109908698:T:A	1.45716e-84	-2.85575	-1.6448	4.92805e-06	-2.76451	-1.78369	6.9116e-06	-2.81995	-1.77924
109909068	chr1:109909068:T:C	1.07846e-84	-2.85267	-1.94884	4.15989e-06	-2.77577	-1.94189	6.17382e-06	-2.77141	-1.94067
109909380	chr1:109909380:A:G	1.69267e-83	-2.6927e-09	-2.04814	6.28061e-05	-2.6927e-09	-2.00309	9.27521e-05	-2.6927e-09	-2.00246
109910017	chr1:109910017:G:T	1.45619e-83	-2.6927e-09	-2.19863	4.99689e-05	-2.6927e-09	-2.23174	7.37717e-05	-2.6927e-09	-2.23141
109910261	chr1:109910261:C:G	1.40302e-83	-2.6927e-09	-2.23583	4.9832e-05	-2.6927e-09	-2.23449	7.35187e-05	-2.6927e-09	-2.23485
109910298	chr1:109910298:G:A	7.55184e-84	-2.85525	-4.05126e-09	2.71884e-05	-2.84035	-4.05126e-09	4.00343e-05	-2.84265	-4.05126e-09
109911185	chr1:109911185:C:G	2.26777e-84	-2.21486	-1.84338	1.19958e-05	-1.89245	-1.76614	1.7987e-05	-1.88463	-1.75811
109911527	chr1:109911527:G:A	1.06533e-83	-1.73475	-0.776423	4.58469e-05	-1.45806	-0.859771	6.94717e-05	-1.45067	-0.840802
109911783	chr1:109911783:T:G	8.9326e-84	-1.46873	-1.21859	0.000106151	-0.143117	-1.33516	0.000155441	-0.165058	-1.32107
109912254	chr1:109912254:T:C	1.45808e-83	-2.6927e-09	-2.19733	5.06109e-05	-2.6927e-09	-2.21898	7.46092e-05	-2.6927e-09	-2.22012
109912620	chr1:109912620:C:G	1.40946e-83	-2.6927e-09	-2.23124	4.98002e-05	-2.6927e-09	-2.23512	7.35351e-05	-2.6927e-09	-2.23463
109912811	chr1:109912811:A:G	3.15896e-84	-2.47214	-1.25466	7.21122e-06	-2.73794	-1.42957	1.14571e-05	-2.66488	-1.4289
109912902	chr1:109912902:G:C	1.85161e-83	-2.6927e-09	-1.9584	5.71946e-05	-2.6927e-09	-2.09668	8.42107e-05	-2.6927e-09	-2.09907
109913248	chr1:109913248:T:C	2.19306e-84	-2.72061	-1.37113	7.64552e-06	-2.76336	-1.34566	1.11597e-05	-2.78515	-1.33492
109915107	chr1:109915107:C:T	3.38477e-84	-1.79249	-1.86526	2.51295e-05	-0.93816	-1.98094	3.73699e-05	-0.936636	-1.97489
109915150	chr1:109915150:G:A	8.10544e-85	-2.8522	-2.23488	3.50821e-06	-2.66611	-2.22193	4.65674e-06	-2.7707	-2.22337
109915612	chr1:109915612:G:A	1.07259e-84	-2.57337	-2.2336	5.16821e-06	-2.26164	-2.23898	6.1873e-06	-2.47101	-2.23888
109916317	chr1:109916317:C:G	5.04984e-84	-1.98754	-1.27015	3.33214e-05	-1.0996	-1.53734	4.97569e-05	-1.10189	-1.52335
109917108	chr1:109917108:G:A	1.29602e-84	-2.43112	-2.18662	5.04075e-06	-2.38304	-2.14255	7.21784e-06	-2.41478	-2.14105
109917523	chr1:109917523:G:A	9.49542e-83	-0.323642	-4.05126e-09	0.000356581	-0.266581	-4.05126e-09	0.000486525	-0.3451	-4.05126e-09
109917720	chr1:109917720:T:C	4.39246e-83	-2.6927e-09	-1.09456	0.000174723	-2.6927e-09	-0.979943	0.000261146	-2.6927e-09	-0.967307
109917898	chr1:109917898:C:T	1.24477e-84	-2.443	-2.21509	4.90279e-06	-2.38504	-2.1683	6.99684e-06	-2.41946	-2.16747
109917931	chr1:109917931:T:C	1.04968e-84	-2.78853	-2.04002	3.90341e-06	-2.8539	-1.92739	5.75849e-06	-2.85445	-1.92726
109918102	chr1:109918102:A:G	4.12496e-84	-1.91828	-1.5417	4.81725e-05	-0.706535	-1.56182	7.06179e-05	-0.719769	-1.55534
109918991	chr1:109918991:CAG:C	2.43379e-84	-2.37361	-1.61398	6.23593e-06	-2.75362	-1.55919	9.29777e-06	-2.74796	-1.55466
109919126	chr1:109919126:C:T	1.78267e-84	-2.15114	-2.14779	6.79884e-06	-2.08765	-2.13874	9.63146e-06	-2.12851	-2.13884
109919299	chr1:109919299:C:T	8.61802e-85	-2.83709	-2.18867	3.24638e-06	-2.82847	-2.13714	4.77891e-06	-2.83088	-2.13729
109919602	chr1:109919602:G:A	3.716e-84	-1.99254	-1.57185	3.57968e-05	-0.944166	-1.62112	5.28114e-05	-0.950816	-1.61485
109919760	chr1:109919760:A:G	1.04905e-84	-2.8502	-1.97895	4.71761e-06	-2.81272	-1.77912	6.9163e-06	-2.81564	-1.78287
109919866	chr1:109919866:G:A	2.98556e-84	-2.27972	-1.50354	1.46367e-05	-2.06493	-1.39468	2.18696e-05	-2.05886	-1.38843
109920112	chr1:109920112:G:C	6.55525e-84	-2.37057	-0.626203	4.16093e-05	-1.47186	-0.942961	6.24448e-05	-1.47757	-0.920535
109921555	chr1:109921555:G:T	1.89962e-83	-2.6927e-09	-1.9328	7.10872e-05	-2.6927e-09	-1.87923	0.000105372	-2.6927e-09	-1.87489
109922314	chr1:109922314:G:A	2.58261e-83	-2.6927e-09	-1.62565	7.78911e-05	-2.6927e-09	-1.78783	0.000114764	-2.6927e-09	-1.78951
109922494	chr1:109922494:G:C	1.42827e-83	-2.6927e-09	-2.21799	5.27214e-05	-2.6927e-09	-2.17812	7.76637e-05	-2.6927e-09	-2.18
109922537	chr1:109922537:A:G	1.98596e-83	-2.6927e-09	-1.88835	6.45667e-05	-2.6927e-09	-1.97544	9.57165e-05	-2.6927e-09	-1.971
109922919	chr1:109922919:C:T	7.87024e-84	-2.81395	-4.05126e-09	2.869e-05	-2.78659	-4.05126e-09	4.31212e-05	-2.76837	-4.05126e-09
109923107	chr1:109923107:G:A	1.54377e-82	-2.6927e-09	0.162361	0.000583065	-2.6927e-09	0.225156	0.000868972	-2.6927e-09	0.234923
109923153	chr1:109923153:G:A	2.32923e-83	-2.6927e-09	-1.72891	8.48819e-05	-2.6927e-09	-1.70188	0.000124968	-2.6927e-09	-1.70433
109923497	chr1:109923497:G:A	1.6643e-83	-2.6927e-09	-2.06505	5.38698e-05	-2.6927e-09	-2.15657	7.93888e-05	-2.6927e-09	-2.15803
109923716	chr1:109923716:C:A	2.96968e-84	-2.47255	-1.31603	1.40246e-05	-2.35647	-1.14586	1.84982e-05	-2.46877	-1.14594
109923844	chr1:109923844:T:C	1.044e-84	-2.74193	-2.09205	3.563e-06	-2.82405	-2.04848	5.17037e-06	-2.84735	-2.04209
109923933	chr1:109923933:G:A	9.27379e-85	-2.80509	-2.14734	3.485e-06	-2.85463	-2.04004	5.13692e-06	-2.8549	-2.04104
109924087	chr1:109924087:T:C	1.47943e-83	-2.6927e-09	-2.18279	5.0847e-05	-2.6927e-09	-2.21432	7.52017e-05	-2.6927e-09	-2.21221
109924154	chr1:109924154:C:T	1.49193e-83	-2.6927e-09	-2.17438	5.10826e-05	-2.6927e-09	-2.2097	7.54632e-05	-2.6927e-09	-2.20874
109925123	chr1:109925123:A:G	1.47943e-83	-2.6927e-09	-2.18279	5.0847e-05	-2.6927e-09	-2.21432	7.52017e-05	-2.6927e-09	-2.21221
109925209	chr1:109925209:T:A	7.59501e-84	-2.84955	-4.05126e-09	2.6984e-05	-2.8479	-4.05126e-09	3.97236e-05	-2.85044	-4.05126e-09
109925427	chr1:109925427:G:A	1.28059e-82	-0.0245448	-4.05126e-09	0.0137553	3.38604	-4.05126e-09	0.0010934	0.464662	-4.05126e-09
109926732	chr1:109926732:C:G	1.72081e-83	-2.6927e-09	-2.03165	6.01424e-05	-2.6927e-09	-2.04643	8.89676e-05	-2.6927e-09	-2.04412
109926770	chr1:109926770:A:T	3.52483e-84	-1.63307	-1.98414	4.03309e-05	-0.36925	-2.07677	5.95994e-05	-0.373715	-2.07103
109926789	chr1:109926789:A:G	2.45036e-84	-2.56289	-1.41792	6.75886e-06	-2.77458	-1.45771	1.07149e-05	-2.7092	-1.45155
109927551	chr1:109927551:C:T	1.44768e-83	-2.6927e-09	-2.20449	5.29753e-05	-2.6927e-09	-2.17332	7.80427e-05	-2.6927e-09	-2.17513
109927802	chr1:109927802:G:A	1.37135e-84	-2.72646	-1.83478	4.39822e-06	-2.84477	-1.81717	6.64052e-06	-2.82198	-1.81722
109927970	chr1:109927970:G:A	1.38005e-84	-2.73159	-1.82332	9.63672e-06	-2.25484	-1.62272	1.11338e-05	-2.50183	-1.62057
109928142	chr1:109928142:G:A	1.32016e-84	-2.43507	-2.16421	9.61132e-06	-1.74467	-2.13553	9.00127e-06	-2.20002	-2.135
109928268	chr1:109928268:G:A	2.63827e-83	-2.6927e-09	-1.60433	0.000105523	-2.6927e-09	-1.48422	0.000156955	-2.6927e-09	-1.47643
109928569	chr1:109928569:G:A	2.64124e-83	-2.6927e-09	-1.6032	0.000105634	-2.6927e-09	-1.48316	0.000157124	-2.6927e-09	-1.47535
109928644	chr1:109928644:G:A	1.40084e-83	-2.6927e-09	-2.23738	4.97172e-05	-2.6927e-09	-2.23679	7.33952e-05	-2.6927e-09	-2.23653
109928810	chr1:109928810:G:A	2.21989e-83	-2.6927e-09	-1.777	7.37099e-05	-2.6927e-09	-1.843	0.000109983	-2.6927e-09	-1.83206
109929061	chr1:109929061:G:A	1.41229e-83	-2.6927e-09	-2.22924	4.96103e-05	-2.6927e-09	-2.23894	7.32213e-05	-2.6927e-09	-2.2389
109929284	chr1:109929284:C:T	9.91124e-85	-2.67154	-2.21442	3.54459e-06	-2.64371	-2.23401	4.91184e-06	-2.70584	-2.2349
109929345	chr1:109929345:C:G	1.53125e-83	-2.6927e-09	-2.14837	5.5255e-05	-2.6927e-09	-2.13118	8.175e-05	-2.6927e-09	-2.12872
109929763	chr1:109929763:C:T	4.17748e-83	-2.6927e-09	-1.14474	0.000103462	-2.6927e-09	-1.50394	0.000152151	-2.6927e-09	-1.50752
109929863	chr1:109929863:C:T	2.17875e-83	-2.6927e-09	-1.7957	8.70644e-05	-2.6927e-09	-1.67649	0.000129329	-2.6927e-09	-1.67003
109930720	chr1:109930720:G:A	1.42746e-83	-2.6927e-09	-2.21855	5.07072e-05	-2.6927e-09	-2.21707	7.48986e-05	-2.6927e-09	-2.21625
109931179	chr1:109931179:A:G	2.4516e-83	-2.6927e-09	-1.67771	9.83332e-05	-2.6927e-09	-1.55478	0.000146101	-2.6927e-09	-1.54809
109931206	chr1:109931206:A:C	1.42057e-83	-2.6927e-09	-2.2234	4.96237e-05	-2.6927e-09	-2.23867	7.32513e-05	-2.6927e-09	-2.23849
109931371	chr1:109931371:G:A	9.44993e-85	-2.69607	-2.23755	2.92253e-06	-2.83193	-2.23876	4.45272e-06	-2.79993	-2.23894
109931388	chr1:109931388:G:A	1.57443e-83	-2.6927e-09	-2.12056	5.50825e-05	-2.6927e-09	-2.13431	8.14048e-05	-2.6927e-09	-2.13295
109931686	chr1:109931686:A:T	1.39855e-83	-2.6927e-09	-2.23902	4.98922e-05	-2.6927e-09	-2.23328	7.35599e-05	-2.6927e-09	-2.23429
109931820	chr1:109931820:C:G	9.98073e-85	-2.77817	-2.1008	3.92539e-06	-2.74558	-2.0301	5.68632e-06	-2.7638	-2.03053
109931896	chr1:109931896:C:T	2.3022e-84	-2.09059	-1.95258	1.50048e-05	-1.36735	-2.06742	2.21141e-05	-1.37372	-2.06245
109932073	chr1:109932073:C:A	9.22681e-85	-2.74547	-2.21204	3.43707e-06	-2.74166	-2.16686	4.98593e-06	-2.75831	-2.16746
109932930	chr1:109932930:A:G	8.70029e-85	-2.79479	-2.22147	3.66932e-06	-2.66033	-2.18281	4.99847e-06	-2.74343	-2.17983
109932955	chr1:109932955:G:A	1.62692e-83	-2.6927e-09	-2.08776	5.58465e-05	-2.6927e-09	-2.12054	8.24771e-05	-2.6927e-09	-2.11987
109933349	chr1:109933349:T:C	9.20625e-85	-2.80029	-2.15945	3.24118e-06	-2.82649	-2.14072	4.6688e-06	-2.84762	-2.14386
109933478	chr1:109933478:A:G	8.76209e-85	-2.79093	-2.21826	3.71748e-06	-2.65359	-2.17651	5.05727e-06	-2.73824	-2.17332
109933971	chr1:109933971:G:A	8.70663e-85	-2.79003	-2.2255	2.85564e-06	-2.85503	-2.23882	4.22555e-06	-2.85247	-2.23877
109934624	chr1:109934624:C:T	1.9466e-83	-2.6927e-09	-1.90837	7.29914e-05	-2.6927e-09	-1.8528	0.000107599	-2.6927e-09	-1.85397
109935188	chr1:109935188:A:G	2.18199e-83	-2.6927e-09	-1.79421	6.6969e-05	-2.6927e-09	-1.93891	9.93153e-05	-2.6927e-09	-1.93409
109935230	chr1:109935230:T:A	8.54499e-85	-2.79525	-2.23902	2.92483e-06	-2.85526	-2.21464	4.31198e-06	-2.8556	-2.21539
109935442	chr1:109935442:T:C	9.59992e-85	-2.79335	-2.12452	3.97192e-06	-2.74017	-2.02372	5.99017e-06	-2.7182	-2.02406
109935689	chr1:109935689:T:C	3.49783e-83	-2.6927e-09	-1.32231	9.26666e-05	-2.6927e-09	-1.61413	0.000136244	-2.6927e-09	-1.61794
109935897	chr1:109935897:C:T	1.66133e-84	-2.7857	-1.58371	6.49397e-06	-2.64594	-1.62633	9.7592e-06	-2.62949	-1.62469
109936169	chr1:109936169:A:C	1.65042e-83	-2.6927e-09	-2.07342	5.76426e-05	-2.6927e-09	-2.08888	8.51472e-05	-2.6927e-09	-2.08801
109936238	chr1:109936238:G:A	2.47204e-84	-2.71012	-1.26187	8.40029e-06	-2.55002	-1.46486	1.10055e-05	-2.6617	-1.47229
109936239	chr1:109936239:T:C	1.23245e-84	-2.59217	-2.07587	6.14832e-06	-2.32178	-2.00518	8.24936e-06	-2.41495	-2.00731
109936510	chr1:109936510:T:C	8.70409e-85	-2.85477	-2.16106	3.32055e-06	-2.73074	-2.21227	4.57242e-06	-2.79859	-2.21376
109937252	chr1:109937252:C:T	1.41929e-84	-2.7354	-1.79148	5.3086e-06	-2.66483	-1.80898	8.12111e-06	-2.63642	-1.80151
109937333	chr1:109937333:C:T	9.07037e-85	-2.85475	-2.11986	3.40879e-06	-2.73439	-2.1824	4.69643e-06	-2.8011	-2.18448
109937446	chr1:109937446:T:A	9.04855e-85	-2.85492	-2.1221	3.38706e-06	-2.73728	-2.18591	4.67167e-06	-2.80296	-2.18791
109937520	chr1:109937520:A:G	9.01798e-85	-2.85453	-2.12587	3.38995e-06	-2.73389	-2.18844	4.67062e-06	-2.8007	-2.19039
109937942	chr1:109937942:G:A	8.98887e-85	-2.7514	-2.23223	3.64167e-06	-2.61173	-2.23897	4.87579e-06	-2.70929	-2.23882
109938045	chr1:109938045:G:T	6.97884e-83	-2.6927e-09	-0.631569	0.000400972	-2.6927e-09	-0.149251	0.000589634	-2.6927e-09	-0.152886
109938236	chr1:109938236:C:T	9.66527e-85	-2.72599	-2.1851	2.98075e-06	-2.83265	-2.21832	4.43368e-06	-2.82386	-2.21929
109938380	chr1:109938380:T:C	2.6463e-84	-2.06049	-1.84338	2.16003e-05	-1.07833	-1.9921	3.21985e-05	-1.07448	-1.98598
109938400	chr1:109938400:G:A	7.69835e-84	-2.83603	-4.05126e-09	2.68668e-05	-2.85225	-4.05126e-09	3.95594e-05	-2.85458	-4.05126e-09
109939532	chr1:109939532:G:T	1.6822e-83	-2.6927e-09	-2.05435	5.86001e-05	-2.6927e-09	-2.07241	8.6526e-05	-2.6927e-09	-2.07194
109939639	chr1:109939639:A:G	5.1941e-83	-2.6927e-09	-0.926929	0.000285912	-2.6927e-09	-0.487459	0.000420198	-2.6927e-09	-0.491662
109939713	chr1:109939713:G:A	8.5599e-85	-2.85329	-2.17925	3.81653e-06	-2.65059	-2.15321	5.21969e-06	-2.72295	-2.15701
109939864	chr1:109939864:C:T	8.05971e-85	-2.85569	-2.23706	2.89507e-06	-2.85035	-2.22978	4.29552e-06	-2.84483	-2.22998
109940069	chr1:109940069:C:T	8.05074e-85	-2.85569	-2.23817	3.39228e-06	-2.68923	-2.23241	4.68543e-06	-2.75438	-2.23355
109940233	chr1:109940233:T:C	1.52187e-83	-2.6927e-09	-2.15451	5.29702e-05	-2.6927e-09	-2.17341	7.84194e-05	-2.6927e-09	-2.17032
109940405	chr1:109940405:G:A	8.61541e-85	-2.8557	-2.17037	3.74124e-06	-2.69051	-2.13321	5.15783e-06	-2.75534	-2.13653
109941151	chr1:109941151:G:A	1.03103e-84	-2.79009	-2.05639	5.42216e-06	-2.43234	-2.02031	7.1517e-06	-2.54096	-2.02408
109941295	chr1:109941295:G:A	1.40582e-84	-2.6613	-1.87511	5.37701e-06	-2.48016	-1.98085	6.96887e-06	-2.60598	-1.98496
109941423	chr1:109941423:G:A	1.91242e-83	-2.6927e-09	-1.92608	8.05209e-05	-2.6927e-09	-1.75463	0.000120172	-2.6927e-09	-1.74346
109941594	chr1:109941594:C:T	1.76592e-83	-2.6927e-09	-2.00578	7.29844e-05	-2.6927e-09	-1.8529	0.00010877	-2.6927e-09	-1.84315
109941644	chr1:109941644:T:C	8.38178e-85	-2.85562	-2.19794	3.61876e-06	-2.67924	-2.17777	4.98106e-06	-2.74584	-2.18091
109941787	chr1:109941787:A:G	9.9667e-85	-2.76613	-2.11424	3.87904e-06	-2.62641	-2.16115	5.19735e-06	-2.72165	-2.16259
109942755	chr1:109942755:A:G	9.33621e-85	-2.80213	-2.14359	4.8277e-06	-2.45237	-2.11641	6.39149e-06	-2.55815	-2.11928
109942804	chr1:109942804:C:T	9.46498e-85	-2.8007	-2.13132	4.90114e-06	-2.4486	-2.10507	6.48446e-06	-2.5549	-2.10808
109943027	chr1:109943027:GAGAA:G	1.41854e-82	-2.6927e-09	0.0777643	0.000498928	-2.6927e-09	0.0693202	0.000743857	-2.6927e-09	0.0794609
109943207	chr1:109943207:G:A	9.94653e-85	-2.79074	-2.09165	5.2878e-06	-2.41863	-2.05911	6.96197e-06	-2.52932	-2.06261
109943463	chr1:109943463:C:T	4.72401e-83	-2.6927e-09	-1.02179	0.000144582	-2.6927e-09	-1.1693	0.000214931	-2.6927e-09	-1.16207
109943551	chr1:109943551:G:C	9.12587e-84	-2.66592	-4.05126e-09	3.0469e-05	-2.72643	-4.05126e-09	4.4461e-05	-2.73778	-4.05126e-09
109943867	chr1:109943867:G:A	5.07476e-83	-2.6927e-09	-0.950173	0.000106598	-2.6927e-09	-1.47408	0.000156403	-2.6927e-09	-1.47995
109943910	chr1:109943910:T:C	1.28985e-84	-2.47036	-2.15216	3.48741e-06	-2.69498	-2.199	5.29015e-06	-2.66603	-2.20051
109943927	chr1:109943927:C:A	1.39365e-84	-2.82743	-1.71768	5.79279e-06	-2.85317	-1.53336	8.6077e-06	-2.85355	-1.52618
109943969	chr1:109943969:A:T	9.2211e-85	-2.81872	-2.13941	4.70131e-06	-2.4791	-2.1162	6.23e-06	-2.5837	-2.11931
109944083	chr1:109944083:C:T	1.60995e-84	-2.54666	-1.85418	5.56808e-06	-2.5587	-1.86739	8.71523e-06	-2.50748	-1.85984
109944217	chr1:109944217:C:T	1.49385e-84	-2.56245	-1.91322	5.18492e-06	-2.57392	-1.92347	8.0994e-06	-2.52392	-1.91667
109945017	chr1:109945017:T:C	1.49376e-84	-2.855	-1.62075	6.00301e-06	-2.81297	-1.53791	8.58135e-06	-2.84189	-1.54091
109945212	chr1:109945212:G:A	1.47452e-83	-2.6927e-09	-2.18612	5.51634e-05	-2.6927e-09	-2.13284	8.1179e-05	-2.6927e-09	-2.13573
109945464	chr1:109945464:G:T	2.11451e-84	-2.11768	-2.01054	1.11032e-05	-1.79302	-1.94289	1.47348e-05	-1.90556	-1.93661
109945723	chr1:109945723:G:T	1.86257e-83	-2.6927e-09	-1.9525	6.12068e-05	-2.6927e-09	-2.02888	9.04955e-05	-2.6927e-09	-2.02709
109945937	chr1:109945937:C:A	1.58752e-84	-2.85561	-1.55926	6.39576e-06	-2.80708	-1.48043	9.11857e-06	-2.83839	-1.48369
109946340	chr1:109946340:TA:T	2.0848e-84	-2.62194	-1.52042	7.72653e-06	-2.63026	-1.46822	1.20758e-05	-2.57862	-1.46256
109946361	chr1:109946361:AG:A	1.27119e-84	-2.85161	-1.78548	4.87813e-06	-2.82608	-1.7323	7.02024e-06	-2.84883	-1.73476
109946363	chr1:109946363:C:T	1.22584e-84	-2.85163	-1.82178	4.70611e-06	-2.82581	-1.76847	6.7724e-06	-2.84871	-1.77083
109946850	chr1:109946850:C:A	3.69763e-83	-2.76813	1.50137	0.000140935	-2.81784	1.623	0.000204721	-2.82871	1.61797
109946914	chr1:109946914:C:G	2.20143e-83	-2.6927e-09	-1.78534	7.56879e-05	-2.6927e-09	-1.81652	0.00011059	-2.6927e-09	-1.82656
109947135	chr1:109947135:C:T	1.01775e-82	-0.254274	-4.05126e-09	0.0111935	3.17995	-4.05126e-09	0.000851357	0.214444	-4.05126e-09
109947406	chr1:109947406:G:C	1.32406e-84	-2.36366	-2.23267	4.35348e-06	-2.44634	-2.22583	6.45939e-06	-2.44079	-2.22606
109947415	chr1:109947415:G:T	2.51221e-84	-2.85002	-1.10585	1.09639e-05	-2.84692	-0.90161	1.63723e-05	-2.84273	-0.894066
109947719	chr1:109947719:C:T	1.02373e-84	-2.74358	-2.11	3.87522e-06	-2.68049	-2.10805	5.90513e-06	-2.64962	-2.10694
109947760	chr1:109947760:G:A	1.13584e-84	-2.70139	-2.04827	4.26655e-06	-2.64017	-2.05216	6.51987e-06	-2.60674	-2.0508
109948196	chr1:109948196:T:C	1.08537e-82	-2.6927e-09	-0.189943	0.000395441	-2.6927e-09	-0.163141	0.000589116	-2.6927e-09	-0.153765
109948590	chr1:109948590:C:T	3.89012e-84	-2.65391	-0.864688	1.57646e-05	-2.77805	-0.607319	2.4974e-05	-2.70636	-0.608196
109948746	chr1:109948746:G:A	1.29488e-84	-2.84721	-1.77141	5.43432e-06	-2.8281	-1.62231	8.07813e-06	-2.81922	-1.62401
109950021	chr1:109950021:T:C	2.44451e-84	-2.73569	-1.24751	9.73159e-06	-2.84463	-1.02313	1.46989e-05	-2.81795	-1.02666
109950028	chr1:109950028:T:A	2.54058e-83	-2.6927e-09	-1.64206	8.44313e-05	-2.6927e-09	-1.7072	0.000124273	-2.6927e-09	-1.70991
109950884	chr1:109950884:T:G	3.00322e-84	-2.6119	-1.16546	1.17813e-05	-2.75972	-0.916907	1.87785e-05	-2.68078	-0.918896
109950890	chr1:109950890:T:C	2.99355e-84	-2.61349	-1.16709	1.17467e-05	-2.76071	-0.918853	1.8717e-05	-2.68212	-0.920837
109951323	chr1:109951323:A:G	1.7921e-84	-2.64294	-1.65071	6.26372e-06	-2.78438	-1.52399	9.87531e-06	-2.71472	-1.52763
109951334	chr1:109951334:C:T	2.87834e-84	-2.65522	-1.16461	1.14571e-05	-2.78591	-0.918623	1.80615e-05	-2.7167	-0.921903
109951499	chr1:109951499:T:C	2.08941e-83	-2.6927e-09	-1.83757	8.12696e-05	-2.6927e-09	-1.74537	0.000119687	-2.6927e-09	-1.74751
109952252	chr1:109952252:T:C	2.2458e-84	-1.88266	-2.18531	8.06462e-06	-1.91704	-2.13862	1.26402e-05	-1.85848	-2.13703
109952314	chr1:109952314:G:A	1.40301e-83	-2.6927e-09	-2.23583	5.05943e-05	-2.6927e-09	-2.2193	7.48421e-05	-2.6927e-09	-2.21701
109952698	chr1:109952698:G:A	7.56669e-84	-2.85328	-4.05126e-09	2.67711e-05	-2.85582	-4.05126e-09	3.95276e-05	-2.85539	-4.05126e-09
109952751	chr1:109952751:C:T	8.2872e-85	-2.84294	-2.22197	3.03855e-06	-2.82586	-2.2059	4.54221e-06	-2.81344	-2.20554
109953338	chr1:109953338:T:C	1.46081e-83	-2.6927e-09	-2.19546	5.02863e-05	-2.6927e-09	-2.22541	7.42599e-05	-2.6927e-09	-2.22482
109953465	chr1:109953465:G:A	2.31903e-84	-1.83535	-2.20054	9.60567e-06	-1.72649	-2.1543	1.57402e-05	-1.62278	-2.15339
109954105	chr1:109954105:AC:A	1.34614e-84	-2.45904	-2.12076	4.61743e-06	-2.54405	-2.06925	7.43265e-06	-2.45447	-2.07204
109954833	chr1:109954833:T:C	1.81076e-83	-2.6927e-09	-1.9807	6.16782e-05	-2.6927e-09	-2.02121	9.09788e-05	-2.6927e-09	-2.02176
109954842	chr1:109954842:A:G	1.9123e-83	-2.6927e-09	-1.92615	6.47346e-05	-2.6927e-09	-1.97285	9.60939e-05	-2.6927e-09	-1.96706
109954858	chr1:109954858:C:A	3.54398e-83	-2.6927e-09	-1.3092	0.000103703	-2.6927e-09	-1.50161	0.000154491	-2.6927e-09	-1.49225
109954983	chr1:109954983:G:A	1.40417e-83	-2.6927e-09	-2.23501	4.97357e-05	-2.6927e-09	-2.23642	7.33755e-05	-2.6927e-09	-2.2368
109955006	chr1:109955006:C:T	8.92903e-84	-2.68773	-4.05126e-09	3.39627e-05	-2.61788	-4.05126e-09	4.90667e-05	-2.63921	-4.05126e-09
109955046	chr1:109955046:G:T	1.40339e-83	-2.6927e-09	-2.23556	4.9768e-05	-2.6927e-09	-2.23577	7.34423e-05	-2.6927e-09	-2.23589
109955186	chr1:109955186:G:A	1.03134e-84	-2.6125	-2.23367	3.26907e-06	-2.72814	-2.2305	5.11361e-06	-2.6695	-2.23098
109955446	chr1:109955446:G:A	1.40498e-83	-2.6927e-09	-2.23443	4.96074e-05	-2.6927e-09	-2.239	7.32125e-05	-2.6927e-09	-2.23902
109955534	chr1:109955534:A:G	1.93018e-83	-2.6927e-09	-1.91684	6.49595e-05	-2.6927e-09	-1.96938	9.64616e-05	-2.6927e-09	-1.96324
109955709	chr1:109955709:G:T	2.08579e-83	-2.6927e-09	-1.8393	7.71556e-05	-2.6927e-09	-1.79732	0.000113691	-2.6927e-09	-1.79891
109955925	chr1:109955925:A:C	1.8578e-83	-2.6927e-09	-1.95506	6.90511e-05	-2.6927e-09	-1.9083	0.000101771	-2.6927e-09	-1.90966
109957047	chr1:109957047:A:G	1.20396e-84	-2.60463	-2.08679	3.88782e-06	-2.7172	-2.0681	6.08829e-06	-2.65687	-2.06915
109957225	chr1:109957225:G:C	1.94286e-84	-2.20459	-2.00828	6.47904e-06	-2.42377	-1.8508	1.02427e-05	-2.34953	-1.85629
109957246	chr1:109957246:A:C	1.39901e-83	-2.6927e-09	-2.23869	4.96753e-05	-2.6927e-09	-2.23764	7.33362e-05	-2.6927e-09	-2.23733
109957282	chr1:109957282:AAATAT:A	1.77016e-83	-2.6927e-09	-2.00338	6.10586e-05	-2.6927e-09	-2.03131	9.01032e-05	-2.6927e-09	-2.03143
109957463	chr1:109957463:A:G	1.4433e-83	-2.6927e-09	-2.20752	5.06734e-05	-2.6927e-09	-2.21774	7.48032e-05	-2.6927e-09	-2.21753
109957553	chr1:109957553:T:C	1.92255e-84	-2.21646	-2.00693	6.3963e-06	-2.43833	-1.84909	1.00936e-05	-2.36585	-1.85464
109957639	chr1:109957639:AT:A	1.51623e-83	-2.6927e-09	-2.15822	5.53319e-05	-2.6927e-09	-2.12979	8.16041e-05	-2.6927e-09	-2.13051
109957820	chr1:109957820:C:T	1.87675e-83	-2.6927e-09	-1.94491	6.40917e-05	-2.6927e-09	-1.98283	9.46098e-05	-2.6927e-09	-1.98263
109958012	chr1:109958012:T:C	9.25242e-85	-2.8008	-2.15394	3.3182e-06	-2.83625	-2.10747	4.87382e-06	-2.84022	-2.10829
109958349	chr1:109958349:C:T	1.12341e-83	-2.45808	-4.05126e-09	4.94235e-05	-2.24272	-4.05126e-09	6.99783e-05	-2.2842	-4.05126e-09
109958362	chr1:109958362:C:A	1.98801e-83	-2.6927e-09	-1.88732	6.98718e-05	-2.6927e-09	-1.89648	0.00010333	-2.6927e-09	-1.89446
109958434	chr1:109958434:T:C	1.39925e-83	-2.6927e-09	-2.23851	4.97404e-05	-2.6927e-09	-2.23632	7.33841e-05	-2.6927e-09	-2.23668
109959057	chr1:109959057:C:T	1.46211e-83	-2.6927e-09	-2.19457	5.01686e-05	-2.6927e-09	-2.22775	7.41384e-05	-2.6927e-09	-2.22646
109959166	chr1:109959166:T:C	1.40277e-83	-2.6927e-09	-2.23601	4.97473e-05	-2.6927e-09	-2.23619	7.34123e-05	-2.6927e-09	-2.2363
109959217	chr1:109959217:A:G	1.4521e-83	-2.6927e-09	-2.20144	5.22073e-05	-2.6927e-09	-2.18792	7.69224e-05	-2.6927e-09	-2.18959
109959580	chr1:109959580:G:A	1.80867e-83	-2.6927e-09	-1.98186	6.02395e-05	-2.6927e-09	-2.04481	8.90347e-05	-2.6927e-09	-2.04336
109959722	chr1:109959722:A:G	6.79888e-83	-2.6927e-09	-0.657695	0.000218619	-2.6927e-09	-0.755812	0.00032908	-2.6927e-09	-0.736088
109959861	chr1:109959861:C:T	6.34811e-83	-2.6927e-09	-0.726294	0.000204528	-2.6927e-09	-0.822437	0.000307732	-2.6927e-09	-0.80316
109960000	chr1:109960000:T:C	2.86813e-83	-2.6927e-09	-1.52079	0.000108688	-2.6927e-09	-1.45466	0.000160653	-2.6927e-09	-1.45314
109960136	chr1:109960136:G:A	7.57216e-84	-2.85256	-4.05126e-09	2.76555e-05	-2.82332	-4.05126e-09	4.05451e-05	-2.82997	-4.05126e-09
109960250	chr1:109960250:A:G	1.71183e-83	-2.03689	-4.05126e-09	5.76733e-05	-2.08835	-4.05126e-09	8.71322e-05	-2.06496	-4.05126e-09
109960456	chr1:109960456:T:C	2.06575e-84	-2.40901	-1.74253	7.65119e-06	-2.61271	-1.49558	1.1858e-05	-2.55772	-1.50166
109960650	chr1:109960650:A:G	1.51538e-83	-2.6927e-09	-2.15879	5.19435e-05	-2.6927e-09	-2.19298	7.69024e-05	-2.6927e-09	-2.18985
109960674	chr1:109960674:T:C	1.38636e-84	-2.34619	-2.20416	4.29671e-06	-2.55952	-2.12577	6.72829e-06	-2.49918	-2.12689
109960811	chr1:109960811:G:A	1.22224e-84	-2.65613	-2.02022	3.8112e-06	-2.72968	-2.07551	5.53032e-06	-2.74765	-2.07449
109960979	chr1:109960979:T:C	1.54151e-83	-2.6927e-09	-2.14169	5.4768e-05	-2.6927e-09	-2.14004	8.05536e-05	-2.6927e-09	-2.14347
109961119	chr1:109961119:T:C	1.74355e-83	-2.6927e-09	-2.01853	6.62832e-05	-2.6927e-09	-1.94921	9.77943e-05	-2.6927e-09	-1.94952
109961283	chr1:109961283:A:G	1.06897e-84	-2.58656	-2.22378	3.45292e-06	-2.6676	-2.23632	4.98333e-06	-2.68983	-2.23646
109961738	chr1:109961738:C:T	1.135e-84	-2.57097	-2.17944	3.53148e-06	-2.71164	-2.16979	5.50126e-06	-2.65669	-2.17072
109961824	chr1:109961824:G:T	1.68519e-83	-2.6927e-09	-2.05257	5.66177e-05	-2.6927e-09	-2.10682	8.40004e-05	-2.6927e-09	-2.10157
109961963	chr1:109961963:T:C	1.84078e-84	-2.05607	-2.21078	4.95125e-06	-2.36572	-2.17778	7.88699e-06	-2.28909	-2.17809
109962041	chr1:109962041:G:A	1.33469e-84	-2.68719	-1.90114	4.89726e-06	-2.78395	-1.77052	7.51182e-06	-2.74374	-1.77217
109962416	chr1:109962416:T:C	1.09327e-84	-2.6476	-2.14026	3.26456e-06	-2.77165	-2.18836	4.95891e-06	-2.74135	-2.18986
109963232	chr1:109963232:C:T	1.54138e-83	-2.14177	-4.05126e-09	4.62445e-05	-2.3092	-4.05126e-09	6.90567e-05	-2.29746	-4.05126e-09
109964012	chr1:109964012:T:C	1.50931e-83	-2.6927e-09	-2.1628	5.64214e-05	-2.6927e-09	-2.11029	8.27511e-05	-2.6927e-09	-2.11655
109964728	chr1:109964728:G:A	1.04995e-83	-2.52571	-4.05126e-09	3.53476e-05	-2.57791	-4.05126e-09	5.45217e-05	-2.53379	-4.05126e-09
109965412	chr1:109965412:T:C	1.48444e-83	-2.6927e-09	-2.17942	5.53565e-05	-2.6927e-09	-2.12935	8.15769e-05	-2.6927e-09	-2.13084
109965437	chr1:109965437:A:AT	7.90917e-84	-2.80901	-4.05126e-09	2.67907e-05	-2.85509	-4.05126e-09	3.95859e-05	-2.85391	-4.05126e-09
109965544	chr1:109965544:C:G	1.4019e-83	-2.6927e-09	-2.23662	4.97477e-05	-2.6927e-09	-2.23618	7.3367e-05	-2.6927e-09	-2.23691
109965725	chr1:109965725:A:C	1.58867e-83	-2.6927e-09	-2.11155	5.87431e-05	-2.6927e-09	-2.06997	8.61575e-05	-2.6927e-09	-2.07621
109966442	chr1:109966442:G:A	1.75946e-83	-2.6927e-09	-2.00945	5.99746e-05	-2.6927e-09	-2.04922	8.88198e-05	-2.6927e-09	-2.04578
109967860	chr1:109967860:G:A	1.95338e-83	-2.6927e-09	-1.90489	6.52542e-05	-2.6927e-09	-1.96485	9.66963e-05	-2.6927e-09	-1.96081
109967895	chr1:109967895:C:T	2.3158e-83	-2.6927e-09	-1.7347	7.51761e-05	-2.6927e-09	-1.82331	0.000111336	-2.6927e-09	-1.81984
109967925	chr1:109967925:A:G	1.25869e-84	-2.41104	-2.23593	3.79387e-06	-2.59531	-2.21444	5.90457e-06	-2.54333	-2.21333
109967937	chr1:109967937:C:T	1.43085e-83	-2.6927e-09	-2.21619	5.18253e-05	-2.6927e-09	-2.19526	7.60833e-05	-2.6927e-09	-2.20056
109968226	chr1:109968226:C:A	3.50657e-84	-1.87583	-1.74657	1.58318e-05	-1.68842	-1.6927	2.27695e-05	-1.71111	-1.69585
109968605	chr1:109968605:A:C	8.75785e-84	-2.70709	-4.05126e-09	2.98008e-05	-2.74861	-4.05126e-09	4.47751e-05	-2.73074	-4.05126e-09
109968639	chr1:109968639:TAA:T	1.914e-84	-2.84118	-1.38666	7.34986e-06	-2.803	-1.34546	1.04518e-05	-2.84752	-1.33809
109969568	chr1:109969568:T:C	1.43656e-83	-2.6927e-09	-2.2122	5.21722e-05	-2.6927e-09	-2.18859	7.6561e-05	-2.6927e-09	-2.1943
109969910	chr1:109969910:C:T	2.71481e-83	-2.6927e-09	-1.57573	0.000121527	-2.6927e-09	-1.343	0.000177859	-2.6927e-09	-1.3514
109970180	chr1:109970180:A:G	1.59674e-84	-2.4653	-1.94377	6.46513e-06	-2.42057	-1.85615	9.34873e-06	-2.43831	-1.85884
109970280	chr1:109970280:G:A	1.79042e-83	-2.6927e-09	-1.992	6.83979e-05	-2.6927e-09	-1.9178	0.000100354	-2.6927e-09	-1.92368
109970309	chr1:109970309:A:G	3.6995e-84	-1.643	-1.92584	1.77096e-05	-1.39725	-1.87178	2.53779e-05	-1.42608	-1.87243
109970583	chr1:109970583:G:A	1.45027e-83	-2.6927e-09	-2.2027	5.0668e-05	-2.6927e-09	-2.21785	7.50851e-05	-2.6927e-09	-2.21377
109970718	chr1:109970718:C:A	1.45173e-83	-2.6927e-09	-2.20169	5.07087e-05	-2.6927e-09	-2.21705	7.5151e-05	-2.6927e-09	-2.21289
109970945	chr1:109970945:A:T	1.83794e-83	-2.6927e-09	-1.96581	7.039e-05	-2.6927e-09	-1.88909	0.000103229	-2.6927e-09	-1.89544
109972271	chr1:109972271:A:G	3.22456e-84	-1.78931	-1.91694	1.42398e-05	-1.63115	-1.85595	2.04594e-05	-1.65718	-1.85676
109972474	chr1:109972474:C:T	1.54571e-83	-2.6927e-09	-2.13897	5.80658e-05	-2.6927e-09	-2.08157	8.55469e-05	-2.6927e-09	-2.08332
109973170	chr1:109973170:A:G	1.72339e-83	-2.6927e-09	-2.03016	6.54195e-05	-2.6927e-09	-1.96232	9.60222e-05	-2.6927e-09	-1.96781
109973178	chr1:109973178:A:G	1.59439e-83	-2.6927e-09	-2.10796	5.35923e-05	-2.6927e-09	-2.16174	7.92515e-05	-2.6927e-09	-2.15976
109973289	chr1:109973289:TC:T	1.65756e-83	-2.6927e-09	-2.0691	6.35228e-05	-2.6927e-09	-1.99174	9.32027e-05	-2.6927e-09	-1.99761
109973319	chr1:109973319:T:C	2.36897e-83	-2.6927e-09	-1.712	8.02431e-05	-2.6927e-09	-1.75808	0.000119103	-2.6927e-09	-1.7524
109973908	chr1:109973908:T:C	1.73981e-83	-2.6927e-09	-2.02068	6.60484e-05	-2.6927e-09	-1.95275	9.69302e-05	-2.6927e-09	-1.9584
109974225	chr1:109974225:C:T	1.46813e-83	-2.6927e-09	-2.19046	5.12494e-05	-2.6927e-09	-2.20644	7.60168e-05	-2.6927e-09	-2.20143
109974493	chr1:109974493:T:C	9.11532e-85	-2.73068	-2.23899	3.45184e-06	-2.6811	-2.22313	5.03657e-06	-2.69162	-2.22404
109974641	chr1:109974641:C:T	1.87064e-83	-2.6927e-09	-1.94817	7.26399e-05	-2.6927e-09	-1.85763	0.000106945	-2.6927e-09	-1.86007
109974774	chr1:109974774:C:T	9.93789e-85	-2.83938	-2.04389	3.985e-06	-2.67945	-2.08116	5.00645e-06	-2.84143	-2.08023
109974995	chr1:109974995:T:C	1.1227e-84	-2.52242	-2.23889	4.32393e-06	-2.45201	-2.22697	6.27863e-06	-2.46728	-2.22795
109975079	chr1:109975079:G:A	1.74478e-83	-2.6927e-09	-2.01782	6.62621e-05	-2.6927e-09	-1.94952	9.72414e-05	-2.6927e-09	-1.95519
109975110	chr1:109975110:C:T	1.41742e-83	-2.6927e-09	-2.22561	4.9697e-05	-2.6927e-09	-2.2372	7.33346e-05	-2.6927e-09	-2.23736
109975302	chr1:109975302:A:G	1.39955e-83	-2.6927e-09	-2.2383	4.96844e-05	-2.6927e-09	-2.23745	7.33391e-05	-2.6927e-09	-2.23729
109975360	chr1:109975360:G:T	1.46466e-83	-2.6927e-09	-2.19283	5.37511e-05	-2.6927e-09	-2.15878	7.87493e-05	-2.6927e-09	-2.16612
109975726	chr1:109975726:T:A	1.46119e-83	-2.6927e-09	-2.1952	5.1016e-05	-2.6927e-09	-2.211	7.56446e-05	-2.6927e-09	-2.20634
109976368	chr1:109976368:A:G	1.48005e-83	-2.6927e-09	-2.18238	5.15347e-05	-2.6927e-09	-2.20089	7.64709e-05	-2.6927e-09	-2.19548
109976952	chr1:109976952:C:A	1.42059e-83	-2.6927e-09	-2.22338	5.27541e-05	-2.6927e-09	-2.1775	7.75326e-05	-2.6927e-09	-2.18169
109976987	chr1:109976987:C:A	8.07654e-84	-2.78807	-4.05126e-09	4.8592e-05	-2.25968	-4.05126e-09	6.91063e-05	-2.29674	-4.05126e-09
109977289	chr1:109977289:A:G	2.65066e-83	-2.6927e-09	-1.59964	8.71184e-05	-2.6927e-09	-1.67587	0.000129591	-2.6927e-09	-1.66801
109977371	chr1:109977371:C:T	1.51088e-83	-2.6927e-09	-2.16176	5.25503e-05	-2.6927e-09	-2.18137	7.80639e-05	-2.6927e-09	-2.17486
109977427	chr1:109977427:C:T	2.26494e-83	-2.6927e-09	-1.7569	7.53398e-05	-2.6927e-09	-1.82113	0.000111927	-2.6927e-09	-1.81454
109977737	chr1:109977737:C:A	7.92994e-84	-2.80639	-4.05126e-09	2.81075e-05	-2.80711	-4.05126e-09	4.11e-05	-2.81638	-4.05126e-09
109978018	chr1:109978018:G:A	1.47655e-83	-2.6927e-09	-2.18474	5.15336e-05	-2.6927e-09	-2.20091	7.6463e-05	-2.6927e-09	-2.19558
109978106	chr1:109978106:G:A	1.4082e-83	-2.6927e-09	-2.23214	4.97022e-05	-2.6927e-09	-2.23709	7.33689e-05	-2.6927e-09	-2.23689
109978796	chr1:109978796:C:T	1.40859e-83	-2.6927e-09	-2.23186	4.97951e-05	-2.6927e-09	-2.23522	7.34242e-05	-2.6927e-09	-2.23613
109978949	chr1:109978949:G:A	1.43224e-83	-2.6927e-09	-2.21521	5.03105e-05	-2.6927e-09	-2.22493	7.44927e-05	-2.6927e-09	-2.22169
109979015	chr1:109979015:C:T	1.4435e-83	-2.6927e-09	-2.20738	4.96246e-05	-2.6927e-09	-2.23866	7.32347e-05	-2.6927e-09	-2.23872
109979037	chr1:109979037:A:G	1.43361e-83	-2.6927e-09	-2.21425	5.29937e-05	-2.6927e-09	-2.17297	7.79009e-05	-2.6927e-09	-2.17695
109980124	chr1:109980124:C:T	2.33771e-84	-1.80291	-2.22495	9.91757e-06	-1.64805	-2.20079	1.42885e-05	-1.67082	-2.20211
109980129	chr1:109980129:C:T	1.56686e-83	-2.6927e-09	-2.12538	5.37561e-05	-2.6927e-09	-2.15869	7.95182e-05	-2.6927e-09	-2.1564
109980130	chr1:109980130:G:A	1.41922e-83	-2.6927e-09	-2.22435	4.99917e-05	-2.6927e-09	-2.23129	7.39606e-05	-2.6927e-09	-2.22886
109980289	chr1:109980289:A:T	7.70987e-84	-2.83454	-4.05126e-09	2.67904e-05	-2.8551	-4.05126e-09	3.95607e-05	-2.85455	-4.05126e-09
109980523	chr1:109980523:A:G	3.39737e-83	-2.6927e-09	-1.35145	0.000133657	-2.6927e-09	-1.24787	0.000199981	-2.6927e-09	-1.23417
109981098	chr1:109981098:C:T	1.40653e-83	-2.6927e-09	-2.23333	5.05254e-05	-2.6927e-09	-2.22067	7.46276e-05	-2.6927e-09	-2.21988
109981600	chr1:109981600:G:A	1.40899e-83	-2.6927e-09	-2.23158	5.06794e-05	-2.6927e-09	-2.21762	7.48598e-05	-2.6927e-09	-2.21677
109981666	chr1:109981666:C:T	1.46952e-83	-2.6927e-09	-2.18951	5.25726e-05	-2.6927e-09	-2.18095	7.73378e-05	-2.6927e-09	-2.18421
109982010	chr1:109982010:C:T	1.41922e-83	-2.6927e-09	-2.22435	4.99917e-05	-2.6927e-09	-2.23129	7.39606e-05	-2.6927e-09	-2.22886
109982031	chr1:109982031:T:C	1.39923e-83	-2.6927e-09	-2.23853	5.02841e-05	-2.6927e-09	-2.22545	7.4074e-05	-2.6927e-09	-2.22732
109982175	chr1:109982175:A:C	1.40334e-83	-2.6927e-09	-2.23559	5.07636e-05	-2.6927e-09	-2.21596	7.47341e-05	-2.6927e-09	-2.21845
109982445	chr1:109982445:A:T	8.84656e-84	-2.69701	-4.05126e-09	3.57574e-05	-2.56638	-4.05126e-09	5.10018e-05	-2.60053	-4.05126e-09
109982466	chr1:109982466:T:A	2.20965e-84	-1.89743	-2.18677	9.39136e-06	-1.74395	-2.1594	1.35268e-05	-1.76577	-2.16194
109982789	chr1:109982789:A:G	9.41168e-83	-2.6927e-09	-0.3325	0.000253208	-2.6927e-09	-0.60893	0.000369995	-2.6927e-09	-0.618898
109983008	chr1:109983008:A:G	8.29455e-85	-2.85455	-2.20947	2.9349e-06	-2.8513	-2.21516	4.32308e-06	-2.8544	-2.21402
109983114	chr1:109983114:A:G	8.88462e-85	-2.77992	-2.21538	4.0083e-06	-2.52785	-2.22692	4.59103e-06	-2.78126	-2.22703
109983287	chr1:109983287:G:A	1.45897e-83	-2.6927e-09	-2.19672	5.20865e-05	-2.6927e-09	-2.19024	7.67581e-05	-2.6927e-09	-2.19173
109984017	chr1:109984017:G:C	1.41014e-83	-2.6927e-09	-2.23076	4.97432e-05	-2.6927e-09	-2.23627	7.35261e-05	-2.6927e-09	-2.23475
109984850	chr1:109984850:G:A	9.47841e-85	-2.81549	-2.11511	4.04827e-06	-2.62941	-2.11544	4.91383e-06	-2.82574	-2.11459
109985233	chr1:109985233:C:T	1.41384e-83	-2.6927e-09	-2.22815	5.12775e-05	-2.6927e-09	-2.20589	7.57621e-05	-2.6927e-09	-2.20479
109985449	chr1:109985449:G:A	2.42083e-83	-2.6927e-09	-1.69034	8.05756e-05	-2.6927e-09	-1.75395	0.000119708	-2.6927e-09	-1.74734
109985666	chr1:109985666:A:G	1.68081e-83	-2.6927e-09	-2.05518	6.28019e-05	-2.6927e-09	-2.00316	9.2524e-05	-2.6927e-09	-2.00492
109985783	chr1:109985783:A:T	1.05746e-83	-2.51859	-4.05126e-09	3.57529e-05	-2.56651	-4.05126e-09	5.36888e-05	-2.54918	-4.05126e-09
109986295	chr1:109986295:T:C	2.67205e-83	-2.6927e-09	-1.59161	7.9067e-05	-2.6927e-09	-1.77285	0.000117717	-2.6927e-09	-1.76411
109986529	chr1:109986529:A:G	8.9948e-85	-2.85589	-2.12708	3.27825e-06	-2.85162	-2.10421	4.83088e-06	-2.85336	-2.104
109986823	chr1:109986823:C:T	1.18641e-84	-2.46783	-2.23828	4.74516e-06	-2.35967	-2.22634	6.85844e-06	-2.37999	-2.22692
109986862	chr1:109986862:A:G	3.65821e-84	-2.71815	-0.86191	1.11127e-05	-2.80344	-0.931616	1.72458e-05	-2.74919	-0.935631
109987085	chr1:109987085:A:G	1.69969e-83	-2.6927e-09	-2.04401	6.15299e-05	-2.6927e-09	-2.02362	9.12632e-05	-2.6927e-09	-2.01864
109987150	chr1:109987150:A:G	1.42117e-83	-2.6927e-09	-2.22297	5.00793e-05	-2.6927e-09	-2.22953	7.38304e-05	-2.6927e-09	-2.23062
109987806	chr1:109987806:G:A	1.41414e-83	-2.6927e-09	-2.22793	4.98454e-05	-2.6927e-09	-2.23422	7.37083e-05	-2.6927e-09	-2.23227
109987864	chr1:109987864:C:G	1.4106e-83	-2.6927e-09	-2.23043	5.09107e-05	-2.6927e-09	-2.21307	7.5203e-05	-2.6927e-09	-2.2122
109988088	chr1:109988088:A:G	1.89802e-83	-2.6927e-09	-1.93364	7.30874e-05	-2.6927e-09	-1.85149	0.000108851	-2.6927e-09	-1.84241
109988250	chr1:109988250:C:T	8.86791e-85	-2.85377	-2.14342	3.25204e-06	-2.85567	-2.10819	4.79843e-06	-2.8559	-2.1082
109988373	chr1:109988373:G:C	2.19633e-84	-2.85186	-1.23839	8.93957e-06	-2.79551	-1.15715	1.26489e-05	-2.84445	-1.15037
109988541	chr1:109988541:T:C	9.12337e-83	-2.6927e-09	-0.363613	0.000302823	-2.6927e-09	-0.429993	0.000453724	-2.6927e-09	-0.414899
109988775	chr1:109988775:T:C	1.91512e-83	-2.6927e-09	-1.92467	8.80227e-05	-2.6927e-09	-1.66555	0.000129685	-2.6927e-09	-1.66728
109988853	chr1:109988853:C:T	1.79813e-83	-2.6927e-09	-1.9877	7.7255e-05	-2.6927e-09	-1.79603	0.000113498	-2.6927e-09	-1.8006
109989155	chr1:109989155:A:T	2.07423e-83	-2.6927e-09	-1.84486	8.10421e-05	-2.6927e-09	-1.74817	0.000119458	-2.6927e-09	-1.74943
109989408	chr1:109989408:G:A	1.9225e-83	-2.6927e-09	-1.92083	8.34888e-05	-2.6927e-09	-1.71843	0.000122648	-2.6927e-09	-1.72307
109989983	chr1:109989983:C:T	1.69988e-83	-2.6927e-09	-2.0439	6.65261e-05	-2.6927e-09	-1.94555	9.75144e-05	-2.6927e-09	-1.95239
109990348	chr1:109990348:A:G	2.08154e-83	-2.6927e-09	-1.84134	9.1695e-05	-2.6927e-09	-1.62467	0.000134625	-2.6927e-09	-1.6299
109990465	chr1:109990465:C:T	1.4357e-83	-2.6927e-09	-2.2128	5.03256e-05	-2.6927e-09	-2.22463	7.43082e-05	-2.6927e-09	-2.22417
109990952	chr1:109990952:G:A	1.42903e-83	-2.6927e-09	-2.21746	5.17439e-05	-2.6927e-09	-2.19684	7.64593e-05	-2.6927e-09	-2.19563
109991170	chr1:109991170:G:T	1.93979e-83	-2.6927e-09	-1.91187	8.48605e-05	-2.6927e-09	-1.70213	0.000124567	-2.6927e-09	-1.70755
109991251	chr1:109991251:A:G	1.45553e-83	-2.6927e-09	-2.19908	5.39657e-05	-2.6927e-09	-2.15479	7.95495e-05	-2.6927e-09	-2.15601
109991375	chr1:109991375:G:A	9.38402e-85	-2.71563	-2.22499	3.56751e-06	-2.66877	-2.2025	5.20359e-06	-2.67808	-2.20496
109991840	chr1:109991840:G:A	9.17615e-85	-2.80398	-2.15903	3.97122e-06	-2.58835	-2.17572	4.70412e-06	-2.80948	-2.17447
109992292	chr1:109992292:C:A	1.05617e-84	-2.83325	-1.98914	3.76696e-06	-2.81816	-1.99871	5.42404e-06	-2.8482	-1.99335
109992509	chr1:109992509:A:G	1.40792e-83	-2.6927e-09	-2.23234	5.05597e-05	-2.6927e-09	-2.21999	7.46719e-05	-2.6927e-09	-2.21928
109992664	chr1:109992664:A:G	2.06105e-83	-2.6927e-09	-1.85123	7.08472e-05	-2.6927e-09	-1.88262	0.000105074	-2.6927e-09	-1.87773
109992723	chr1:109992723:A:G	2.79664e-83	-2.6927e-09	-1.54603	0.000109375	-2.6927e-09	-1.44836	0.000163374	-2.6927e-09	-1.43635
109992783	chr1:109992783:G:C	2.47804e-83	-2.6927e-09	-1.66698	9.20397e-05	-2.6927e-09	-1.62092	0.000137778	-2.6927e-09	-1.60674
109993091	chr1:109993091:T:TAA	1.40734e-83	-2.6927e-09	-2.23275	5.05243e-05	-2.6927e-09	-2.22069	7.46179e-05	-2.6927e-09	-2.22001
109993320	chr1:109993320:A:G	1.59213e-83	-2.6927e-09	-2.10938	6.35288e-05	-2.6927e-09	-1.99165	9.32338e-05	-2.6927e-09	-1.99728
109993477	chr1:109993477:G:A	2.15489e-83	-2.6927e-09	-1.80671	8.22514e-05	-2.6927e-09	-1.73336	0.000121223	-2.6927e-09	-1.73475
109993490	chr1:109993490:T:A	1.1482e-84	-2.50111	-2.23772	4.51561e-06	-2.40875	-2.22686	6.53851e-06	-2.42721	-2.22747
109993581	chr1:109993581:A:G	1.62222e-84	-2.4691	-1.92414	5.48141e-06	-2.51779	-1.92399	8.49454e-06	-2.46713	-1.92583
109994302	chr1:109994302:G:A	1.4304e-83	-2.6927e-09	-2.2165	5.27787e-05	-2.6927e-09	-2.17704	7.78107e-05	-2.6927e-09	-2.17811
109994613	chr1:109994613:A:G	1.85998e-83	-2.6927e-09	-1.95389	8.06744e-05	-2.6927e-09	-1.75272	0.000118504	-2.6927e-09	-1.75744
109995200	chr1:109995200:C:T	4.1809e-83	-2.6927e-09	-1.14393	0.000146567	-2.6927e-09	-1.15566	0.000215607	-2.6927e-09	-1.15893
109995242	chr1:109995242:C:T	1.19853e-84	-2.70498	-1.99096	3.8746e-06	-2.83939	-1.94931	5.828e-06	-2.82441	-1.94531
109995286	chr1:109995286:AG:A	2.77082e-83	-1.55531	-4.05126e-09	7.81718e-05	-1.78423	-4.05126e-09	0.000119681	-1.74756	-4.05126e-09
109995303	chr1:109995303:G:A	1.43958e-83	-2.6927e-09	-2.2101	5.2326e-05	-2.6927e-09	-2.18565	7.67761e-05	-2.6927e-09	-2.1915
109995530	chr1:109995530:C:T	1.05254e-83	-2.52324	-4.05126e-09	3.48033e-05	-2.59343	-4.05126e-09	5.25671e-05	-2.5703	-4.05126e-09
109995570	chr1:109995570:A:G	1.9309e-83	-2.6927e-09	-1.91647	8.48634e-05	-2.6927e-09	-1.7021	0.000124614	-2.6927e-09	-1.70717
109995911	chr1:109995911:C:T	1.83585e-83	-2.6927e-09	-1.96695	7.91806e-05	-2.6927e-09	-1.77141	0.000116315	-2.6927e-09	-1.77609
109995922	chr1:109995922:C:T	1.07816e-84	-2.57092	-2.23086	4.29049e-06	-2.47938	-2.20736	6.2193e-06	-2.49635	-2.20838
109995936	chr1:109995936:T:C	1.4127e-83	-2.6927e-09	-2.22895	5.04868e-05	-2.6927e-09	-2.22143	7.46102e-05	-2.6927e-09	-2.22011
109996319	chr1:109996319:G:A	2.4099e-83	-2.6927e-09	-1.69487	7.73326e-05	-2.6927e-09	-1.79503	0.000114836	-2.6927e-09	-1.78888
109996865	chr1:109996865:C:A	1.81964e-83	-2.6927e-09	-1.97581	7.82247e-05	-2.6927e-09	-1.78356	0.000114855	-2.6927e-09	-1.78872
109997582	chr1:109997582:A:G	1.50619e-83	-2.16487	-4.05126e-09	4.86508e-05	-2.25847	-4.05126e-09	7.03827e-05	-2.27844	-4.05126e-09
109997921	chr1:109997921:T:C	1.44516e-83	-2.6927e-09	-2.20623	5.26193e-05	-2.6927e-09	-2.18006	7.7189e-05	-2.6927e-09	-2.18613
109997995	chr1:109997995:G:A	1.39994e-83	-2.6927e-09	-2.23802	4.97823e-05	-2.6927e-09	-2.23548	7.348e-05	-2.6927e-09	-2.23538
109998214	chr1:109998214:T:G	3.06457e-83	-1.45455	-4.05126e-09	8.63066e-05	-1.68524	-4.05126e-09	0.000132371	-1.64678	-4.05126e-09
109998355	chr1:109998355:T:C	9.46825e-85	-2.85414	-2.07753	3.28381e-06	-2.85196	-2.10218	4.85025e-06	-2.85386	-2.0995
109999298	chr1:109999298:A:G	1.47937e-83	-2.6927e-09	-2.18284	5.52234e-05	-2.6927e-09	-2.13176	8.13906e-05	-2.6927e-09	-2.13313
109999892	chr1:109999892:C:G	1.4449e-83	-2.6927e-09	-2.20641	5.26042e-05	-2.6927e-09	-2.18035	7.7168e-05	-2.6927e-09	-2.1864
109999931	chr1:109999931:T:A	3.01971e-83	-2.6927e-09	-1.46929	9.50187e-05	-2.6927e-09	-1.58907	0.000141403	-2.6927e-09	-1.58077
110000402	chr1:110000402:T:C	9.58739e-85	-2.72665	-2.19252	4.49308e-06	-2.44954	-2.19106	4.95611e-06	-2.74247	-2.1893
110000463	chr1:110000463:T:C	9.47458e-85	-2.7188	-2.21221	3.64216e-06	-2.67606	-2.17451	5.30666e-06	-2.68493	-2.17849
110000586	chr1:110000586:CTT:C	1.40816e-83	-2.6927e-09	-2.23217	4.96075e-05	-2.6927e-09	-2.239	7.32152e-05	-2.6927e-09	-2.23898
110001149	chr1:110001149:T:C	2.65413e-83	-2.6927e-09	-1.59834	9.31242e-05	-2.6927e-09	-1.60921	0.000139265	-2.6927e-09	-1.59601
110001257	chr1:110001257:G:A	2.86386e-84	-2.83823	-0.986637	9.49635e-06	-2.74938	-1.14285	1.36505e-05	-2.77676	-1.14185
110001289	chr1:110001289:C:T	2.62881e-83	-2.6927e-09	-1.60792	8.2998e-05	-2.6927e-09	-1.72433	0.000123402	-2.6927e-09	-1.71694
110001304	chr1:110001304:A:C	1.39854e-83	-2.6927e-09	-2.23902	5.00078e-05	-2.6927e-09	-2.23096	7.38988e-05	-2.6927e-09	-2.22969
110001769	chr1:110001769:T:C	1.41195e-83	-2.6927e-09	-2.22948	4.97961e-05	-2.6927e-09	-2.23521	7.3621e-05	-2.6927e-09	-2.23346
110002785	chr1:110002785:C:T	1.39855e-83	-2.6927e-09	-2.23902	4.99756e-05	-2.6927e-09	-2.23161	7.3812e-05	-2.6927e-09	-2.23087
110002848	chr1:110002848:G:C	1.43958e-83	-2.6927e-09	-2.2101	5.2326e-05	-2.6927e-09	-2.18565	7.67761e-05	-2.6927e-09	-2.1915
110004079	chr1:110004079:G:A	1.40447e-83	-2.6927e-09	-2.23479	5.06193e-05	-2.6927e-09	-2.21881	7.48544e-05	-2.6927e-09	-2.21684
110004133	chr1:110004133:T:G	1.41219e-83	-2.6927e-09	-2.22931	4.96108e-05	-2.6927e-09	-2.23893	7.32171e-05	-2.6927e-09	-2.23896
110004152	chr1:110004152:T:G	2.76096e-83	-2.6927e-09	-1.55887	8.47779e-05	-2.6927e-09	-1.70311	0.000125985	-2.6927e-09	-1.69622
110005116	chr1:110005116:A:G	2.36374e-83	-2.6927e-09	-1.71421	7.34613e-05	-2.6927e-09	-1.84638	0.000109085	-2.6927e-09	-1.84026
110007223	chr1:110007223:G:A	1.61267e-83	-2.09656	-4.05126e-09	5.38256e-05	-2.15739	-4.05126e-09	7.73018e-05	-2.18467	-4.05126e-09
110007559	chr1:110007559:T:A	1.40937e-83	-2.6927e-09	-2.23131	5.05999e-05	-2.6927e-09	-2.21919	7.47307e-05	-2.6927e-09	-2.2185
110007596	chr1:110007596:A:G	2.65107e-83	-2.6927e-09	-1.59949	9.30007e-05	-2.6927e-09	-1.61053	0.000139057	-2.6927e-09	-1.59751
110007760	chr1:110007760:G:A	1.40017e-83	-2.6927e-09	-2.23786	5.10259e-05	-2.6927e-09	-2.21081	7.50225e-05	-2.6927e-09	-2.2146
110008640	chr1:110008640:A:G	1.42743e-83	-2.6927e-09	-2.21857	5.19776e-05	-2.6927e-09	-2.19233	7.69148e-05	-2.6927e-09	-2.18969
110008703	chr1:110008703:T:G	1.01665e-83	-2.55794	-4.05126e-09	2.90035e-05	-2.77573	-4.05126e-09	4.35446e-05	-2.7586	-4.05126e-09
110009320	chr1:110009320:T:C	1.43048e-83	-2.6927e-09	-2.21644	5.0598e-05	-2.6927e-09	-2.21923	7.48343e-05	-2.6927e-09	-2.21711
110009477	chr1:110009477:A:T	7.69284e-84	-2.83675	-4.05126e-09	2.68565e-05	-2.85263	-4.05126e-09	3.96831e-05	-2.85146	-4.05126e-09
110009600	chr1:110009600:T:A	1.48254e-82	0.121892	-4.05126e-09	0.387599	6.72459	-4.05126e-09	0.00130978	0.64523	-4.05126e-09
110010187	chr1:110010187:T:C	1.4439e-83	-2.6927e-09	-2.20711	5.25552e-05	-2.6927e-09	-2.18128	7.71e-05	-2.6927e-09	-2.18728
110012494	chr1:110012494:G:C	1.40274e-83	-2.6927e-09	-2.23602	4.96434e-05	-2.6927e-09	-2.23828	7.32702e-05	-2.6927e-09	-2.23823
110013656	chr1:110013656:G:T	1.04776e-84	-2.62892	-2.20147	4.31694e-06	-2.55264	-2.12796	6.26234e-06	-2.56834	-2.1295
110013805	chr1:110013805:T:TC	2.09261e-83	-2.6927e-09	-1.83604	7.07231e-05	-2.6927e-09	-1.88437	0.00010504	-2.6927e-09	-1.87804
110014101	chr1:110014101:G:A	1.43962e-83	-2.6927e-09	-2.21007	5.23157e-05	-2.6927e-09	-2.18585	7.67623e-05	-2.6927e-09	-2.19167
110014393	chr1:110014393:A:G	1.29096e-84	-2.59892	-2.02273	5.45815e-06	-2.42541	-2.02063	7.26084e-06	-2.53032	-2.01957
110014443	chr1:110014443:A:C	1.76721e-83	-2.6927e-09	-2.00505	7.49981e-05	-2.6927e-09	-1.82568	0.000110199	-2.6927e-09	-1.8301
110014567	chr1:110014567:T:C	2.68211e-83	-2.6927e-09	-1.58785	8.28623e-05	-2.6927e-09	-1.72596	0.00012312	-2.6927e-09	-1.71923
110015803	chr1:110015803:A:G	2.3308e-83	-2.6927e-09	-1.72824	7.78261e-05	-2.6927e-09	-1.78867	0.000114987	-2.6927e-09	-1.78757
110016621	chr1:110016621:G:C	1.47981e-83	-2.6927e-09	-2.18254	5.75473e-05	-2.6927e-09	-2.09053	8.45387e-05	-2.6927e-09	-2.09518
110018183	chr1:110018183:C:T	1.39906e-83	-2.6927e-09	-2.23866	5.01201e-05	-2.6927e-09	-2.22872	7.39832e-05	-2.6927e-09	-2.22855
110018504	chr1:110018504:AC:A	1.4368e-83	-2.6927e-09	-2.21203	5.23647e-05	-2.6927e-09	-2.18491	7.75014e-05	-2.6927e-09	-2.18209
110019438	chr1:110019438:T:A	1.96466e-83	-2.6927e-09	-1.89913	6.68234e-05	-2.6927e-09	-1.94109	9.91852e-05	-2.6927e-09	-1.9354
110020074	chr1:110020074:A:G	1.43949e-83	-2.6927e-09	-2.21016	5.23193e-05	-2.6927e-09	-2.18578	7.67668e-05	-2.6927e-09	-2.19162
110020522	chr1:110020522:T:C	1.48788e-83	-2.6927e-09	-2.1771	5.38615e-05	-2.6927e-09	-2.15673	7.96164e-05	-2.6927e-09	-2.15517
110020531	chr1:110020531:GC:G	2.47166e-84	-2.85256	-1.11959	8.07311e-06	-2.79366	-1.26095	1.1684e-05	-2.81416	-1.26001
110020544	chr1:110020544:T:C	9.16067e-85	-2.81894	-2.14576	3.62614e-06	-2.79181	-2.06316	5.29324e-06	-2.79751	-2.06844
110020627	chr1:110020627:C:A	1.39906e-83	-2.6927e-09	-2.23865	5.01058e-05	-2.6927e-09	-2.229	7.39635e-05	-2.6927e-09	-2.22882
110020923	chr1:110020923:C:T	8.57807e-84	-2.72783	-4.05126e-09	2.83727e-05	-2.79772	-4.05126e-09	4.16038e-05	-2.8042	-4.05126e-09
110020986	chr1:110020986:G:A	1.4439e-83	-2.6927e-09	-2.20711	5.25552e-05	-2.6927e-09	-2.18128	7.71e-05	-2.6927e-09	-2.18728
110021192	chr1:110021192:G:A	1.0274e-84	-2.81826	-2.03175	3.53079e-06	-2.81016	-2.07146	5.06001e-06	-2.84451	-2.06651
110021254	chr1:110021254:C:CA	1.47857e-83	-2.6927e-09	-2.18338	5.0726e-05	-2.6927e-09	-2.2167	7.49391e-05	-2.6927e-09	-2.21571
110021670	chr1:110021670:A:T	2.63508e-83	-2.6927e-09	-1.60554	8.31616e-05	-2.6927e-09	-1.72236	0.000123647	-2.6927e-09	-1.71495
110022412	chr1:110022412:T:G	1.62449e-83	-2.6927e-09	-2.08926	5.41572e-05	-2.6927e-09	-2.15125	8.01035e-05	-2.6927e-09	-2.14907
110022462	chr1:110022462:T:C	1.47577e-83	-2.6927e-09	-2.18527	5.76831e-05	-2.6927e-09	-2.08818	8.47601e-05	-2.6927e-09	-2.09256
110023340	chr1:110023340:C:T	2.46544e-83	-2.6927e-09	-1.67208	7.66876e-05	-2.6927e-09	-1.8034	0.000113871	-2.6927e-09	-1.79732
110024211	chr1:110024211:C:T	9.20772e-85	-2.74424	-2.21534	4.19626e-06	-2.48087	-2.22807	4.68559e-06	-2.76032	-2.22757
110024336	chr1:110024336:G:A	1.3366e-82	-2.6927e-09	0.0182631	0.000360704	-2.6927e-09	-0.255085	0.000527535	-2.6927e-09	-0.264173
110024522	chr1:110024522:G:A	1.7448e-83	-2.6927e-09	-2.01781	7.34759e-05	-2.6927e-09	-1.84618	0.000107946	-2.6927e-09	-1.85076
110025750	chr1:110025750:C:G	1.43954e-83	-2.6927e-09	-2.21013	5.23282e-05	-2.6927e-09	-2.18561	7.67791e-05	-2.6927e-09	-2.19146
110026792	chr1:110026792:G:A	8.23294e-85	-2.85315	-2.21833	3.18277e-06	-2.77429	-2.2111	4.35543e-06	-2.85023	-2.21073
110027438	chr1:110027438:A:G	7.63331e-84	-2.84452	-4.05126e-09	9.81098e-05	-1.55706	-4.05126e-09	4.20397e-05	-2.79377	-4.05126e-09
110027964	chr1:110027964:T:A	1.40983e-83	-2.6927e-09	-2.23098	5.06311e-05	-2.6927e-09	-2.21858	7.47784e-05	-2.6927e-09	-2.21786
110028178	chr1:110028178:A:T	2.65397e-83	-2.6927e-09	-1.5984	7.25044e-05	-2.6927e-09	-1.8595	0.000106769	-2.6927e-09	-1.86172
110028332	chr1:110028332:G:A	1.40633e-83	-2.6927e-09	-2.23347	5.0417e-05	-2.6927e-09	-2.22281	7.44551e-05	-2.6927e-09	-2.22219
110028658	chr1:110028658:AAGG:A	1.45288e-83	-2.6927e-09	-2.20091	5.26657e-05	-2.6927e-09	-2.17918	7.80352e-05	-2.6927e-09	-2.17523
110029814	chr1:110029814:T:A	1.41723e-83	-2.6927e-09	-2.22575	4.96146e-05	-2.6927e-09	-2.23886	7.32555e-05	-2.6927e-09	-2.23843
110030041	chr1:110030041:G:A	2.02497e-83	-2.6927e-09	-1.8689	8.81865e-05	-2.6927e-09	-1.66369	0.000129524	-2.6927e-09	-1.66852
110030177	chr1:110030177:T:C	1.44002e-83	-2.6927e-09	-2.2098	5.23454e-05	-2.6927e-09	-2.18528	7.6803e-05	-2.6927e-09	-2.19115
110030479	chr1:110030479:T:C	1.43607e-83	-2.6927e-09	-2.21254	5.17888e-05	-2.6927e-09	-2.19597	7.6514e-05	-2.6927e-09	-2.19491
110030917	chr1:110030917:T:C	1.45327e-83	-2.6927e-09	-2.20063	5.02794e-05	-2.6927e-09	-2.22555	7.41373e-05	-2.6927e-09	-2.22647
110031668	chr1:110031668:G:T	2.96599e-83	-2.6927e-09	-1.48724	0.000110557	-2.6927e-09	-1.43761	0.000165098	-2.6927e-09	-1.42585
110032027	chr1:110032027:C:T	2.48546e-83	-2.6927e-09	-1.66399	9.60669e-05	-2.6927e-09	-1.5781	0.000143065	-2.6927e-09	-1.56909
110032239	chr1:110032239:G:A	1.40504e-83	-2.6927e-09	-2.23438	5.04705e-05	-2.6927e-09	-2.22175	7.43769e-05	-2.6927e-09	-2.22324
110032284	chr1:110032284:A:C	1.61567e-83	-2.6927e-09	-2.0947	5.20012e-05	-2.6927e-09	-2.19187	7.66963e-05	-2.6927e-09	-2.19253
110032928	chr1:110032928:T:C	1.22351e-84	-2.80595	-1.86937	4.26799e-06	-2.79465	-1.89735	6.08091e-06	-2.83619	-1.89105
110032998	chr1:110032998:T:C	1.20966e-84	-2.80831	-1.87839	4.2238e-06	-2.79681	-1.9056	6.02315e-06	-2.8374	-1.89937
110033323	chr1:110033323:T:C	3.19527e-83	-1.41278	-4.05126e-09	0.000118639	-1.36706	-4.05126e-09	0.000189969	-1.28553	-4.05126e-09
110034626	chr1:110034626:G:A	1.40118e-83	-2.6927e-09	-2.23714	5.01411e-05	-2.6927e-09	-2.2283	7.40446e-05	-2.6927e-09	-2.22772
110035333	chr1:110035333:T:C	1.05573e-84	-2.58532	-2.23748	3.67511e-06	-2.61004	-2.23152	5.45371e-06	-2.60416	-2.23193
110035909	chr1:110035909:C:T	1.13728e-83	-2.44582	-4.05126e-09	4.35084e-05	-2.37019	-4.05126e-09	6.27156e-05	-2.39378	-4.05126e-09
110036274	chr1:110036274:C:T	1.45366e-83	-2.6927e-09	-2.20037	5.25854e-05	-2.6927e-09	-2.1807	7.78808e-05	-2.6927e-09	-2.17721
110036412	chr1:110036412:C:T	1.43042e-83	-2.6927e-09	-2.21648	5.15589e-05	-2.6927e-09	-2.20042	7.61758e-05	-2.6927e-09	-2.19935
110036585	chr1:110036585:G:A	1.74923e-83	-2.6927e-09	-2.01528	7.10588e-05	-2.6927e-09	-1.87964	0.000104356	-2.6927e-09	-1.88458
110036686	chr1:110036686:C:T	1.42366e-83	-2.6927e-09	-2.22122	5.12076e-05	-2.6927e-09	-2.20725	7.5649e-05	-2.6927e-09	-2.20628
110036741	chr1:110036741:C:T	3.09592e-83	-2.6927e-09	-1.44437	0.000114146	-2.6927e-09	-1.40566	0.000169842	-2.6927e-09	-1.39752
110037023	chr1:110037023:C:T	1.74576e-83	-2.6927e-09	-2.01726	7.08606e-05	-2.6927e-09	-1.88243	0.000104067	-2.6927e-09	-1.88735
110037026	chr1:110037026:G:A	3.2254e-83	-2.6927e-09	-1.4034	0.000124196	-2.6927e-09	-1.32128	0.00018513	-2.6927e-09	-1.31133
110037593	chr1:110037593:G:A	1.83712e-84	-2.82912	-1.43972	8.90116e-06	-2.71956	-1.2374	1.20598e-05	-2.8021	-1.2404
110037635	chr1:110037635:G:A	1.721e-83	-2.6927e-09	-2.03155	5.91062e-05	-2.6927e-09	-2.06381	8.76068e-05	-2.6927e-09	-2.05953
110037816	chr1:110037816:C:T	1.4067e-83	-2.6927e-09	-2.2332	4.96108e-05	-2.6927e-09	-2.23893	7.32203e-05	-2.6927e-09	-2.23892
110038259	chr1:110038259:C:A	1.18965e-83	-2.40079	-4.05126e-09	2.78466e-05	-2.81643	-4.05126e-09	4.14554e-05	-2.80777	-4.05126e-09
110038307	chr1:110038307:G:GCTGCCA	2.57328e-83	-2.6927e-09	-1.62927	8.74888e-05	-2.6927e-09	-1.67163	0.000129761	-2.6927e-09	-1.66669
110039158	chr1:110039158:T:G	1.74406e-84	-2.7211	-1.59972	9.75114e-06	-2.41191	-1.45385	1.06068e-05	-2.7164	-1.4545
110039672	chr1:110039672:A:C	1.76013e-83	-2.6927e-09	-2.00907	7.12183e-05	-2.6927e-09	-1.87739	0.000104582	-2.6927e-09	-1.88241
110039851	chr1:110039851:C:T	1.60397e-83	-2.6927e-09	-2.10197	6.04764e-05	-2.6927e-09	-2.04089	8.91149e-05	-2.6927e-09	-2.04246
110040262	chr1:110040262:A:G	1.40797e-83	-2.6927e-09	-2.23231	5.00636e-05	-2.6927e-09	-2.22985	7.38076e-05	-2.6927e-09	-2.23093
110040289	chr1:110040289:C:T	3.29805e-83	-2.6927e-09	-1.38112	0.000123154	-2.6927e-09	-1.3297	0.000183909	-2.6927e-09	-1.31795
110040503	chr1:110040503:C:T	1.39925e-83	-2.6927e-09	-2.23852	4.97425e-05	-2.6927e-09	-2.23628	7.34891e-05	-2.6927e-09	-2.23525
110040818	chr1:110040818:T:C	7.57322e-84	-2.85242	-4.05126e-09	2.69162e-05	-2.85041	-4.05126e-09	3.99018e-05	-2.84597	-4.05126e-09
110041248	chr1:110041248:C:T	1.41164e-83	-2.6927e-09	-2.2297	5.09515e-05	-2.6927e-09	-2.21227	7.54575e-05	-2.6927e-09	-2.20882
110041394	chr1:110041394:T:G	1.77397e-83	-2.6927e-09	-2.00123	6.70726e-05	-2.6927e-09	-1.93737	9.8905e-05	-2.6927e-09	-1.93823
110041635	chr1:110041635:C:T	3.88256e-83	-1.21796	-4.05126e-09	0.000140926	-1.1949	-4.05126e-09	0.000223187	-1.12438	-4.05126e-09
110042391	chr1:110042391:C:G	1.37866e-83	-2.25334	-4.05126e-09	0.000110359	-1.43941	-4.05126e-09	0.000152545	-1.50493	-4.05126e-09
110042451	chr1:110042451:T:C	1.4299e-83	-2.6927e-09	-2.21685	5.01441e-05	-2.6927e-09	-2.22824	7.39885e-05	-2.6927e-09	-2.22848
110042515	chr1:110042515:A:G	1.1088e-84	-2.80046	-1.9733	4.90988e-06	-2.61448	-1.93742	6.53561e-06	-2.72236	-1.93277
110042975	chr1:110042975:C:T	1.12379e-83	-2.45775	-4.05126e-09	4.46153e-05	-2.34506	-4.05126e-09	6.37174e-05	-2.37793	-4.05126e-09
110043002	chr1:110043002:A:G	1.4587e-83	-2.6927e-09	-2.1969	5.02491e-05	-2.6927e-09	-2.22615	7.42186e-05	-2.6927e-09	-2.22537
110043461	chr1:110043461:T:C	1.45679e-83	-2.6927e-09	-2.19822	5.10025e-05	-2.6927e-09	-2.21127	7.52541e-05	-2.6927e-09	-2.21152
110043958	chr1:110043958:G:A	1.40485e-83	-2.6927e-09	-2.23452	4.96494e-05	-2.6927e-09	-2.23816	7.32789e-05	-2.6927e-09	-2.23812
110044207	chr1:110044207:T:C	1.47389e-83	-2.6927e-09	-2.18655	5.15366e-05	-2.6927e-09	-2.20085	7.60382e-05	-2.6927e-09	-2.20115
110044493	chr1:110044493:G:A	1.47389e-83	-2.6927e-09	-2.18655	5.15366e-05	-2.6927e-09	-2.20085	7.60382e-05	-2.6927e-09	-2.20115
110044495	chr1:110044495:C:T	8.63357e-85	-2.82241	-2.20156	3.12688e-06	-2.81563	-2.18747	4.48393e-06	-2.84639	-2.18549
110045302	chr1:110045302:G:A	1.40842e-84	-2.62621	-1.90836	6.8911e-06	-2.47219	-1.74072	8.89584e-06	-2.60352	-1.74329
110045334	chr1:110045334:G:A	1.34628e-84	-2.8018	-1.77789	6.55918e-06	-2.642	-1.62028	8.75252e-06	-2.74294	-1.62011
110045687	chr1:110045687:G:A	1.42563e-83	-2.6927e-09	-2.21984	5.02057e-05	-2.6927e-09	-2.22701	7.40865e-05	-2.6927e-09	-2.22716
110045809	chr1:110045809:AAAGAG:A	1.4657e-83	-2.6927e-09	-2.19212	5.13153e-05	-2.6927e-09	-2.20515	7.57099e-05	-2.6927e-09	-2.20548
110046607	chr1:110046607:A:T	8.26289e-85	-2.83099	-2.23686	2.88621e-06	-2.84471	-2.23849	4.27479e-06	-2.84103	-2.23863
110046896	chr1:110046896:A:C	1.42106e-83	-2.6927e-09	-2.22305	5.031e-05	-2.6927e-09	-2.22494	7.43139e-05	-2.6927e-09	-2.22409
110046954	chr1:110046954:G:A	7.57648e-84	-2.85199	-4.05126e-09	2.76842e-05	-2.82228	-4.05126e-09	4.1266e-05	-2.81235	-4.05126e-09
110046957	chr1:110046957:G:A	1.76837e-84	-2.77962	-1.52736	8.20951e-06	-2.59996	-1.43789	1.09024e-05	-2.7121	-1.43131
110047798	chr1:110047798:T:G	1.42777e-83	-2.6927e-09	-2.21834	5.1502e-05	-2.6927e-09	-2.20152	7.61927e-05	-2.6927e-09	-2.19912
110048034	chr1:110048034:T:C	1.42947e-83	-2.6927e-09	-2.21715	5.15483e-05	-2.6927e-09	-2.20062	7.61721e-05	-2.6927e-09	-2.19939
110048081	chr1:110048081:T:C	7.9878e-84	-2.79912	-4.05126e-09	3.01498e-05	-2.73696	-4.05126e-09	4.35645e-05	-2.75815	-4.05126e-09
110048191	chr1:110048191:A:G	9.78557e-85	-2.66021	-2.23851	3.34892e-06	-2.69993	-2.23458	5.01242e-06	-2.68651	-2.23396
110048194	chr1:110048194:C:T	1.83568e-84	-2.80297	-1.46665	8.40197e-06	-2.64379	-1.37089	1.12889e-05	-2.74454	-1.36403
110048362	chr1:110048362:A:G	1.43001e-83	-2.6927e-09	-2.21677	5.1577e-05	-2.6927e-09	-2.20007	7.62152e-05	-2.6927e-09	-2.19883
110049065	chr1:110049065:G:T	7.61159e-84	-2.84737	-4.05126e-09	2.68334e-05	-2.85349	-4.05126e-09	3.95553e-05	-2.85469	-4.05126e-09
110049082	chr1:110049082:G:C	2.52496e-83	-2.6927e-09	-1.64823	9.54521e-05	-2.6927e-09	-1.58452	0.000140686	-2.6927e-09	-1.58586
110050020	chr1:110050020:GA:G	1.46051e-83	-2.6927e-09	-2.19566	5.11407e-05	-2.6927e-09	-2.20856	7.54564e-05	-2.6927e-09	-2.20883
110050430	chr1:110050430:C:T	2.52496e-83	-2.6927e-09	-1.64823	9.54521e-05	-2.6927e-09	-1.58452	0.000140686	-2.6927e-09	-1.58586
110051085	chr1:110051085:G:A	1.51848e-83	-2.6927e-09	-2.15674	5.71917e-05	-2.6927e-09	-2.09673	8.39855e-05	-2.6927e-09	-2.10174
110051296	chr1:110051296:G:A	2.05251e-83	-2.6927e-09	-1.85539	7.86704e-05	-2.6927e-09	-1.77788	0.000116065	-2.6927e-09	-1.77824
110051897	chr1:110051897:T:C	1.41948e-83	-2.6927e-09	-2.22416	5.02696e-05	-2.6927e-09	-2.22574	7.42519e-05	-2.6927e-09	-2.22492
110052074	chr1:110052074:C:T	1.43958e-83	-2.6927e-09	-2.2101	5.2326e-05	-2.6927e-09	-2.18565	7.67761e-05	-2.6927e-09	-2.1915
110052508	chr1:110052508:C:T	1.42495e-83	-2.6927e-09	-2.22032	5.15158e-05	-2.6927e-09	-2.20125	7.56578e-05	-2.6927e-09	-2.20617
110052717	chr1:110052717:A:G	1.14586e-84	-2.50567	-2.23521	3.94156e-06	-2.54094	-2.23062	5.89448e-06	-2.52829	-2.23009
110052780	chr1:110052780:G:A	1.47731e-83	-2.6927e-09	-2.18423	4.97733e-05	-2.6927e-09	-2.23566	7.34708e-05	-2.6927e-09	-2.2355
110052866	chr1:110052866:C:T	9.07348e-85	-2.82378	-2.15049	3.15725e-06	-2.83958	-2.15386	4.67364e-06	-2.83523	-2.15522
110053639	chr1:110053639:C:T	1.46403e-83	-2.6927e-09	-2.19326	5.28893e-05	-2.6927e-09	-2.17494	7.82718e-05	-2.6927e-09	-2.1722
110054282	chr1:110054282:A:G	2.7765e-83	-2.6927e-09	-1.55326	8.53234e-05	-2.6927e-09	-1.69669	0.000126522	-2.6927e-09	-1.69197
110054529	chr1:110054529:T:C	1.44015e-83	-2.6927e-09	-2.2097	5.19405e-05	-2.6927e-09	-2.19304	7.68319e-05	-2.6927e-09	-2.19077
110054537	chr1:110054537:G:A	1.73631e-83	-2.6927e-09	-2.02269	6.18494e-05	-2.6927e-09	-2.01844	9.17072e-05	-2.6927e-09	-2.01379
110054975	chr1:110054975:T:G	1.2782e-84	-2.60402	-2.02757	4.18296e-06	-2.64103	-2.0711	6.2534e-06	-2.62666	-2.07261
110055014	chr1:110055014:T:C	2.94991e-83	-2.6927e-09	-1.49268	8.96867e-05	-2.6927e-09	-1.64682	0.000133025	-2.6927e-09	-1.64185
110055734	chr1:110055734:A:G	1.41315e-83	-2.6927e-09	-2.22863	5.02942e-05	-2.6927e-09	-2.22525	7.43081e-05	-2.6927e-09	-2.22417
110055735	chr1:110055735:A:C	1.50099e-84	-2.28529	-2.18562	4.98904e-06	-2.34126	-2.19464	7.48269e-06	-2.32652	-2.19328
110055830	chr1:110055830:T:C	1.76704e-84	-2.8165	-1.49124	8.00687e-06	-2.6679	-1.39494	1.08249e-05	-2.76226	-1.38827
110055955	chr1:110055955:A:C	1.67309e-84	-2.81336	-1.549	8.31571e-06	-2.6671	-1.35789	1.11364e-05	-2.76115	-1.36102
110056392	chr1:110056392:T:C	7.79117e-84	-2.82405	-4.05126e-09	3.88782e-05	-2.48271	-4.05126e-09	5.64378e-05	-2.49925	-4.05126e-09
110056508	chr1:110056508:CT:C	1.75923e-83	-2.6927e-09	-2.00958	6.6298e-05	-2.6927e-09	-1.94898	9.78222e-05	-2.6927e-09	-1.94924
110057174	chr1:110057174:C:T	9.65335e-85	-2.70065	-2.21167	3.3039e-06	-2.74988	-2.19816	4.79639e-06	-2.76732	-2.1972
110057382	chr1:110057382:G:A	1.57262e-83	-2.6927e-09	-2.12171	5.80238e-05	-2.6927e-09	-2.08229	8.47801e-05	-2.6927e-09	-2.09233
110057430	chr1:110057430:G:A	3.67911e-83	-2.6927e-09	-1.27178	0.000111584	-2.6927e-09	-1.42837	0.000165567	-2.6927e-09	-1.42301
110059175	chr1:110059175:C:G	1.90398e-84	-2.4882	-1.74489	1.00943e-05	-2.03168	-1.79949	9.92241e-06	-2.44436	-1.79323
110059538	chr1:110059538:CCTTT:C	1.47173e-83	-2.6927e-09	-2.18802	5.28061e-05	-2.6927e-09	-2.17652	7.80679e-05	-2.6927e-09	-2.17481
110059560	chr1:110059560:T:G	1.1622e-84	-2.49106	-2.23566	3.85859e-06	-2.558	-2.23484	5.74094e-06	-2.54968	-2.23509
110060250	chr1:110060250:A:G	1.16697e-84	-2.52123	-2.2014	3.83746e-06	-2.57905	-2.21928	5.75187e-06	-2.56256	-2.22031
110060257	chr1:110060257:C:T	5.40216e-83	-2.6927e-09	-0.887654	0.000153546	-2.6927e-09	-1.10914	0.000227778	-2.6927e-09	-1.10402
110060360	chr1:110060360:G:A	1.39854e-83	-2.6927e-09	-2.23902	4.99578e-05	-2.6927e-09	-2.23196	7.38272e-05	-2.6927e-09	-2.23066
110060524	chr1:110060524:T:C	1.45401e-83	-2.6927e-09	-2.20013	5.27721e-05	-2.6927e-09	-2.17716	7.80063e-05	-2.6927e-09	-2.1756
110060850	chr1:110060850:G:A	1.40285e-83	-2.6927e-09	-2.23594	4.96149e-05	-2.6927e-09	-2.23885	7.32287e-05	-2.6927e-09	-2.2388
110061017	chr1:110061017:G:C	1.51798e-83	-2.6927e-09	-2.15707	5.18302e-05	-2.6927e-09	-2.19517	7.63714e-05	-2.6927e-09	-2.19678
110061318	chr1:110061318:AGTG:A	1.46075e-83	-2.6927e-09	-2.1955	4.98384e-05	-2.6927e-09	-2.23436	7.36104e-05	-2.6927e-09	-2.2336
110061818	chr1:110061818:C:T	1.44703e-83	-2.6927e-09	-2.20494	5.28672e-05	-2.6927e-09	-2.17536	7.80591e-05	-2.6927e-09	-2.17492
110061961	chr1:110061961:A:G	1.50245e-83	-2.6927e-09	-2.16735	5.45837e-05	-2.6927e-09	-2.14341	7.99181e-05	-2.6927e-09	-2.15139
110062356	chr1:110062356:A:G	1.4776e-83	-2.6927e-09	-2.18403	4.97643e-05	-2.6927e-09	-2.23584	7.34979e-05	-2.6927e-09	-2.23513
110062417	chr1:110062417:T:C	1.85907e-83	-2.6927e-09	-1.95438	7.65565e-05	-2.6927e-09	-1.80511	0.000112729	-2.6927e-09	-1.8074
110062465	chr1:110062465:G:C	1.72413e-83	-2.6927e-09	-2.02973	5.71003e-05	-2.6927e-09	-2.09833	8.44766e-05	-2.6927e-09	-2.09591
110063456	chr1:110063456:C:T	1.56082e-83	-2.6927e-09	-2.12924	5.72289e-05	-2.6927e-09	-2.09608	8.3677e-05	-2.6927e-09	-2.10542
110063459	chr1:110063459:C:T	1.9115e-84	-2.24137	-1.98778	1.25941e-05	-1.6724	-1.93751	1.13799e-05	-2.1621	-1.93844
110063766	chr1:110063766:G:A	1.55826e-83	-2.6927e-09	-2.13089	5.71183e-05	-2.6927e-09	-2.09802	8.35203e-05	-2.6927e-09	-2.1073
110063819	chr1:110063819:C:T	1.43482e-83	-2.6927e-09	-2.21341	5.20435e-05	-2.6927e-09	-2.19106	7.69238e-05	-2.6927e-09	-2.18957
110063916	chr1:110063916:G:A	3.34735e-83	-2.6927e-09	-1.36628	0.000102407	-2.6927e-09	-1.51419	0.000151872	-2.6927e-09	-1.50935
110064011	chr1:110064011:G:T	1.54296e-83	-2.6927e-09	-2.14075	5.4214e-05	-2.6927e-09	-2.1502	8.0356e-05	-2.6927e-09	-2.14592
110064053	chr1:110064053:G:A	1.89934e-84	-2.62841	-1.60713	9.25848e-06	-2.34446	-1.57314	1.16485e-05	-2.50708	-1.57013
110064205	chr1:110064205:C:T	1.54987e-83	-2.6927e-09	-2.13628	5.71833e-05	-2.6927e-09	-2.09688	8.36006e-05	-2.6927e-09	-2.10634
110064324	chr1:110064324:C:G	1.53678e-84	-2.375	-2.07235	8.72919e-06	-2.00433	-1.97214	1.04307e-05	-2.21699	-1.97065
110064397	chr1:110064397:A:G	1.50802e-84	-2.37835	-2.08789	8.52317e-06	-2.00845	-1.9919	1.01905e-05	-2.22047	-1.99046
110065699	chr1:110065699:T:C	1.80877e-83	-2.6927e-09	-1.98181	5.97993e-05	-2.6927e-09	-2.05215	8.84935e-05	-2.6927e-09	-2.04946
110065797	chr1:110065797:A:G	1.05821e-84	-2.60059	-2.21987	4.49448e-06	-2.42791	-2.21238	5.99e-06	-2.53032	-2.21198
110065949	chr1:110065949:G:C	9.98493e-85	-2.808	-2.07054	3.37032e-06	-2.85572	-2.07242	5.00459e-06	-2.84594	-2.0761
110065955	chr1:110065955:T:G	1.45414e-83	-2.6927e-09	-2.20004	5.00319e-05	-2.6927e-09	-2.23048	7.38267e-05	-2.6927e-09	-2.23067
110066139	chr1:110066139:C:G	1.82128e-84	-2.4131	-1.8644	9.93078e-06	-2.05373	-1.79378	1.19445e-05	-2.26292	-1.7892
110066396	chr1:110066396:C:T	2.71625e-83	-2.6927e-09	-1.5752	9.4783e-05	-2.6927e-09	-1.59155	0.00014146	-2.6927e-09	-1.58037
110066666	chr1:110066666:T:G	1.42495e-83	-2.6927e-09	-2.22032	4.96268e-05	-2.6927e-09	-2.23861	7.32385e-05	-2.6927e-09	-2.23867
110067074	chr1:110067074:A:C	1.48364e-83	-2.6927e-09	-2.17995	5.47867e-05	-2.6927e-09	-2.1397	8.10472e-05	-2.6927e-09	-2.13736
110067720	chr1:110067720:G:A	1.41244e-83	-2.6927e-09	-2.22913	5.08067e-05	-2.6927e-09	-2.21511	7.50604e-05	-2.6927e-09	-2.2141
110067901	chr1:110067901:CT:C	1.47791e-83	-2.6927e-09	-2.18382	4.99774e-05	-2.6927e-09	-2.23157	7.38281e-05	-2.6927e-09	-2.23065
110068615	chr1:110068615:T:A	1.40907e-83	-2.6927e-09	-2.23152	4.96726e-05	-2.6927e-09	-2.23769	7.32819e-05	-2.6927e-09	-2.23807
110068823	chr1:110068823:G:C	1.39977e-83	-2.6927e-09	-2.23814	4.96384e-05	-2.6927e-09	-2.23838	7.32725e-05	-2.6927e-09	-2.2382
110068905	chr1:110068905:C:T	3.29104e-83	-2.6927e-09	-1.38325	9.92197e-05	-2.6927e-09	-1.54581	0.000146456	-2.6927e-09	-1.54566
110068939	chr1:110068939:G:A	3.30358e-83	-2.6927e-09	-1.37945	9.94738e-05	-2.6927e-09	-1.54325	0.000146826	-2.6927e-09	-1.54314
110069074	chr1:110069074:A:G	3.52356e-83	-2.6927e-09	-1.31498	0.000105951	-2.6927e-09	-1.48017	0.000156363	-2.6927e-09	-1.48021
110069264	chr1:110069264:C:T	1.24724e-84	-2.41763	-2.23847	6.44501e-06	-2.04768	-2.23216	7.7178e-06	-2.25681	-2.23205
110069587	chr1:110069587:A:C	2.0285e-83	-2.6927e-09	-1.86715	7.65421e-05	-2.6927e-09	-1.8053	0.000112736	-2.6927e-09	-1.80734
110069744	chr1:110069744:G:A	4.48876e-83	-2.6927e-09	-1.07288	0.000156557	-2.6927e-09	-1.08972	0.000231749	-2.6927e-09	-1.08673
110069788	chr1:110069788:C:A	1.68504e-83	-2.6927e-09	-2.05266	5.62777e-05	-2.6927e-09	-2.11284	8.32398e-05	-2.6927e-09	-2.11066
110069817	chr1:110069817:G:A	2.04373e-83	-2.6927e-09	-1.85967	7.59092e-05	-2.6927e-09	-1.8136	0.000111923	-2.6927e-09	-1.81458
110070040	chr1:110070040:A:G	9.96828e-85	-2.67045	-2.20976	4.76213e-06	-2.41938	-2.16307	6.06058e-06	-2.56837	-2.16221
110070284	chr1:110070284:GGAA:G	1.44286e-83	-2.6927e-09	-2.20783	5.24765e-05	-2.6927e-09	-2.18278	7.7313e-05	-2.6927e-09	-2.18453
110070801	chr1:110070801:C:T	7.86611e-84	-2.81447	-4.05126e-09	2.74845e-05	-2.82952	-4.05126e-09	4.02645e-05	-2.83692	-4.05126e-09
110070855	chr1:110070855:C:T	1.79756e-83	-2.6927e-09	-1.98802	5.98991e-05	-2.6927e-09	-2.05048	8.8618e-05	-2.6927e-09	-2.04805
110070921	chr1:110070921:G:T	2.24372e-83	-1.76632	-4.05126e-09	5.96333e-05	-2.05493	-4.05126e-09	8.21019e-05	-2.12443	-4.05126e-09
110071025	chr1:110071025:G:A	1.27523e-84	-2.49659	-2.13732	6.70187e-06	-2.11238	-2.12837	6.79881e-06	-2.4854	-2.13024
110071052	chr1:110071052:G:A	1.11859e-84	-2.61397	-2.151	5.73331e-06	-2.3286	-2.06824	7.16892e-06	-2.49476	-2.06787
110071076	chr1:110071076:T:C	1.53018e-83	-2.6927e-09	-2.14907	5.93028e-05	-2.6927e-09	-2.06049	8.73129e-05	-2.6927e-09	-2.06289
110071731	chr1:110071731:G:C	1.6171e-83	-2.6927e-09	-2.09382	5.87543e-05	-2.6927e-09	-2.06978	8.67594e-05	-2.6927e-09	-2.06925
110071778	chr1:110071778:G:A	1.37999e-84	-2.71084	-1.84412	7.3965e-06	-2.47988	-1.66226	9.50849e-06	-2.61917	-1.66104
110071868	chr1:110071868:AAG:A	1.40326e-83	-2.6927e-09	-2.23565	4.96151e-05	-2.6927e-09	-2.23885	7.32205e-05	-2.6927e-09	-2.23891
110072222	chr1:110072222:G:A	4.98286e-83	-2.6927e-09	-0.968448	0.000168758	-2.6927e-09	-1.01468	0.000249626	-2.6927e-09	-1.01242
110072343	chr1:110072343:A:G	1.4034e-83	-2.6927e-09	-2.23555	4.9616e-05	-2.6927e-09	-2.23883	7.32216e-05	-2.6927e-09	-2.2389
110073046	chr1:110073046:C:T	1.16124e-84	-2.65002	-2.07753	5.96244e-06	-2.38531	-1.97235	7.5237e-06	-2.54204	-1.97229
110073277	chr1:110073277:A:G	1.5282e-83	-2.6927e-09	-2.15036	5.38881e-05	-2.6927e-09	-2.15623	7.98332e-05	-2.6927e-09	-2.15245
110073302	chr1:110073302:G:C	1.155e-84	-2.65185	-2.08109	5.90866e-06	-2.38979	-1.97693	7.46267e-06	-2.5456	-1.97687
110073397	chr1:110073397:C:T	1.42023e-83	-2.6927e-09	-2.22363	5.17649e-05	-2.6927e-09	-2.19643	7.6375e-05	-2.6927e-09	-2.19673
110073681	chr1:110073681:G:T	1.7109e-83	-2.6927e-09	-2.03743	6.06302e-05	-2.6927e-09	-2.03835	8.93756e-05	-2.6927e-09	-2.03954
110073983	chr1:110073983:C:T	9.45663e-85	-2.81743	-2.11548	3.4686e-06	-2.81057	-2.08883	4.97195e-06	-2.84374	-2.08483
110074057	chr1:110074057:C:T	1.82879e-84	-2.73563	-1.53776	8.81724e-06	-2.51752	-1.44892	1.14466e-05	-2.64887	-1.44583
110075755	chr1:110075755:C:T	1.48856e-83	-2.6927e-09	-2.17664	5.16009e-05	-2.6927e-09	-2.1996	7.64158e-05	-2.6927e-09	-2.1962
110076108	chr1:110076108:A:G	1.56815e-84	-2.76962	-1.65752	7.29244e-06	-2.57275	-1.58355	9.58433e-06	-2.69086	-1.5814
110076168	chr1:110076168:G:A	2.75347e-83	-2.6927e-09	-1.56159	8.28113e-05	-2.6927e-09	-1.72658	0.000122639	-2.6927e-09	-1.72314
110077050	chr1:110077050:C:A	4.91809e-83	-2.6927e-09	-0.981532	0.000189934	-2.6927e-09	-0.896465	0.000279651	-2.6927e-09	-0.898845
110077129	chr1:110077129:G:A	1.46148e-83	-2.6927e-09	-2.195	5.30092e-05	-2.6927e-09	-2.17268	7.80925e-05	-2.6927e-09	-2.17449
110077495	chr1:110077495:C:T	1.70967e-84	-2.79559	-1.54515	8.31848e-06	-2.61433	-1.41033	1.10238e-05	-2.72265	-1.40968
110078395	chr1:110078395:A:C	1.45626e-84	-2.67868	-1.82249	7.71905e-06	-2.42398	-1.67547	9.84412e-06	-2.57306	-1.67245
110078890	chr1:110078890:G:C	1.40955e-83	-2.6927e-09	-2.23118	4.97464e-05	-2.6927e-09	-2.23621	7.33874e-05	-2.6927e-09	-2.23664
110078899	chr1:110078899:T:C	1.42615e-83	-2.21948	-4.05126e-09	0.000113615	-1.41033	-4.05126e-09	0.000157893	-1.47047	-4.05126e-09
110078969	chr1:110078969:C:T	2.04373e-83	-2.6927e-09	-1.85967	7.59092e-05	-2.6927e-09	-1.8136	0.000111923	-2.6927e-09	-1.81458
110079014	chr1:110079014:T:C	2.97654e-83	-2.6927e-09	-1.48369	8.44163e-05	-2.6927e-09	-1.70738	0.000125129	-2.6927e-09	-1.70304
110079090	chr1:110079090:A:G	2.96826e-83	-2.6927e-09	-1.48648	8.42012e-05	-2.6927e-09	-1.70993	0.000124808	-2.6927e-09	-1.70561
110079564	chr1:110079564:A:AAGG	1.69706e-84	-2.43185	-1.91629	9.92076e-06	-2.0578	-1.79071	1.19312e-05	-2.26518	-1.78805
110079778	chr1:110079778:G:A	1.69159e-83	-2.6927e-09	-2.04879	6.02369e-05	-2.6927e-09	-2.04486	8.88113e-05	-2.6927e-09	-2.04587
110080143	chr1:110080143:TC:T	4.08854e-84	-2.52946	-0.939394	1.42966e-05	-2.56352	-0.919601	2.28128e-05	-2.49014	-0.914923
110080149	chr1:110080149:TC:T	1.62984e-83	-2.6927e-09	-2.08597	5.69578e-05	-2.6927e-09	-2.10083	8.42581e-05	-2.6927e-09	-2.0985
110080475	chr1:110080475:C:T	1.62202e-84	-2.19943	-2.19394	9.965e-06	-1.6544	-2.18966	9.04713e-06	-2.13893	-2.19101
110080653	chr1:110080653:G:A	1.16743e-82	-2.6927e-09	-0.117061	0.000410335	-2.6927e-09	-0.126167	0.000603952	-2.6927e-09	-0.128894
110081482	chr1:110081482:G:A	1.23398e-84	-2.64558	-2.02121	6.51443e-06	-2.36764	-1.90149	8.19755e-06	-2.52736	-1.90119
110082236	chr1:110082236:T:C	1.79442e-83	-2.6927e-09	-1.98977	6.43328e-05	-2.6927e-09	-1.97907	9.41463e-05	-2.6927e-09	-1.98754
110082256	chr1:110082256:ATTG:A	2.79097e-83	-2.6927e-09	-1.54806	9.54525e-05	-2.6927e-09	-1.58451	0.000142536	-2.6927e-09	-1.57279
110082314	chr1:110082314:C:T	2.7947e-83	-2.6927e-09	-1.54673	9.55759e-05	-2.6927e-09	-1.58322	0.00014272	-2.6927e-09	-1.57151
110082762	chr1:110082762:T:C	1.49641e-83	-2.6927e-09	-2.17138	5.52358e-05	-2.6927e-09	-2.13153	8.08826e-05	-2.6927e-09	-2.13939
110082963	chr1:110082963:C:T	1.47064e-83	-2.6927e-09	-2.18876	5.07804e-05	-2.6927e-09	-2.21563	7.48059e-05	-2.6927e-09	-2.21749
110083083	chr1:110083083:G:C	2.26447e-83	-2.6927e-09	-1.75711	8.83916e-05	-2.6927e-09	-1.66137	0.000130415	-2.6927e-09	-1.66167
110083645	chr1:110083645:CAG:C	8.5858e-85	-2.80096	-2.22855	3.0935e-06	-2.79439	-2.21945	4.38962e-06	-2.83475	-2.21839
110084148	chr1:110084148:G:A	3.21019e-83	-2.6927e-09	-1.40812	0.000113197	-2.6927e-09	-1.41401	0.000169337	-2.6927e-09	-1.4005
110084238	chr1:110084238:G:T	8.51226e-85	-2.81872	-2.2194	3.06803e-06	-2.81554	-2.20657	4.39685e-06	-2.8463	-2.2052
110084640	chr1:110084640:G:A	1.41201e-83	-2.6927e-09	-2.22944	4.96088e-05	-2.6927e-09	-2.23898	7.32284e-05	-2.6927e-09	-2.2388
110084975	chr1:110084975:A:C	1.63748e-83	-2.6927e-09	-2.08129	5.58024e-05	-2.6927e-09	-2.12133	8.28349e-05	-2.6927e-09	-2.11554
110085091	chr1:110085091:T:C	3.00751e-83	-2.6927e-09	-1.47334	9.94965e-05	-2.6927e-09	-1.54302	0.000147832	-2.6927e-09	-1.53631
110085301	chr1:110085301:T:A	8.15066e-85	-2.84829	-2.23323	2.9193e-06	-2.84548	-2.22632	4.26742e-06	-2.85589	-2.22549
110085411	chr1:110085411:A:G	8.20949e-83	-2.6927e-09	-0.469162	0.000226193	-2.6927e-09	-0.721753	0.00033052	-2.6927e-09	-0.73172
110085590	chr1:110085590:A:G	8.65281e-85	-2.79448	-2.22726	3.1052e-06	-2.79331	-2.21676	4.40453e-06	-2.83413	-2.21563
110085672	chr1:110085672:G:T	1.49834e-83	-2.6927e-09	-2.1701	5.53287e-05	-2.6927e-09	-2.12985	8.10136e-05	-2.6927e-09	-2.13777
110086006	chr1:110086006:G:T	1.41105e-83	-2.6927e-09	-2.23012	5.09729e-05	-2.6927e-09	-2.21185	7.51184e-05	-2.6927e-09	-2.21332
110086042	chr1:110086042:A:G	1.20399e-83	-2.38881	-4.05126e-09	8.22509e-05	-1.73337	-4.05126e-09	0.000115314	-1.78473	-4.05126e-09
110086438	chr1:110086438:T:G	1.40121e-83	-2.6927e-09	-2.23712	4.96082e-05	-2.6927e-09	-2.23899	7.32143e-05	-2.6927e-09	-2.239
110086847	chr1:110086847:C:T	8.64749e-84	-2.71977	-4.05126e-09	3.35418e-05	-2.63035	-4.05126e-09	4.82066e-05	-2.65689	-4.05126e-09
110087275	chr1:110087275:C:T	2.30617e-84	-1.83959	-2.20186	1.71955e-05	-1.0712	-2.22729	1.36144e-05	-1.69474	-2.22651
110087583	chr1:110087583:G:A	1.4344e-83	-2.6927e-09	-2.21371	4.98267e-05	-2.6927e-09	-2.23459	7.35811e-05	-2.6927e-09	-2.234
110087727	chr1:110087727:A:G	1.4017e-83	-2.6927e-09	-2.23676	4.99817e-05	-2.6927e-09	-2.23149	7.37241e-05	-2.6927e-09	-2.23206
110087828	chr1:110087828:C:G	1.40265e-83	-2.6927e-09	-2.23609	5.1443e-05	-2.6927e-09	-2.20267	7.58148e-05	-2.6927e-09	-2.2041
110088067	chr1:110088067:C:T	1.4235e-83	-2.6927e-09	-2.22133	4.96759e-05	-2.6927e-09	-2.23762	7.33397e-05	-2.6927e-09	-2.23729
110088554	chr1:110088554:A:C	1.41742e-83	-2.6927e-09	-2.22561	5.2969e-05	-2.6927e-09	-2.17344	7.80879e-05	-2.6927e-09	-2.17455
110088767	chr1:110088767:C:T	8.7197e-85	-2.77728	-2.23676	2.91118e-06	-2.84643	-2.22815	4.35001e-06	-2.83505	-2.22716
110088848	chr1:110088848:G:A	1.4307e-83	-2.6927e-09	-2.21629	5.23795e-05	-2.6927e-09	-2.18463	7.72392e-05	-2.6927e-09	-2.18548
110089355	chr1:110089355:A:C	1.02355e-84	-2.74674	-2.10702	3.57452e-06	-2.74639	-2.12292	4.99799e-06	-2.80347	-2.11988
110089914	chr1:110089914:A:T	1.08188e-84	-2.77995	-2.01839	3.8196e-06	-2.77951	-2.02349	5.40719e-06	-2.82546	-2.0192
110090263	chr1:110090263:AG:A	2.33606e-83	-2.6927e-09	-1.72599	7.7071e-05	-2.6927e-09	-1.79842	0.000114269	-2.6927e-09	-1.79383
110090786	chr1:110090786:T:C	2.85342e-83	-2.6927e-09	-1.52593	8.1925e-05	-2.6927e-09	-1.73734	0.000121463	-2.6927e-09	-1.73278
110091391	chr1:110091391:T:C	1.70049e-84	-2.29745	-2.04867	9.65597e-06	-1.7712	-2.10436	1.12004e-05	-2.01685	-2.09959
110091506	chr1:110091506:C:T	9.73628e-85	-2.69718	-2.20658	3.45297e-06	-2.69366	-2.21025	4.75075e-06	-2.76549	-2.20859
110092331	chr1:110092331:C:T	9.86265e-85	-2.6673	-2.22357	3.51154e-06	-2.66073	-2.22636	4.78979e-06	-2.74057	-2.22533
110094003	chr1:110094003:G:A	9.69268e-85	-2.70423	-2.20403	3.47438e-06	-2.6902	-2.20752	4.77705e-06	-2.76278	-2.20579
110094226	chr1:110094226:C:T	1.41298e-83	-2.6927e-09	-2.22875	5.01877e-05	-2.6927e-09	-2.22737	7.40893e-05	-2.6927e-09	-2.22712
110094669	chr1:110094669:A:C	1.44066e-83	-2.6927e-09	-2.20935	4.97423e-05	-2.6927e-09	-2.23629	7.34835e-05	-2.6927e-09	-2.23533
110094764	chr1:110094764:C:A	1.49359e-83	-2.6927e-09	-2.17327	5.11681e-05	-2.6927e-09	-2.20803	7.5641e-05	-2.6927e-09	-2.20639
110094772	chr1:110094772:A:G	1.22211e-84	-2.70991	-1.96655	4.23344e-06	-2.7001	-2.00003	5.8565e-06	-2.77155	-1.99329
110094785	chr1:110094785:G:T	3.08994e-83	-1.4463	-4.05126e-09	9.77309e-05	-1.56093	-4.05126e-09	0.000153483	-1.4988	-4.05126e-09
110094885	chr1:110094885:C:T	1.41083e-83	-2.6927e-09	-2.23027	4.96113e-05	-2.6927e-09	-2.23892	7.32273e-05	-2.6927e-09	-2.23882
110095220	chr1:110095220:G:T	2.61802e-83	-2.6927e-09	-1.61203	7.01299e-05	-2.6927e-09	-1.89279	0.000104446	-2.6927e-09	-1.88372
110095684	chr1:110095684:G:A	1.18359e-84	-2.79942	-1.90906	6.03771e-06	-2.61052	-1.7346	7.70774e-06	-2.74583	-1.74433
110095881	chr1:110095881:T:C	1.87713e-83	-2.6927e-09	-1.94471	6.56854e-05	-2.6927e-09	-1.95827	9.72302e-05	-2.6927e-09	-1.95531
110096237	chr1:110096237:G:A	2.88356e-84	-1.62807	-2.18994	7.49342e-06	-1.93794	-2.19117	1.19728e-05	-1.85572	-2.19403
110096297	chr1:110096297:G:A	1.99594e-83	-2.6927e-09	-1.88334	6.12836e-05	-2.6927e-09	-2.02763	9.12771e-05	-2.6927e-09	-2.01849
110097043	chr1:110097043:A:G	3.60521e-83	-2.6927e-09	-1.29207	0.000129758	-2.6927e-09	-1.27747	0.000189862	-2.6927e-09	-1.28609
110097251	chr1:110097251:C:T	1.69432e-84	-2.76929	-1.58047	8.01072e-06	-2.57351	-1.48885	1.04746e-05	-2.70224	-1.4812
110097323	chr1:110097323:A:G	1.48427e-83	-2.6927e-09	-2.17953	5.63769e-05	-2.6927e-09	-2.11108	8.31421e-05	-2.6927e-09	-2.11184
110097613	chr1:110097613:C:T	2.37593e-83	-2.59468	0.885616	9.95302e-05	-2.24868	0.705996	0.000113872	-2.50505	0.707735
110097811	chr1:110097811:G:A	3.48274e-84	-2.82791	-0.801307	8.55336e-06	-2.85391	-1.14291	1.28691e-05	-2.84859	-1.12897
110097858	chr1:110097858:T:A	1.48389e-83	-2.6927e-09	-2.17979	5.6353e-05	-2.6927e-09	-2.11151	8.3107e-05	-2.6927e-09	-2.11226
110097863	chr1:110097863:C:T	1.39886e-83	-2.6927e-09	-2.23879	4.98419e-05	-2.6927e-09	-2.23429	7.35649e-05	-2.6927e-09	-2.23422
110098376	chr1:110098376:G:T	1.35801e-83	-2.26843	-4.05126e-09	4.07216e-05	-2.43638	-4.05126e-09	6.22502e-05	-2.40123	-4.05126e-09
110098575	chr1:110098575:T:C	1.10948e-84	-2.53755	-2.2356	5.32644e-06	-2.26349	-2.20697	6.37198e-06	-2.47152	-2.20896
110098790	chr1:110098790:C:G	2.016e-84	-2.67682	-1.4991	1.17678e-05	-2.26617	-1.4116	1.73952e-05	-2.27237	-1.40382
110099059	chr1:110099059:C:T	9.21334e-83	-2.6927e-09	-0.3538	0.000214769	-2.6927e-09	-0.773581	0.000318306	-2.6927e-09	-0.769375
110099238	chr1:110099238:A:G	1.14585e-84	-2.51802	-2.22287	5.28562e-06	-2.23928	-2.23887	6.30547e-06	-2.45197	-2.239
110099362	chr1:110099362:T:A	1.6133e-82	0.206417	-4.05126e-09	0.00057017	0.202792	-4.05126e-09	0.000932715	0.305712	-4.05126e-09
110100180	chr1:110100180:C:T	3.38344e-83	-2.6927e-09	-1.35556	0.000108022	-2.6927e-09	-1.46081	0.000159488	-2.6927e-09	-1.46042
110100603	chr1:110100603:A:G	1.38223e-84	-2.31592	-2.23742	7.05626e-06	-1.96496	-2.22427	8.04928e-06	-2.2221	-2.22471
110100764	chr1:110100764:G:C	2.84896e-84	-1.91671	-1.91337	7.13618e-06	-2.14092	-2.03705	1.13579e-05	-2.0667	-2.03578
110100913	chr1:110100913:G:A	1.64481e-84	-2.47293	-1.90649	4.38816e-06	-2.62988	-2.03435	6.75768e-06	-2.5886	-2.03311
110101041	chr1:110101041:G:A	2.97157e-84	-1.89289	-1.89505	7.48081e-06	-2.10858	-2.02222	1.19247e-05	-2.03295	-2.02083
110101489	chr1:110101489:A:G	1.55747e-83	-2.6927e-09	-2.13139	5.42868e-05	-2.6927e-09	-2.14886	8.02161e-05	-2.6927e-09	-2.14766
110101711	chr1:110101711:A:T	1.98293e-84	-2.85552	-1.33694	6.05242e-06	-2.83706	-1.50562	8.92813e-06	-2.84675	-1.49644
110102440	chr1:110102440:T:C	1.44667e-83	-2.6927e-09	-2.20519	4.97526e-05	-2.6927e-09	-2.23608	7.35054e-05	-2.6927e-09	-2.23503
110102492	chr1:110102492:C:T	1.18098e-82	-2.6927e-09	-0.105523	0.000271026	-2.6927e-09	-0.540928	0.000401698	-2.6927e-09	-0.536689
110102705	chr1:110102705:C:T	1.15786e-84	-2.50937	-2.2211	3.31072e-06	-2.70896	-2.23702	5.05787e-06	-2.67456	-2.23688
110103126	chr1:110103126:C:G	4.72621e-83	-2.6927e-09	-1.02133	0.000151121	-2.6927e-09	-1.12506	0.000222869	-2.6927e-09	-1.1258
110103293	chr1:110103293:T:A	9.40203e-83	-2.6927e-09	-0.333527	0.000181331	-2.6927e-09	-0.942821	0.00026933	-2.6927e-09	-0.93645
110103624	chr1:110103624:A:T	4.45443e-84	-1.92463	-1.45851	1.44035e-05	-1.83599	-1.63968	2.07231e-05	-1.87074	-1.6304
110103661	chr1:110103661:A:G	1.48354e-84	-2.34714	-2.13546	7.42649e-06	-2.06502	-2.07307	8.56515e-06	-2.30976	-2.07492
110104159	chr1:110104159:TCAAA:T	1.43482e-83	-2.6927e-09	-2.21342	4.96947e-05	-2.6927e-09	-2.23724	7.33427e-05	-2.6927e-09	-2.23725
110104236	chr1:110104236:A:G	3.68544e-83	-1.59652	0.326456	0.000231403	-0.890795	0.191815	0.000209845	-1.37782	0.191802
110104467	chr1:110104467:G:A	4.79523e-84	-1.8769	-1.43251	1.5066e-05	-1.77379	-1.65691	2.16936e-05	-1.80917	-1.64619
110104526	chr1:110104526:G:A	1.41488e-83	-2.6927e-09	-2.22741	4.98948e-05	-2.6927e-09	-2.23323	7.36842e-05	-2.6927e-09	-2.2326
110104639	chr1:110104639:C:T	9.32338e-84	-2.64451	-4.05126e-09	3.65161e-05	-2.54539	-4.05126e-09	5.23647e-05	-2.57416	-4.05126e-09
110105079	chr1:110105079:C:T	2.30307e-83	-2.6927e-09	-1.74021	8.18126e-05	-2.6927e-09	-1.73871	0.000120814	-2.6927e-09	-1.73813
110105376	chr1:110105376:C:T	4.2986e-83	-2.6927e-09	-1.11616	0.000132496	-2.6927e-09	-1.25659	0.000194593	-2.6927e-09	-1.26148
110105377	chr1:110105377:A:G	1.64987e-84	-2.41791	-1.95843	8.4403e-06	-2.16029	-1.84984	9.89424e-06	-2.38753	-1.85291
110105936	chr1:110105936:C:T	1.53013e-83	-2.6927e-09	-2.1491	5.31118e-05	-2.6927e-09	-2.17074	7.85709e-05	-2.6927e-09	-2.16839
110106347	chr1:110106347:C:T	3.7744e-83	-2.6927e-09	-1.24621	0.000115966	-2.6927e-09	-1.38984	0.000170711	-2.6927e-09	-1.39242
110106582	chr1:110106582:C:T	2.11516e-84	-2.54377	-1.58414	1.02253e-05	-2.37103	-1.44725	1.2462e-05	-2.55786	-1.45184
110106592	chr1:110106592:G:A	3.897e-83	-1.21424	-4.05126e-09	0.000101664	-1.52147	-4.05126e-09	0.000158079	-1.4693	-4.05126e-09
110106839	chr1:110106839:A:G	1.83307e-84	-2.54946	-1.72158	8.88649e-06	-2.37745	-1.58116	1.08545e-05	-2.56258	-1.58523
110106916	chr1:110106916:G:A	3.37958e-83	-2.10317	0.746471	0.000149075	-1.58561	0.446918	0.00015085	-1.97304	0.456939
110106997	chr1:110106997:C:T	2.93283e-84	-2.72379	-1.07728	9.86316e-06	-2.60197	-1.25237	1.41243e-05	-2.64416	-1.24033
110107071	chr1:110107071:T:C	1.74181e-84	-2.55252	-1.76959	8.37972e-06	-2.3791	-1.63822	1.02402e-05	-2.56393	-1.64214
110107091	chr1:110107091:T:G	1.7857e-84	-2.52764	-1.76959	8.63606e-06	-2.34897	-1.63822	1.04855e-05	-2.54025	-1.64214
110107380	chr1:110107380:A:G	1.60338e-84	-2.51582	-1.88911	7.92045e-06	-2.30103	-1.77267	9.56514e-06	-2.49984	-1.77442
110107460	chr1:110107460:G:T	2.41382e-84	-2.06776	-1.92807	9.54304e-06	-2.01542	-1.87191	1.37014e-05	-2.0457	-1.86918
110107723	chr1:110107723:G:A	2.11255e-84	-1.93865	-2.19049	7.9431e-06	-1.89036	-2.18048	1.13824e-05	-1.92076	-2.17956
110108150	chr1:110108150:C:T	8.18563e-85	-2.85168	-2.22556	2.93979e-06	-2.85329	-2.21152	4.3214e-06	-2.85581	-2.21299
110108156	chr1:110108156:G:A	1.0857e-84	-2.61837	-2.17644	4.70889e-06	-2.44927	-2.14442	5.86588e-06	-2.62077	-2.14247
110108290	chr1:110108290:T:C	1.87562e-83	-2.6927e-09	-1.94551	6.77234e-05	-2.6927e-09	-1.92771	0.000100071	-2.6927e-09	-1.92651
110108343	chr1:110108343:T:C	1.42809e-83	-2.6927e-09	-2.21812	4.96113e-05	-2.6927e-09	-2.23892	7.32202e-05	-2.6927e-09	-2.23892
110108400	chr1:110108400:A:C	1.4121e-84	-2.57251	-1.95945	4.94436e-06	-2.68577	-1.85912	7.57119e-06	-2.64573	-1.86231
110109011	chr1:110109011:C:T	8.2251e-84	-2.76985	-4.05126e-09	3.51839e-05	-2.58255	-4.05126e-09	5.03864e-05	-2.61267	-4.05126e-09
110109092	chr1:110109092:T:C	1.39968e-83	-2.6927e-09	-2.23821	4.9613e-05	-2.6927e-09	-2.23889	7.32234e-05	-2.6927e-09	-2.23887
110109766	chr1:110109766:C:T	1.6228e-84	-2.36305	-2.02984	5.6466e-06	-2.35025	-2.06184	8.1588e-06	-2.37085	-2.06244
110110021	chr1:110110021:G:A	6.55327e-82	-2.6927e-09	1.6081	0.00111652	-2.6927e-09	0.874833	0.0016819	-2.6927e-09	0.895294
110110275	chr1:110110275:A:AT	2.96e-84	-2.59166	-1.20018	9.94556e-06	-2.82833	-1.01769	1.55559e-05	-2.75886	-1.02909
110110346	chr1:110110346:A:C	8.2507e-85	-2.83396	-2.23536	3.01848e-06	-2.83066	-2.20773	4.36219e-06	-2.8498	-2.20961
110110449	chr1:110110449:C:A	8.51592e-82	-2.6927e-09	1.87007	0.00123365	-2.6927e-09	0.974592	0.00186268	-2.6927e-09	0.997386
110110571	chr1:110110571:G:A	6.53931e-82	-2.6927e-09	1.60596	0.00113365	-2.6927e-09	0.890055	0.00170962	-2.6927e-09	0.911636
110110669	chr1:110110669:T:G	8.0997e-85	-2.84978	-2.23801	3.11907e-06	-2.82287	-2.18274	4.47716e-06	-2.84751	-2.18589
110111148	chr1:110111148:G:A	2.49479e-83	-2.6927e-09	-1.66025	8.86933e-05	-2.6927e-09	-1.65796	0.000131581	-2.6927e-09	-1.65277
110111486	chr1:110111486:C:T	1.42694e-83	-2.6927e-09	-2.21892	5.02695e-05	-2.6927e-09	-2.22574	7.40888e-05	-2.6927e-09	-2.22712
110111717	chr1:110111717:C:T	1.29188e-84	-2.84409	-1.77685	4.74986e-06	-2.73819	-1.84684	6.31413e-06	-2.84652	-1.84308
110111773	chr1:110111773:AC:A	1.61195e-84	-2.73823	-1.66136	1.10114e-05	-1.96557	-1.77864	1.05846e-05	-2.39984	-1.77315
110111876	chr1:110111876:G:A	1.28092e-84	-2.84443	-1.78503	4.72332e-06	-2.73573	-1.8549	6.26957e-06	-2.84584	-1.85084
110112278	chr1:110112278:C:A	1.9701e-83	-2.6927e-09	-1.89637	5.75401e-05	-2.6927e-09	-2.09066	8.55063e-05	-2.6927e-09	-2.0838
110112285	chr1:110112285:C:T	1.45977e-83	-2.6927e-09	-2.19617	5.20587e-05	-2.6927e-09	-2.19077	7.6831e-05	-2.6927e-09	-2.19078
110112325	chr1:110112325:G:C	1.71692e-83	-2.6927e-09	-2.03392	5.76565e-05	-2.6927e-09	-2.08864	8.49849e-05	-2.6927e-09	-2.08992
110112888	chr1:110112888:C:T	2.38843e-83	-2.6927e-09	-1.70381	6.98906e-05	-2.6927e-09	-1.89621	0.00010354	-2.6927e-09	-1.89243
110112994	chr1:110112994:G:A	2.80783e-83	-2.6927e-09	-1.54204	0.000102167	-2.6927e-09	-1.51653	0.000149817	-2.6927e-09	-1.52297
110113062	chr1:110113062:G:A	1.54448e-83	-2.6927e-09	-2.13977	5.34435e-05	-2.6927e-09	-2.16452	7.84046e-05	-2.6927e-09	-2.17051
110113097	chr1:110113097:C:T	1.89283e-82	-2.6927e-09	0.366206	0.000310678	-2.6927e-09	-0.404385	0.000466053	-2.6927e-09	-0.388089
110113389	chr1:110113389:G:A	4.30889e-84	-2.84595	-0.570405	1.39176e-05	-2.821	-0.688992	1.99397e-05	-2.84628	-0.693389
110113720	chr1:110113720:CAA:C	1.97952e-83	-1.8916	-4.05126e-09	6.76731e-05	-1.92845	-4.05126e-09	9.66188e-05	-1.96161	-4.05126e-09
110113833	chr1:110113833:C:T	7.72385e-82	-2.6927e-09	1.77245	0.00127922	-2.6927e-09	1.01086	0.00192871	-2.6927e-09	1.03222
110114027	chr1:110114027:C:T	1.94162e-82	-2.6927e-09	0.391657	0.00032266	-2.6927e-09	-0.366543	0.00048423	-2.6927e-09	-0.349827
110114211	chr1:110114211:G:A	9.58294e-84	-2.8196	0.202547	2.86115e-05	-2.77989	-0.00944548	4.02806e-05	-2.82102	-0.0154978
110114348	chr1:110114348:T:A	8.48199e-84	-2.82493	0.0858416	2.54698e-05	-2.78787	-0.117781	3.59582e-05	-2.82635	-0.123676
110114910	chr1:110114910:G:A	8.68921e-85	-2.85246	-2.16508	3.31673e-06	-2.71295	-2.23121	4.31948e-06	-2.83897	-2.23029
110114933	chr1:110114933:C:T	2.07198e-83	-2.6927e-09	-1.84595	6.25172e-05	-2.6927e-09	-2.0077	9.2542e-05	-2.6927e-09	-2.00473
110115078	chr1:110115078:G:A	7.60598e-84	-2.8481	-4.05126e-09	2.73292e-05	-2.83519	-4.05126e-09	4.06863e-05	-2.8265	-4.05126e-09
110115166	chr1:110115166:G:T	1.44242e-84	-2.28328	-2.22744	5.28196e-06	-2.24641	-2.23243	7.63908e-06	-2.26674	-2.23237
110115327	chr1:110115327:T:C	1.19485e-83	-2.85574	0.45931	3.06601e-05	-2.85001	0.129832	4.4671e-05	-2.85572	0.122658
110115362	chr1:110115362:AT:A	1.28085e-83	-2.85587	0.528941	3.26863e-05	-2.84832	0.192129	4.75299e-05	-2.85589	0.184859
110115417	chr1:110115417:T:C	8.67125e-84	-2.85453	0.137502	2.53739e-05	-2.84102	-0.0684018	3.67061e-05	-2.85486	-0.0745888
110115614	chr1:110115614:C:T	8.6672e-85	-2.85344	-2.16664	3.32644e-06	-2.70961	-2.23163	4.32248e-06	-2.83781	-2.23075
110115615	chr1:110115615:G:A	1.87277e-83	-2.6927e-09	-1.94703	6.09998e-05	-2.6927e-09	-2.03227	8.99442e-05	-2.6927e-09	-2.0332
110115638	chr1:110115638:C:T	1.61982e-84	-2.85507	-1.53965	7.25279e-06	-2.77675	-1.38501	9.96353e-06	-2.83766	-1.3958
110115993	chr1:110115993:G:A	8.02382e-84	-2.84107	0.0464496	2.38357e-05	-2.81301	-0.158944	3.39715e-05	-2.84205	-0.164813
110116096	chr1:110116096:G:T	1.88233e-83	-2.6927e-09	-1.94194	5.57883e-05	-2.6927e-09	-2.12158	8.28553e-05	-2.6927e-09	-2.11529
110116185	chr1:110116185:G:T	1.54529e-83	-2.6927e-09	-2.13924	5.39333e-05	-2.6927e-09	-2.15539	7.98018e-05	-2.6927e-09	-2.15284
110116468	chr1:110116468:T:C	1.34149e-83	-2.8303	0.549623	3.53731e-05	-2.79203	0.214837	4.99136e-05	-2.82914	0.207049
110117083	chr1:110117083:T:C	3.08159e-83	-2.6927e-09	-1.44901	7.63314e-05	-2.6927e-09	-1.80806	0.000113796	-2.6927e-09	-1.79798
110117816	chr1:110117816:C:T	2.55033e-83	-2.6927e-09	-1.63823	9.04216e-05	-2.6927e-09	-1.63866	0.000134838	-2.6927e-09	-1.62831
110117891	chr1:110117891:G:A	2.58594e-83	-2.6927e-09	-1.62436	9.14596e-05	-2.6927e-09	-1.62725	0.000136412	-2.6927e-09	-1.61671
110117904	chr1:110117904:T:G	1.47151e-84	-2.67404	-1.81671	5.01029e-06	-2.81107	-1.72058	7.5811e-06	-2.77888	-1.72785
110117943	chr1:110117943:C:T	1.04836e-84	-2.59226	-2.23755	5.39555e-06	-2.23115	-2.22642	6.09046e-06	-2.49847	-2.2272
110118215	chr1:110118215:T:C	9.36041e-85	-2.71058	-2.23256	3.04576e-06	-2.82397	-2.20543	4.61186e-06	-2.79853	-2.20523
110118291	chr1:110118291:A:G	2.10982e-82	-2.6927e-09	0.474733	0.000377592	-2.6927e-09	-0.209328	0.00057109	-2.6927e-09	-0.184841
110118404	chr1:110118404:C:T	1.44217e-83	-2.6927e-09	-2.2083	5.07343e-05	-2.6927e-09	-2.21654	7.46377e-05	-2.6927e-09	-2.21974
110118719	chr1:110118719:G:T	1.33314e-84	-2.36339	-2.22611	4.85119e-06	-2.33348	-2.23044	7.02349e-06	-2.3529	-2.23023
110118765	chr1:110118765:T:C	1.62626e-83	-2.08817	-4.05126e-09	4.66994e-05	-2.29941	-4.05126e-09	6.69448e-05	-2.32852	-4.05126e-09
110118870	chr1:110118870:C:A	1.40256e-83	-2.6927e-09	-2.23615	4.96124e-05	-2.6927e-09	-2.2389	7.32124e-05	-2.6927e-09	-2.23902
110119282	chr1:110119282:G:A	5.18086e-83	-2.6927e-09	-0.929481	0.000221337	-2.6927e-09	-0.743457	0.000328389	-2.6927e-09	-0.738191
110119481	chr1:110119481:G:A	3.82343e-83	-2.6927e-09	-1.2333	0.000161989	-2.6927e-09	-1.05561	0.000240947	-2.6927e-09	-1.04781
110119494	chr1:110119494:G:C	1.88638e-83	-2.6927e-09	-1.93979	5.5789e-05	-2.6927e-09	-2.12156	8.29065e-05	-2.6927e-09	-2.11468
110119601	chr1:110119601:C:T	1.39961e-83	-2.6927e-09	-2.23826	4.96077e-05	-2.6927e-09	-2.239	7.32148e-05	-2.6927e-09	-2.23899
110119976	chr1:110119976:C:T	1.70702e-83	-2.6927e-09	-2.0397	6.70594e-05	-2.6927e-09	-1.93756	9.87178e-05	-2.6927e-09	-1.94012
110120096	chr1:110120096:C:G	1.04016e-84	-2.83735	-2.00031	5.03458e-06	-2.61992	-1.90689	6.49219e-06	-2.75718	-1.90461
110120265	chr1:110120265:T:C	8.96567e-84	-2.68363	-4.05126e-09	2.97407e-05	-2.75063	-4.05126e-09	4.3119e-05	-2.76842	-4.05126e-09
110120336	chr1:110120336:T:C	1.52862e-83	-2.6927e-09	-2.15008	5.57391e-05	-2.6927e-09	-2.12246	8.24775e-05	-2.6927e-09	-2.11986
110120385	chr1:110120385:T:C	2.34389e-83	-2.6927e-09	-1.72264	7.6428e-05	-2.6927e-09	-1.80679	0.000112795	-2.6927e-09	-1.80682
110120406	chr1:110120406:T:C	8.38696e-85	-2.82847	-2.22447	3.79985e-06	-2.58648	-2.2217	4.87126e-06	-2.72905	-2.21998
110120727	chr1:110120727:CTTTT:C	1.48531e-83	-2.6927e-09	-2.17883	6.01313e-05	-2.6927e-09	-2.04661	8.89795e-05	-2.6927e-09	-2.04398
110120750	chr1:110120750:A:C	1.96692e-83	-2.6927e-09	-1.89798	6.62207e-05	-2.6927e-09	-1.95015	9.76763e-05	-2.6927e-09	-1.95073
110120890	chr1:110120890:T:C	1.51977e-83	-2.15589	-4.05126e-09	0.000110881	-1.43468	-4.05126e-09	0.000152076	-1.50801	-4.05126e-09
110120996	chr1:110120996:T:A	1.78584e-83	-2.6927e-09	-1.99456	5.36486e-05	-2.6927e-09	-2.16069	7.95886e-05	-2.6927e-09	-2.15552
110121152	chr1:110121152:C:T	1.78584e-83	-2.6927e-09	-1.99456	5.36486e-05	-2.6927e-09	-2.16069	7.95886e-05	-2.6927e-09	-2.15552
110121158	chr1:110121158:A:G	8.64318e-85	-2.78386	-2.23899	3.97155e-06	-2.52739	-2.2366	4.9702e-06	-2.69237	-2.23655
110121229	chr1:110121229:A:G	8.57781e-85	-2.79158	-2.23886	3.90714e-06	-2.54453	-2.23581	4.9149e-06	-2.70436	-2.23576
110121426	chr1:110121426:A:G	9.92767e-85	-2.85555	-2.02874	3.69277e-06	-2.77942	-2.05734	5.12175e-06	-2.83897	-2.05992
110121560	chr1:110121560:C:T	1.06222e-84	-2.82149	-1.99519	5.13559e-06	-2.57341	-1.93354	6.5172e-06	-2.72604	-1.93191
110121729	chr1:110121729:TG:T	8.74534e-85	-2.79929	-2.21181	4.26385e-06	-2.52175	-2.17122	5.32024e-06	-2.69049	-2.17038
110121841	chr1:110121841:T:C	8.515e-85	-2.79976	-2.23803	3.84472e-06	-2.56289	-2.23355	4.86602e-06	-2.71662	-2.23349
110121881	chr1:110121881:G:A	1.12566e-83	-2.6592	0.203113	3.45305e-05	-2.68544	0.0841432	4.74433e-05	-2.75029	0.0774379
110122299	chr1:110122299:C:T	1.34248e-84	-2.76146	-1.82106	6.35318e-06	-2.4421	-1.85209	7.79546e-06	-2.63379	-1.84505
110122695	chr1:110122695:A:T	1.04368e-84	-2.79311	-2.04118	4.94296e-06	-2.51917	-2.02601	6.16106e-06	-2.68716	-2.02698
110123205	chr1:110123205:G:A	4.51333e-83	-2.6927e-09	-1.06742	0.000145852	-2.6927e-09	-1.16055	0.000212811	-2.6927e-09	-1.17198
110123788	chr1:110123788:A:G	8.97216e-85	-2.76306	-2.22243	4.3151e-06	-2.48997	-2.19105	5.3396e-06	-2.66556	-2.19168
110123841	chr1:110123841:G:T	1.45969e-83	-2.6927e-09	-2.19623	5.07701e-05	-2.6927e-09	-2.21583	7.50872e-05	-2.6927e-09	-2.21374
110123985	chr1:110123985:G:C	1.48205e-83	-2.6927e-09	-2.18103	5.18289e-05	-2.6927e-09	-2.19519	7.64877e-05	-2.6927e-09	-2.19526
110124254	chr1:110124254:A:G	1.3996e-83	-2.6927e-09	-2.23827	4.96077e-05	-2.6927e-09	-2.239	7.32148e-05	-2.6927e-09	-2.23899
110124679	chr1:110124679:A:G	2.30852e-83	-2.6927e-09	-1.73785	9.69452e-05	-2.6927e-09	-1.569	0.000142441	-2.6927e-09	-1.57346
110124795	chr1:110124795:C:A	2.61001e-83	-2.6927e-09	-1.6151	8.66671e-05	-2.6927e-09	-1.68107	0.000126971	-2.6927e-09	-1.68843
110124822	chr1:110124822:A:T	1.39981e-83	-2.6927e-09	-2.23812	4.97238e-05	-2.6927e-09	-2.23666	7.34264e-05	-2.6927e-09	-2.2361
110125534	chr1:110125534:G:T	1.45371e-83	-2.6927e-09	-2.20033	5.37771e-05	-2.6927e-09	-2.15829	7.94156e-05	-2.6927e-09	-2.15769
110125560	chr1:110125560:A:G	1.39923e-83	-2.6927e-09	-2.23853	5.01063e-05	-2.6927e-09	-2.229	7.40157e-05	-2.6927e-09	-2.22811
110125730	chr1:110125730:T:A	5.59033e-84	-2.71746	-0.438544	1.84189e-05	-2.65071	-0.579053	2.51249e-05	-2.72267	-0.585855
110125862	chr1:110125862:C:T	2.59242e-83	-2.6927e-09	-1.62186	8.63694e-05	-2.6927e-09	-1.68451	0.000126783	-2.6927e-09	-1.68991
110125885	chr1:110125885:G:A	2.28207e-83	-2.6927e-09	-1.74937	6.78306e-05	-2.6927e-09	-1.92613	0.000100455	-2.6927e-09	-1.92268
110126066	chr1:110126066:C:T	1.40971e-83	-2.6927e-09	-2.23107	4.96374e-05	-2.6927e-09	-2.2384	7.32388e-05	-2.6927e-09	-2.23866
110126117	chr1:110126117:T:G	8.96866e-85	-2.83269	-2.1532	3.13845e-06	-2.85381	-2.1456	4.61192e-06	-2.85416	-2.14958
110126238	chr1:110126238:C:T	9.42152e-84	-2.63404	-4.05126e-09	4.42339e-05	-2.35365	-4.05126e-09	6.27554e-05	-2.39314	-4.05126e-09
110126578	chr1:110126578:G:A	1.39961e-83	-2.6927e-09	-2.23826	4.96077e-05	-2.6927e-09	-2.239	7.32148e-05	-2.6927e-09	-2.23899
110126580	chr1:110126580:A:C	4.50428e-83	-2.6927e-09	-1.06942	0.000168833	-2.6927e-09	-1.01423	0.000250503	-2.6927e-09	-1.00892
110126706	chr1:110126706:C:T	1.43142e-83	-2.6927e-09	-2.21579	5.24679e-05	-2.6927e-09	-2.18294	7.74765e-05	-2.6927e-09	-2.18241
110126814	chr1:110126814:A:C	1.46856e-83	-2.6927e-09	-2.19017	4.96063e-05	-2.6927e-09	-2.23902	7.32182e-05	-2.6927e-09	-2.23894
110127208	chr1:110127208:G:A	4.84911e-84	-1.52857	-1.76967	4.58691e-05	-0.542648	-1.7747	6.70182e-05	-0.539774	-1.78765
110127400	chr1:110127400:G:A	8.33495e-85	-2.85056	-2.20861	3.07465e-06	-2.82585	-2.1941	4.40938e-06	-2.85588	-2.19277
110127590	chr1:110127590:A:G	1.39856e-83	-2.6927e-09	-2.23901	4.96333e-05	-2.6927e-09	-2.23848	7.32988e-05	-2.6927e-09	-2.23784
110127917	chr1:110127917:TC:T	8.23e-85	-2.84922	-2.22262	3.11745e-06	-2.79623	-2.20989	4.35956e-06	-2.85127	-2.20875
110128197	chr1:110128197:G:A	4.49405e-83	-2.6927e-09	-1.0717	0.000184856	-2.6927e-09	-0.923565	0.000273103	-2.6927e-09	-0.922538
110128548	chr1:110128548:G:T	1.79934e-83	-2.6927e-09	-1.98703	6.87966e-05	-2.6927e-09	-1.91199	0.000102323	-2.6927e-09	-1.90425
110128698	chr1:110128698:T:G	1.03305e-84	-2.63122	-2.2133	3.13181e-06	-2.76394	-2.23759	4.83716e-06	-2.71802	-2.23804
110129119	chr1:110129119:T:G	2.85096e-83	-2.6927e-09	-1.5268	9.07746e-05	-2.6927e-09	-1.63476	0.000133476	-2.6927e-09	-1.63846
110129397	chr1:110129397:G:T	1.52696e-83	-2.6927e-09	-2.15118	5.30834e-05	-2.6927e-09	-2.17128	7.82986e-05	-2.6927e-09	-2.17186
110130544	chr1:110130544:T:TG	1.50312e-83	-2.6927e-09	-2.16691	5.2709e-05	-2.6927e-09	-2.17836	7.76289e-05	-2.6927e-09	-2.18045
110130797	chr1:110130797:CG:C	8.86305e-85	-2.8499	-2.14783	3.41633e-06	-2.85528	-2.0593	5.0917e-06	-2.85063	-2.05415
110131106	chr1:110131106:A:G	4.36836e-83	-2.6927e-09	-1.10006	0.000182428	-2.6927e-09	-0.936787	0.000269266	-2.6927e-09	-0.936687
110131224	chr1:110131224:G:A	3.25612e-83	-1.39392	-4.05126e-09	0.000127519	-1.29488	-4.05126e-09	0.000196499	-1.25173	-4.05126e-09
110131385	chr1:110131385:CT:C	8.63956e-83	-2.6927e-09	-0.418101	0.000258874	-2.6927e-09	-0.586803	0.000383137	-2.6927e-09	-0.583997
110131401	chr1:110131401:A:G	1.55689e-83	-2.6927e-09	-2.13176	5.22286e-05	-2.6927e-09	-2.18751	7.70648e-05	-2.6927e-09	-2.18774
110131515	chr1:110131515:T:C	3.1887e-84	-1.53415	-2.18328	1.10923e-05	-1.52523	-2.21166	1.63794e-05	-1.52556	-2.2108
110131681	chr1:110131681:G:A	1.09221e-83	-2.48625	-4.05126e-09	3.36946e-05	-2.62581	-4.05126e-09	4.85481e-05	-2.64983	-4.05126e-09
110131914	chr1:110131914:A:T	8.14307e-85	-2.85579	-2.22666	3.18087e-06	-2.76988	-2.21611	4.60534e-06	-2.78873	-2.21644
110131941	chr1:110131941:G:A	1.0747e-84	-2.85419	-1.95081	4.22834e-06	-2.79684	-1.90449	6.13878e-06	-2.81271	-1.90505
110131973	chr1:110131973:C:T	3.31465e-83	-2.6927e-09	-1.3761	0.000116379	-2.6927e-09	-1.38629	0.000170684	-2.6927e-09	-1.39258
110132559	chr1:110132559:G:A	1.3986e-83	-2.6927e-09	-2.23898	5.03683e-05	-2.6927e-09	-2.22378	7.43505e-05	-2.6927e-09	-2.2236
110132613	chr1:110132613:T:A	1.40422e-83	-2.6927e-09	-2.23497	4.98195e-05	-2.6927e-09	-2.23474	7.35017e-05	-2.6927e-09	-2.23508
110132817	chr1:110132817:T:C	1.39981e-83	-2.6927e-09	-2.23811	4.96854e-05	-2.6927e-09	-2.23743	7.3319e-05	-2.6927e-09	-2.23757
110132960	chr1:110132960:T:C	2.07477e-83	-2.6927e-09	-1.8446	7.49188e-05	-2.6927e-09	-1.82674	0.000110256	-2.6927e-09	-1.82958
110133036	chr1:110133036:A:G	1.44488e-83	-2.6927e-09	-2.20643	5.42727e-05	-2.6927e-09	-2.14912	7.99188e-05	-2.6927e-09	-2.15138
110133187	chr1:110133187:G:C	2.88782e-83	-2.6927e-09	-1.51395	0.00010767	-2.6927e-09	-1.46407	0.000158155	-2.6927e-09	-1.46881
110134401	chr1:110134401:C:T	1.61294e-83	-2.6927e-09	-2.09639	6.20819e-05	-2.6927e-09	-2.01469	9.24798e-05	-2.6927e-09	-2.0054
110134466	chr1:110134466:G:C	1.74053e-84	-2.34092	-1.98193	6.66815e-06	-2.28924	-1.95656	9.17769e-06	-2.35823	-1.95738
110135053	chr1:110135053:T:G	1.6701e-83	-2.6927e-09	-2.06157	6.53144e-05	-2.6927e-09	-1.96393	9.73667e-05	-2.6927e-09	-1.9539
110135070	chr1:110135070:C:T	1.76288e-83	-2.6927e-09	-2.00751	6.95675e-05	-2.6927e-09	-1.90084	0.000103887	-2.6927e-09	-1.88909
110135090	chr1:110135090:A:G	5.1693e-84	-2.41625	-0.818048	1.90835e-05	-2.39122	-0.803093	2.69824e-05	-2.44486	-0.792345
110135097	chr1:110135097:G:A	1.41133e-83	-2.6927e-09	-2.22992	4.96743e-05	-2.6927e-09	-2.23765	7.33271e-05	-2.6927e-09	-2.23746
110135299	chr1:110135299:A:C	2.72483e-84	-2.34591	-1.52873	1.27988e-05	-2.27915	-1.31463	1.7695e-05	-2.34792	-1.31119
110135624	chr1:110135624:C:T	2.71584e-83	-2.6927e-09	-1.57535	8.74637e-05	-2.6927e-09	-1.67192	0.000129831	-2.6927e-09	-1.66616
110135686	chr1:110135686:ACT:A	2.70815e-83	-2.6927e-09	-1.57819	0.000117378	-2.6927e-09	-1.37774	0.000172548	-2.6927e-09	-1.38172
110135734	chr1:110135734:A:G	2.46488e-83	-2.6927e-09	-1.67231	8.51485e-05	-2.6927e-09	-1.69875	0.000125105	-2.6927e-09	-1.70324
110136301	chr1:110136301:G:A	2.57372e-83	-2.6927e-09	-1.6291	9.87443e-05	-2.6927e-09	-1.55061	0.000145293	-2.6927e-09	-1.55364
110136307	chr1:110136307:A:G	3.31284e-84	-1.7292	-1.95003	1.01673e-05	-1.89504	-1.92893	1.41045e-05	-1.95215	-1.93375
110136351	chr1:110136351:C:T	1.45131e-83	-2.6927e-09	-2.20199	5.1458e-05	-2.6927e-09	-2.20238	7.62635e-05	-2.6927e-09	-2.19819
110136395	chr1:110136395:A:G	6.9683e-84	-1.79467	-1.14099	3.53347e-05	-1.6515	-0.926774	4.71925e-05	-1.7578	-0.920356
110136488	chr1:110136488:T:A	2.02321e-84	-2.04134	-2.13101	6.20817e-06	-2.20717	-2.1101	8.75286e-06	-2.25043	-2.11257
110136568	chr1:110136568:G:T	1.40213e-83	-2.6927e-09	-2.23646	5.41992e-05	-2.6927e-09	-2.15048	8.00881e-05	-2.6927e-09	-2.14926
110136974	chr1:110136974:T:C	7.42013e-84	-1.82377	-1.04907	3.79532e-05	-1.6891	-0.817694	5.07219e-05	-1.79601	-0.810024
110137343	chr1:110137343:C:T	1.81763e-83	-2.6927e-09	-1.97692	6.01105e-05	-2.6927e-09	-2.04696	8.85981e-05	-2.6927e-09	-2.04828
110137465	chr1:110137465:C:A	2.45904e-83	-2.6927e-09	-1.67468	8.46218e-05	-2.6927e-09	-1.70495	0.000124478	-2.6927e-09	-1.70826
110137492	chr1:110137492:G:A	4.42622e-84	-2.0938	-1.29569	1.61844e-05	-2.24577	-1.11332	2.31198e-05	-2.28449	-1.10721
110137666	chr1:110137666:C:T	4.66143e-83	-2.6927e-09	-1.03513	0.000147363	-2.6927e-09	-1.15025	0.000224816	-2.6927e-09	-1.11711
110137717	chr1:110137717:T:A	8.83308e-84	-2.12226	-0.576271	3.3031e-05	-2.27374	-0.371956	4.72484e-05	-2.31221	-0.364764
110137796	chr1:110137796:C:T	4.66143e-83	-2.6927e-09	-1.03513	0.000147363	-2.6927e-09	-1.15025	0.000224816	-2.6927e-09	-1.11711
110137808	chr1:110137808:G:A	2.21463e-83	-2.6927e-09	-1.77937	6.73072e-05	-2.6927e-09	-1.93387	9.90633e-05	-2.6927e-09	-1.93663
110138401	chr1:110138401:C:T	9.61118e-84	-2.61411	-4.05126e-09	3.73541e-05	-2.5227	-4.05126e-09	5.35745e-05	-2.55132	-4.05126e-09
110138920	chr1:110138920:T:G	1.02587e-83	-1.85998	-0.688931	4.97469e-05	-1.72205	-0.514141	6.67455e-05	-1.82539	-0.506108
110139661	chr1:110139661:T:A	5.86454e-84	-2.2062	-0.901917	2.83895e-05	-2.0892	-0.707925	3.9059e-05	-2.16853	-0.698787
110140111	chr1:110140111:A:T	5.15465e-84	-1.67344	-1.5637	1.56556e-05	-1.90902	-1.48329	2.17497e-05	-1.97121	-1.48158
110140276	chr1:110140276:G:A	1.51422e-83	-2.6927e-09	-2.15955	5.44133e-05	-2.6927e-09	-2.14653	8.02123e-05	-2.6927e-09	-2.14771
110140303	chr1:110140303:A:G	1.46759e-83	-2.6927e-09	-2.19083	5.15995e-05	-2.6927e-09	-2.19963	7.63009e-05	-2.6927e-09	-2.1977
110140335	chr1:110140335:G:T	4.2783e-84	-1.52186	-1.90162	1.23868e-05	-1.78379	-1.84272	1.71961e-05	-1.84802	-1.83968
110140749	chr1:110140749:T:C	1.58377e-84	-2.85451	-1.56272	6.94578e-06	-2.71488	-1.49013	1.00676e-05	-2.73756	-1.48551
110140773	chr1:110140773:G:A	4.74679e-83	-2.6927e-09	-1.01698	0.000120167	-2.6927e-09	-1.35426	0.000177645	-2.6927e-09	-1.3526
110141665	chr1:110141665:T:C	1.44454e-83	-1.35985	-0.846815	7.37896e-05	-1.20365	-0.638273	9.75317e-05	-1.32416	-0.628054
110141919	chr1:110141919:T:A	2.79201e-83	-2.6927e-09	-1.54769	8.96564e-05	-2.6927e-09	-1.64716	0.000132733	-2.6927e-09	-1.64405
110142019	chr1:110142019:A:G	1.89319e-83	-2.6927e-09	-1.93619	5.89282e-05	-2.6927e-09	-2.06682	8.71694e-05	-2.6927e-09	-2.06454
110142389	chr1:110142389:C:T	4.26635e-84	-1.5993	-1.82698	1.34412e-05	-1.84252	-1.7023	1.87417e-05	-1.90325	-1.69838
110143396	chr1:110143396:TG:T	2.22211e-83	-2.6927e-09	-1.77599	8.18874e-05	-2.6927e-09	-1.7378	0.000121129	-2.6927e-09	-1.73553
110143579	chr1:110143579:C:T	1.95599e-83	-2.6927e-09	-1.90356	6.96317e-05	-2.6927e-09	-1.89992	0.000103166	-2.6927e-09	-1.89605
110143734	chr1:110143734:A:G	7.5672e-84	-1.65152	-1.2017	3.598e-05	-1.53025	-1.02993	4.80895e-05	-1.63765	-1.02167
110143835	chr1:110143835:C:G	1.70945e-83	-2.6927e-09	-2.03828	5.74145e-05	-2.6927e-09	-2.09285	8.41665e-05	-2.6927e-09	-2.09959
110144198	chr1:110144198:G:A	5.90278e-83	-2.6927e-09	-0.799029	0.00023081	-2.6927e-09	-0.70155	0.00035103	-2.6927e-09	-0.671516
110144315	chr1:110144315:T:C	7.96567e-84	-1.61835	-1.18355	3.8961e-05	-1.48494	-0.995644	5.19697e-05	-1.59509	-0.986638
110144327	chr1:110144327:T:C	1.86346e-82	-1.52156	1.87213	0.000464765	-1.75052	1.74891	0.000653638	-1.8168	1.76697
110144644	chr1:110144644:A:C	8.88982e-84	-1.68238	-1.00975	3.05779e-05	-1.87966	-0.843205	4.28759e-05	-1.94174	-0.832335
110144824	chr1:110144824:A:G	2.69653e-83	-2.6927e-09	-1.58249	9.11897e-05	-2.6927e-09	-1.6302	0.000134108	-2.6927e-09	-1.63374
110144871	chr1:110144871:T:G	5.33986e-84	-1.61903	-1.58281	1.61868e-05	-1.85906	-1.49989	2.24874e-05	-1.92245	-1.49699
110144978	chr1:110144978:ACT:A	7.64616e-84	-2.84283	-4.05126e-09	2.93061e-05	-2.76535	-4.05126e-09	4.272e-05	-2.77772	-4.05126e-09
110145027	chr1:110145027:G:A	3.4406e-83	-2.6927e-09	-1.33881	9.25329e-05	-2.6927e-09	-1.61558	0.000137012	-2.6927e-09	-1.61232
110145340	chr1:110145340:C:T	8.06567e-85	-2.85309	-2.23891	3.29525e-06	-2.7136	-2.23706	4.74326e-06	-2.73856	-2.2371
110145360	chr1:110145360:C:T	1.51763e-83	-2.6927e-09	-2.1573	5.07545e-05	-2.6927e-09	-2.21614	7.48691e-05	-2.6927e-09	-2.21665
110146353	chr1:110146353:G:C	1.59066e-83	-2.6927e-09	-2.1103	5.99212e-05	-2.6927e-09	-2.05011	8.86679e-05	-2.6927e-09	-2.04749
110146389	chr1:110146389:C:A	1.90041e-83	-1.93238	-4.05126e-09	5.04348e-05	-2.22246	-4.05126e-09	8.21796e-05	-2.12348	-4.05126e-09
110146531	chr1:110146531:C:T	4.36901e-83	-2.6927e-09	-1.09992	0.000114505	-2.6927e-09	-1.40252	0.000169545	-2.6927e-09	-1.39927
110146697	chr1:110146697:T:C	2.22588e-83	-2.6927e-09	-1.7743	6.8604e-05	-2.6927e-09	-1.91479	0.000101776	-2.6927e-09	-1.90961
110146912	chr1:110146912:G:A	5.1164e-83	-2.6927e-09	-0.942	0.000130134	-2.6927e-09	-1.27458	0.000192791	-2.6927e-09	-1.27078
110147370	chr1:110147370:A:G	3.37316e-83	-2.6927e-09	-1.3586	9.04135e-05	-2.6927e-09	-1.63875	0.000133983	-2.6927e-09	-1.63468
110147603	chr1:110147603:G:A	5.42221e-83	-2.6927e-09	-0.883948	0.000134985	-2.6927e-09	-1.23798	0.000199987	-2.6927e-09	-1.23414
110147612	chr1:110147612:CA:C	2.11183e-83	-2.6927e-09	-1.8269	7.7693e-05	-2.6927e-09	-1.79038	0.000114977	-2.6927e-09	-1.78765
110147901	chr1:110147901:T:G	5.22394e-83	-1.57593	0.654734	0.000182675	-1.61311	0.677679	0.000265232	-1.6451	0.693315
110147955	chr1:110147955:G:A	5.40415e-83	-1.61837	0.731082	0.000186703	-1.65558	0.741954	0.000271782	-1.68617	0.758779
110148144	chr1:110148144:A:G	1.81379e-83	-2.6927e-09	-1.97903	5.96765e-05	-2.6927e-09	-2.0542	8.79506e-05	-2.6927e-09	-2.05561
110149076	chr1:110149076:G:A	1.69659e-83	-2.6927e-09	-2.04583	6.47016e-05	-2.6927e-09	-1.97336	9.55959e-05	-2.6927e-09	-1.97226
110149165	chr1:110149165:A:T	2.43264e-83	-2.6927e-09	-1.68548	8.35921e-05	-2.6927e-09	-1.71719	0.000122967	-2.6927e-09	-1.72047
110149243	chr1:110149243:A:G	1.83821e-83	-2.6927e-09	-1.96566	6.03532e-05	-2.6927e-09	-2.04293	8.8936e-05	-2.6927e-09	-2.04447
110149304	chr1:110149304:C:T	1.69659e-83	-2.6927e-09	-2.04583	6.47016e-05	-2.6927e-09	-1.97336	9.55959e-05	-2.6927e-09	-1.97226
110149472	chr1:110149472:G:C	1.63265e-83	-2.6927e-09	-2.08425	5.89288e-05	-2.6927e-09	-2.06681	8.71144e-05	-2.6927e-09	-2.06517
110150016	chr1:110150016:C:T	3.10124e-81	-2.6927e-09	3.16252	0.00898163	-2.6927e-09	2.95979	0.0145858	-2.6927e-09	3.05542
110150243	chr1:110150243:A:C	1.81325e-83	-2.6927e-09	-1.97933	7.00601e-05	-2.6927e-09	-1.89379	0.000102837	-2.6927e-09	-1.89924
110150265	chr1:110150265:C:G	3.24366e-83	-2.6927e-09	-1.39775	0.000122126	-2.6927e-09	-1.33809	0.000179536	-2.6927e-09	-1.34201
110150387	chr1:110150387:C:T	1.59969e-83	-2.6927e-09	-2.10464	6.06256e-05	-2.6927e-09	-2.03842	8.96267e-05	-2.6927e-09	-2.03673
110150641	chr1:110150641:C:T	1.06415e-84	-2.60747	-2.2074	4.63508e-06	-2.44873	-2.16076	7.14244e-06	-2.40339	-2.16295
110150825	chr1:110150825:T:C	2.01315e-84	-2.32185	-1.85548	4.28811e-06	-2.69854	-1.98876	6.0164e-06	-2.7521	-1.98579
110151077	chr1:110151077:G:A	2.02784e-83	-2.6927e-09	-1.86748	6.63886e-05	-2.6927e-09	-1.94762	9.85153e-05	-2.6927e-09	-1.94218
110151088	chr1:110151088:T:C	4.34566e-81	-2.6927e-09	3.4999	0.00937701	-2.6927e-09	3.00287	0.0155485	-2.6927e-09	3.11933
110151274	chr1:110151274:A:G	5.28688e-83	-2.6927e-09	-0.909224	0.000123098	-2.6927e-09	-1.33016	0.000181478	-2.6927e-09	-1.33125
110151321	chr1:110151321:G:T	1.41336e-83	-2.6927e-09	-2.22848	4.96621e-05	-2.6927e-09	-2.2379	7.33104e-05	-2.6927e-09	-2.23769
110151532	chr1:110151532:C:T	2.8749e-82	-2.6927e-09	0.784151	0.000891412	-2.6927e-09	0.649665	0.00138948	-2.6927e-09	0.704299
110152082	chr1:110152082:G:C	1.39977e-83	-2.6927e-09	-2.23814	4.97923e-05	-2.6927e-09	-2.23528	7.34405e-05	-2.6927e-09	-2.23591
110152156	chr1:110152156:T:G	1.76769e-84	-2.07527	-2.23209	6.67835e-06	-2.00601	-2.23826	9.13711e-06	-2.08148	-2.23857
110152281	chr1:110152281:A:G	1.40706e-83	-2.6927e-09	-2.23295	4.96149e-05	-2.6927e-09	-2.23885	7.32317e-05	-2.6927e-09	-2.23876
110152392	chr1:110152392:G:A	2.80843e-83	-2.6927e-09	-1.54183	8.92851e-05	-2.6927e-09	-1.65131	0.000133226	-2.6927e-09	-1.64034
110152745	chr1:110152745:C:T	3.92303e-83	-2.6927e-09	-1.20759	0.000153036	-2.6927e-09	-1.11247	0.000224149	-2.6927e-09	-1.12008
110152767	chr1:110152767:A:G	1.83487e-83	-2.6927e-09	-1.96748	6.31218e-05	-2.6927e-09	-1.99808	9.41597e-05	-2.6927e-09	-1.9874
110153581	chr1:110153581:A:G	1.39234e-83	-2.24347	-4.05126e-09	4.25269e-05	-2.39301	-4.05126e-09	6.00683e-05	-2.43691	-4.05126e-09
110153893	chr1:110153893:A:T	3.16175e-83	-1.42333	-4.05126e-09	6.79144e-05	-1.92489	-4.05126e-09	0.00011595	-1.77923	-4.05126e-09
110154052	chr1:110154052:T:C	1.68354e-83	-2.6927e-09	-2.05355	6.35373e-05	-2.6927e-09	-1.99152	9.39546e-05	-2.6927e-09	-1.98958
110154580	chr1:110154580:T:C	2.72125e-84	-2.00794	-1.86801	1.03944e-05	-1.95139	-1.85049	1.40573e-05	-2.03347	-1.85578
110154663	chr1:110154663:T:C	2.56017e-84	-1.90942	-2.02754	9.52197e-06	-1.85464	-2.0349	1.28557e-05	-1.93972	-2.03888
110154752	chr1:110154752:G:A	1.03632e-83	-2.53877	-4.05126e-09	3.24873e-05	-2.66229	-4.05126e-09	4.68212e-05	-2.68605	-4.05126e-09
110154901	chr1:110154901:T:C	1.78146e-83	-2.6927e-09	-1.99702	6.98945e-05	-2.6927e-09	-1.89616	0.000103287	-2.6927e-09	-1.89488
110155267	chr1:110155267:C:T	1.54451e-83	-2.6927e-09	-2.13975	5.71051e-05	-2.6927e-09	-2.09825	8.44072e-05	-2.6927e-09	-2.09674
110155510	chr1:110155510:T:C	2.29606e-84	-1.85586	-2.18998	8.51394e-06	-1.81102	-2.19041	1.15876e-05	-1.89719	-2.18526
110155536	chr1:110155536:A:G	6.18737e-84	-1.68689	-1.36764	1.27136e-05	-1.99284	-1.60763	1.7727e-05	-2.04382	-1.61347
110155593	chr1:110155593:G:T	2.88826e-83	-2.6927e-09	-1.5138	0.000100322	-2.6927e-09	-1.53475	0.000147482	-2.6927e-09	-1.53868
110155826	chr1:110155826:G:C	1.79573e-82	-2.6927e-09	0.313543	0.000623968	-2.6927e-09	0.292957	0.000963238	-2.6927e-09	0.337912
110156029	chr1:110156029:A:G	2.32722e-84	-1.90057	-2.13179	8.57169e-06	-1.86369	-2.13099	1.17275e-05	-1.94719	-2.12326
110157100	chr1:110157100:A:G	1.85514e-83	-2.6927e-09	-1.95649	7.22317e-05	-2.6927e-09	-1.86326	0.000106324	-2.6927e-09	-1.8659
110157299	chr1:110157299:G:A	8.254e-85	-2.8465	-2.22243	3.07733e-06	-2.78956	-2.22952	4.46957e-06	-2.80575	-2.22934
110157915	chr1:110157915:G:C	7.17947e-84	-0.735177	-2.17064	2.34625e-05	-0.856538	-2.1312	3.2155e-05	-0.927672	-2.13415
110158354	chr1:110158354:C:A	1.77278e-82	-2.6927e-09	0.30068	0.000630854	-2.6927e-09	0.303933	0.000975252	-2.6927e-09	0.350308
110158449	chr1:110158449:T:C	1.85379e-84	-2.02983	-2.22997	6.78712e-06	-1.9919	-2.23621	9.27433e-06	-2.07028	-2.23486
110158552	chr1:110158552:A:G	2.4334e-84	-1.86765	-2.1201	9.09218e-06	-1.81397	-2.12176	1.2407e-05	-1.89904	-2.11509
110158647	chr1:110158647:G:A	2.51609e-84	-1.8534	-2.10093	9.19257e-06	-1.82061	-2.10414	1.25468e-05	-1.90614	-2.09678
110158838	chr1:110158838:C:T	1.80923e-83	-2.6927e-09	-1.98155	6.51408e-05	-2.6927e-09	-1.96659	9.72016e-05	-2.6927e-09	-1.9556
110158942	chr1:110158942:A:G	3.06304e-84	-2.05505	-1.70258	1.23254e-05	-2.0027	-1.62878	1.66915e-05	-2.08164	-1.63584
110159304	chr1:110159304:A:G	2.27795e-84	-1.8943	-2.15946	8.40072e-06	-1.85271	-2.16212	1.14592e-05	-1.93707	-2.15652
110159412	chr1:110159412:A:G	1.98356e-83	-2.6927e-09	-1.88956	7.84414e-05	-2.6927e-09	-1.78079	0.00011534	-2.6927e-09	-1.7845
110159653	chr1:110159653:T:G	1.60567e-82	-2.6927e-09	0.201672	0.000585128	-2.6927e-09	0.228688	0.00090457	-2.6927e-09	0.275071
110160900	chr1:110160900:C:CA	2.04617e-83	-2.6927e-09	-1.85848	8.1124e-05	-2.6927e-09	-1.74716	0.000119256	-2.6927e-09	-1.75112
110160997	chr1:110160997:G:A	5.03379e-84	-2.19734	-1.06353	1.97423e-05	-2.13077	-1.02961	2.7245e-05	-2.2029	-1.02462
110161199	chr1:110161199:T:C	1.74694e-83	-2.6927e-09	-2.01659	6.63593e-05	-2.6927e-09	-1.94806	9.75029e-05	-2.6927e-09	-1.95251
110162308	chr1:110162308:T:G	7.54962e-84	-2.85554	-4.05126e-09	2.77239e-05	-2.82085	-4.05126e-09	4.06433e-05	-2.82755	-4.05126e-09
110162665	chr1:110162665:G:A	1.59145e-83	-2.6927e-09	-2.10981	5.69287e-05	-2.6927e-09	-2.10134	8.38848e-05	-2.6927e-09	-2.10294
110162726	chr1:110162726:G:A	2.04106e-83	-2.6927e-09	-1.86098	6.91746e-05	-2.6927e-09	-1.90651	0.000103392	-2.6927e-09	-1.89386
110162820	chr1:110162820:A:G	1.84884e-83	-2.6927e-09	-1.9599	7.20227e-05	-2.6927e-09	-1.86616	0.000106026	-2.6927e-09	-1.86871
110163157	chr1:110163157:G:A	2.69757e-84	-2.26248	-1.6222	1.07149e-05	-2.1986	-1.57291	1.48677e-05	-2.2676	-1.5656
110163300	chr1:110163300:T:C	2.43056e-83	-2.6927e-09	-1.68633	9.12913e-05	-2.6927e-09	-1.62909	0.000134335	-2.6927e-09	-1.63205
110163428	chr1:110163428:A:G	2.52297e-83	-2.6927e-09	-1.64902	7.92694e-05	-2.6927e-09	-1.77029	0.000116851	-2.6927e-09	-1.77149
110163935	chr1:110163935:G:C	2.69407e-83	-2.6927e-09	-1.5834	0.000106352	-2.6927e-09	-1.47639	0.000157143	-2.6927e-09	-1.47523
110163987	chr1:110163987:A:G	1.39661e-82	-2.6927e-09	0.0621806	0.000486993	-2.6927e-09	0.0451083	0.000751863	-2.6927e-09	0.0901661
110164429	chr1:110164429:C:A	1.02276e-83	-2.55195	-4.05126e-09	4.11986e-05	-2.42474	-4.05126e-09	6.3457e-05	-2.38203	-4.05126e-09
110164835	chr1:110164835:A:G	1.7772e-83	-2.6927e-09	-1.99941	6.87638e-05	-2.6927e-09	-1.91246	0.000101206	-2.6927e-09	-1.91523
110164959	chr1:110164959:G:A	8.50471e-83	-2.6927e-09	-0.433832	0.000324938	-2.6927e-09	-0.359509	0.00050015	-2.6927e-09	-0.31748
110165169	chr1:110165169:C:T	1.22145e-83	-2.37441	-4.05126e-09	3.79731e-05	-2.50626	-4.05126e-09	5.43385e-05	-2.53715	-4.05126e-09
110165226	chr1:110165226:T:C	8.72145e-84	-2.01367	-0.697577	2.33608e-05	-2.23519	-0.756896	3.33724e-05	-2.28045	-0.744205
110165593	chr1:110165593:C:T	1.56603e-83	-2.6927e-09	-2.12591	5.69636e-05	-2.6927e-09	-2.10073	8.39483e-05	-2.6927e-09	-2.10219
110166196	chr1:110166196:A:G	7.5477e-84	-2.85579	-4.05126e-09	2.68335e-05	-2.85349	-4.05126e-09	3.97235e-05	-2.85044	-4.05126e-09
110166351	chr1:110166351:G:T	7.57058e-84	-2.85277	-4.05126e-09	2.85751e-05	-2.79061	-4.05126e-09	4.15508e-05	-2.80547	-4.05126e-09
110166719	chr1:110166719:C:A	1.45555e-83	-2.6927e-09	-2.19907	5.37984e-05	-2.6927e-09	-2.1579	7.91467e-05	-2.6927e-09	-2.16108
110167097	chr1:110167097:T:C	1.9058e-84	-2.09496	-2.13718	7.33631e-06	-2.03167	-2.11864	9.98129e-06	-2.11137	-2.12031
110167098	chr1:110167098:G:A	3.23626e-84	-1.79409	-1.90853	7.40676e-06	-2.08177	-2.05898	1.03808e-05	-2.13051	-2.06193
110167112	chr1:110167112:G:A	8.57558e-85	-2.85098	-2.17972	3.1326e-06	-2.78645	-2.21483	4.55217e-06	-2.80322	-2.21357
110167272	chr1:110167272:G:A	1.41903e-83	-2.6927e-09	-2.22448	4.9943e-05	-2.6927e-09	-2.23226	7.37053e-05	-2.6927e-09	-2.23231
110167740	chr1:110167740:T:C	7.24023e-84	-1.91001	-0.987378	1.79267e-05	-2.15228	-1.10458	2.56594e-05	-2.20059	-1.08689
110167953	chr1:110167953:C:T	1.40356e-83	-2.6927e-09	-2.23544	5.08451e-05	-2.6927e-09	-2.21436	7.50355e-05	-2.6927e-09	-2.21443
110168036	chr1:110168036:C:G	2.99212e-83	-2.6927e-09	-1.47847	0.000118835	-2.6927e-09	-1.3654	0.00017966	-2.6927e-09	-1.34132
110168238	chr1:110168238:C:T	2.29009e-83	-2.6927e-09	-1.74586	8.38461e-05	-2.6927e-09	-1.71416	0.000125673	-2.6927e-09	-1.69871
110168543	chr1:110168543:T:C	1.65154e-83	-2.6927e-09	-2.07274	6.36699e-05	-2.6927e-09	-1.98943	9.34253e-05	-2.6927e-09	-1.99523
110169532	chr1:110169532:G:A	2.41224e-84	-2.20904	-1.78745	9.93628e-06	-2.14957	-1.69737	1.3694e-05	-2.22214	-1.69329
110170024	chr1:110170024:T:A	2.47752e-84	-2.29526	-1.67452	1.00154e-05	-2.25098	-1.58804	1.38732e-05	-2.31852	-1.58392
110170122	chr1:110170122:T:C	1.55908e-83	-2.6927e-09	-2.13036	5.91806e-05	-2.6927e-09	-2.06255	8.7489e-05	-2.6927e-09	-2.06087
110170146	chr1:110170146:C:A	1.40719e-83	-2.6927e-09	-2.23286	5.0499e-05	-2.6927e-09	-2.22119	7.45547e-05	-2.6927e-09	-2.22086
110170172	chr1:110170172:C:T	4.3425e-83	-2.6927e-09	-1.106	0.000172745	-2.6927e-09	-0.991328	0.000261872	-2.6927e-09	-0.964534
110170352	chr1:110170352:C:T	1.82323e-83	-2.6927e-09	-1.97384	6.83709e-05	-2.6927e-09	-1.9182	0.000100635	-2.6927e-09	-1.92089
110170471	chr1:110170471:A:G	1.64211e-83	-2.6927e-09	-2.07847	6.36096e-05	-2.6927e-09	-1.99038	9.33271e-05	-2.6927e-09	-1.99628
110170670	chr1:110170670:G:A	1.23394e-82	-0.061659	-4.05126e-09	0.000462546	-0.00639615	-4.05126e-09	0.000651461	-0.0531709	-4.05126e-09
110170761	chr1:110170761:C:T	1.40512e-83	-2.6927e-09	-2.23433	5.1069e-05	-2.6927e-09	-2.20997	7.53669e-05	-2.6927e-09	-2.21002
110170913	chr1:110170913:C:T	2.12146e-84	-1.91282	-2.21211	5.56986e-06	-2.18731	-2.23847	7.85169e-06	-2.23311	-2.23855
110171469	chr1:110171469:A:G	1.41537e-83	-2.6927e-09	-2.22706	4.96074e-05	-2.6927e-09	-2.239	7.32141e-05	-2.6927e-09	-2.239
110171481	chr1:110171481:A:G	1.43049e-83	-2.6927e-09	-2.21644	4.97004e-05	-2.6927e-09	-2.23713	7.3355e-05	-2.6927e-09	-2.23708
110171518	chr1:110171518:G:A	1.44956e-83	-2.6927e-09	-2.20319	5.13488e-05	-2.6927e-09	-2.2045	7.58437e-05	-2.6927e-09	-2.20371
110171814	chr1:110171814:A:T	2.14697e-84	-1.98567	-2.12731	4.30286e-06	-2.45974	-2.22412	6.19958e-06	-2.48304	-2.22487
110171982	chr1:110171982:A:G	1.49562e-83	-2.6927e-09	-2.17191	5.06619e-05	-2.6927e-09	-2.21797	7.47439e-05	-2.6927e-09	-2.21832
110172806	chr1:110172806:C:T	3.23893e-83	-2.6927e-09	-1.39921	0.00012038	-2.6927e-09	-1.35249	0.000179511	-2.6927e-09	-1.34215
110172895	chr1:110172895:A:G	1.59894e-83	-2.6927e-09	-2.10511	5.35593e-05	-2.6927e-09	-2.16235	7.89696e-05	-2.6927e-09	-2.16333
110172896	chr1:110172896:A:C	1.59924e-83	-2.6927e-09	-2.10492	5.35691e-05	-2.6927e-09	-2.16217	7.89838e-05	-2.6927e-09	-2.16315
110172961	chr1:110172961:T:C	1.59894e-83	-2.6927e-09	-2.10511	5.35593e-05	-2.6927e-09	-2.16235	7.89696e-05	-2.6927e-09	-2.16333
110173146	chr1:110173146:A:C	2.09279e-84	-2.54898	-1.58956	6.70712e-06	-2.82333	-1.41664	1.01615e-05	-2.8102	-1.40359
110173203	chr1:110173203:C:G	1.56425e-83	-2.6927e-09	-2.12705	5.26152e-05	-2.6927e-09	-2.18014	7.75884e-05	-2.6927e-09	-2.18097
110173277	chr1:110173277:G:A	1.56425e-83	-2.6927e-09	-2.12705	5.26152e-05	-2.6927e-09	-2.18014	7.75884e-05	-2.6927e-09	-2.18097
110173839	chr1:110173839:T:C	1.53122e-83	-2.6927e-09	-2.14839	5.17561e-05	-2.6927e-09	-2.1966	7.63093e-05	-2.6927e-09	-2.19759
110174518	chr1:110174518:C:T	9.67943e-84	-2.60703	-4.05126e-09	2.99767e-05	-2.74272	-4.05126e-09	4.48283e-05	-2.72955	-4.05126e-09
110174715	chr1:110174715:C:T	2.27168e-83	-2.6927e-09	-1.75393	7.19444e-05	-2.6927e-09	-1.86725	0.000106339	-2.6927e-09	-1.86576
110175187	chr1:110175187:A:G	1.40449e-83	-2.6927e-09	-2.23478	5.04856e-05	-2.6927e-09	-2.22145	7.45309e-05	-2.6927e-09	-2.22117
110175983	chr1:110175983:C:T	3.05381e-83	-2.6927e-09	-1.45806	9.13954e-05	-2.6927e-09	-1.62795	0.000135205	-2.6927e-09	-1.6256
110176829	chr1:110176829:C:A	1.44178e-83	-2.6927e-09	-2.20858	4.992e-05	-2.6927e-09	-2.23272	7.37075e-05	-2.6927e-09	-2.23228
110177378	chr1:110177378:TCA:T	1.40004e-83	-2.6927e-09	-2.23795	4.96441e-05	-2.6927e-09	-2.23826	7.32535e-05	-2.6927e-09	-2.23846
110177381	chr1:110177381:C:G	1.00104e-84	-2.80299	-2.073	3.32191e-06	-2.85096	-2.09165	4.88065e-06	-2.85398	-2.09313
110177649	chr1:110177649:G:A	1.98757e-83	-2.6927e-09	-1.88754	6.75043e-05	-2.6927e-09	-1.93095	9.94087e-05	-2.6927e-09	-1.93315
110178449	chr1:110178449:A:G	3.17717e-84	-1.55753	-2.16351	7.30072e-06	-1.92621	-2.22896	1.00552e-05	-1.99472	-2.22958
110178962	chr1:110178962:A:G	9.20889e-84	-1.49758	-1.15929	1.93861e-05	-1.86452	-1.31407	2.69777e-05	-1.93602	-1.30136
110179773	chr1:110179773:G:A	1.03404e-83	-1.22575	-1.31523	5.9594e-05	-0.747152	-1.30844	7.44375e-05	-0.909458	-1.31297
110179833	chr1:110179833:G:A	1.5209e-83	-2.6927e-09	-2.15515	5.39526e-05	-2.6927e-09	-2.15504	7.97829e-05	-2.6927e-09	-2.15308
110180031	chr1:110180031:T:G	2.9068e-84	-1.5959	-2.21409	7.20771e-06	-1.93198	-2.23601	9.93682e-06	-1.99987	-2.23627
110180172	chr1:110180172:C:T	1.46966e-83	-2.6927e-09	-2.18942	5.29526e-05	-2.6927e-09	-2.17375	7.81917e-05	-2.6927e-09	-2.17322
110180327	chr1:110180327:A:C	4.40431e-83	-2.6927e-09	-1.09187	0.000132812	-2.6927e-09	-1.25421	0.000200004	-2.6927e-09	-1.23405
110180495	chr1:110180495:G:A	3.70354e-83	-1.26516	-4.05126e-09	9.0816e-05	-1.63431	-4.05126e-09	0.000139969	-1.59096	-4.05126e-09
110180941	chr1:110180941:C:T	8.8868e-83	-2.6927e-09	-0.389886	0.000256002	-2.6927e-09	-0.597958	0.000381551	-2.6927e-09	-0.588144
110181022	chr1:110181022:G:A	1.44703e-83	-2.6927e-09	-2.20494	5.19106e-05	-2.6927e-09	-2.19362	7.68756e-05	-2.6927e-09	-2.1902
110181077	chr1:110181077:G:A	9.84003e-85	-2.83814	-2.05503	3.49311e-06	-2.85524	-2.03711	5.17247e-06	-2.85329	-2.03574
110181223	chr1:110181223:G:A	3.55392e-84	-1.51404	-2.09495	8.34962e-06	-1.84218	-2.17875	1.14633e-05	-1.91293	-2.18031
110181335	chr1:110181335:G:A	1.39867e-83	-2.6927e-09	-2.23893	4.97837e-05	-2.6927e-09	-2.23546	7.34468e-05	-2.6927e-09	-2.23583
110181647	chr1:110181647:T:G	1.50846e-83	-2.6927e-09	-2.16336	5.33344e-05	-2.6927e-09	-2.16656	7.86866e-05	-2.6927e-09	-2.16692
110181792	chr1:110181792:AGT:A	2.54787e-84	-2.68001	-1.26177	9.31598e-06	-2.70856	-1.20285	1.2972e-05	-2.77189	-1.1977
110181880	chr1:110181880:T:C	2.32694e-83	-2.6927e-09	-1.7299	8.05093e-05	-2.6927e-09	-1.75477	0.000120724	-2.6927e-09	-1.73888
110181885	chr1:110181885:G:A	2.91239e-84	-1.59582	-2.21224	7.39581e-06	-1.90339	-2.23884	1.01785e-05	-1.97338	-2.23873
110182051	chr1:110182051:T:G	1.45823e-83	-2.6927e-09	-2.19723	5.00308e-05	-2.6927e-09	-2.2305	7.38311e-05	-2.6927e-09	-2.23061
110182280	chr1:110182280:G:A	1.3586e-83	-2.26799	-4.05126e-09	4.32911e-05	-2.37519	-4.05126e-09	6.25719e-05	-2.39607	-4.05126e-09
110182300	chr1:110182300:G:T	1.65295e-83	-2.6927e-09	-2.07189	5.72895e-05	-2.6927e-09	-2.09502	8.44572e-05	-2.6927e-09	-2.09614
110182320	chr1:110182320:C:G	8.08891e-85	-2.85532	-2.23381	3.14087e-06	-2.76231	-2.23633	4.57108e-06	-2.77666	-2.23598
110182462	chr1:110182462:C:T	1.08634e-84	-2.7195	-2.07472	4.38909e-06	-2.50803	-2.15599	6.19711e-06	-2.54895	-2.15935
110182885	chr1:110182885:G:C	3.98962e-82	-2.6927e-09	1.11183	0.00122879	-2.6927e-09	0.970647	0.00183205	-2.6927e-09	0.980801
110182943	chr1:110182943:G:A	1.7294e-83	-2.6927e-09	-2.02668	6.50562e-05	-2.6927e-09	-1.96789	9.56741e-05	-2.6927e-09	-1.97144
110183018	chr1:110183018:C:T	3.01696e-84	-2.18217	-1.59062	1.01781e-05	-2.10686	-1.71604	1.55193e-05	-2.07111	-1.7192
110183162	chr1:110183162:TATACAC:T	4.15381e-83	-2.6927e-09	-1.15043	0.000131704	-2.6927e-09	-1.26258	0.00019299	-2.6927e-09	-1.26975
110183753	chr1:110183753:G:A	3.94354e-83	-2.6927e-09	-1.20237	0.00012331	-2.6927e-09	-1.32844	0.000180677	-2.6927e-09	-1.33568
110183839	chr1:110183839:TTGTC:T	2.42527e-83	-2.6927e-09	-1.68851	9.64791e-05	-2.6927e-09	-1.57382	0.000141831	-2.6927e-09	-1.57775
110183985	chr1:110183985:ACT:A	9.6901e-85	-2.84278	-2.06574	3.58797e-06	-2.83587	-2.02969	5.29545e-06	-2.846	-2.01954
110184005	chr1:110184005:C:T	7.59523e-83	-2.6927e-09	-0.546932	0.000297385	-2.6927e-09	-0.448115	0.000444945	-2.6927e-09	-0.434436
110184173	chr1:110184173:T:C	2.66728e-84	-1.69736	-2.19862	1.4214e-05	-1.2665	-2.22241	1.99647e-05	-1.31642	-2.222
110184396	chr1:110184396:C:T	3.31808e-84	-1.77719	-1.90046	1.13367e-05	-1.70716	-2.00794	1.72807e-05	-1.67218	-2.01062
110184601	chr1:110184601:C:G	2.15716e-83	-2.6927e-09	-1.80566	8.41608e-05	-2.6927e-09	-1.71041	0.00012409	-2.6927e-09	-1.71138
110184879	chr1:110184879:A:T	1.9031e-83	-2.6927e-09	-1.93097	6.30896e-05	-2.6927e-09	-1.99859	9.42276e-05	-2.6927e-09	-1.98667
110185373	chr1:110185373:C:T	2.54732e-83	-2.6927e-09	-1.63941	7.7024e-05	-2.6927e-09	-1.79903	0.000114122	-2.6927e-09	-1.79512
110185378	chr1:110185378:C:T	1.43944e-84	-2.54189	-1.9709	4.562e-06	-2.63618	-1.98921	7.09189e-06	-2.58577	-1.98767
110185433	chr1:110185433:G:T	3.16434e-83	-2.6927e-09	-1.42251	0.000100419	-2.6927e-09	-1.53379	0.000147379	-2.6927e-09	-1.53938
110185629	chr1:110185629:C:T	1.17934e-84	-2.56817	-2.14391	4.6156e-06	-2.45929	-2.15442	6.61067e-06	-2.48748	-2.15622
110185646	chr1:110185646:G:T	2.44004e-83	-2.6927e-09	-1.68244	9.76274e-05	-2.6927e-09	-1.56198	0.000143391	-2.6927e-09	-1.56682
110185925	chr1:110185925:C:T	9.80686e-83	-2.6927e-09	-0.29137	0.000286059	-2.6927e-09	-0.486943	0.000430634	-2.6927e-09	-0.46713
110186127	chr1:110186127:C:T	2.4358e-83	-2.6927e-09	-1.68418	9.74279e-05	-2.6927e-09	-1.56403	0.0001431	-2.6927e-09	-1.56885
110186512	chr1:110186512:T:C	1.02415e-82	-2.6927e-09	-0.247999	0.000259837	-2.6927e-09	-0.583086	0.000385331	-2.6927e-09	-0.578286
110186698	chr1:110186698:C:T	1.6317e-83	-2.6927e-09	-2.08483	6.27835e-05	-2.6927e-09	-2.00345	9.2625e-05	-2.6927e-09	-2.00383
110186782	chr1:110186782:C:T	2.95837e-84	-1.63595	-2.15645	5.3186e-06	-2.32918	-2.14275	9.20616e-06	-2.16508	-2.14743
110186899	chr1:110186899:T:G	3.2662e-83	-2.6927e-09	-1.39082	9.44561e-05	-2.6927e-09	-1.59501	0.000138638	-2.6927e-09	-1.60052
110187540	chr1:110187540:C:G	2.75252e-84	-2.22299	-1.64153	1.0711e-05	-2.11403	-1.65784	1.53042e-05	-2.14951	-1.65475
110188143	chr1:110188143:T:C	3.23288e-84	-1.7952	-1.90847	1.22464e-05	-1.70203	-1.93588	1.88443e-05	-1.65739	-1.93878
110189286	chr1:110189286:A:G	1.41542e-83	-2.6927e-09	-2.22703	5.07522e-05	-2.6927e-09	-2.21619	7.51087e-05	-2.6927e-09	-2.21345
110190363	chr1:110190363:C:T	7.22879e-83	-2.6927e-09	-0.59638	0.000241111	-2.6927e-09	-0.657886	0.000367744	-2.6927e-09	-0.625
110190481	chr1:110190481:C:T	1.44334e-83	-2.6927e-09	-2.20749	5.45717e-05	-2.6927e-09	-2.14363	8.04414e-05	-2.6927e-09	-2.14486
110190492	chr1:110190492:A:C	1.46853e-83	-2.6927e-09	-2.19019	5.08783e-05	-2.6927e-09	-2.21371	7.49442e-05	-2.6927e-09	-2.21564
110190607	chr1:110190607:C:T	1.40672e-83	-2.6927e-09	-2.2332	4.97946e-05	-2.6927e-09	-2.23524	7.34906e-05	-2.6927e-09	-2.23523
110190843	chr1:110190843:G:A	6.54653e-84	-1.64656	-1.35155	2.18401e-05	-1.47905	-1.58035	3.37093e-05	-1.43244	-1.58217
110191052	chr1:110191052:C:T	1.39568e-84	-2.40802	-2.13563	3.96748e-06	-2.65592	-2.10909	6.16231e-06	-2.61302	-2.10092
110191172	chr1:110191172:A:G	2.40854e-84	-2.27647	-1.72155	4.93951e-06	-2.75808	-1.7878	7.57448e-06	-2.71686	-1.79074
110191881	chr1:110191881:T:C	1.61102e-83	-2.6927e-09	-2.09758	5.43005e-05	-2.6927e-09	-2.14861	8.00416e-05	-2.6927e-09	-2.14984
110192668	chr1:110192668:C:T	1.6015e-83	-2.10351	-4.05126e-09	3.5358e-05	-2.57762	-4.05126e-09	5.35011e-05	-2.55269	-4.05126e-09
110192765	chr1:110192765:C:G	1.44161e-83	-2.6927e-09	-2.20869	5.11498e-05	-2.6927e-09	-2.20838	7.53573e-05	-2.6927e-09	-2.21015
110192905	chr1:110192905:A:G	1.50395e-83	-2.6927e-09	-2.16636	5.22285e-05	-2.6927e-09	-2.18751	7.70136e-05	-2.6927e-09	-2.18841
110192940	chr1:110192940:C:T	1.46025e-83	-2.6927e-09	-2.19584	5.08104e-05	-2.6927e-09	-2.21504	7.4943e-05	-2.6927e-09	-2.21566
110193187	chr1:110193187:T:C	1.84758e-84	-2.50146	-1.7617	4.48828e-06	-2.83603	-1.80564	6.74023e-06	-2.81657	-1.80772
110193790	chr1:110193790:G:C	1.131e-84	-2.77747	-1.97646	3.45964e-06	-2.85528	-2.04669	5.08975e-06	-2.85589	-2.04927
110193893	chr1:110193893:G:A	1.57506e-83	-2.6927e-09	-2.12016	5.64489e-05	-2.6927e-09	-2.10981	8.36453e-05	-2.6927e-09	-2.1058
110194106	chr1:110194106:G:A	8.67563e-85	-2.81931	-2.19979	2.96703e-06	-2.85522	-2.20036	4.38805e-06	-2.85401	-2.19949
110194219	chr1:110194219:C:T	2.69291e-83	-1.58383	-4.05126e-09	0.000175423	-0.975941	-4.05126e-09	0.000242586	-1.04103	-4.05126e-09
110194240	chr1:110194240:A:G	1.1828e-84	-2.70887	-2.00028	3.42177e-06	-2.84844	-2.06455	5.05967e-06	-2.84409	-2.067
110194419	chr1:110194419:C:T	1.52463e-83	-2.6927e-09	-2.1527	5.39542e-05	-2.6927e-09	-2.15501	7.95086e-05	-2.6927e-09	-2.15652
110194500	chr1:110194500:T:G	1.77921e-83	-2.6927e-09	-1.99828	7.48056e-05	-2.6927e-09	-1.82825	0.000110045	-2.6927e-09	-1.8315
110194530	chr1:110194530:C:T	1.64176e-83	-2.6927e-09	-2.07868	5.61748e-05	-2.6927e-09	-2.11467	8.29142e-05	-2.6927e-09	-2.11458
110195050	chr1:110195050:G:A	2.03563e-82	-2.6927e-09	0.438936	0.000755283	-2.6927e-09	0.48395	0.00114318	-2.6927e-09	0.509184
110195410	chr1:110195410:G:A	1.5977e-83	-2.6927e-09	-2.10589	5.39363e-05	-2.6927e-09	-2.15534	7.95006e-05	-2.6927e-09	-2.15662
110195674	chr1:110195674:G:A	1.31449e-84	-2.44466	-2.15892	3.316e-06	-2.74969	-2.19469	4.95477e-06	-2.73625	-2.19579
110195835	chr1:110195835:C:A	2.10649e-83	-2.6927e-09	-1.82943	8.05193e-05	-2.6927e-09	-1.75465	0.000119908	-2.6927e-09	-1.74566
110196003	chr1:110196003:T:C	1.63429e-82	-2.6927e-09	0.219342	0.00059833	-2.6927e-09	0.251	0.000903453	-2.6927e-09	0.273836
110196514	chr1:110196514:C:CTGTGG	7.85209e-83	-0.513673	-4.05126e-09	0.000266162	-0.559037	-4.05126e-09	0.00037763	-0.598475	-4.05126e-09
110196649	chr1:110196649:A:G	3.88182e-83	-1.21815	-4.05126e-09	0.000277375	-0.517773	-4.05126e-09	0.000380774	-0.590182	-4.05126e-09
110196679	chr1:110196679:T:C	8.06938e-85	-2.85548	-2.23607	2.89591e-06	-2.84119	-2.23865	4.24301e-06	-2.84838	-2.23873
110197025	chr1:110197025:C:T	9.88751e-85	-2.84162	-2.04673	3.65152e-06	-2.83966	-2.00834	5.36106e-06	-2.84282	-2.01041
110197242	chr1:110197242:A:G	1.41153e-84	-2.75135	-1.78101	4.23851e-06	-2.85589	-1.84304	6.23361e-06	-2.85552	-1.84691
110197360	chr1:110197360:G:A	1.53121e-83	-2.6927e-09	-2.14839	5.4668e-05	-2.6927e-09	-2.14186	8.12176e-05	-2.6927e-09	-2.13526
110197545	chr1:110197545:C:T	1.595e-83	-2.6927e-09	-2.10758	5.48867e-05	-2.6927e-09	-2.13787	8.12347e-05	-2.6927e-09	-2.13505
110197651	chr1:110197651:G:T	1.51675e-84	-2.43703	-2.02343	3.55557e-06	-2.76356	-2.11107	5.30425e-06	-2.75139	-2.11249
110197676	chr1:110197676:C:T	1.50084e-83	-2.6927e-09	-2.16843	5.12126e-05	-2.6927e-09	-2.20716	7.55754e-05	-2.6927e-09	-2.20726
110197850	chr1:110197850:A:G	1.1432e-84	-2.71768	-2.02552	3.33643e-06	-2.85345	-2.0848	4.92826e-06	-2.85087	-2.08653
110197920	chr1:110197920:C:T	1.71317e-83	-2.6927e-09	-2.0361	5.6998e-05	-2.6927e-09	-2.10013	8.39882e-05	-2.6927e-09	-2.10171
110198066	chr1:110198066:C:T	1.1288e-84	-2.75396	-2.00192	3.28891e-06	-2.85576	-2.09683	4.84604e-06	-2.85579	-2.09844
110198309	chr1:110198309:G:A	1.45058e-84	-2.84503	-1.66005	5.71203e-06	-2.83759	-1.56298	8.46989e-06	-2.84162	-1.55425
110198464	chr1:110198464:C:T	1.77114e-84	-2.51068	-1.79473	5.56449e-06	-2.68546	-1.74127	8.68379e-06	-2.64483	-1.7261
110198563	chr1:110198563:G:A	3.25234e-83	-2.6927e-09	-1.39508	0.000107129	-2.6927e-09	-1.46911	0.000159486	-2.6927e-09	-1.46043
110198724	chr1:110198724:A:C	1.64108e-83	-2.6927e-09	-2.0791	5.63567e-05	-2.6927e-09	-2.11144	8.30505e-05	-2.6927e-09	-2.11294
110198727	chr1:110198727:G:T	4.39851e-84	-2.30699	-1.08878	8.90618e-06	-2.77151	-1.18488	1.36144e-05	-2.73642	-1.18483
110199565	chr1:110199565:C:G	1.83079e-83	-2.6927e-09	-1.96971	6.48346e-05	-2.6927e-09	-1.9713	9.59833e-05	-2.6927e-09	-1.96821
110199605	chr1:110199605:A:G	1.85784e-83	-2.6927e-09	-1.95504	6.93506e-05	-2.6927e-09	-1.90397	0.000103156	-2.6927e-09	-1.89615
110199637	chr1:110199637:C:T	1.59813e-83	-2.6927e-09	-2.10562	5.38026e-05	-2.6927e-09	-2.15782	7.93131e-05	-2.6927e-09	-2.15899
110199644	chr1:110199644:A:G	3.05053e-83	-2.6927e-09	-1.45914	8.93332e-05	-2.6927e-09	-1.65077	0.000133693	-2.6927e-09	-1.63684
110199993	chr1:110199993:A:G	1.65238e-84	-2.24419	-2.13063	3.7018e-06	-2.65862	-2.1757	5.5428e-06	-2.64287	-2.17702
110200207	chr1:110200207:A:G	2.0889e-83	-2.6927e-09	-1.83782	7.01772e-05	-2.6927e-09	-1.89212	0.000102727	-2.6927e-09	-1.90031
110200363	chr1:110200363:A:G	8.65605e-84	-2.71878	-4.05126e-09	2.85573e-05	-2.79123	-4.05126e-09	4.24724e-05	-2.78353	-4.05126e-09
110200370	chr1:110200370:T:G	1.733e-84	-2.2918	-2.03538	3.84304e-06	-2.68702	-2.10986	5.74701e-06	-2.67031	-2.1134
110200756	chr1:110200756:G:A	1.47883e-83	-2.6927e-09	-2.1832	5.08763e-05	-2.6927e-09	-2.21375	7.50375e-05	-2.6927e-09	-2.2144
110200966	chr1:110200966:G:C	1.30717e-83	-2.30659	-4.05126e-09	4.5709e-05	-2.32085	-4.05126e-09	6.5306e-05	-2.3533	-4.05126e-09
110201213	chr1:110201213:G:A	1.26438e-84	-2.59875	-2.04371	4.03872e-06	-2.74505	-2.00216	6.22454e-06	-2.71194	-1.99195
110202252	chr1:110202252:G:A	1.18974e-83	-2.40072	-4.05126e-09	4.61227e-05	-2.31184	-4.05126e-09	6.63773e-05	-2.33703	-4.05126e-09
110202377	chr1:110202377:T:C	1.54694e-83	-2.6927e-09	-2.13818	5.36776e-05	-2.6927e-09	-2.16015	7.90706e-05	-2.6927e-09	-2.16205
110202393	chr1:110202393:T:G	1.37747e-83	-0.266277	-1.98793	3.76541e-05	-0.4693	-2.0454	4.64981e-05	-0.646805	-2.04617
110202595	chr1:110202595:C:A	1.46332e-83	-2.6927e-09	-2.19375	5.17313e-05	-2.6927e-09	-2.19708	7.64933e-05	-2.6927e-09	-2.19518
110202870	chr1:110202870:C:T	1.26492e-84	-2.64099	-2.00103	4.11284e-06	-2.77378	-1.95525	6.31586e-06	-2.74515	-1.94418
110202904	chr1:110202904:T:G	1.24542e-84	-2.65314	-2.00443	4.05629e-06	-2.78102	-1.96185	6.2213e-06	-2.75352	-1.95089
110203638	chr1:110203638:G:A	2.56628e-84	-2.18661	-1.74798	5.72827e-06	-2.63166	-1.76606	8.59023e-06	-2.61328	-1.76848
110203745	chr1:110203745:G:A	1.41642e-83	-2.6927e-09	-2.22632	5.11479e-05	-2.6927e-09	-2.20842	7.57207e-05	-2.6927e-09	-2.20534
110203931	chr1:110203931:G:A	1.76603e-83	-2.6927e-09	-2.00572	5.8215e-05	-2.6927e-09	-2.079	8.58004e-05	-2.6927e-09	-2.08036
110204024	chr1:110204024:G:A	1.70307e-83	-2.6927e-09	-2.04202	6.9681e-05	-2.6927e-09	-1.89922	0.000102557	-2.6927e-09	-1.90197
110204572	chr1:110204572:C:T	1.49125e-83	-2.6927e-09	-2.17484	5.26146e-05	-2.6927e-09	-2.18015	7.78249e-05	-2.6927e-09	-2.17793
110205019	chr1:110205019:T:C	1.78082e-83	-2.6927e-09	-1.99738	7.42826e-05	-2.6927e-09	-1.83526	0.000109309	-2.6927e-09	-1.83821
110205204	chr1:110205204:G:A	1.67168e-84	-2.3743	-1.98891	4.9586e-06	-2.60002	-1.942	7.79569e-06	-2.54756	-1.93126
110205430	chr1:110205430:A:G	7.79278e-84	-2.82384	-4.05126e-09	2.89304e-05	-2.77825	-4.05126e-09	4.31344e-05	-2.76807	-4.05126e-09
110205709	chr1:110205709:A:G	5.04355e-83	-2.6927e-09	-0.956343	0.000177983	-2.6927e-09	-0.961454	0.000266691	-2.6927e-09	-0.946298
110206303	chr1:110206303:T:C	7.9329e-84	-2.80602	-4.05126e-09	3.01909e-05	-2.7356	-4.05126e-09	4.51523e-05	-2.72235	-4.05126e-09
110207246	chr1:110207246:A:G	1.65042e-83	-2.6927e-09	-2.07343	6.29561e-05	-2.6927e-09	-2.0007	9.33446e-05	-2.6927e-09	-1.99609
110207588	chr1:110207588:G:A	2.7774e-84	-2.5658	-1.28972	1.16934e-05	-2.23577	-1.44834	1.53711e-05	-2.35858	-1.44132
110207655	chr1:110207655:A:G	1.31132e-84	-2.68369	-1.92232	4.23456e-06	-2.77439	-1.92547	6.47328e-06	-2.74095	-1.92375
110207766	chr1:110207766:G:A	1.32221e-84	-2.4314	-2.16633	3.93422e-06	-2.62134	-2.15209	6.14302e-06	-2.57138	-2.14569
110208202	chr1:110208202:C:T	2.6506e-83	-2.6927e-09	-1.59967	0.000104794	-2.6927e-09	-1.49114	0.000158564	-2.6927e-09	-1.46623
110208267	chr1:110208267:C:G	2.6211e-84	-2.72784	-1.1856	7.59683e-06	-2.79317	-1.32225	1.1167e-05	-2.80117	-1.31826
110208509	chr1:110208509:C:G	2.14835e-83	-2.6927e-09	-1.80975	7.08974e-05	-2.6927e-09	-1.88191	0.000105321	-2.6927e-09	-1.87538
110208912	chr1:110208912:C:G	1.24725e-83	-1.83575	-0.517759	2.46662e-05	-2.28774	-0.649974	3.60344e-05	-2.3077	-0.640211
110208924	chr1:110208924:G:A	1.40298e-83	-2.6927e-09	-2.23585	4.96327e-05	-2.6927e-09	-2.23849	7.32283e-05	-2.6927e-09	-2.23881
110208952	chr1:110208952:T:C	2.88811e-83	-2.6927e-09	-1.51385	9.97627e-05	-2.6927e-09	-1.54035	0.000149682	-2.6927e-09	-1.52388
110209025	chr1:110209025:C:G	1.10547e-83	-2.47418	-4.05126e-09	3.05835e-05	-2.72268	-4.05126e-09	4.60387e-05	-2.70291	-4.05126e-09
110209040	chr1:110209040:G:A	1.09475e-84	-2.56618	-2.22032	3.25996e-06	-2.72379	-2.23764	4.98233e-06	-2.68822	-2.23827
110209091	chr1:110209091:C:T	2.03399e-83	-2.6927e-09	-1.86445	6.16064e-05	-2.6927e-09	-2.02238	9.08466e-05	-2.6927e-09	-2.02322
110209500	chr1:110209500:TA:T	1.61081e-83	-2.6927e-09	-2.09771	5.57128e-05	-2.6927e-09	-2.12293	8.22317e-05	-2.6927e-09	-2.12285
110209502	chr1:110209502:A:T	1.61342e-83	-2.6927e-09	-2.0961	5.57908e-05	-2.6927e-09	-2.12153	8.23469e-05	-2.6927e-09	-2.12145
110209517	chr1:110209517:A:G	7.92992e-84	-1.913	-0.893392	1.22659e-05	-2.61588	-1.02044	1.89917e-05	-2.57239	-1.016
110209629	chr1:110209629:A:C	2.60934e-83	-2.6927e-09	-1.61536	9.57444e-05	-2.6927e-09	-1.58146	0.000144043	-2.6927e-09	-1.56228
110209639	chr1:110209639:A:G	9.68631e-85	-2.74056	-2.16835	3.25357e-06	-2.76642	-2.19697	4.84463e-06	-2.75545	-2.19907
110210845	chr1:110210845:C:T	7.69225e-84	-2.83682	-4.05126e-09	2.77209e-05	-2.82096	-4.05126e-09	4.13532e-05	-2.81024	-4.05126e-09
110211075	chr1:110211075:C:T	5.82476e-83	-2.6927e-09	-0.812334	0.000223541	-2.6927e-09	-0.733547	0.000337075	-2.6927e-09	-0.712084
110211085	chr1:110211085:C:T	1.4995e-83	-2.6927e-09	-2.16932	5.20567e-05	-2.6927e-09	-2.19081	7.67222e-05	-2.6927e-09	-2.1922
110211143	chr1:110211143:G:C	2.53339e-84	-2.51606	-1.43142	5.35607e-06	-2.79496	-1.66995	7.91585e-06	-2.79068	-1.67284
110211186	chr1:110211186:G:A	2.06955e-84	-2.21245	-1.93725	4.52755e-06	-2.64321	-1.98975	6.71766e-06	-2.63625	-1.9914
110211430	chr1:110211430:A:T	1.57188e-84	-2.7426	-1.68217	5.21993e-06	-2.75512	-1.73554	7.80414e-06	-2.74561	-1.73212
110212453	chr1:110212453:G:A	3.16703e-83	-1.42166	-4.05126e-09	0.000142103	-1.18659	-4.05126e-09	0.000226582	-1.10928	-4.05126e-09
110212475	chr1:110212475:C:T	1.49577e-83	-2.6927e-09	-2.17181	5.20039e-05	-2.6927e-09	-2.19182	7.66475e-05	-2.6927e-09	-2.19317
110212733	chr1:110212733:A:G	6.19564e-83	-2.6927e-09	-0.750606	0.000213945	-2.6927e-09	-0.777423	0.000323468	-2.6927e-09	-0.753288
110213475	chr1:110213475:T:C	1.58435e-83	-2.6927e-09	-2.11428	5.63239e-05	-2.6927e-09	-2.11202	8.28176e-05	-2.6927e-09	-2.11575
110213895	chr1:110213895:G:A	1.60349e-84	-2.65276	-1.75209	5.15856e-06	-2.77198	-1.7305	7.85964e-06	-2.7428	-1.72784
110214055	chr1:110214055:C:T	7.83688e-84	-2.8182	-4.05126e-09	2.96255e-05	-2.75451	-4.05126e-09	4.34876e-05	-2.75991	-4.05126e-09
110214819	chr1:110214819:A:C	1.5913e-84	-2.83926	-1.57323	6.2247e-06	-2.80716	-1.50746	9.47177e-06	-2.7972	-1.48687
110215062	chr1:110215062:G:A	1.81935e-83	-2.6927e-09	-1.97597	7.13598e-05	-2.6927e-09	-1.87541	0.000104899	-2.6927e-09	-1.87939
110215332	chr1:110215332:T:C	1.61476e-83	-2.26114	0.165876	3.28457e-05	-2.7039	0.0525734	4.89587e-05	-2.70216	0.0607439
110215753	chr1:110215753:A:G	2.05158e-84	-2.51036	-1.64807	4.83693e-06	-2.81744	-1.74942	7.03609e-06	-2.82061	-1.76073
110215790	chr1:110215790:A:C	1.82946e-83	-2.6927e-09	-1.97043	6.14607e-05	-2.6927e-09	-2.02474	9.07022e-05	-2.6927e-09	-2.02481
110216014	chr1:110216014:A:G	2.14684e-83	-2.6927e-09	-1.81045	8.25935e-05	-2.6927e-09	-1.72921	0.000121187	-2.6927e-09	-1.73505
110216354	chr1:110216354:G:A	1.55119e-83	-2.6927e-09	-2.13543	5.12243e-05	-2.6927e-09	-2.20693	7.56432e-05	-2.6927e-09	-2.20636
110216425	chr1:110216425:G:A	2.75473e-84	-2.73729	-1.12643	9.11976e-06	-2.85298	-1.07972	1.35604e-05	-2.85551	-1.06972
110216442	chr1:110216442:T:A	2.42267e-83	-2.78009	1.09051	6.84483e-05	-2.8548	0.937738	0.000102152	-2.85197	0.946044
110216818	chr1:110216818:A:T	9.77408e-85	-2.78057	-2.11932	3.15767e-06	-2.85582	-2.13749	4.67696e-06	-2.85455	-2.13519
110216833	chr1:110216833:G:A	1.20074e-84	-2.84592	-1.84818	4.08048e-06	-2.83615	-1.90078	6.04051e-06	-2.82819	-1.90571
110216845	chr1:110216845:T:A	1.65111e-84	-2.31374	-2.06185	3.85161e-06	-2.69795	-2.0967	5.65453e-06	-2.70361	-2.09633
110216933	chr1:110216933:T:C	1.95391e-83	-2.6927e-09	-1.90462	7.3676e-05	-2.6927e-09	-1.84347	0.000108224	-2.6927e-09	-1.84818
110217174	chr1:110217174:T:C	2.37992e-84	-2.73906	-1.2709	7.0944e-06	-2.85583	-1.328	1.05843e-05	-2.85535	-1.31767
110217656	chr1:110217656:G:A	8.66024e-84	-2.79694	0.0786399	2.681e-05	-2.85256	-0.00180726	4.00199e-05	-2.85193	0.00892175
110217822	chr1:110217822:A:G	5.40905e-84	-2.29356	-0.8954	9.42855e-06	-2.68274	-1.21666	1.39257e-05	-2.68069	-1.21796
110217891	chr1:110217891:G:A	1.88211e-83	-2.6927e-09	-1.94206	6.53701e-05	-2.6927e-09	-1.96308	9.71438e-05	-2.6927e-09	-1.9562
110217957	chr1:110217957:C:T	1.88696e-83	-2.6927e-09	-1.93948	6.51549e-05	-2.6927e-09	-1.96637	9.68237e-05	-2.6927e-09	-1.9595
110218398	chr1:110218398:T:C	1.57797e-84	-2.28664	-2.13426	3.57302e-06	-2.72242	-2.14731	5.25642e-06	-2.72377	-2.14917
110218488	chr1:110218488:C:T	2.23525e-83	-2.6927e-09	-1.7701	8.58247e-05	-2.6927e-09	-1.69084	0.000130493	-2.6927e-09	-1.66107
110218661	chr1:110218661:C:T	9.90517e-84	-1.87059	-0.713389	1.47672e-05	-2.41394	-1.03679	2.18169e-05	-2.40888	-1.04083
110219273	chr1:110219273:C:T	1.67298e-83	-2.6927e-09	-2.05985	6.2645e-05	-2.6927e-09	-2.00566	9.19411e-05	-2.6927e-09	-2.01124
110219815	chr1:110219815:C:T	1.68742e-83	-2.6927e-09	-2.05125	6.04747e-05	-2.6927e-09	-2.04092	8.88933e-05	-2.6927e-09	-2.04495
110220396	chr1:110220396:G:A	1.4197e-83	-2.6927e-09	-2.22401	5.18149e-05	-2.6927e-09	-2.19546	7.64632e-05	-2.6927e-09	-2.19558
110221042	chr1:110221042:C:T	1.5733e-83	-2.12128	-4.05126e-09	6.26862e-05	-2.005	-4.05126e-09	9.55496e-05	-1.97274	-4.05126e-09
110221083	chr1:110221083:A:G	2.10618e-83	-2.6927e-09	-1.82958	6.98308e-05	-2.6927e-09	-1.89707	0.000103761	-2.6927e-09	-1.8903
110222770	chr1:110222770:A:G	1.88006e-84	-2.7499	-1.49583	6.60106e-06	-2.69427	-1.56164	9.5232e-06	-2.72466	-1.55399
110222776	chr1:110222776:C:T	1.08058e-83	-0.767343	-1.72961	3.35233e-05	-0.88583	-1.74507	5.76977e-05	-0.732765	-1.74441
110223029	chr1:110223029:T:C	3.82313e-83	-2.6927e-09	-1.23338	0.000135845	-2.6927e-09	-1.23163	0.00020338	-2.6927e-09	-1.21731
110223832	chr1:110223832:G:A	6.35095e-84	-0.988852	-2.03958	2.42892e-05	-0.915834	-2.03728	3.60295e-05	-0.913405	-2.03464
110223844	chr1:110223844:G:A	1.1612e-84	-2.80457	-1.92302	3.71946e-06	-2.85584	-1.97373	5.49839e-06	-2.85589	-1.97204
110224726	chr1:110224726:T:A	1.33937e-84	-2.80034	-1.7845	4.13183e-06	-2.8466	-1.87782	6.15543e-06	-2.83522	-1.87983
110224956	chr1:110224956:C:T	1.55637e-83	-2.6927e-09	-2.1321	5.36827e-05	-2.6927e-09	-2.16005	7.95391e-05	-2.6927e-09	-2.15614
110225080	chr1:110225080:T:C	9.12797e-84	-2.66569	-4.05126e-09	2.99771e-05	-2.74271	-4.05126e-09	4.43911e-05	-2.73935	-4.05126e-09
110225230	chr1:110225230:G:C	7.70392e-84	-2.84343	0.00812259	1.9459e-05	-2.82106	-0.353768	2.9451e-05	-2.80621	-0.343453
110225276	chr1:110225276:C:T	1.02519e-83	-2.54957	-4.05126e-09	3.69077e-05	-2.53472	-4.05126e-09	5.55151e-05	-2.51573	-4.05126e-09
110225439	chr1:110225439:G:A	6.545e-84	-1.85199	-1.14635	9.7891e-06	-2.43318	-1.42869	1.42331e-05	-2.44499	-1.43183
110225744	chr1:110225744:G:A	3.58064e-83	-2.6927e-09	-1.29891	0.0001068	-2.6927e-09	-1.47218	0.000157365	-2.6927e-09	-1.47382
110226837	chr1:110226837:C:T	1.75454e-83	-2.6927e-09	-2.01225	5.87445e-05	-2.6927e-09	-2.06994	8.64746e-05	-2.6927e-09	-2.07254
110226967	chr1:110226967:C:T	1.68885e-83	-1.85542	-0.194985	2.69433e-05	-2.33715	-0.512262	4.12105e-05	-2.29427	-0.519427
110227524	chr1:110227524:A:G	3.19952e-83	-2.6927e-09	-1.41145	0.000102796	-2.6927e-09	-1.5104	0.000152005	-2.6927e-09	-1.50847
110227531	chr1:110227531:C:G	2.26489e-84	-2.22614	-1.83337	1.21063e-05	-1.86587	-1.78355	1.63134e-05	-1.95025	-1.79015
110227560	chr1:110227560:G:A	7.30856e-84	-1.66632	-1.22167	3.10162e-05	-1.46752	-1.24111	4.25935e-05	-1.53183	-1.24886
110227643	chr1:110227643:A:G	5.39075e-84	-1.2703	-1.92205	1.74239e-05	-1.31068	-1.97462	2.43149e-05	-1.36262	-1.97868
110227743	chr1:110227743:C:A	2.24117e-84	-2.01523	-2.05481	1.11565e-05	-1.64562	-2.0855	1.60597e-05	-1.66306	-2.09301
110227813	chr1:110227813:T:C	9.95229e-85	-2.82521	-2.05661	3.38549e-06	-2.82781	-2.09583	4.93391e-06	-2.83317	-2.10309
110228126	chr1:110228126:C:T	1.85506e-83	-2.6927e-09	-1.95654	7.01476e-05	-2.6927e-09	-1.89254	0.000102828	-2.6927e-09	-1.89933
110228241	chr1:110228241:T:C	1.17544e-83	-2.41281	-4.05126e-09	3.91462e-05	-2.47584	-4.05126e-09	5.9127e-05	-2.4527	-4.05126e-09
110228548	chr1:110228548:G:A	1.70325e-83	-2.6927e-09	-2.04191	6.71969e-05	-2.6927e-09	-1.93551	9.90196e-05	-2.6927e-09	-1.93707
110229242	chr1:110229242:C:T	1.45709e-83	-2.6927e-09	-2.19801	5.49946e-05	-2.6927e-09	-2.13591	8.22056e-05	-2.6927e-09	-2.12316
110229477	chr1:110229477:G:A	1.91912e-84	-1.98623	-2.23894	4.01085e-06	-2.51584	-2.2383	6.6127e-06	-2.41446	-2.22894
110229611	chr1:110229611:A:G	1.53409e-83	-2.6927e-09	-2.14651	5.89032e-05	-2.6927e-09	-2.06725	8.68381e-05	-2.6927e-09	-2.06834
110229878	chr1:110229878:T:C	1.56317e-83	-2.6927e-09	-2.12774	5.60999e-05	-2.6927e-09	-2.11601	8.25816e-05	-2.6927e-09	-2.1186
110229879	chr1:110229879:GC:G	1.56317e-83	-2.6927e-09	-2.12774	5.60999e-05	-2.6927e-09	-2.11601	8.25816e-05	-2.6927e-09	-2.1186
110229957	chr1:110229957:A:G	1.40049e-83	-2.6927e-09	-2.23763	4.99424e-05	-2.6927e-09	-2.23227	7.36345e-05	-2.6927e-09	-2.23327
110230145	chr1:110230145:C:T	1.44219e-83	-2.6927e-09	-2.20829	5.26905e-05	-2.6927e-09	-2.17871	7.84057e-05	-2.6927e-09	-2.17049
110230223	chr1:110230223:C:T	7.35349e-83	-2.6927e-09	-0.579277	0.000222453	-2.6927e-09	-0.738428	0.000341348	-2.6927e-09	-0.699486
110230286	chr1:110230286:A:T	2.33016e-83	-2.6927e-09	-1.72851	7.54773e-05	-2.6927e-09	-1.81931	0.000113774	-2.6927e-09	-1.79817
110230799	chr1:110230799:T:C	1.2453e-84	-2.52511	-2.13256	3.9273e-06	-2.66264	-2.11255	6.24422e-06	-2.60129	-2.09944
110231303	chr1:110231303:G:A	5.85237e-83	-2.6927e-09	-0.807605	0.000175439	-2.6927e-09	-0.975854	0.000268082	-2.6927e-09	-0.941095
110231336	chr1:110231336:G:A	1.61061e-83	-2.6927e-09	-2.09784	6.09356e-05	-2.6927e-09	-2.03333	8.94158e-05	-2.6927e-09	-2.03909
110231495	chr1:110231495:T:G	2.62009e-83	-2.6927e-09	-1.61124	8.93745e-05	-2.6927e-09	-1.65031	0.000132139	-2.6927e-09	-1.64853
110231616	chr1:110231616:T:C	1.17199e-83	-1.49533	-0.920421	1.6193e-05	-2.11825	-1.24032	2.34494e-05	-2.13269	-1.24486
110231825	chr1:110231825:A:G	2.13354e-83	0.285781	-2.10245	3.58808e-05	-0.436451	-2.12649	4.88881e-05	-0.513962	-2.12889
110232573	chr1:110232573:C:T	1.25402e-84	-2.55877	-2.09192	3.50917e-06	-2.79519	-2.09257	5.54213e-06	-2.75399	-2.06602
110232760	chr1:110232760:C:T	4.21471e-83	-2.6927e-09	-1.13587	0.000146178	-2.6927e-09	-1.15831	0.000215309	-2.6927e-09	-1.16031
110232899	chr1:110232899:C:T	1.39879e-83	-2.6927e-09	-2.23884	4.971e-05	-2.6927e-09	-2.23694	7.34085e-05	-2.6927e-09	-2.23635
110233114	chr1:110233114:C:T	3.33551e-83	-2.6927e-09	-1.36983	9.52774e-05	-2.6927e-09	-1.58635	0.000139573	-2.6927e-09	-1.5938
110233233	chr1:110233233:G:A	1.79157e-83	-2.6927e-09	-1.99136	6.21622e-05	-2.6927e-09	-2.01339	9.21991e-05	-2.6927e-09	-2.00844
110233303	chr1:110233303:G:A	1.29652e-82	-2.6927e-09	-0.0121816	0.000386703	-2.6927e-09	-0.185486	0.000591439	-2.6927e-09	-0.14983
110233730	chr1:110233730:C:G	1.5144e-83	-2.6927e-09	-2.15943	5.84377e-05	-2.6927e-09	-2.07518	8.61061e-05	-2.6927e-09	-2.07681
110233924	chr1:110233924:C:T	1.55879e-83	-2.6927e-09	-2.13054	5.87212e-05	-2.6927e-09	-2.07034	8.71048e-05	-2.6927e-09	-2.06528
110234421	chr1:110234421:C:T	8.99267e-84	-0.545294	-2.13533	2.31237e-05	-0.837765	-2.16452	2.91112e-05	-0.98446	-2.1768
110234483	chr1:110234483:G:A	1.63621e-82	1.6515	-1.43099	0.000172897	0.518441	-1.50889	0.000267454	0.564924	-1.50837
110234595	chr1:110234595:C:T	1.42517e-83	-2.6927e-09	-2.22016	5.1816e-05	-2.6927e-09	-2.19544	7.69813e-05	-2.6927e-09	-2.18883
110234735	chr1:110234735:T:C	1.63779e-83	-2.6927e-09	-2.08111	5.94758e-05	-2.6927e-09	-2.05757	8.8057e-05	-2.6927e-09	-2.0544
110234792	chr1:110234792:A:ATT	1.50063e-83	-2.6927e-09	-2.16857	5.3202e-05	-2.6927e-09	-2.16905	7.90512e-05	-2.6927e-09	-2.16229
110235124	chr1:110235124:C:T	7.99404e-84	-2.79834	-4.05126e-09	2.96538e-05	-2.75355	-4.05126e-09	4.39921e-05	-2.74838	-4.05126e-09
110235698	chr1:110235698:G:A	2.07772e-83	-2.6927e-09	-1.84318	7.91688e-05	-2.6927e-09	-1.77156	0.000117584	-2.6927e-09	-1.76524
110236123	chr1:110236123:C:G	9.68437e-84	-0.714389	-1.89213	2.11674e-05	-1.06703	-2.02365	2.83852e-05	-1.15551	-2.03101
110236462	chr1:110236462:A:G	9.12423e-85	-2.76695	-2.20173	3.03628e-06	-2.81401	-2.2185	4.63511e-06	-2.78155	-2.21718
110236628	chr1:110236628:A:G	1.498e-83	-2.6927e-09	-2.17032	5.31375e-05	-2.6927e-09	-2.17026	7.86462e-05	-2.6927e-09	-2.16743
110236985	chr1:110236985:C:T	2.80836e-83	-2.6927e-09	-1.54185	0.000113101	-2.6927e-09	-1.41486	0.000168748	-2.6927e-09	-1.40398
110237253	chr1:110237253:A:G	1.42312e-83	-2.6927e-09	-2.2216	4.96489e-05	-2.6927e-09	-2.23817	7.32698e-05	-2.6927e-09	-2.23824
110237879	chr1:110237879:C:A	1.7516e-84	-2.82595	-1.49056	6.95293e-06	-2.85577	-1.34821	1.05827e-05	-2.85139	-1.32178
110237984	chr1:110237984:A:G	8.09244e-84	-0.557971	-2.22814	1.83086e-05	-1.01842	-2.21735	2.44375e-05	-1.12375	-2.21252
110238151	chr1:110238151:A:G	7.61522e-84	-0.60918	-2.23771	1.71338e-05	-1.06748	-2.2346	2.28122e-05	-1.17286	-2.23224
110238212	chr1:110238212:C:T	2.08698e-84	-2.81202	-1.3293	9.34166e-06	-2.79143	-1.11723	1.44743e-05	-2.80426	-1.05576
110238578	chr1:110238578:A:G	1.47757e-84	-2.2776	-2.20904	3.70817e-06	-2.65667	-2.17593	5.97589e-06	-2.58425	-2.16041
110238680	chr1:110238680:G:A	1.47605e-84	-2.84646	-1.64121	6.43302e-06	-2.83431	-1.44739	9.94103e-06	-2.8414	-1.39432
110238690	chr1:110238690:C:T	3.86849e-83	-2.6927e-09	-1.22159	0.000149833	-2.6927e-09	-1.13362	0.00023472	-2.6927e-09	-1.07399
110238847	chr1:110238847:C:T	5.33282e-83	0.997207	-1.89778	8.57858e-05	0.226254	-1.91754	0.000124682	0.210564	-1.91719
110239140	chr1:110239140:G:A	3.42814e-83	-2.6927e-09	-1.34243	0.000107828	-2.6927e-09	-1.46261	0.000160331	-2.6927e-09	-1.45515
110239170	chr1:110239170:G:A	1.19836e-84	-2.46891	-2.22717	3.85384e-06	-2.5832	-2.21087	6.16575e-06	-2.50816	-2.20522
110239206	chr1:110239206:C:T	1.50677e-83	-2.6927e-09	-2.16448	6.02462e-05	-2.6927e-09	-2.0447	8.92182e-05	-2.6927e-09	-2.0413
110239834	chr1:110239834:A:G	8.78411e-85	-2.7784	-2.22828	2.95766e-06	-2.82365	-2.2351	4.49427e-06	-2.79414	-2.23544
110239969	chr1:110239969:C:T	1.49182e-83	-2.6927e-09	-2.17445	5.39068e-05	-2.6927e-09	-2.15589	8.03362e-05	-2.6927e-09	-2.14617
110240038	chr1:110240038:AAGG:A	2.00425e-83	-2.6927e-09	-1.87918	6.74145e-05	-2.6927e-09	-1.93228	0.00010006	-2.6927e-09	-1.92662
110240159	chr1:110240159:A:C	8.59039e-83	1.62876	-2.05257	0.000111186	0.664342	-2.09628	0.000164801	0.665029	-2.09268
110240294	chr1:110240294:C:T	1.75518e-83	-2.6927e-09	-2.01188	6.87229e-05	-2.6927e-09	-1.91306	0.000103005	-2.6927e-09	-1.89761
110240685	chr1:110240685:A:G	1.89361e-83	-1.09963	-0.836336	2.90919e-05	-1.6005	-1.17218	4.19862e-05	-1.62767	-1.16738
110241050	chr1:110241050:C:T	9.65984e-84	-0.439814	-2.16925	1.36603e-05	-1.43693	-2.09172	2.55787e-05	-1.24782	-2.04281
110241114	chr1:110241114:G:A	1.7414e-83	-2.6927e-09	-2.01976	6.45419e-05	-2.6927e-09	-1.97583	9.4846e-05	-2.6927e-09	-1.98013
110241204	chr1:110241204:A:C	1.67991e-83	-2.6927e-09	-2.05571	5.97016e-05	-2.6927e-09	-2.05378	8.84556e-05	-2.6927e-09	-2.04989
110241323	chr1:110241323:T:C	3.95851e-84	-1.57475	-1.92642	1.22836e-05	-1.63585	-1.99903	1.56589e-05	-1.77752	-2.00383
110241597	chr1:110241597:G:A	6.85912e-84	-1.43902	-1.51243	1.30557e-05	-1.88676	-1.68716	1.88195e-05	-1.91227	-1.68522
110242471	chr1:110242471:G:A	1.70681e-84	-2.10438	-2.23803	6.33936e-06	-2.06237	-2.23399	8.96761e-06	-2.10562	-2.23315
110242503	chr1:110242503:G:A	1.69258e-83	-2.6927e-09	-2.0482	5.85109e-05	-2.6927e-09	-2.07393	8.7118e-05	-2.6927e-09	-2.06512
110242727	chr1:110242727:C:A	3.74662e-84	-1.59468	-1.96151	7.8971e-06	-2.00604	-2.07061	1.11822e-05	-2.03557	-2.0825
110243262	chr1:110243262:C:T	8.78362e-84	-1.03712	-1.66703	1.48294e-05	-1.88399	-1.56254	2.82322e-05	-1.71912	-1.4728
110243379	chr1:110243379:C:G	1.53733e-83	-2.6927e-09	-2.14441	5.66512e-05	-2.6927e-09	-2.10623	8.45548e-05	-2.6927e-09	-2.09499
110243384	chr1:110243384:C:T	2.10501e-83	-1.83013	-4.05126e-09	6.02872e-05	-2.04402	-4.05126e-09	9.19389e-05	-2.01126	-4.05126e-09
110243400	chr1:110243400:T:C	1.40007e-83	-2.6927e-09	-2.23793	5.01143e-05	-2.6927e-09	-2.22884	7.39671e-05	-2.6927e-09	-2.22877
110243581	chr1:110243581:A:G	5.22036e-83	-2.6927e-09	-0.921886	0.000141288	-2.6927e-09	-1.19234	0.000206135	-2.6927e-09	-1.20386
110243714	chr1:110243714:C:T	1.07296e-82	0.903357	-1.1048	8.73398e-05	-0.296179	-1.37716	0.000151344	-0.144545	-1.36829
110243745	chr1:110243745:G:A	2.11901e-83	-2.6927e-09	-1.8235	7.2886e-05	-2.6927e-09	-1.85425	0.000108215	-2.6927e-09	-1.84827
110244118	chr1:110244118:C:T	1.3571e-82	-2.6927e-09	0.0334848	0.00037954	-2.6927e-09	-0.204183	0.000584944	-2.6927e-09	-0.160872
110244537	chr1:110244537:G:T	1.79856e-83	-1.98746	-4.05126e-09	0.000139796	-1.20296	-4.05126e-09	0.000196491	-1.25177	-4.05126e-09
110244775	chr1:110244775:T:C	2.13001e-83	-1.08181	-0.736515	3.25156e-05	-1.60063	-1.06079	4.95001e-05	-1.56357	-1.06684
110245271	chr1:110245271:C:T	7.955e-84	-0.610214	-2.19302	1.2075e-05	-1.44635	-2.20565	2.15022e-05	-1.25523	-2.209
110246077	chr1:110246077:G:A	2.25203e-83	-2.6927e-09	-1.76262	8.55312e-05	-2.6927e-09	-1.69426	0.000126448	-2.6927e-09	-1.69255
110246203	chr1:110246203:T:C	1.00534e-83	-0.982321	-1.58681	1.47895e-05	-1.54603	-1.90319	2.27855e-05	-1.49368	-1.91259
110246485	chr1:110246485:G:A	1.62968e-84	-2.73499	-1.65366	7.0124e-06	-2.64524	-1.55022	1.00433e-05	-2.69378	-1.5317
110246507	chr1:110246507:G:C	5.87795e-83	1.20496	-2.0082	8.41476e-05	0.351955	-2.06253	0.000121645	0.329507	-2.06079
110246674	chr1:110246674:T:C	4.96807e-83	1.09359	-2.06501	7.22954e-05	0.250877	-2.11326	0.000104579	0.229222	-2.11166
110247167	chr1:110247167:T:C	1.39918e-83	-2.6927e-09	-2.23857	5.01398e-05	-2.6927e-09	-2.22833	7.40334e-05	-2.6927e-09	-2.22787
110247323	chr1:110247323:GC:G	1.6746e-83	-2.6927e-09	-2.05888	5.72761e-05	-2.6927e-09	-2.09526	8.50771e-05	-2.6927e-09	-2.08883
110247515	chr1:110247515:C:T	7.45106e-84	-1.66914	-1.19955	1.33265e-05	-2.11828	-1.4351	2.03508e-05	-2.07998	-1.43929
110247595	chr1:110247595:C:A	8.50807e-85	-2.84049	-2.19812	3.1595e-06	-2.83591	-2.15682	4.67921e-06	-2.83218	-2.15708
110248144	chr1:110248144:A:C	1.22148e-83	-2.37439	-4.05126e-09	4.74979e-05	-2.28246	-4.05126e-09	7.23159e-05	-2.25134	-4.05126e-09
110248444	chr1:110248444:T:C	1.58453e-83	-2.6927e-09	-2.11416	5.32746e-05	-2.6927e-09	-2.16768	7.87277e-05	-2.6927e-09	-2.16639
110248645	chr1:110248645:A:C	1.86076e-83	-2.6927e-09	-1.95347	6.76123e-05	-2.6927e-09	-1.92935	0.000101521	-2.6927e-09	-1.91213
110249200	chr1:110249200:C:T	7.09624e-83	1.0145	-1.62938	0.000114679	0.34896	-1.74997	0.000163933	0.310623	-1.74355
110249862	chr1:110249862:A:G	2.32247e-83	-2.6927e-09	-1.73182	8.41608e-05	-2.6927e-09	-1.71041	0.000127025	-2.6927e-09	-1.688
110249909	chr1:110249909:T:C	1.85207e-84	-2.61766	-1.64307	7.53699e-06	-2.51048	-1.61284	1.06883e-05	-2.5662	-1.59704
110250191	chr1:110250191:G:A	1.58944e-82	-2.6927e-09	0.191517	0.000479305	-2.6927e-09	0.0291949	0.000742662	-2.6927e-09	0.0778526
110250342	chr1:110250342:C:T	1.4093e-83	-2.6927e-09	-2.23136	4.98523e-05	-2.6927e-09	-2.23408	7.36067e-05	-2.6927e-09	-2.23365
110250668	chr1:110250668:C:T	1.8104e-83	-2.6927e-09	-1.9809	6.81507e-05	-2.6927e-09	-1.92142	0.000100479	-2.6927e-09	-1.92243
110250771	chr1:110250771:C:T	2.04933e-83	-2.6927e-09	-1.85694	7.73901e-05	-2.6927e-09	-1.79428	0.000114442	-2.6927e-09	-1.79232
110250911	chr1:110250911:A:G	5.06947e-84	-2.29963	-0.954169	1.03855e-05	-2.58351	-1.21923	1.55163e-05	-2.5696	-1.2209
110250976	chr1:110250976:C:T	3.87132e-83	-2.6927e-09	-1.22086	0.00015508	-2.6927e-09	-1.0992	0.0002316	-2.6927e-09	-1.08738
110250977	chr1:110250977:G:A	2.77294e-83	0.656443	-2.21099	5.07217e-05	0.00791315	-2.2247	7.2551e-05	-0.026367	-2.22173
110251121	chr1:110251121:C:T	2.26042e-83	0.443396	-2.2023	4.33923e-05	-0.157231	-2.21563	6.20656e-05	-0.192235	-2.21196
110251247	chr1:110251247:T:C	2.67785e-83	-0.0593921	-1.53005	4.40273e-05	-0.702326	-1.65601	6.62679e-05	-0.716969	-1.62171
110251665	chr1:110251665:GAGA:G	8.83192e-84	-2.69867	-4.05126e-09	3.20298e-05	-2.67647	-4.05126e-09	4.77575e-05	-2.66625	-4.05126e-09
110251816	chr1:110251816:A:G	9.31629e-84	-0.411948	-2.23333	1.88244e-05	-0.98118	-2.22681	2.72217e-05	-0.999098	-2.22927
110251992	chr1:110251992:C:T	1.57241e-83	0.116226	-2.23807	3.15944e-05	-0.45119	-2.23897	4.5045e-05	-0.485725	-2.239
110252205	chr1:110252205:A:G	6.21155e-84	-2.12641	-0.924214	1.20733e-05	-2.4594	-1.19275	1.81252e-05	-2.44063	-1.19446
110252396	chr1:110252396:A:C	2.25043e-83	-1.72684	-0.0364893	4.95933e-05	-1.92748	-0.311804	7.00625e-05	-1.99382	-0.289179
110253283	chr1:110253283:G:C	4.39008e-84	-1.81969	-1.578	9.44703e-06	-2.28847	-1.60898	1.53899e-05	-2.16426	-1.63441
110254661	chr1:110254661:G:A	5.41892e-83	-2.6927e-09	-0.884555	0.000193375	-2.6927e-09	-0.878512	0.000290694	-2.6927e-09	-0.860118
110255682	chr1:110255682:C:T	1.49309e-83	-2.6927e-09	-2.1736	5.00742e-05	-2.6927e-09	-2.22964	7.37868e-05	-2.6927e-09	-2.23121
110255959	chr1:110255959:G:T	1.91528e-83	0.307752	-2.23234	3.71031e-05	-0.291984	-2.23746	5.27502e-05	-0.330379	-2.23644
110256613	chr1:110256613:G:C	1.08274e-84	-2.58418	-2.21337	3.69452e-06	-2.62919	-2.20711	5.46022e-06	-2.62339	-2.21151
110256673	chr1:110256673:G:A	1.81452e-83	-2.6927e-09	-1.97863	6.16598e-05	-2.6927e-09	-2.02151	9.14432e-05	-2.6927e-09	-2.01667
110256994	chr1:110256994:G:A	1.95112e-83	-2.6927e-09	-1.90605	6.59647e-05	-2.6927e-09	-1.95402	9.79315e-05	-2.6927e-09	-1.94812
110257324	chr1:110257324:T:C	1.26751e-82	-2.6927e-09	-0.0348159	0.000378026	-2.6927e-09	-0.208178	0.000584268	-2.6927e-09	-0.162029
110257339	chr1:110257339:G:A	1.56923e-83	-2.6927e-09	-2.12387	6.06617e-05	-2.6927e-09	-2.03783	8.91785e-05	-2.6927e-09	-2.04175
110257373	chr1:110257373:T:C	1.18655e-82	-2.6927e-09	-0.100821	0.00044338	-2.6927e-09	-0.0487162	0.000689493	-2.6927e-09	0.00356883
110257880	chr1:110257880:G:T	1.33919e-83	-1.4356	-0.846793	3.08877e-05	-1.63691	-1.07587	4.37834e-05	-1.71033	-1.0428
110257890	chr1:110257890:A:G	1.54499e-82	-2.6927e-09	0.163151	0.000458796	-2.6927e-09	-0.0145361	0.000710448	-2.6927e-09	0.0335069
110257971	chr1:110257971:T:C	1.49538e-83	-2.6927e-09	-2.17207	5.4703e-05	-2.6927e-09	-2.14122	8.10189e-05	-2.6927e-09	-2.13771
110258485	chr1:110258485:C:T	1.52614e-82	-2.6927e-09	0.150878	0.00046515	-2.6927e-09	-0.000781638	0.000720342	-2.6927e-09	0.0473386
110258978	chr1:110258978:C:G	1.41224e-82	-2.6927e-09	0.0733096	0.000425033	-2.6927e-09	-0.090975	0.000655592	-2.6927e-09	-0.0468494
110259245	chr1:110259245:C:T	1.9771e-84	-2.82807	-1.36733	7.8056e-06	-2.75804	-1.33026	1.17783e-05	-2.78274	-1.28339
110259561	chr1:110259561:T:C	1.63041e-82	-2.6927e-09	0.216965	0.000487141	-2.6927e-09	0.0454119	0.000754816	-2.6927e-09	0.094086
110259586	chr1:110259586:G:C	3.08311e-84	-1.87112	-1.87998	6.52911e-06	-2.40295	-1.86392	1.07214e-05	-2.30241	-1.85773
110259705	chr1:110259705:G:GA	4.97609e-84	-1.65963	-1.61276	9.532e-06	-2.04534	-1.84315	1.41254e-05	-2.0317	-1.85272
110260438	chr1:110260438:C:T	2.40701e-83	-2.6927e-09	-1.69607	8.54365e-05	-2.6927e-09	-1.69537	0.000127075	-2.6927e-09	-1.68761
110260815	chr1:110260815:A:G	1.10812e-84	-2.5364	-2.23797	3.78469e-06	-2.57547	-2.23671	5.61864e-06	-2.56854	-2.23776
110261133	chr1:110261133:G:A	2.42051e-83	-1.44045	-0.250023	5.20565e-05	-1.61456	-0.576256	7.41953e-05	-1.68762	-0.538068
110261162	chr1:110261162:T:TAAC	2.35397e-83	-1.45196	-0.266392	5.03673e-05	-1.63195	-0.591848	7.17442e-05	-1.70517	-0.554109
110261221	chr1:110261221:T:C	3.1578e-84	-1.58213	-2.14503	7.07379e-06	-2.04409	-2.14265	1.1621e-05	-1.94786	-2.13172
110261313	chr1:110261313:C:T	1.71331e-83	0.115868	-2.1519	2.92013e-05	-0.561582	-2.20735	4.24255e-05	-0.579774	-2.20486
110261332	chr1:110261332:T:C	1.33014e-84	-2.52572	-2.06603	4.59941e-06	-2.56059	-2.05662	6.75427e-06	-2.55273	-2.06948
110261375	chr1:110261375:A:C	1.35691e-84	-2.49277	-2.07906	4.68288e-06	-2.52798	-2.07125	6.8833e-06	-2.51974	-2.08355
110261572	chr1:110261572:C:G	1.40097e-83	-2.6927e-09	-2.23729	4.97144e-05	-2.6927e-09	-2.23685	7.35455e-05	-2.6927e-09	-2.23448
110261865	chr1:110261865:C:T	1.40033e-83	-2.6927e-09	-2.23775	5.08952e-05	-2.6927e-09	-2.21337	7.50362e-05	-2.6927e-09	-2.21442
110262043	chr1:110262043:T:G	3.20345e-83	0.766767	-2.17699	5.21798e-05	0.0321183	-2.22057	7.61858e-05	0.0191454	-2.21836
110262360	chr1:110262360:A:G	1.83275e-82	1.19457	-0.860618	0.000237193	0.400903	-1.07517	0.000346038	0.389032	-1.07487
110262501	chr1:110262501:C:T	2.35755e-83	0.455639	-2.17247	3.91788e-05	-0.262852	-2.21215	5.71847e-05	-0.276563	-2.20954
110262502	chr1:110262502:G:A	4.11134e-84	-1.25851	-2.20478	9.42826e-06	-1.69066	-2.20877	1.56743e-05	-1.57779	-2.20257
110262741	chr1:110262741:T:C	1.45969e-84	-2.291	-2.20781	4.92843e-06	-2.34782	-2.2003	7.3147e-06	-2.33743	-2.20508
110262874	chr1:110262874:G:T	5.59019e-83	-2.6927e-09	-0.853439	0.000225618	-2.6927e-09	-0.724299	0.000337567	-2.6927e-09	-0.710626
110263185	chr1:110263185:G:A	3.47628e-83	0.700841	-2.02933	5.68566e-05	-0.00179914	-2.10081	8.23384e-05	-0.0161738	-2.10538
110263498	chr1:110263498:A:G	1.40704e-83	-2.6927e-09	-2.23296	4.96079e-05	-2.6927e-09	-2.23899	7.32182e-05	-2.6927e-09	-2.23894
110263529	chr1:110263529:G:A	6.99735e-84	-2.83029	-0.101213	1.92888e-05	-2.85367	-0.329954	2.8352e-05	-2.85432	-0.333373
110263681	chr1:110263681:G:T	6.12542e-83	-1.46512	0.703118	8.38501e-05	-1.95857	0.244456	0.000124431	-2.01288	0.304247
110263796	chr1:110263796:A:G	1.36379e-84	-2.4061	-2.16067	3.76778e-06	-2.66933	-2.14732	6.00979e-06	-2.59782	-2.14118
110264086	chr1:110264086:T:C	1.41779e-84	-2.3883	-2.13964	3.94942e-06	-2.65426	-2.11531	6.31957e-06	-2.58051	-2.10822
110264108	chr1:110264108:C:T	7.19527e-84	-2.84658	-0.0570286	2.13076e-05	-2.84185	-0.242227	3.2688e-05	-2.84342	-0.201957
110264214	chr1:110264214:G:A	8.42656e-84	-2.84852	0.10287	2.46665e-05	-2.83881	-0.0988904	3.78932e-05	-2.84057	-0.0570474
110264229	chr1:110264229:A:C	4.16139e-83	0.660719	-1.80932	7.09628e-05	-0.0519537	-1.82903	0.000104689	-0.0604824	-1.82092
110264394	chr1:110264394:AT:A	9.54886e-85	-2.85529	-2.06791	3.55586e-06	-2.85187	-2.02268	5.28947e-06	-2.85373	-2.01294
110264504	chr1:110264504:G:A	7.70521e-84	-2.83514	-4.05126e-09	2.7248e-05	-2.83816	-4.05126e-09	4.04812e-05	-2.83155	-4.05126e-09
110264506	chr1:110264506:T:C	3.72718e-83	-1.34614	0.0873394	5.01046e-05	-1.87371	-0.355319	7.01417e-05	-1.93017	-0.351705
110264604	chr1:110264604:A:G	9.6293e-83	-0.132725	-0.176917	7.66544e-05	-1.14259	-0.661249	0.000117614	-1.13755	-0.627432
110264893	chr1:110264893:T:C	4.45527e-83	-1.29612	0.215752	5.83923e-05	-1.82774	-0.248219	8.15258e-05	-1.8868	-0.244668
110264956	chr1:110264956:CCTGTAATCTCAACTACTCGGAGG:C	3.15513e-83	-2.4713	1.04588	0.000100253	-2.48434	0.948892	0.000147081	-2.54427	1.00286
110265618	chr1:110265618:A:C	3.24321e-83	-1.38562	-0.0122679	4.55802e-05	-1.90827	-0.415403	6.34907e-05	-1.96546	-0.416031
110266099	chr1:110266099:TCTG:T	1.73815e-83	-2.6927e-09	-2.02163	5.79306e-05	-2.6927e-09	-2.0839	8.63112e-05	-2.6927e-09	-2.07443
110266361	chr1:110266361:T:C	1.86055e-84	-2.08693	-2.16923	4.80453e-06	-2.45516	-2.11842	7.92584e-06	-2.35901	-2.10325
110266749	chr1:110266749:C:T	9.10346e-84	-2.81667	0.148291	2.36867e-05	-2.85461	-0.123615	3.65718e-05	-2.85391	-0.0792029
110266925	chr1:110266925:C:G	5.88729e-83	-1.4451	0.643442	8.15333e-05	-1.90752	0.165388	0.000112866	-1.96272	0.156533
110266995	chr1:110266995:A:T	6.42529e-83	-1.4079	0.69369	8.78521e-05	-1.87643	0.20894	0.000121537	-1.9322	0.200027
110267386	chr1:110267386:A:T	2.1179e-82	-1.37049	1.84905	0.000264055	-1.83291	1.26593	0.000366177	-1.88703	1.25776
110267438	chr1:110267438:A:G	1.41985e-83	-2.6927e-09	-2.2239	5.19702e-05	-2.6927e-09	-2.19247	7.64626e-05	-2.6927e-09	-2.19559
110268073	chr1:110268073:T:TAG	2.52918e-83	-2.6927e-09	-1.64656	9.62318e-05	-2.6927e-09	-1.57638	0.000143631	-2.6927e-09	-1.56514
110268529	chr1:110268529:C:G	1.96769e-83	0.247971	-2.14556	3.15436e-05	-0.499766	-2.19201	4.51021e-05	-0.534364	-2.18909
110268735	chr1:110268735:T:A	1.2279e-84	-2.78743	-1.8843	4.53705e-06	-2.78987	-1.84099	6.925e-06	-2.78937	-1.80788
110268758	chr1:110268758:C:T	9.87044e-85	-2.75216	-2.13792	3.45008e-06	-2.75785	-2.14689	5.15966e-06	-2.74738	-2.14413
110268796	chr1:110268796:C:T	1.32958e-84	-2.67265	-1.91953	4.49233e-06	-2.6729	-1.96787	6.28479e-06	-2.7111	-1.98315
110268797	chr1:110268797:G:A	5.00852e-84	-2.23019	-1.0357	1.61938e-05	-2.19229	-1.16622	2.76222e-05	-2.09468	-1.11909
110269007	chr1:110269007:C:T	1.42199e-83	-2.6927e-09	-2.22239	5.08851e-05	-2.6927e-09	-2.21357	7.51775e-05	-2.6927e-09	-2.21254
110269402	chr1:110269402:C:T	2.84403e-83	-2.6927e-09	-1.52923	0.000107491	-2.6927e-09	-1.46574	0.000160745	-2.6927e-09	-1.45257
110269463	chr1:110269463:C:T	2.81238e-83	-2.6927e-09	-1.54042	0.000105874	-2.6927e-09	-1.48089	0.000158311	-2.6927e-09	-1.46783
110270207	chr1:110270207:C:T	8.46664e-82	-2.6927e-09	1.86427	0.0039362	-2.6927e-09	2.13483	0.0133086	-2.6927e-09	2.96378
110270485	chr1:110270485:G:A	2.8507e-83	-2.6927e-09	-1.52689	0.00010773	-2.6927e-09	-1.46352	0.000161108	-2.6927e-09	-1.45031
110270486	chr1:110270486:C:A	2.8507e-83	-2.6927e-09	-1.52689	0.00010773	-2.6927e-09	-1.46352	0.000161108	-2.6927e-09	-1.45031
110270631	chr1:110270631:GAACA:G	2.8507e-83	-2.6927e-09	-1.52689	0.00010773	-2.6927e-09	-1.46352	0.000161108	-2.6927e-09	-1.45031
110270688	chr1:110270688:A:G	2.8507e-83	-2.6927e-09	-1.52689	0.00010773	-2.6927e-09	-1.46352	0.000161108	-2.6927e-09	-1.45031
110270700	chr1:110270700:G:A	2.06324e-83	-1.85018	-4.05126e-09	5.86289e-05	-2.07191	-4.05126e-09	8.90912e-05	-2.04273	-4.05126e-09
110270817	chr1:110270817:C:T	1.7124e-83	-2.6927e-09	-2.03656	6.6892e-05	-2.6927e-09	-1.94006	9.83246e-05	-2.6927e-09	-1.94411
110271171	chr1:110271171:T:C	4.28724e-83	-2.6927e-09	-1.11881	0.000165258	-2.6927e-09	-1.03564	0.000246893	-2.6927e-09	-1.02343
110271385	chr1:110271385:A:G	6.86283e-84	-2.12476	-0.826162	1.34195e-05	-2.45018	-1.09625	1.95394e-05	-2.51892	-1.04103
110271478	chr1:110271478:A:C	5.40323e-84	-2.3062	-0.883839	1.70954e-05	-2.26251	-1.04182	2.90801e-05	-2.1705	-0.991831
110271553	chr1:110271553:T:C	6.98826e-84	-2.14431	-0.788497	1.36037e-05	-2.4661	-1.0667	1.985e-05	-2.53341	-1.01077
110271776	chr1:110271776:A:G	8.01726e-84	-2.13127	-0.664166	1.56383e-05	-2.458	-0.935415	2.28945e-05	-2.52624	-0.875249
110271975	chr1:110271975:T:A	1.93069e-83	-2.6927e-09	-1.91657	7.3576e-05	-2.6927e-09	-1.84482	0.000109906	-2.6927e-09	-1.83276
110272283	chr1:110272283:A:G	9.14186e-84	-2.02639	-0.637781	1.7285e-05	-2.3803	-0.913004	2.51741e-05	-2.45456	-0.852019
110272721	chr1:110272721:T:G	5.00445e-84	-2.15677	-1.10994	1.74986e-05	-2.0329	-1.24812	3.04638e-05	-1.91942	-1.19643
110272781	chr1:110272781:G:T	6.56093e-84	-1.98279	-1.01311	2.07307e-05	-1.99464	-1.11689	3.42668e-05	-1.93335	-1.06487
110273001	chr1:110273001:G:C	9.57426e-84	-1.995	-0.622964	1.7875e-05	-2.35854	-0.9012	2.59943e-05	-2.43457	-0.839939
110273164	chr1:110273164:T:A	4.3682e-83	-2.6927e-09	-1.1001	0.000170825	-2.6927e-09	-1.0025	0.000255295	-2.6927e-09	-0.989969
110273335	chr1:110273335:G:T	5.08164e-84	-2.20888	-1.04252	1.72028e-05	-2.13476	-1.16331	2.96303e-05	-2.03213	-1.11146
110273412	chr1:110273412:ATC:A	1.85314e-83	-2.6927e-09	-1.95757	7.02917e-05	-2.6927e-09	-1.89049	0.000104925	-2.6927e-09	-1.87914
110273496	chr1:110273496:C:A	5.10613e-84	-2.2051	-1.04149	1.73384e-05	-2.12941	-1.16081	2.98755e-05	-2.02644	-1.10891
110273498	chr1:110273498:C:T	7.82455e-84	-2.81977	-4.05126e-09	3.45393e-05	-2.60104	-4.05126e-09	5.00029e-05	-2.62031	-4.05126e-09
110273530	chr1:110273530:A:G	3.98272e-84	-1.84154	-1.65353	7.45125e-06	-2.27412	-1.86064	9.87804e-06	-2.35151	-1.89057
110273589	chr1:110273589:C:T	1.39891e-83	-2.6927e-09	-2.23876	4.96288e-05	-2.6927e-09	-2.23857	7.32657e-05	-2.6927e-09	-2.2383
110273869	chr1:110273869:T:C	5.19949e-84	-2.20939	-1.01909	1.75135e-05	-2.13762	-1.14255	3.01756e-05	-2.03534	-1.09002
110273905	chr1:110273905:A:C	1.4005e-83	-2.6927e-09	-2.23763	4.96875e-05	-2.6927e-09	-2.23739	7.3369e-05	-2.6927e-09	-2.23689
110274408	chr1:110274408:A:G	5.24123e-84	-2.2126	-1.00788	1.76787e-05	-2.14202	-1.12876	3.04631e-05	-2.03993	-1.07594
110274597	chr1:110274597:A:G	5.33227e-84	-2.17367	-1.02959	1.80147e-05	-2.10307	-1.14888	3.11044e-05	-1.99834	-1.0967
110274681	chr1:110274681:C:T	5.2243e-84	-2.19657	-1.02714	1.76586e-05	-2.12484	-1.14708	3.04515e-05	-2.02153	-1.09473
110274736	chr1:110274736:A:C	1.76872e-83	-2.6927e-09	-2.0042	6.82465e-05	-2.6927e-09	-1.92002	0.000101919	-2.6927e-09	-1.90821
110274771	chr1:110274771:C:G	5.18642e-84	-2.23679	-0.994203	1.66391e-05	-2.19163	-1.13976	2.84055e-05	-2.09423	-1.09158
110275036	chr1:110275036:C:T	1.39982e-83	-2.6927e-09	-2.23811	4.96615e-05	-2.6927e-09	-2.23791	7.3324e-05	-2.6927e-09	-2.2375
110275174	chr1:110275174:T:C	5.55532e-84	-2.20123	-0.961046	1.88006e-05	-2.12941	-1.07984	3.24592e-05	-2.02644	-1.02596
110275368	chr1:110275368:G:A	1.48314e-83	-2.6927e-09	-2.18029	5.59497e-05	-2.6927e-09	-2.11869	8.24155e-05	-2.6927e-09	-2.12061
110275480	chr1:110275480:A:T	4.94833e-84	-2.15559	-1.1224	1.6465e-05	-2.08518	-1.25672	2.83527e-05	-1.97951	-1.20816
110275873	chr1:110275873:A:G	4.99773e-84	-2.17866	-1.08939	1.70664e-05	-2.10446	-1.20157	2.9451e-05	-1.99927	-1.15039
110275879	chr1:110275879:ACC:A	1.39936e-83	-2.6927e-09	-2.23844	4.96378e-05	-2.6927e-09	-2.23839	7.32862e-05	-2.6927e-09	-2.23802
110275884	chr1:110275884:GGAGGT:G	1.39871e-83	-2.6927e-09	-2.2389	4.9624e-05	-2.6927e-09	-2.23867	7.32568e-05	-2.6927e-09	-2.23842
110275950	chr1:110275950:G:A	5.99568e-83	-2.6927e-09	-0.783412	0.000190512	-2.6927e-09	-0.893429	0.000297115	-2.6927e-09	-0.838269
110276199	chr1:110276199:TG:T	1.96874e-81	-2.6927e-09	2.70811	0.0091108	-2.6927e-09	2.97407	0.0333513	-2.6927e-09	3.88246
110276245	chr1:110276245:A:G	3.24401e-83	0.341163	-1.7388	5.32369e-05	-0.359893	-1.8085	7.76912e-05	-0.372551	-1.8071
110276440	chr1:110276440:G:C	5.92391e-84	-2.09577	-1.00227	2.00968e-05	-2.02121	-1.12138	3.49444e-05	-1.91032	-1.06831
110276487	chr1:110276487:G:T	2.2052e-83	-2.6927e-09	-1.78363	7.26915e-05	-2.6927e-09	-1.85692	0.000107808	-2.6927e-09	-1.85203
110276626	chr1:110276626:C:T	1.80578e-84	-2.33291	-1.95314	5.12865e-06	-2.6074	-1.9009	7.54358e-06	-2.61036	-1.90134
110276760	chr1:110276760:T:C	1.83688e-81	-2.6927e-09	2.63878	0.0083891	-2.6927e-09	2.89155	0.0305216	-2.6927e-09	3.7938
110276782	chr1:110276782:C:T	3.35118e-84	-2.46509	-1.20264	1.04863e-05	-2.48378	-1.3093	1.43152e-05	-2.53984	-1.33123
110276969	chr1:110276969:C:T	2.43177e-83	0.413343	-2.09918	3.97984e-05	-0.293798	-2.16552	5.83827e-05	-0.302688	-2.16268
110277352	chr1:110277352:C:T	5.50544e-84	-2.16923	-1.00207	1.86704e-05	-2.0971	-1.11911	3.2277e-05	-1.99193	-1.0661
110277376	chr1:110277376:T:A	1.70655e-83	-2.6927e-09	-2.03998	5.83236e-05	-2.6927e-09	-2.07714	8.64777e-05	-2.6927e-09	-2.0725
110277673	chr1:110277673:A:G	5.27321e-84	-2.15604	-1.05835	1.79335e-05	-2.08141	-1.17506	3.09695e-05	-1.9752	-1.12419
110277711	chr1:110277711:A:G	5.06858e-84	-2.17006	-1.08392	1.72348e-05	-2.0979	-1.19832	2.97146e-05	-1.99276	-1.14799
110277796	chr1:110277796:C:T	5.04884e-84	-2.2434	-1.01448	1.62488e-05	-2.19856	-1.15656	2.76895e-05	-2.10178	-1.10956
110278001	chr1:110278001:G:T	4.99728e-84	-2.18491	-1.08323	1.70025e-05	-2.11351	-1.19627	2.92801e-05	-2.00943	-1.14605
110278096	chr1:110278096:A:G	4.96376e-84	-2.18037	-1.0945	1.68251e-05	-2.10941	-1.21086	2.8975e-05	-2.00517	-1.16078
110278191	chr1:110278191:G:A	4.21337e-84	-2.44734	-0.991434	1.35588e-05	-2.42849	-1.10762	2.40883e-05	-2.29542	-1.05524
110278544	chr1:110278544:T:C	8.03882e-84	-2.79276	-4.05126e-09	2.75296e-05	-2.82788	-4.05126e-09	4.00229e-05	-2.84294	-4.05126e-09
110278678	chr1:110278678:C:T	1.40051e-83	-2.6927e-09	-2.23761	4.97224e-05	-2.6927e-09	-2.23669	7.34264e-05	-2.6927e-09	-2.2361
110278731	chr1:110278731:G:A	3.06985e-83	0.37647	-1.82929	5.22998e-05	-0.328434	-1.85772	7.64836e-05	-0.340575	-1.85474
110278732	chr1:110278732:C:T	2.91557e-83	0.324908	-1.82929	5.00696e-05	-0.372012	-1.85772	7.32332e-05	-0.384003	-1.85474
110278778	chr1:110278778:C:T	6.16365e-84	-2.14214	-0.916231	2.08663e-05	-2.0661	-1.03891	3.61906e-05	-1.95874	-0.984845
110279097	chr1:110279097:G:C	2.79955e-83	0.588235	-2.13323	4.57701e-05	-0.135024	-2.18449	6.71352e-05	-0.143902	-2.18178
110279421	chr1:110279421:T:C	5.37722e-84	-2.16243	-1.03244	1.82289e-05	-2.08996	-1.15017	3.1481e-05	-1.98412	-1.09888
110279591	chr1:110279591:G:C	4.7623e-83	-2.6927e-09	-1.01372	0.000185009	-2.6927e-09	-0.922738	0.000275864	-2.6927e-09	-0.91248
110279861	chr1:110279861:C:T	5.61727e-84	-2.11007	-1.04112	1.88244e-05	-2.04546	-1.16252	3.26174e-05	-1.93699	-1.11056
110279947	chr1:110279947:T:C	1.24376e-83	-1.55294	-0.803372	2.04886e-05	-2.03545	-1.08783	2.6562e-05	-2.12827	-1.12463
110280184	chr1:110280184:G:A	1.70712e-83	-2.6927e-09	-2.03964	5.81993e-05	-2.6927e-09	-2.07927	8.50263e-05	-2.6927e-09	-2.08943
110280272	chr1:110280272:T:C	2.26055e-82	-2.6927e-09	0.543743	0.00112135	-2.6927e-09	0.879143	0.00297586	-2.6927e-09	1.4659
110280291	chr1:110280291:TG:T	1.9688e-83	-1.89703	-4.05126e-09	5.90465e-05	-2.06482	-4.05126e-09	8.92398e-05	-2.04106	-4.05126e-09
110280365	chr1:110280365:G:A	1.6712e-81	-2.6927e-09	2.54426	0.00792484	-2.6927e-09	2.83462	0.0285788	-2.6927e-09	3.72803
110280514	chr1:110280514:C:T	5.46689e-84	-2.17183	-1.0065	1.78813e-05	-2.10477	-1.15461	3.0808e-05	-2.00029	-1.10433
110280606	chr1:110280606:C:T	1.06745e-84	-2.74739	-2.06437	3.67388e-06	-2.74901	-2.09289	5.50348e-06	-2.738	-2.08901
110280619	chr1:110280619:A:C	5.51095e-84	-2.32726	-0.843036	1.14022e-05	-2.62488	-1.08446	1.63504e-05	-2.64583	-1.09231
110280647	chr1:110280647:C:CAAATA	5.99269e-84	-2.18463	-0.901865	1.99983e-05	-2.11523	-1.03227	3.4572e-05	-2.01118	-0.978167
110281386	chr1:110281386:T:A	3.39787e-83	0.73753	-2.08883	5.3409e-05	-0.00699058	-2.15817	7.83368e-05	-0.0163839	-2.15499
110282479	chr1:110282479:G:C	1.39903e-83	-2.6927e-09	-2.23867	4.96467e-05	-2.6927e-09	-2.23821	7.33179e-05	-2.6927e-09	-2.23758
110282626	chr1:110282626:T:C	1.03748e-82	-2.6927e-09	-0.235071	0.000385053	-2.6927e-09	-0.18976	0.000789119	-2.6927e-09	0.138529
110282678	chr1:110282678:G:C	4.29352e-83	-2.6927e-09	-1.11735	0.00016514	-2.6927e-09	-1.03635	0.000246013	-2.6927e-09	-1.027
110282725	chr1:110282725:C:T	1.15834e-84	-2.64933	-2.08072	4.02038e-06	-2.63411	-2.11765	6.05554e-06	-2.61728	-2.11413
110283144	chr1:110283144:A:G	4.08552e-83	0.901506	-2.06851	6.30589e-05	0.141066	-2.14014	9.2875e-05	0.135507	-2.13664
110283348	chr1:110283348:A:C	1.44989e-83	-2.6927e-09	-2.20296	5.41036e-05	-2.6927e-09	-2.15224	7.97193e-05	-2.6927e-09	-2.15388
110283909	chr1:110283909:T:C	2.53863e-83	-2.6927e-09	-1.64283	8.87294e-05	-2.6927e-09	-1.65755	0.000129136	-2.6927e-09	-1.67152
110283910	chr1:110283910:T:C	1.01061e-84	-2.67039	-2.1961	3.59162e-06	-2.65444	-2.2101	5.38871e-06	-2.63973	-2.20835
```
