## Supplementary material for "Characterization of shared and ancestry-specific signals driving complex traits using multi-ancestry fine-mapping": susiex_nc1.cs80.snp

```
BP	SNP
109190491	chr1:109190491:G:C
109190570	chr1:109190570:T:G
109190885	chr1:109190885:T:C
109190910	chr1:109190910:A:T
109191096	chr1:109191096:C:T
109191535	chr1:109191535:T:C
109191603	chr1:109191603:G:T
109191729	chr1:109191729:G:A
109191940	chr1:109191940:T:C
109192013	chr1:109192013:T:C
109192049	chr1:109192049:G:A
109192187	chr1:109192187:G:T
109192425	chr1:109192425:A:G
109192450	chr1:109192450:C:T
109192682	chr1:109192682:C:T
109192859	chr1:109192859:G:A
109192882	chr1:109192882:T:C
109192975	chr1:109192975:G:A
109193214	chr1:109193214:T:C
109193782	chr1:109193782:C:T
109194128	chr1:109194128:G:C
109194290	chr1:109194290:T:C
109194441	chr1:109194441:C:T
109194468	chr1:109194468:G:A
109194510	chr1:109194510:T:C
109194550	chr1:109194550:C:T
109194692	chr1:109194692:T:C
109194698	chr1:109194698:G:A
109194955	chr1:109194955:A:C
109194978	chr1:109194978:T:C
109195025	chr1:109195025:G:A
109195066	chr1:109195066:C:T
109195073	chr1:109195073:G:A
109195180	chr1:109195180:A:G
109195294	chr1:109195294:C:A
109195354	chr1:109195354:C:T
109195409	chr1:109195409:G:A
109195468	chr1:109195468:T:C
109195967	chr1:109195967:T:C
109196339	chr1:109196339:C:G
109196449	chr1:109196449:T:C
109196558	chr1:109196558:C:T
109196623	chr1:109196623:T:C
109196933	chr1:109196933:G:A
109196935	chr1:109196935:C:T
109196991	chr1:109196991:A:G
109197077	chr1:109197077:A:G
109197382	chr1:109197382:T:G
109197506	chr1:109197506:C:G
109197671	chr1:109197671:C:T
109197851	chr1:109197851:C:T
109197926	chr1:109197926:G:T
109198350	chr1:109198350:C:T
109198543	chr1:109198543:T:A
109198908	chr1:109198908:T:C
109198928	chr1:109198928:C:T
109199830	chr1:109199830:C:T
109199863	chr1:109199863:G:A
109200272	chr1:109200272:A:G
109200459	chr1:109200459:G:A
109200500	chr1:109200500:T:C
109200545	chr1:109200545:A:C
109201000	chr1:109201000:C:T
109201094	chr1:109201094:C:T
109201646	chr1:109201646:G:T
109201737	chr1:109201737:T:C
109201783	chr1:109201783:C:T
109201804	chr1:109201804:G:A
109202170	chr1:109202170:T:C
109202269	chr1:109202269:C:T
109202320	chr1:109202320:A:G
109202415	chr1:109202415:T:C
109202446	chr1:109202446:T:A
109202576	chr1:109202576:G:A
109202606	chr1:109202606:A:G
109202621	chr1:109202621:G:A
109202996	chr1:109202996:T:C
109203052	chr1:109203052:G:A
109203531	chr1:109203531:A:T
109203606	chr1:109203606:G:GT
109204097	chr1:109204097:A:AT
109204739	chr1:109204739:C:T
109205013	chr1:109205013:C:T
109205266	chr1:109205266:A:G
109205925	chr1:109205925:C:T
109206053	chr1:109206053:T:C
109206102	chr1:109206102:C:T
109206318	chr1:109206318:A:G
109206449	chr1:109206449:T:C
109206471	chr1:109206471:A:T
109206473	chr1:109206473:A:G
109206868	chr1:109206868:G:T
109207343	chr1:109207343:C:T
109207404	chr1:109207404:C:T
109207789	chr1:109207789:T:C
109208049	chr1:109208049:C:T
109208255	chr1:109208255:T:A
109208272	chr1:109208272:G:A
109208560	chr1:109208560:C:T
109208592	chr1:109208592:C:A
109209045	chr1:109209045:G:A
109209318	chr1:109209318:G:A
109209427	chr1:109209427:C:G
109209582	chr1:109209582:T:C
109210072	chr1:109210072:C:A
109210971	chr1:109210971:T:C
109211251	chr1:109211251:T:C
109211533	chr1:109211533:AT:A
109211598	chr1:109211598:G:A
109211961	chr1:109211961:T:C
109212194	chr1:109212194:AAAAAAC:A
109212334	chr1:109212334:C:T
109213564	chr1:109213564:G:A
109213615	chr1:109213615:G:T
109214673	chr1:109214673:G:A
109215462	chr1:109215462:G:A
109215529	chr1:109215529:C:T
109215946	chr1:109215946:C:T
109216261	chr1:109216261:A:G
109216733	chr1:109216733:T:C
109217010	chr1:109217010:C:T
109217376	chr1:109217376:A:G
109217933	chr1:109217933:T:C
109218299	chr1:109218299:G:A
109218618	chr1:109218618:T:C
109218633	chr1:109218633:A:G
109219530	chr1:109219530:T:G
109219605	chr1:109219605:C:T
109219606	chr1:109219606:G:A
109219711	chr1:109219711:C:T
109220029	chr1:109220029:TG:T
109220921	chr1:109220921:GAGAT:G
109221146	chr1:109221146:C:T
109221201	chr1:109221201:C:T
109221636	chr1:109221636:T:A
109222389	chr1:109222389:G:A
109222740	chr1:109222740:T:A
109223027	chr1:109223027:C:G
109223039	chr1:109223039:T:A
109223173	chr1:109223173:A:G
109224065	chr1:109224065:A:T
109225061	chr1:109225061:C:T
109225539	chr1:109225539:T:C
109226443	chr1:109226443:C:T
109227078	chr1:109227078:C:T
109227114	chr1:109227114:C:T
109227415	chr1:109227415:A:G
109227738	chr1:109227738:T:TA
109227949	chr1:109227949:G:GGT
109227973	chr1:109227973:C:T
109228279	chr1:109228279:G:A
109228441	chr1:109228441:T:C
109229079	chr1:109229079:A:C
109229572	chr1:109229572:G:A
109229603	chr1:109229603:C:T
109229675	chr1:109229675:A:T
109230296	chr1:109230296:C:A
109230335	chr1:109230335:T:C
109231087	chr1:109231087:T:A
109231088	chr1:109231088:T:A
109231375	chr1:109231375:T:C
109231404	chr1:109231404:G:A
109231537	chr1:109231537:G:C
109231999	chr1:109231999:C:A
109232272	chr1:109232272:T:C
109232280	chr1:109232280:G:A
109232938	chr1:109232938:G:T
109232961	chr1:109232961:A:T
109233026	chr1:109233026:C:T
109233252	chr1:109233252:C:T
109233548	chr1:109233548:C:T
109233596	chr1:109233596:T:C
109233844	chr1:109233844:C:T
109233866	chr1:109233866:T:G
109234732	chr1:109234732:G:T
109235117	chr1:109235117:C:T
109235142	chr1:109235142:G:A
109235615	chr1:109235615:C:T
109235769	chr1:109235769:T:C
109235953	chr1:109235953:G:A
109235955	chr1:109235955:T:C
109236451	chr1:109236451:G:A
109236908	chr1:109236908:C:T
109236934	chr1:109236934:T:A
109237025	chr1:109237025:G:A
109237312	chr1:109237312:G:A
109237381	chr1:109237381:T:C
109237680	chr1:109237680:CT:C
109238563	chr1:109238563:A:G
109238682	chr1:109238682:A:T
109239287	chr1:109239287:G:A
109239381	chr1:109239381:A:G
109239415	chr1:109239415:A:G
109239599	chr1:109239599:A:C
109239664	chr1:109239664:G:A
109239703	chr1:109239703:T:C
109239875	chr1:109239875:T:A
109239909	chr1:109239909:G:A
109240007	chr1:109240007:C:T
109240639	chr1:109240639:T:C
109240933	chr1:109240933:A:G
109240948	chr1:109240948:T:A
109241235	chr1:109241235:T:C
109241238	chr1:109241238:G:A
109241399	chr1:109241399:A:G
109241404	chr1:109241404:T:C
109241460	chr1:109241460:G:A
109241465	chr1:109241465:T:C
109241672	chr1:109241672:C:T
109241757	chr1:109241757:C:T
109241802	chr1:109241802:CCTT:C
109241841	chr1:109241841:A:T
109242316	chr1:109242316:T:C
109242342	chr1:109242342:T:C
109242415	chr1:109242415:A:G
109242532	chr1:109242532:G:A
109242960	chr1:109242960:G:A
109243189	chr1:109243189:C:T
109244035	chr1:109244035:G:A
109244290	chr1:109244290:G:A
109244871	chr1:109244871:C:A
109245278	chr1:109245278:G:T
109245301	chr1:109245301:C:T
109245441	chr1:109245441:C:T
109245831	chr1:109245831:A:T
109245980	chr1:109245980:A:T
109246091	chr1:109246091:G:A
109246117	chr1:109246117:C:G
109246215	chr1:109246215:C:T
109246490	chr1:109246490:G:GGCCA
109246725	chr1:109246725:T:A
109247134	chr1:109247134:A:T
109247173	chr1:109247173:C:T
109247280	chr1:109247280:A:G
109247664	chr1:109247664:C:T
109248827	chr1:109248827:C:T
109248934	chr1:109248934:C:T
109248985	chr1:109248985:T:C
109249620	chr1:109249620:G:A
109250351	chr1:109250351:G:A
109250412	chr1:109250412:C:T
109250506	chr1:109250506:C:T
109251501	chr1:109251501:G:C
109251699	chr1:109251699:G:A
109251833	chr1:109251833:A:G
109252404	chr1:109252404:T:C
109252611	chr1:109252611:T:C
109252986	chr1:109252986:T:C
109253352	chr1:109253352:C:T
109253434	chr1:109253434:G:T
109254243	chr1:109254243:G:A
109255141	chr1:109255141:T:C
109255276	chr1:109255276:G:A
109255332	chr1:109255332:G:A
109255571	chr1:109255571:C:T
109255811	chr1:109255811:G:A
109256099	chr1:109256099:G:A
109256292	chr1:109256292:G:A
109256373	chr1:109256373:A:G
109256772	chr1:109256772:T:G
109256953	chr1:109256953:C:T
109257159	chr1:109257159:G:A
109257464	chr1:109257464:A:C
109257699	chr1:109257699:C:T
109257709	chr1:109257709:C:T
109257764	chr1:109257764:A:T
109257892	chr1:109257892:C:T
109258005	chr1:109258005:A:T
109258484	chr1:109258484:C:T
109258499	chr1:109258499:C:T
109258723	chr1:109258723:C:T
109258921	chr1:109258921:A:G
109259297	chr1:109259297:G:C
109259306	chr1:109259306:T:C
109259611	chr1:109259611:C:T
109259773	chr1:109259773:G:A
109259778	chr1:109259778:C:T
109259846	chr1:109259846:T:C
109260021	chr1:109260021:G:A
109260448	chr1:109260448:T:C
109260654	chr1:109260654:G:A
109261357	chr1:109261357:A:AAG
109261579	chr1:109261579:T:C
109261937	chr1:109261937:G:A
109262024	chr1:109262024:G:A
109262261	chr1:109262261:C:G
109262552	chr1:109262552:A:G
109263037	chr1:109263037:A:G
109263307	chr1:109263307:A:G
109263691	chr1:109263691:T:C
109263820	chr1:109263820:C:A
109264378	chr1:109264378:C:T
109264477	chr1:109264477:G:A
109264564	chr1:109264564:C:T
109264661	chr1:109264661:A:T
109264949	chr1:109264949:C:T
109265495	chr1:109265495:C:T
109265707	chr1:109265707:G:A
109266007	chr1:109266007:C:T
109266488	chr1:109266488:G:A
109266583	chr1:109266583:TTG:T
109266864	chr1:109266864:C:T
109267561	chr1:109267561:C:T
109267578	chr1:109267578:G:A
109267922	chr1:109267922:C:A
109268113	chr1:109268113:G:A
109268210	chr1:109268210:C:T
109268256	chr1:109268256:T:G
109268359	chr1:109268359:G:A
109269514	chr1:109269514:C:T
109269984	chr1:109269984:A:G
109270090	chr1:109270090:C:G
109270169	chr1:109270169:C:T
109270398	chr1:109270398:G:A
109270421	chr1:109270421:C:T
109270614	chr1:109270614:TTCCCAGTCTTGGGG:T
109270695	chr1:109270695:C:T
109271097	chr1:109271097:C:T
109272099	chr1:109272099:G:A
109272511	chr1:109272511:G:A
109272589	chr1:109272589:C:A
109272592	chr1:109272592:T:TG
109272630	chr1:109272630:A:G
109272746	chr1:109272746:T:C
109273124	chr1:109273124:A:G
109273133	chr1:109273133:C:T
109273305	chr1:109273305:C:T
109273933	chr1:109273933:C:G
109274623	chr1:109274623:C:T
109274968	chr1:109274968:G:T
109275011	chr1:109275011:A:G
109275216	chr1:109275216:T:C
109275325	chr1:109275325:C:T
109275506	chr1:109275506:C:T
109275600	chr1:109275600:CTTGAT:C
109275641	chr1:109275641:G:A
109275648	chr1:109275648:C:T
109275684	chr1:109275684:G:T
109275908	chr1:109275908:C:T
109276011	chr1:109276011:C:T
109276770	chr1:109276770:C:T
109276993	chr1:109276993:C:T
109276994	chr1:109276994:A:G
109277061	chr1:109277061:G:C
109277144	chr1:109277144:T:C
109277176	chr1:109277176:AAAG:A
109277488	chr1:109277488:C:T
109277968	chr1:109277968:T:C
109278262	chr1:109278262:A:G
109278297	chr1:109278297:T:G
109278685	chr1:109278685:G:T
109278880	chr1:109278880:C:G
109278889	chr1:109278889:T:G
109278966	chr1:109278966:G:A
109279521	chr1:109279521:G:A
109279887	chr1:109279887:T:C
109280026	chr1:109280026:TG:T
109280047	chr1:109280047:T:G
109280128	chr1:109280128:A:G
109280598	chr1:109280598:A:G
109280644	chr1:109280644:C:T
109280915	chr1:109280915:G:A
109281340	chr1:109281340:T:C
109281448	chr1:109281448:C:G
109281524	chr1:109281524:A:G
109281739	chr1:109281739:A:C
109282257	chr1:109282257:G:A
109282292	chr1:109282292:A:G
109282738	chr1:109282738:T:C
109282936	chr1:109282936:C:A
109282969	chr1:109282969:C:T
109283218	chr1:109283218:G:A
109283514	chr1:109283514:C:T
109283536	chr1:109283536:G:C
109284138	chr1:109284138:T:TTCCTAACC
109284335	chr1:109284335:TA:T
109284432	chr1:109284432:T:C
109284631	chr1:109284631:A:G
109284723	chr1:109284723:T:A
109285779	chr1:109285779:T:TGGAC
109285891	chr1:109285891:A:T
109286074	chr1:109286074:C:T
109286673	chr1:109286673:C:T
109286917	chr1:109286917:C:G
109286968	chr1:109286968:T:C
109287159	chr1:109287159:T:G
109287340	chr1:109287340:T:C
109287529	chr1:109287529:T:TCCGC
109288371	chr1:109288371:C:T
109288502	chr1:109288502:C:T
109288603	chr1:109288603:G:A
109288623	chr1:109288623:C:T
109288646	chr1:109288646:G:A
109288771	chr1:109288771:A:G
109289405	chr1:109289405:G:A
109289585	chr1:109289585:A:T
109289861	chr1:109289861:C:A
109289946	chr1:109289946:C:T
109290239	chr1:109290239:G:A
109290268	chr1:109290268:C:T
109290276	chr1:109290276:T:C
109290514	chr1:109290514:CAA:C
109290848	chr1:109290848:G:A
109291154	chr1:109291154:C:T
109291173	chr1:109291173:T:C
109291354	chr1:109291354:A:G
109291704	chr1:109291704:C:T
109291747	chr1:109291747:T:C
109291827	chr1:109291827:C:T
109291973	chr1:109291973:T:C
109292088	chr1:109292088:G:C
109292155	chr1:109292155:C:T
109292316	chr1:109292316:C:T
109292541	chr1:109292541:C:T
109292609	chr1:109292609:C:T
109292704	chr1:109292704:G:A
109292765	chr1:109292765:T:G
109292980	chr1:109292980:A:G
109293135	chr1:109293135:T:C
109293597	chr1:109293597:G:A
109293837	chr1:109293837:G:A
109293907	chr1:109293907:T:C
109294485	chr1:109294485:A:T
109294504	chr1:109294504:T:C
109294507	chr1:109294507:C:T
109294929	chr1:109294929:A:G
109295231	chr1:109295231:G:A
109295494	chr1:109295494:C:T
109295593	chr1:109295593:G:A
109295642	chr1:109295642:A:G
109295882	chr1:109295882:G:C
109295972	chr1:109295972:G:A
109296211	chr1:109296211:T:C
109296296	chr1:109296296:C:T
109296637	chr1:109296637:C:G
109296770	chr1:109296770:A:G
109296778	chr1:109296778:C:T
109296811	chr1:109296811:A:G
109297274	chr1:109297274:C:T
109297332	chr1:109297332:G:C
109297488	chr1:109297488:G:A
109297949	chr1:109297949:G:A
109298007	chr1:109298007:G:A
109298212	chr1:109298212:A:G
109298355	chr1:109298355:C:T
109298449	chr1:109298449:G:A
109298573	chr1:109298573:A:AT
109299037	chr1:109299037:T:C
109299040	chr1:109299040:A:T
109299210	chr1:109299210:A:G
109299649	chr1:109299649:C:T
109300100	chr1:109300100:G:C
109300493	chr1:109300493:G:A
109301124	chr1:109301124:G:C
109301305	chr1:109301305:T:C
109301910	chr1:109301910:A:G
109302451	chr1:109302451:G:A
109302478	chr1:109302478:G:T
109302504	chr1:109302504:TAC:T
109302630	chr1:109302630:G:A
109302829	chr1:109302829:G:A
109303656	chr1:109303656:C:T
109305307	chr1:109305307:C:T
109306053	chr1:109306053:G:T
109306104	chr1:109306104:A:T
109306143	chr1:109306143:G:A
109306359	chr1:109306359:A:G
109306522	chr1:109306522:T:C
109306632	chr1:109306632:A:G
109307500	chr1:109307500:C:A
109307606	chr1:109307606:A:G
109308504	chr1:109308504:C:T
109309110	chr1:109309110:G:C
109309171	chr1:109309171:C:T
109309441	chr1:109309441:G:A
109310300	chr1:109310300:T:C
109311313	chr1:109311313:T:A
109311535	chr1:109311535:C:T
109311554	chr1:109311554:C:T
109311644	chr1:109311644:A:C
109312398	chr1:109312398:A:G
109312675	chr1:109312675:T:C
109313132	chr1:109313132:C:T
109313271	chr1:109313271:T:C
109313684	chr1:109313684:G:A
109313741	chr1:109313741:G:A
109313762	chr1:109313762:CAA:C
109313939	chr1:109313939:G:T
109315193	chr1:109315193:A:C
109315497	chr1:109315497:T:C
109315990	chr1:109315990:C:T
109316362	chr1:109316362:C:T
109316863	chr1:109316863:C:T
109317346	chr1:109317346:C:T
109317499	chr1:109317499:G:A
109317800	chr1:109317800:C:T
109318458	chr1:109318458:C:G
109318577	chr1:109318577:G:A
109318656	chr1:109318656:T:G
109318751	chr1:109318751:C:T
109318893	chr1:109318893:C:T
109318908	chr1:109318908:G:A
109319177	chr1:109319177:T:G
109319357	chr1:109319357:C:T
109319695	chr1:109319695:G:A
109320147	chr1:109320147:C:G
109320192	chr1:109320192:T:C
109320399	chr1:109320399:T:A
109320526	chr1:109320526:G:A
109320666	chr1:109320666:G:A
109320916	chr1:109320916:TCA:T
109321381	chr1:109321381:T:C
109321385	chr1:109321385:C:T
109321647	chr1:109321647:T:C
109321752	chr1:109321752:G:A
109322121	chr1:109322121:T:C
109323291	chr1:109323291:T:G
109323608	chr1:109323608:T:C
109323947	chr1:109323947:T:A
109324032	chr1:109324032:C:T
109324222	chr1:109324222:G:A
109325270	chr1:109325270:A:G
109325307	chr1:109325307:G:A
109325338	chr1:109325338:A:G
109325927	chr1:109325927:G:A
109326385	chr1:109326385:T:C
109326568	chr1:109326568:CACAT:C
109328237	chr1:109328237:C:G
109328274	chr1:109328274:A:G
109329165	chr1:109329165:T:C
109329276	chr1:109329276:C:T
109329277	chr1:109329277:G:A
109329309	chr1:109329309:G:A
109329456	chr1:109329456:T:C
109329495	chr1:109329495:C:T
109329748	chr1:109329748:C:T
109330201	chr1:109330201:G:A
109330668	chr1:109330668:G:A
109330745	chr1:109330745:A:G
109330951	chr1:109330951:G:A
109331170	chr1:109331170:C:G
109331180	chr1:109331180:G:A
109331486	chr1:109331486:T:C
109332223	chr1:109332223:C:T
109332450	chr1:109332450:G:A
109333896	chr1:109333896:C:A
109334263	chr1:109334263:C:T
109334884	chr1:109334884:A:G
109335615	chr1:109335615:CA:C
109335755	chr1:109335755:C:G
109336083	chr1:109336083:C:T
109336087	chr1:109336087:A:T
109336281	chr1:109336281:C:G
109336428	chr1:109336428:C:T
109336556	chr1:109336556:C:T
109337026	chr1:109337026:C:T
109337327	chr1:109337327:A:G
109337387	chr1:109337387:C:T
109338105	chr1:109338105:G:T
109338449	chr1:109338449:T:A
109339051	chr1:109339051:G:T
109340660	chr1:109340660:G:A
109341052	chr1:109341052:T:C
109341632	chr1:109341632:A:T
109342153	chr1:109342153:T:G
109343086	chr1:109343086:C:T
109343708	chr1:109343708:G:A
109343749	chr1:109343749:G:A
109343848	chr1:109343848:G:A
109344569	chr1:109344569:T:C
109346078	chr1:109346078:G:C
109346287	chr1:109346287:T:C
109348135	chr1:109348135:G:C
109348317	chr1:109348317:T:A
109348511	chr1:109348511:C:T
109348781	chr1:109348781:C:T
109348801	chr1:109348801:G:C
109348961	chr1:109348961:C:T
109349217	chr1:109349217:T:C
109349359	chr1:109349359:T:G
109349582	chr1:109349582:A:G
109350588	chr1:109350588:G:T
109352130	chr1:109352130:T:C
109352134	chr1:109352134:G:C
109352159	chr1:109352159:T:G
109352884	chr1:109352884:A:C
109352899	chr1:109352899:G:A
109353034	chr1:109353034:C:CA
109353081	chr1:109353081:T:C
109353341	chr1:109353341:A:C
109353382	chr1:109353382:C:T
109353527	chr1:109353527:C:T
109353571	chr1:109353571:G:C
109354082	chr1:109354082:GATTAA:G
109354184	chr1:109354184:T:C
109354478	chr1:109354478:T:C
109354481	chr1:109354481:A:G
109356924	chr1:109356924:T:C
109357863	chr1:109357863:C:T
109358345	chr1:109358345:C:T
109358593	chr1:109358593:T:C
109358840	chr1:109358840:G:C
109359584	chr1:109359584:C:T
109359970	chr1:109359970:A:G
109360114	chr1:109360114:G:C
109360929	chr1:109360929:G:A
109360969	chr1:109360969:G:A
109361470	chr1:109361470:A:C
109362078	chr1:109362078:G:A
109362349	chr1:109362349:A:T
109362666	chr1:109362666:G:C
109363156	chr1:109363156:G:A
109363725	chr1:109363725:G:A
109364538	chr1:109364538:TAAGTA:T
109364591	chr1:109364591:A:G
109364676	chr1:109364676:G:A
109364868	chr1:109364868:C:T
109365687	chr1:109365687:A:C
109366127	chr1:109366127:G:A
109366225	chr1:109366225:A:G
109366393	chr1:109366393:T:G
109366527	chr1:109366527:C:T
109366647	chr1:109366647:C:T
109366837	chr1:109366837:G:A
109367391	chr1:109367391:C:T
109367502	chr1:109367502:T:A
109367504	chr1:109367504:C:T
109368673	chr1:109368673:G:A
109369074	chr1:109369074:CT:C
109369429	chr1:109369429:A:G
109369966	chr1:109369966:G:C
109370027	chr1:109370027:C:T
109370442	chr1:109370442:T:C
109370971	chr1:109370971:T:C
109372187	chr1:109372187:C:T
109372361	chr1:109372361:A:G
109372687	chr1:109372687:G:C
109372741	chr1:109372741:T:C
109372968	chr1:109372968:T:C
109373009	chr1:109373009:T:C
109373175	chr1:109373175:G:A
109373714	chr1:109373714:C:G
109374188	chr1:109374188:G:A
109374905	chr1:109374905:G:A
109374918	chr1:109374918:G:C
109375000	chr1:109375000:A:T
109375404	chr1:109375404:G:A
109376517	chr1:109376517:G:GGATAAAGAAAATATGGTCTATA
109376822	chr1:109376822:A:G
109377259	chr1:109377259:T:C
109377506	chr1:109377506:C:T
109377617	chr1:109377617:A:G
109378599	chr1:109378599:C:T
109379137	chr1:109379137:C:T
109379251	chr1:109379251:T:C
109379361	chr1:109379361:G:A
109379694	chr1:109379694:T:C
109379755	chr1:109379755:G:A
109380964	chr1:109380964:C:T
109381055	chr1:109381055:G:T
109381828	chr1:109381828:C:A
109381952	chr1:109381952:G:GTGCA
109382010	chr1:109382010:T:C
109382296	chr1:109382296:T:A
109382436	chr1:109382436:G:A
109383207	chr1:109383207:G:A
109383922	chr1:109383922:C:T
109383977	chr1:109383977:G:T
109384074	chr1:109384074:TG:T
109384206	chr1:109384206:T:C
109384627	chr1:109384627:T:G
109384947	chr1:109384947:G:A
109385002	chr1:109385002:T:C
109387503	chr1:109387503:TAAATTTTGTTTAAAATTTA:T
109387606	chr1:109387606:C:T
109387715	chr1:109387715:G:A
109387876	chr1:109387876:A:G
109388136	chr1:109388136:C:T
109388230	chr1:109388230:C:T
109389116	chr1:109389116:T:C
109389286	chr1:109389286:C:T
109389326	chr1:109389326:AG:A
109389368	chr1:109389368:T:C
109390828	chr1:109390828:G:A
109392703	chr1:109392703:C:T
109392742	chr1:109392742:A:G
109392805	chr1:109392805:A:G
109392883	chr1:109392883:C:T
109392956	chr1:109392956:T:C
109393493	chr1:109393493:G:A
109393661	chr1:109393661:T:A
109393717	chr1:109393717:T:C
109393808	chr1:109393808:A:G
109394060	chr1:109394060:G:A
109394750	chr1:109394750:T:C
109394831	chr1:109394831:C:T
109395309	chr1:109395309:C:T
109395796	chr1:109395796:A:G
109395821	chr1:109395821:T:C
109396785	chr1:109396785:G:A
109397046	chr1:109397046:A:C
109397453	chr1:109397453:C:T
109398511	chr1:109398511:C:T
109399343	chr1:109399343:T:C
109399797	chr1:109399797:A:G
109400096	chr1:109400096:T:A
109400302	chr1:109400302:C:T
109400708	chr1:109400708:T:C
109401271	chr1:109401271:C:T
109401553	chr1:109401553:G:A
109402096	chr1:109402096:A:G
109402251	chr1:109402251:G:A
109402544	chr1:109402544:A:G
109406088	chr1:109406088:G:A
109406810	chr1:109406810:G:A
109406915	chr1:109406915:G:C
109407446	chr1:109407446:T:C
109407819	chr1:109407819:T:A
109407927	chr1:109407927:C:A
109407985	chr1:109407985:A:G
109408236	chr1:109408236:T:C
109409346	chr1:109409346:G:A
109409505	chr1:109409505:G:A
109410173	chr1:109410173:T:C
109410985	chr1:109410985:T:C
109412035	chr1:109412035:C:T
109412532	chr1:109412532:A:G
109412947	chr1:109412947:T:C
109413394	chr1:109413394:T:C
109413542	chr1:109413542:G:A
109413837	chr1:109413837:A:G
109415413	chr1:109415413:T:C
109415532	chr1:109415532:C:T
109415665	chr1:109415665:T:TA
109415729	chr1:109415729:G:A
109416075	chr1:109416075:G:A
109416281	chr1:109416281:T:C
109416410	chr1:109416410:C:T
109417062	chr1:109417062:G:A
109417311	chr1:109417311:G:C
109417461	chr1:109417461:A:C
109417479	chr1:109417479:C:G
109417648	chr1:109417648:C:A
109418054	chr1:109418054:C:A
109418262	chr1:109418262:T:C
109418440	chr1:109418440:A:T
109418752	chr1:109418752:A:T
109418972	chr1:109418972:T:C
109419078	chr1:109419078:G:A
109419343	chr1:109419343:C:T
109419588	chr1:109419588:G:A
109420020	chr1:109420020:G:C
109420079	chr1:109420079:C:T
109420696	chr1:109420696:T:C
109420884	chr1:109420884:A:G
109421234	chr1:109421234:T:C
109421983	chr1:109421983:T:C
109422132	chr1:109422132:C:T
109422521	chr1:109422521:C:T
109422634	chr1:109422634:G:A
109422992	chr1:109422992:G:A
109423182	chr1:109423182:T:C
109423193	chr1:109423193:C:T
109423364	chr1:109423364:A:G
109424096	chr1:109424096:A:C
109424192	chr1:109424192:A:G
109424482	chr1:109424482:C:A
109424541	chr1:109424541:G:T
109424701	chr1:109424701:G:C
109424702	chr1:109424702:C:A
109424844	chr1:109424844:G:A
109424964	chr1:109424964:C:T
109425654	chr1:109425654:T:C
109426883	chr1:109426883:A:G
109426928	chr1:109426928:C:T
109427099	chr1:109427099:A:G
109427241	chr1:109427241:AAAAG:A
109427531	chr1:109427531:T:G
109427564	chr1:109427564:T:G
109429459	chr1:109429459:A:G
109429923	chr1:109429923:A:G
109430734	chr1:109430734:C:G
109430765	chr1:109430765:A:G
109431181	chr1:109431181:C:T
109431211	chr1:109431211:C:T
109431707	chr1:109431707:A:G
109431828	chr1:109431828:A:C
109431964	chr1:109431964:G:A
109433337	chr1:109433337:G:A
109433376	chr1:109433376:T:C
109434153	chr1:109434153:C:G
109434513	chr1:109434513:C:A
109434535	chr1:109434535:A:G
109434983	chr1:109434983:C:T
109434985	chr1:109434985:C:T
109435099	chr1:109435099:C:T
109435318	chr1:109435318:G:A
109435412	chr1:109435412:C:T
109435827	chr1:109435827:T:C
109436504	chr1:109436504:G:A
109436539	chr1:109436539:C:A
109436580	chr1:109436580:G:A
109436690	chr1:109436690:AGTGGGCCTGTG:A
109436904	chr1:109436904:T:C
109437270	chr1:109437270:G:T
109438165	chr1:109438165:G:A
109439071	chr1:109439071:C:T
109440605	chr1:109440605:C:T
109441246	chr1:109441246:T:C
109441378	chr1:109441378:A:G
109441687	chr1:109441687:C:T
109441769	chr1:109441769:A:T
109441869	chr1:109441869:A:G
109441904	chr1:109441904:T:C
109442817	chr1:109442817:A:G
109443256	chr1:109443256:G:A
109443339	chr1:109443339:A:G
109443377	chr1:109443377:C:T
109444050	chr1:109444050:C:A
109444102	chr1:109444102:G:A
109444347	chr1:109444347:G:A
109444516	chr1:109444516:G:A
109444543	chr1:109444543:A:G
109444650	chr1:109444650:C:T
109445401	chr1:109445401:G:A
109446323	chr1:109446323:G:A
109446599	chr1:109446599:T:C
109446602	chr1:109446602:C:G
109446680	chr1:109446680:C:T
109447659	chr1:109447659:T:C
109447669	chr1:109447669:G:A
109448215	chr1:109448215:T:A
109448226	chr1:109448226:G:C
109448387	chr1:109448387:C:A
109448456	chr1:109448456:G:A
109448553	chr1:109448553:C:T
109450121	chr1:109450121:G:C
109450176	chr1:109450176:G:T
109450347	chr1:109450347:G:T
109451731	chr1:109451731:G:A
109451765	chr1:109451765:G:A
109451886	chr1:109451886:G:A
109451964	chr1:109451964:G:A
109452167	chr1:109452167:G:A
109452776	chr1:109452776:C:T
109452837	chr1:109452837:T:C
109453010	chr1:109453010:G:C
109453101	chr1:109453101:T:C
109453916	chr1:109453916:T:A
109454067	chr1:109454067:C:A
109454112	chr1:109454112:C:A
109455440	chr1:109455440:C:T
109455764	chr1:109455764:C:T
109455935	chr1:109455935:T:C
109456141	chr1:109456141:A:AT
109456631	chr1:109456631:T:C
109457216	chr1:109457216:A:C
109457322	chr1:109457322:A:G
109457774	chr1:109457774:G:A
109459163	chr1:109459163:C:T
109459200	chr1:109459200:T:C
109459480	chr1:109459480:T:C
109459666	chr1:109459666:C:T
109459674	chr1:109459674:C:T
109459720	chr1:109459720:CTGTT:C
109460664	chr1:109460664:T:G
109460953	chr1:109460953:T:C
109460983	chr1:109460983:A:G
109460986	chr1:109460986:A:C
109461218	chr1:109461218:T:G
109461225	chr1:109461225:G:A
109461250	chr1:109461250:A:G
109461684	chr1:109461684:T:C
109461784	chr1:109461784:G:A
109461921	chr1:109461921:G:C
109462075	chr1:109462075:T:C
109462354	chr1:109462354:C:T
109462368	chr1:109462368:C:T
109462588	chr1:109462588:T:A
109462957	chr1:109462957:A:G
109462986	chr1:109462986:T:G
109463260	chr1:109463260:G:A
109463461	chr1:109463461:T:C
109463486	chr1:109463486:C:T
109464043	chr1:109464043:C:T
109464096	chr1:109464096:G:C
109464331	chr1:109464331:TAGAA:T
109464530	chr1:109464530:A:G
109464661	chr1:109464661:C:T
109465020	chr1:109465020:C:T
109465030	chr1:109465030:G:A
109465208	chr1:109465208:A:T
109465405	chr1:109465405:C:T
109465876	chr1:109465876:C:T
109466029	chr1:109466029:G:A
109466156	chr1:109466156:C:T
109466191	chr1:109466191:T:C
109466319	chr1:109466319:A:T
109466484	chr1:109466484:C:G
109466549	chr1:109466549:C:T
109467180	chr1:109467180:G:A
109467488	chr1:109467488:C:G
109467664	chr1:109467664:A:G
109467667	chr1:109467667:C:T
109468414	chr1:109468414:C:A
109468871	chr1:109468871:CTAA:C
109468922	chr1:109468922:TAGAA:T
109469079	chr1:109469079:G:A
109469373	chr1:109469373:T:G
109469501	chr1:109469501:A:T
109469526	chr1:109469526:A:G
109469552	chr1:109469552:AAAG:A
109469667	chr1:109469667:G:A
109469671	chr1:109469671:C:T
109470011	chr1:109470011:T:C
109470249	chr1:109470249:A:T
109470263	chr1:109470263:TA:T
109470490	chr1:109470490:A:G
109471008	chr1:109471008:C:T
109471333	chr1:109471333:C:T
109471548	chr1:109471548:G:A
109471565	chr1:109471565:A:T
109471711	chr1:109471711:G:A
109471909	chr1:109471909:T:C
109471999	chr1:109471999:C:T
109472156	chr1:109472156:G:A
109472353	chr1:109472353:C:A
109472561	chr1:109472561:G:A
109472897	chr1:109472897:G:A
109473110	chr1:109473110:C:T
109473620	chr1:109473620:G:A
109473817	chr1:109473817:C:T
109474105	chr1:109474105:A:G
109475526	chr1:109475526:C:T
109476380	chr1:109476380:C:T
109476793	chr1:109476793:A:T
109476817	chr1:109476817:A:G
109476835	chr1:109476835:T:C
109476963	chr1:109476963:C:T
109477267	chr1:109477267:A:G
109477719	chr1:109477719:C:T
109478436	chr1:109478436:T:C
109478931	chr1:109478931:T:C
109479147	chr1:109479147:A:G
109479215	chr1:109479215:T:C
109479794	chr1:109479794:A:T
109479982	chr1:109479982:C:T
109480230	chr1:109480230:T:C
109480274	chr1:109480274:A:C
109480516	chr1:109480516:T:G
109480522	chr1:109480522:T:G
109480548	chr1:109480548:T:C
109480582	chr1:109480582:T:TGCCCCAGA
109480765	chr1:109480765:C:G
109480810	chr1:109480810:G:A
109481121	chr1:109481121:A:G
109482502	chr1:109482502:G:C
109482586	chr1:109482586:C:T
109483259	chr1:109483259:A:G
109483581	chr1:109483581:G:A
109484269	chr1:109484269:T:G
109484281	chr1:109484281:G:T
109485568	chr1:109485568:T:C
109486258	chr1:109486258:C:T
109486764	chr1:109486764:C:T
109486853	chr1:109486853:C:T
109487819	chr1:109487819:T:A
109488273	chr1:109488273:GTC:G
109489292	chr1:109489292:A:G
109489809	chr1:109489809:T:G
109490602	chr1:109490602:G:A
109491046	chr1:109491046:C:T
109491946	chr1:109491946:A:G
109492537	chr1:109492537:T:C
109493250	chr1:109493250:G:A
109493511	chr1:109493511:TGAG:T
109493840	chr1:109493840:A:G
109494012	chr1:109494012:C:T
109494376	chr1:109494376:G:C
109495087	chr1:109495087:C:T
109495116	chr1:109495116:C:T
109495216	chr1:109495216:T:G
109495397	chr1:109495397:G:A
109496318	chr1:109496318:G:A
109496469	chr1:109496469:G:C
109496535	chr1:109496535:T:C
109497384	chr1:109497384:T:C
109497443	chr1:109497443:G:A
109497688	chr1:109497688:A:G
109497838	chr1:109497838:C:CA
109498058	chr1:109498058:C:T
109498121	chr1:109498121:C:A
109498415	chr1:109498415:CAG:C
109499003	chr1:109499003:T:G
109499457	chr1:109499457:A:G
109499466	chr1:109499466:C:A
109499822	chr1:109499822:C:T
109500224	chr1:109500224:G:T
109500405	chr1:109500405:C:G
109500435	chr1:109500435:A:G
109500973	chr1:109500973:GC:G
109501016	chr1:109501016:A:G
109501753	chr1:109501753:A:G
109501836	chr1:109501836:A:G
109503258	chr1:109503258:A:C
109503323	chr1:109503323:A:C
109503561	chr1:109503561:G:A
109503563	chr1:109503563:T:G
109503568	chr1:109503568:T:C
109503573	chr1:109503573:A:C
109503644	chr1:109503644:C:T
109503751	chr1:109503751:G:A
109504711	chr1:109504711:G:A
109505699	chr1:109505699:C:T
109505722	chr1:109505722:G:A
109506542	chr1:109506542:G:T
109506581	chr1:109506581:G:C
109506835	chr1:109506835:G:A
109508840	chr1:109508840:C:T
109510068	chr1:109510068:G:A
109510097	chr1:109510097:A:G
109510526	chr1:109510526:C:G
109510740	chr1:109510740:GTTAGCTGTTC:G
109511323	chr1:109511323:G:T
109511600	chr1:109511600:A:G
109511668	chr1:109511668:A:G
109511833	chr1:109511833:A:G
109512058	chr1:109512058:C:T
109512187	chr1:109512187:G:A
109512486	chr1:109512486:C:T
109512587	chr1:109512587:T:C
109512589	chr1:109512589:T:C
109512606	chr1:109512606:C:T
109512676	chr1:109512676:C:A
109512988	chr1:109512988:C:T
109513033	chr1:109513033:G:A
109513120	chr1:109513120:G:C
109513184	chr1:109513184:A:T
109513489	chr1:109513489:C:T
109513504	chr1:109513504:C:T
109514104	chr1:109514104:G:A
109514370	chr1:109514370:T:A
109514937	chr1:109514937:A:G
109514962	chr1:109514962:G:A
109515389	chr1:109515389:C:T
109515720	chr1:109515720:T:C
109516262	chr1:109516262:TAA:T
109516423	chr1:109516423:AAG:A
109516668	chr1:109516668:C:T
109516708	chr1:109516708:G:A
109516951	chr1:109516951:G:A
109517316	chr1:109517316:A:G
109518249	chr1:109518249:G:A
109518270	chr1:109518270:A:G
109518386	chr1:109518386:C:T
109518857	chr1:109518857:C:T
109518869	chr1:109518869:C:G
109518989	chr1:109518989:A:T
109519003	chr1:109519003:T:C
109519089	chr1:109519089:TTATC:T
109519157	chr1:109519157:G:A
109519352	chr1:109519352:T:C
109519418	chr1:109519418:A:T
109519443	chr1:109519443:C:T
109519577	chr1:109519577:TTTTG:T
109519819	chr1:109519819:T:C
109520368	chr1:109520368:A:C
109520523	chr1:109520523:A:G
109520691	chr1:109520691:G:C
109520918	chr1:109520918:G:A
109521634	chr1:109521634:C:T
109521861	chr1:109521861:G:A
109521952	chr1:109521952:A:G
109522013	chr1:109522013:T:C
109522991	chr1:109522991:T:C
109523051	chr1:109523051:A:C
109523084	chr1:109523084:C:G
109523284	chr1:109523284:A:G
109523423	chr1:109523423:A:G
109523470	chr1:109523470:C:T
109523779	chr1:109523779:TAAATTAAATCCTTAA:T
109524124	chr1:109524124:T:C
109524392	chr1:109524392:G:T
109524497	chr1:109524497:A:G
109524502	chr1:109524502:G:A
109524963	chr1:109524963:T:A
109524990	chr1:109524990:T:A
109525165	chr1:109525165:T:C
109525167	chr1:109525167:A:T
109525608	chr1:109525608:A:G
109525669	chr1:109525669:C:T
109525738	chr1:109525738:A:G
109526177	chr1:109526177:C:T
109526190	chr1:109526190:T:C
109526278	chr1:109526278:C:T
109526293	chr1:109526293:A:G
109526562	chr1:109526562:C:G
109526578	chr1:109526578:G:A
109526654	chr1:109526654:G:A
109526850	chr1:109526850:A:G
109527255	chr1:109527255:C:T
109527273	chr1:109527273:A:G
109527291	chr1:109527291:A:G
109527311	chr1:109527311:A:G
109527321	chr1:109527321:C:A
109527878	chr1:109527878:C:G
109527932	chr1:109527932:C:T
109527966	chr1:109527966:A:G
109528599	chr1:109528599:T:C
109529578	chr1:109529578:C:CA
109529589	chr1:109529589:A:C
109529816	chr1:109529816:A:C
109530368	chr1:109530368:A:G
109530581	chr1:109530581:G:C
109530696	chr1:109530696:C:T
109530885	chr1:109530885:C:T
109531559	chr1:109531559:A:G
109532345	chr1:109532345:A:G
109532995	chr1:109532995:C:T
109533839	chr1:109533839:G:A
109533926	chr1:109533926:A:C
109534434	chr1:109534434:T:C
109535117	chr1:109535117:C:G
109535119	chr1:109535119:A:G
109535169	chr1:109535169:G:A
109535283	chr1:109535283:T:G
109535633	chr1:109535633:C:G
109535812	chr1:109535812:A:G
109536521	chr1:109536521:G:A
109537337	chr1:109537337:T:TG
109537442	chr1:109537442:G:A
109539566	chr1:109539566:G:A
109540264	chr1:109540264:C:T
109540627	chr1:109540627:TG:T
109541786	chr1:109541786:G:A
109542176	chr1:109542176:G:A
109542205	chr1:109542205:C:T
109542999	chr1:109542999:C:T
109543145	chr1:109543145:G:A
109543829	chr1:109543829:G:A
109544600	chr1:109544600:G:C
109544783	chr1:109544783:T:C
109546035	chr1:109546035:G:A
109546113	chr1:109546113:T:C
109546407	chr1:109546407:C:T
109548530	chr1:109548530:G:A
109548649	chr1:109548649:C:T
109548859	chr1:109548859:A:G
109549530	chr1:109549530:T:G
109549975	chr1:109549975:G:A
109550838	chr1:109550838:T:G
109551114	chr1:109551114:A:G
109552086	chr1:109552086:C:T
109552152	chr1:109552152:ACT:A
109552947	chr1:109552947:A:G
109553120	chr1:109553120:G:A
109553275	chr1:109553275:A:G
109553580	chr1:109553580:A:G
109554706	chr1:109554706:T:C
109555051	chr1:109555051:C:T
109555517	chr1:109555517:C:T
109555981	chr1:109555981:T:C
109556044	chr1:109556044:TC:T
109556060	chr1:109556060:T:TGAGACA
109556242	chr1:109556242:C:T
109556263	chr1:109556263:T:A
109557090	chr1:109557090:C:T
109557128	chr1:109557128:G:A
109557236	chr1:109557236:T:C
109558291	chr1:109558291:T:C
109558292	chr1:109558292:G:A
109558501	chr1:109558501:T:A
109558502	chr1:109558502:C:T
109558702	chr1:109558702:TTTTGCTCCTTATTAATAA:T
109559108	chr1:109559108:G:A
109559547	chr1:109559547:T:C
109559762	chr1:109559762:A:G
109560278	chr1:109560278:G:A
109561102	chr1:109561102:A:T
109561567	chr1:109561567:A:C
109562067	chr1:109562067:G:A
109562570	chr1:109562570:A:G
109562704	chr1:109562704:A:G
109562719	chr1:109562719:G:T
109563410	chr1:109563410:C:T
109563441	chr1:109563441:T:C
109563713	chr1:109563713:A:G
109563760	chr1:109563760:T:TA
109564422	chr1:109564422:T:C
109565242	chr1:109565242:C:A
109565384	chr1:109565384:G:A
109566126	chr1:109566126:G:C
109566150	chr1:109566150:G:C
109566417	chr1:109566417:A:G
109566982	chr1:109566982:A:G
109567234	chr1:109567234:G:C
109567271	chr1:109567271:A:T
109567333	chr1:109567333:A:G
109567902	chr1:109567902:C:T
109567986	chr1:109567986:T:G
109568176	chr1:109568176:T:C
109569627	chr1:109569627:T:C
109571182	chr1:109571182:G:GTCTT
109571184	chr1:109571184:G:C
109571185	chr1:109571185:T:TCC
109571336	chr1:109571336:A:C
109571500	chr1:109571500:G:A
109571570	chr1:109571570:G:A
109571607	chr1:109571607:T:G
109571730	chr1:109571730:A:G
109571882	chr1:109571882:C:T
109571989	chr1:109571989:C:G
109572139	chr1:109572139:G:A
109573600	chr1:109573600:T:C
109573639	chr1:109573639:C:G
109574538	chr1:109574538:G:A
109574799	chr1:109574799:G:T
109575450	chr1:109575450:T:C
109575770	chr1:109575770:T:C
109575781	chr1:109575781:C:T
109575782	chr1:109575782:G:A
109575798	chr1:109575798:G:A
109576062	chr1:109576062:A:G
109576456	chr1:109576456:C:CT
109576650	chr1:109576650:C:G
109576863	chr1:109576863:G:A
109577110	chr1:109577110:C:T
109577118	chr1:109577118:A:G
109577150	chr1:109577150:G:A
109577179	chr1:109577179:A:G
109577526	chr1:109577526:C:T
109579940	chr1:109579940:T:A
109580042	chr1:109580042:C:T
109580179	chr1:109580179:T:C
109580215	chr1:109580215:G:A
109580565	chr1:109580565:C:T
109580712	chr1:109580712:G:A
109580891	chr1:109580891:G:T
109581110	chr1:109581110:T:C
109581144	chr1:109581144:T:C
109581181	chr1:109581181:G:A
109581187	chr1:109581187:A:G
109581349	chr1:109581349:A:G
109581708	chr1:109581708:T:G
109581820	chr1:109581820:C:T
109582266	chr1:109582266:C:T
109582744	chr1:109582744:C:T
109582763	chr1:109582763:G:A
109583105	chr1:109583105:A:G
109583258	chr1:109583258:A:G
109583402	chr1:109583402:A:G
109583481	chr1:109583481:C:T
109583510	chr1:109583510:C:T
109583897	chr1:109583897:GT:G
109586023	chr1:109586023:A:G
109587118	chr1:109587118:C:T
109587213	chr1:109587213:T:C
109587299	chr1:109587299:G:A
109587642	chr1:109587642:G:A
109587783	chr1:109587783:A:G
109588019	chr1:109588019:A:T
109588125	chr1:109588125:A:G
109588483	chr1:109588483:G:A
109588762	chr1:109588762:G:A
109588817	chr1:109588817:C:T
109588899	chr1:109588899:A:G
109589096	chr1:109589096:G:A
109589235	chr1:109589235:A:G
109589476	chr1:109589476:G:A
109590426	chr1:109590426:T:C
109591519	chr1:109591519:G:A
109591561	chr1:109591561:C:T
109591588	chr1:109591588:TA:T
109591595	chr1:109591595:C:T
109592686	chr1:109592686:G:A
109592820	chr1:109592820:G:A
109593461	chr1:109593461:A:T
109593700	chr1:109593700:GAT:G
109593836	chr1:109593836:A:G
109594056	chr1:109594056:C:T
109594186	chr1:109594186:G:A
109594224	chr1:109594224:T:A
109594262	chr1:109594262:T:C
109594316	chr1:109594316:T:TA
109595129	chr1:109595129:G:A
109595215	chr1:109595215:G:A
109595914	chr1:109595914:T:A
109595916	chr1:109595916:C:T
109597477	chr1:109597477:A:T
109597735	chr1:109597735:T:C
109598240	chr1:109598240:A:G
109598355	chr1:109598355:C:T
109598565	chr1:109598565:C:T
109599055	chr1:109599055:C:CT
109599168	chr1:109599168:A:G
109599567	chr1:109599567:G:A
109600180	chr1:109600180:C:T
109600183	chr1:109600183:T:C
109600460	chr1:109600460:C:G
109600588	chr1:109600588:T:TG
109600688	chr1:109600688:CATA:C
109600908	chr1:109600908:G:A
109601142	chr1:109601142:A:G
109601674	chr1:109601674:C:T
109602003	chr1:109602003:C:T
109602179	chr1:109602179:C:T
109602202	chr1:109602202:TTGTTC:T
109602203	chr1:109602203:T:A
109602394	chr1:109602394:G:A
109602965	chr1:109602965:C:T
109603009	chr1:109603009:G:C
109603136	chr1:109603136:ACCTGGGGGGTCTTCTAACTACTGG:A
109604401	chr1:109604401:T:C
109604476	chr1:109604476:T:G
109604632	chr1:109604632:C:T
109604699	chr1:109604699:C:T
109604854	chr1:109604854:A:G
109604883	chr1:109604883:A:G
109605210	chr1:109605210:C:T
109605269	chr1:109605269:G:A
109605563	chr1:109605563:A:G
109605708	chr1:109605708:C:T
109606246	chr1:109606246:C:T
109607155	chr1:109607155:A:T
109607537	chr1:109607537:G:T
109609447	chr1:109609447:A:G
109609519	chr1:109609519:C:T
109609563	chr1:109609563:G:A
109609976	chr1:109609976:TG:T
109610399	chr1:109610399:A:G
109610576	chr1:109610576:G:A
109610767	chr1:109610767:C:T
109611768	chr1:109611768:C:T
109612066	chr1:109612066:T:C
109612400	chr1:109612400:T:C
109612515	chr1:109612515:C:T
109612653	chr1:109612653:G:A
109612696	chr1:109612696:T:G
109612999	chr1:109612999:T:C
109613571	chr1:109613571:T:C
109613590	chr1:109613590:G:A
109614628	chr1:109614628:G:A
109614742	chr1:109614742:C:T
109615218	chr1:109615218:A:G
109615302	chr1:109615302:C:A
109615839	chr1:109615839:C:T
109615957	chr1:109615957:G:A
109616709	chr1:109616709:C:T
109616723	chr1:109616723:G:A
109617254	chr1:109617254:G:A
109617417	chr1:109617417:T:C
109618380	chr1:109618380:C:T
109618938	chr1:109618938:G:A
109619156	chr1:109619156:C:G
109619451	chr1:109619451:G:A
109619568	chr1:109619568:C:T
109619696	chr1:109619696:G:C
109619926	chr1:109619926:C:T
109620296	chr1:109620296:T:C
109620454	chr1:109620454:A:G
109621257	chr1:109621257:G:A
109621723	chr1:109621723:T:C
109622035	chr1:109622035:A:G
109622341	chr1:109622341:C:T
109622379	chr1:109622379:T:A
109622590	chr1:109622590:T:A
109623118	chr1:109623118:G:A
109623283	chr1:109623283:C:G
109624506	chr1:109624506:C:T
109624507	chr1:109624507:C:T
109624635	chr1:109624635:G:T
109624887	chr1:109624887:C:T
109624961	chr1:109624961:G:A
109626117	chr1:109626117:G:A
109626266	chr1:109626266:C:G
109626456	chr1:109626456:C:T
109626568	chr1:109626568:C:T
109626576	chr1:109626576:C:T
109627335	chr1:109627335:A:G
109628019	chr1:109628019:C:T
109628106	chr1:109628106:G:A
109628274	chr1:109628274:T:C
109628544	chr1:109628544:GC:G
109628838	chr1:109628838:C:T
109628903	chr1:109628903:C:G
109628930	chr1:109628930:A:G
109629083	chr1:109629083:A:C
109629344	chr1:109629344:C:T
109629554	chr1:109629554:C:T
109629614	chr1:109629614:T:C
109629740	chr1:109629740:C:T
109630036	chr1:109630036:A:G
109630214	chr1:109630214:C:T
109631535	chr1:109631535:A:C
109631583	chr1:109631583:C:T
109632269	chr1:109632269:A:G
109632673	chr1:109632673:G:A
109632939	chr1:109632939:C:T
109633358	chr1:109633358:C:T
109633683	chr1:109633683:A:C
109633938	chr1:109633938:G:A
109634887	chr1:109634887:C:G
109635163	chr1:109635163:G:A
109635247	chr1:109635247:A:G
109635558	chr1:109635558:C:T
109635877	chr1:109635877:A:G
109636300	chr1:109636300:G:A
109636825	chr1:109636825:G:A
109636832	chr1:109636832:GC:G
109637195	chr1:109637195:C:T
109637740	chr1:109637740:AT:A
109637809	chr1:109637809:ACCTCTG:A
109638544	chr1:109638544:C:A
109638662	chr1:109638662:G:A
109638683	chr1:109638683:G:A
109638802	chr1:109638802:C:T
109638954	chr1:109638954:G:A
109639007	chr1:109639007:T:C
109639528	chr1:109639528:G:A
109639544	chr1:109639544:C:G
109639574	chr1:109639574:T:C
109639677	chr1:109639677:G:C
109640400	chr1:109640400:G:T
109640482	chr1:109640482:T:C
109640586	chr1:109640586:GCTTAGGCT:G
109640839	chr1:109640839:T:C
109641006	chr1:109641006:T:C
109641178	chr1:109641178:G:T
109641618	chr1:109641618:G:A
109641791	chr1:109641791:C:T
109642423	chr1:109642423:G:T
109642812	chr1:109642812:C:T
109643092	chr1:109643092:C:A
109643882	chr1:109643882:G:A
109643941	chr1:109643941:C:T
109644053	chr1:109644053:T:C
109644152	chr1:109644152:A:G
109644277	chr1:109644277:G:T
109644291	chr1:109644291:G:T
109644359	chr1:109644359:T:TGGCGCCACCTCGGATCACTCCTG
109644409	chr1:109644409:C:T
109644456	chr1:109644456:C:T
109644502	chr1:109644502:G:T
109648762	chr1:109648762:T:C
109648777	chr1:109648777:G:A
109648970	chr1:109648970:T:C
109648984	chr1:109648984:T:C
109649051	chr1:109649051:C:A
109649286	chr1:109649286:A:G
109649862	chr1:109649862:C:A
109650109	chr1:109650109:G:A
109650144	chr1:109650144:A:G
109650432	chr1:109650432:G:A
109650729	chr1:109650729:G:A
109650768	chr1:109650768:A:G
109650872	chr1:109650872:A:G
109651104	chr1:109651104:G:A
109651573	chr1:109651573:G:A
109651633	chr1:109651633:A:G
109652373	chr1:109652373:C:T
109652492	chr1:109652492:G:C
109652530	chr1:109652530:G:A
109652543	chr1:109652543:G:A
109652606	chr1:109652606:G:A
109653057	chr1:109653057:G:A
109653242	chr1:109653242:A:C
109653279	chr1:109653279:T:C
109653322	chr1:109653322:C:A
109653807	chr1:109653807:G:A
109653885	chr1:109653885:T:C
109653977	chr1:109653977:C:T
109654036	chr1:109654036:C:T
109654510	chr1:109654510:T:C
109654513	chr1:109654513:T:C
109654688	chr1:109654688:C:T
109654825	chr1:109654825:G:A
109655304	chr1:109655304:A:G
109655305	chr1:109655305:A:C
109655543	chr1:109655543:A:G
109656105	chr1:109656105:C:G
109656166	chr1:109656166:T:C
109656288	chr1:109656288:G:A
109656663	chr1:109656663:A:G
109656902	chr1:109656902:G:C
109657509	chr1:109657509:C:T
109657530	chr1:109657530:A:G
109657738	chr1:109657738:T:C
109658504	chr1:109658504:A:G
109658958	chr1:109658958:C:T
109659045	chr1:109659045:C:T
109659187	chr1:109659187:G:T
109659190	chr1:109659190:A:G
109659871	chr1:109659871:G:A
109660282	chr1:109660282:T:C
109660338	chr1:109660338:TC:T
109660552	chr1:109660552:C:T
109660618	chr1:109660618:G:T
109660632	chr1:109660632:G:A
109660930	chr1:109660930:C:T
109660932	chr1:109660932:G:T
109661289	chr1:109661289:C:T
109661403	chr1:109661403:G:C
109661546	chr1:109661546:A:G
109662028	chr1:109662028:T:C
109662296	chr1:109662296:G:A
109662976	chr1:109662976:G:A
109663023	chr1:109663023:A:G
109663620	chr1:109663620:A:G
109664053	chr1:109664053:A:G
109666400	chr1:109666400:G:C
109666416	chr1:109666416:A:G
109666516	chr1:109666516:C:T
109666691	chr1:109666691:G:T
109666969	chr1:109666969:G:A
109667284	chr1:109667284:G:A
109667316	chr1:109667316:C:T
109667893	chr1:109667893:C:T
109668049	chr1:109668049:G:T
109668158	chr1:109668158:C:G
109668164	chr1:109668164:C:T
109668173	chr1:109668173:G:A
109668712	chr1:109668712:C:T
109669059	chr1:109669059:G:C
109669184	chr1:109669184:C:G
109669374	chr1:109669374:G:A
109669671	chr1:109669671:C:A
109669912	chr1:109669912:T:C
109670378	chr1:109670378:T:A
109670400	chr1:109670400:G:A
109670836	chr1:109670836:T:C
109670886	chr1:109670886:T:C
109670984	chr1:109670984:C:T
109671182	chr1:109671182:A:G
109671875	chr1:109671875:G:A
109672235	chr1:109672235:G:A
109672533	chr1:109672533:T:A
109672556	chr1:109672556:A:G
109673321	chr1:109673321:G:T
109673814	chr1:109673814:G:A
109673886	chr1:109673886:G:A
109674017	chr1:109674017:A:G
109674325	chr1:109674325:T:C
109674419	chr1:109674419:C:G
109675515	chr1:109675515:A:G
109676068	chr1:109676068:C:G
109676094	chr1:109676094:C:T
109676129	chr1:109676129:G:T
109676139	chr1:109676139:G:C
109676144	chr1:109676144:C:T
109676189	chr1:109676189:G:C
109676200	chr1:109676200:G:T
109676311	chr1:109676311:C:T
109676391	chr1:109676391:G:A
109676406	chr1:109676406:T:C
109676407	chr1:109676407:G:A
109676500	chr1:109676500:C:T
109676719	chr1:109676719:G:T
109676812	chr1:109676812:T:C
109676934	chr1:109676934:C:T
109677055	chr1:109677055:G:C
109677286	chr1:109677286:G:A
109677377	chr1:109677377:A:G
109677464	chr1:109677464:C:G
109677672	chr1:109677672:G:C
109678117	chr1:109678117:T:A
109678556	chr1:109678556:TTG:T
109678884	chr1:109678884:A:G
109678907	chr1:109678907:CTTAT:C
109679192	chr1:109679192:TG:T
109679400	chr1:109679400:G:A
109679454	chr1:109679454:G:T
109679475	chr1:109679475:C:T
109680184	chr1:109680184:G:A
109680385	chr1:109680385:C:T
109680639	chr1:109680639:C:A
109702556	chr1:109702556:AC:A
109702696	chr1:109702696:T:C
109702842	chr1:109702842:TTGATTGTAAAACATGTG:T
109702988	chr1:109702988:T:C
109703087	chr1:109703087:A:T
109703211	chr1:109703211:A:G
109703309	chr1:109703309:G:A
109703431	chr1:109703431:G:A
109703440	chr1:109703440:C:T
109703639	chr1:109703639:C:A
109703649	chr1:109703649:G:T
109703660	chr1:109703660:A:G
109703893	chr1:109703893:T:C
109703923	chr1:109703923:A:G
109704153	chr1:109704153:A:G
109704188	chr1:109704188:G:A
109704237	chr1:109704237:G:A
109704542	chr1:109704542:C:T
109704557	chr1:109704557:G:T
109704618	chr1:109704618:C:A
109704859	chr1:109704859:T:G
109705044	chr1:109705044:C:T
109705640	chr1:109705640:GC:G
109705752	chr1:109705752:G:A
109705846	chr1:109705846:A:G
109705872	chr1:109705872:A:G
109706290	chr1:109706290:A:G
109706554	chr1:109706554:T:C
109706723	chr1:109706723:C:A
109706742	chr1:109706742:T:G
109706882	chr1:109706882:G:T
109706936	chr1:109706936:G:T
109707372	chr1:109707372:C:T
109707442	chr1:109707442:T:C
109707457	chr1:109707457:C:G
109707546	chr1:109707546:G:A
109707641	chr1:109707641:C:T
109707899	chr1:109707899:T:C
109707947	chr1:109707947:T:C
109708153	chr1:109708153:G:A
109708163	chr1:109708163:T:C
109708288	chr1:109708288:G:A
109708429	chr1:109708429:G:A
109708610	chr1:109708610:A:C
109708839	chr1:109708839:C:G
109708936	chr1:109708936:A:G
109708937	chr1:109708937:A:C
109708960	chr1:109708960:G:A
109709124	chr1:109709124:G:A
109709352	chr1:109709352:G:T
109709388	chr1:109709388:T:C
109709692	chr1:109709692:A:C
109709900	chr1:109709900:A:G
109710435	chr1:109710435:T:C
109710508	chr1:109710508:T:C
109710593	chr1:109710593:G:T
109710619	chr1:109710619:A:C
109710758	chr1:109710758:A:G
109710933	chr1:109710933:C:T
109711080	chr1:109711080:C:T
109711353	chr1:109711353:C:T
109711641	chr1:109711641:A:G
109711643	chr1:109711643:A:G
109711871	chr1:109711871:T:C
109711898	chr1:109711898:G:T
109712056	chr1:109712056:G:T
109712113	chr1:109712113:G:C
109712552	chr1:109712552:T:G
109712724	chr1:109712724:C:A
109712797	chr1:109712797:A:G
109712974	chr1:109712974:C:G
109713453	chr1:109713453:A:G
109713742	chr1:109713742:T:A
109714024	chr1:109714024:G:A
109714156	chr1:109714156:A:G
109714801	chr1:109714801:T:C
109714906	chr1:109714906:A:T
109715213	chr1:109715213:C:T
109715214	chr1:109715214:T:C
109715325	chr1:109715325:A:C
109715742	chr1:109715742:A:G
109716394	chr1:109716394:G:T
109716740	chr1:109716740:G:A
109717049	chr1:109717049:C:T
109717263	chr1:109717263:C:T
109717654	chr1:109717654:G:A
109717675	chr1:109717675:C:T
109718120	chr1:109718120:T:C
109718208	chr1:109718208:C:T
109718527	chr1:109718527:C:T
109718760	chr1:109718760:T:C
109718818	chr1:109718818:G:C
109719149	chr1:109719149:C:T
109719623	chr1:109719623:C:A
109720464	chr1:109720464:C:A
109720988	chr1:109720988:T:C
109722152	chr1:109722152:A:G
109722476	chr1:109722476:T:C
109722681	chr1:109722681:G:A
109722897	chr1:109722897:T:A
109722915	chr1:109722915:G:A
109723116	chr1:109723116:C:T
109723359	chr1:109723359:G:A
109724107	chr1:109724107:G:A
109724261	chr1:109724261:C:T
109724774	chr1:109724774:C:T
109726566	chr1:109726566:C:T
109726664	chr1:109726664:G:A
109727471	chr1:109727471:A:C
109727543	chr1:109727543:T:C
109727978	chr1:109727978:C:G
109727987	chr1:109727987:G:A
109728019	chr1:109728019:T:C
109728085	chr1:109728085:T:C
109728214	chr1:109728214:A:C
109728286	chr1:109728286:T:G
109728335	chr1:109728335:CTT:C
109728612	chr1:109728612:G:C
109728718	chr1:109728718:C:T
109728835	chr1:109728835:T:A
109729445	chr1:109729445:TCC:T
109730023	chr1:109730023:C:T
109730276	chr1:109730276:T:A
109730919	chr1:109730919:C:T
109730982	chr1:109730982:TACTC:T
109731140	chr1:109731140:G:A
109731286	chr1:109731286:G:T
109731309	chr1:109731309:C:T
109731825	chr1:109731825:C:T
109732104	chr1:109732104:C:T
109732361	chr1:109732361:G:T
109732588	chr1:109732588:G:A
109732617	chr1:109732617:C:A
109733239	chr1:109733239:T:C
109733641	chr1:109733641:C:T
109733653	chr1:109733653:T:C
109733943	chr1:109733943:G:A
109734150	chr1:109734150:C:G
109734239	chr1:109734239:T:C
109734369	chr1:109734369:T:C
109734781	chr1:109734781:T:C
109735327	chr1:109735327:T:C
109735511	chr1:109735511:C:T
109735759	chr1:109735759:C:T
109736350	chr1:109736350:C:T
109736405	chr1:109736405:C:T
109736448	chr1:109736448:TCTTTAAA:T
109737079	chr1:109737079:C:T
109737292	chr1:109737292:C:T
109737630	chr1:109737630:ATCC:A
109738671	chr1:109738671:AAAT:A
109738908	chr1:109738908:C:T
109739319	chr1:109739319:G:A
109740350	chr1:109740350:G:T
109740512	chr1:109740512:C:G
109741163	chr1:109741163:C:T
109741227	chr1:109741227:A:G
109741390	chr1:109741390:ATAGC:A
109741590	chr1:109741590:C:G
109742409	chr1:109742409:T:A
109742411	chr1:109742411:C:A
109743030	chr1:109743030:T:C
109743727	chr1:109743727:G:A
109744821	chr1:109744821:A:G
109745260	chr1:109745260:C:T
109745935	chr1:109745935:C:A
109746233	chr1:109746233:G:A
109746804	chr1:109746804:G:A
109747105	chr1:109747105:G:A
109747232	chr1:109747232:T:G
109748237	chr1:109748237:A:G
109748453	chr1:109748453:G:A
109748565	chr1:109748565:G:C
109748639	chr1:109748639:C:T
109748784	chr1:109748784:C:T
109748926	chr1:109748926:G:A
109749469	chr1:109749469:G:C
109749487	chr1:109749487:G:A
109750234	chr1:109750234:G:C
109750302	chr1:109750302:A:G
109750688	chr1:109750688:C:T
109751050	chr1:109751050:C:T
109751170	chr1:109751170:G:A
109751367	chr1:109751367:A:G
109751455	chr1:109751455:CT:C
109751774	chr1:109751774:G:A
109751861	chr1:109751861:A:G
109751955	chr1:109751955:A:G
109752306	chr1:109752306:G:C
109753021	chr1:109753021:G:T
109753268	chr1:109753268:C:G
109753395	chr1:109753395:C:T
109753465	chr1:109753465:T:C
109753609	chr1:109753609:C:G
109753667	chr1:109753667:T:C
109753716	chr1:109753716:C:T
109754128	chr1:109754128:TG:T
109754277	chr1:109754277:C:T
109754722	chr1:109754722:C:T
109755163	chr1:109755163:T:C
109755179	chr1:109755179:C:T
109755283	chr1:109755283:G:T
109755289	chr1:109755289:A:T
109755377	chr1:109755377:C:T
109755397	chr1:109755397:GT:G
109755485	chr1:109755485:A:C
109755544	chr1:109755544:G:C
109755754	chr1:109755754:G:T
109755831	chr1:109755831:G:A
109755855	chr1:109755855:C:T
109756098	chr1:109756098:G:T
109756128	chr1:109756128:C:T
109756430	chr1:109756430:T:G
109756774	chr1:109756774:A:T
109757069	chr1:109757069:G:A
109757655	chr1:109757655:C:T
109757673	chr1:109757673:G:T
109757819	chr1:109757819:G:A
109758112	chr1:109758112:C:T
109758638	chr1:109758638:C:T
109758807	chr1:109758807:AC:A
109759506	chr1:109759506:C:G
109759828	chr1:109759828:C:T
109759883	chr1:109759883:G:A
109760185	chr1:109760185:G:A
109760332	chr1:109760332:C:T
109760404	chr1:109760404:C:T
109760506	chr1:109760506:C:T
109760707	chr1:109760707:C:T
109760726	chr1:109760726:C:G
109761307	chr1:109761307:C:T
109762060	chr1:109762060:G:A
109762155	chr1:109762155:G:A
109762315	chr1:109762315:C:T
109762624	chr1:109762624:GTACT:G
109762966	chr1:109762966:G:C
109763065	chr1:109763065:T:C
109763077	chr1:109763077:G:C
109763396	chr1:109763396:G:A
109763550	chr1:109763550:T:C
109763589	chr1:109763589:T:C
109763762	chr1:109763762:G:T
109763794	chr1:109763794:C:T
109763811	chr1:109763811:C:T
109763909	chr1:109763909:A:G
109764066	chr1:109764066:G:A
109764200	chr1:109764200:A:G
109764496	chr1:109764496:C:T
109764568	chr1:109764568:C:T
109764641	chr1:109764641:T:C
109764662	chr1:109764662:A:G
109764818	chr1:109764818:A:G
109765384	chr1:109765384:T:C
109765907	chr1:109765907:C:T
109765965	chr1:109765965:A:T
109766192	chr1:109766192:G:A
109766253	chr1:109766253:G:A
109766378	chr1:109766378:G:T
109766443	chr1:109766443:C:A
109766608	chr1:109766608:G:A
109766814	chr1:109766814:A:G
109766899	chr1:109766899:A:G
109767062	chr1:109767062:A:G
109767080	chr1:109767080:CT:C
109767086	chr1:109767086:A:G
109767135	chr1:109767135:T:C
109767143	chr1:109767143:T:C
109767295	chr1:109767295:C:T
109767403	chr1:109767403:A:G
109767744	chr1:109767744:T:C
109767811	chr1:109767811:G:T
109767919	chr1:109767919:A:G
109768204	chr1:109768204:ACT:A
109768419	chr1:109768419:C:T
109768440	chr1:109768440:A:T
109768492	chr1:109768492:T:C
109768547	chr1:109768547:G:A
109768579	chr1:109768579:A:G
109768593	chr1:109768593:T:C
109768602	chr1:109768602:T:TGCC
109768637	chr1:109768637:G:A
109768782	chr1:109768782:T:C
109769028	chr1:109769028:G:A
109769375	chr1:109769375:G:A
109769600	chr1:109769600:C:T
109769643	chr1:109769643:G:A
109770394	chr1:109770394:C:T
109770411	chr1:109770411:A:G
109770511	chr1:109770511:A:G
109771051	chr1:109771051:C:T
109771909	chr1:109771909:C:T
109772031	chr1:109772031:C:T
109772203	chr1:109772203:G:A
109772277	chr1:109772277:C:T
109772287	chr1:109772287:C:A
109772410	chr1:109772410:C:G
109772484	chr1:109772484:C:T
109772688	chr1:109772688:A:G
109773212	chr1:109773212:C:T
109773553	chr1:109773553:C:G
109773818	chr1:109773818:A:C
109774750	chr1:109774750:C:A
109774801	chr1:109774801:A:G
109774997	chr1:109774997:G:A
109775193	chr1:109775193:T:C
109775258	chr1:109775258:T:C
109775388	chr1:109775388:T:C
109775739	chr1:109775739:C:T
109775773	chr1:109775773:C:T
109775781	chr1:109775781:G:T
109775839	chr1:109775839:C:T
109775950	chr1:109775950:C:T
109776969	chr1:109776969:T:G
109777079	chr1:109777079:G:C
109777094	chr1:109777094:G:T
109777169	chr1:109777169:G:GGA
109777216	chr1:109777216:C:T
109777253	chr1:109777253:T:C
109777626	chr1:109777626:C:T
109777714	chr1:109777714:A:G
109777823	chr1:109777823:G:A
109777861	chr1:109777861:A:G
109777868	chr1:109777868:G:A
109778026	chr1:109778026:C:T
109778182	chr1:109778182:G:A
109778357	chr1:109778357:G:A
109778407	chr1:109778407:A:G
109778808	chr1:109778808:T:C
109778902	chr1:109778902:C:T
109778968	chr1:109778968:G:A
109779454	chr1:109779454:G:A
109779635	chr1:109779635:A:G
109779748	chr1:109779748:A:G
109779885	chr1:109779885:T:C
109779919	chr1:109779919:A:G
109780255	chr1:109780255:A:G
109780323	chr1:109780323:G:T
109780433	chr1:109780433:G:A
109780513	chr1:109780513:T:C
109780528	chr1:109780528:C:T
109780756	chr1:109780756:C:T
109780838	chr1:109780838:T:G
109780909	chr1:109780909:C:T
109780924	chr1:109780924:C:T
109781150	chr1:109781150:C:G
109781275	chr1:109781275:C:T
109781427	chr1:109781427:C:T
109781601	chr1:109781601:A:G
109782060	chr1:109782060:ATG:A
109782170	chr1:109782170:C:G
109782695	chr1:109782695:G:T
109782910	chr1:109782910:T:C
109783335	chr1:109783335:C:T
109783831	chr1:109783831:C:G
109783923	chr1:109783923:G:A
109784255	chr1:109784255:G:A
109784468	chr1:109784468:T:C
109784524	chr1:109784524:T:C
109784665	chr1:109784665:T:C
109784677	chr1:109784677:T:C
109785081	chr1:109785081:A:G
109785091	chr1:109785091:T:G
109785107	chr1:109785107:T:C
109785194	chr1:109785194:AAAT:A
109785207	chr1:109785207:C:T
109785209	chr1:109785209:T:C
109785300	chr1:109785300:C:T
109785494	chr1:109785494:GC:G
109785584	chr1:109785584:G:A
109785610	chr1:109785610:G:A
109785643	chr1:109785643:TG:T
109785787	chr1:109785787:T:C
109785954	chr1:109785954:G:A
109786032	chr1:109786032:G:A
109786063	chr1:109786063:C:A
109786330	chr1:109786330:C:T
109786331	chr1:109786331:G:A
109786381	chr1:109786381:T:C
109786446	chr1:109786446:G:A
109786592	chr1:109786592:T:C
109786906	chr1:109786906:G:A
109786916	chr1:109786916:A:G
109786933	chr1:109786933:A:G
109787105	chr1:109787105:A:G
109787542	chr1:109787542:C:T
109787834	chr1:109787834:G:A
109787902	chr1:109787902:GA:G
109787904	chr1:109787904:A:C
109787973	chr1:109787973:C:A
109787990	chr1:109787990:G:A
109788062	chr1:109788062:C:T
109788101	chr1:109788101:T:C
109788640	chr1:109788640:C:T
109788695	chr1:109788695:C:G
109788703	chr1:109788703:C:T
109789106	chr1:109789106:A:G
109789448	chr1:109789448:T:G
109789548	chr1:109789548:T:G
109789739	chr1:109789739:T:C
109789789	chr1:109789789:T:C
109790103	chr1:109790103:C:T
109790194	chr1:109790194:G:T
109790396	chr1:109790396:G:T
109791027	chr1:109791027:G:A
109791202	chr1:109791202:G:C
109791279	chr1:109791279:G:A
109791412	chr1:109791412:A:G
109791472	chr1:109791472:G:A
109791509	chr1:109791509:G:A
109791653	chr1:109791653:G:T
109791792	chr1:109791792:G:A
109791845	chr1:109791845:G:T
109791856	chr1:109791856:ATAGTAGGTGTTCT:A
109791997	chr1:109791997:T:C
109792175	chr1:109792175:G:A
109792189	chr1:109792189:A:ATT
109792944	chr1:109792944:G:A
109792969	chr1:109792969:G:A
109793281	chr1:109793281:G:C
109793512	chr1:109793512:A:G
109793668	chr1:109793668:G:A
109793868	chr1:109793868:A:G
109794108	chr1:109794108:T:C
109794125	chr1:109794125:T:TA
109794132	chr1:109794132:C:CACGAAATAATAG
109794344	chr1:109794344:G:A
109794392	chr1:109794392:T:C
109794764	chr1:109794764:A:G
109794950	chr1:109794950:T:C
109795306	chr1:109795306:T:C
109795432	chr1:109795432:T:G
109795765	chr1:109795765:T:C
109795812	chr1:109795812:A:G
109796305	chr1:109796305:T:C
109796362	chr1:109796362:T:C
109796662	chr1:109796662:C:T
109796858	chr1:109796858:C:T
109796962	chr1:109796962:G:A
109797065	chr1:109797065:G:A
109797108	chr1:109797108:C:T
109797206	chr1:109797206:A:G
109797357	chr1:109797357:C:G
109797393	chr1:109797393:T:C
109797610	chr1:109797610:T:C
109797650	chr1:109797650:C:T
109797983	chr1:109797983:C:T
109798134	chr1:109798134:A:G
109798191	chr1:109798191:G:T
109798343	chr1:109798343:T:C
109798425	chr1:109798425:G:A
109798493	chr1:109798493:C:T
109798505	chr1:109798505:TCC:T
109798885	chr1:109798885:T:C
109799015	chr1:109799015:C:T
109799364	chr1:109799364:C:T
109799518	chr1:109799518:A:G
109799784	chr1:109799784:G:A
109800065	chr1:109800065:A:G
109800173	chr1:109800173:G:C
109800355	chr1:109800355:T:C
109800843	chr1:109800843:C:T
109800865	chr1:109800865:T:C
109800997	chr1:109800997:G:C
109801022	chr1:109801022:G:A
109801256	chr1:109801256:C:T
109801465	chr1:109801465:A:G
109801497	chr1:109801497:C:T
109801741	chr1:109801741:T:C
109801772	chr1:109801772:T:G
109801935	chr1:109801935:T:C
109801999	chr1:109801999:A:C
109802002	chr1:109802002:A:G
109802006	chr1:109802006:A:T
109802010	chr1:109802010:C:G
109802027	chr1:109802027:T:C
109802080	chr1:109802080:G:A
109802567	chr1:109802567:G:A
109802661	chr1:109802661:C:T
109802774	chr1:109802774:T:G
109802851	chr1:109802851:A:G
109803108	chr1:109803108:A:G
109803285	chr1:109803285:CT:C
109803312	chr1:109803312:G:T
109803493	chr1:109803493:A:G
109803525	chr1:109803525:T:G
109803538	chr1:109803538:A:T
109803733	chr1:109803733:A:G
109803749	chr1:109803749:C:T
109803917	chr1:109803917:A:T
109804139	chr1:109804139:C:T
109804203	chr1:109804203:G:A
109804273	chr1:109804273:A:G
109805374	chr1:109805374:T:A
109805397	chr1:109805397:A:G
109805418	chr1:109805418:T:C
109805492	chr1:109805492:A:G
109805724	chr1:109805724:T:C
109806035	chr1:109806035:A:T
109806149	chr1:109806149:A:C
109806518	chr1:109806518:G:C
109806666	chr1:109806666:A:G
109806693	chr1:109806693:G:A
109806699	chr1:109806699:T:C
109806822	chr1:109806822:A:G
109806850	chr1:109806850:A:C
109806852	chr1:109806852:T:C
109807637	chr1:109807637:G:T
109807708	chr1:109807708:C:T
109807767	chr1:109807767:C:T
109808001	chr1:109808001:C:T
109808451	chr1:109808451:C:A
109808839	chr1:109808839:T:C
109808950	chr1:109808950:A:G
109809083	chr1:109809083:G:A
109809090	chr1:109809090:G:A
109809255	chr1:109809255:G:A
109809279	chr1:109809279:C:T
109809345	chr1:109809345:T:C
109809551	chr1:109809551:T:C
109809757	chr1:109809757:T:A
109809855	chr1:109809855:A:G
109810524	chr1:109810524:T:C
109811197	chr1:109811197:G:C
109811241	chr1:109811241:A:T
109811385	chr1:109811385:T:C
109811528	chr1:109811528:C:CA
109811612	chr1:109811612:AT:A
109811624	chr1:109811624:G:A
109812449	chr1:109812449:G:A
109812685	chr1:109812685:A:G
109813992	chr1:109813992:T:A
109814192	chr1:109814192:C:A
109814412	chr1:109814412:C:T
109814914	chr1:109814914:G:A
109814978	chr1:109814978:T:C
109815359	chr1:109815359:A:G
109815546	chr1:109815546:T:G
109815723	chr1:109815723:T:C
109816079	chr1:109816079:G:C
109816268	chr1:109816268:C:T
109816831	chr1:109816831:T:C
109817260	chr1:109817260:A:G
109817569	chr1:109817569:G:A
109817717	chr1:109817717:A:G
109817800	chr1:109817800:A:G
109817807	chr1:109817807:T:G
109817837	chr1:109817837:A:G
109817855	chr1:109817855:T:C
109817904	chr1:109817904:A:T
109817953	chr1:109817953:C:T
109818029	chr1:109818029:A:G
109818099	chr1:109818099:G:A
109818293	chr1:109818293:T:G
109818494	chr1:109818494:T:C
109818578	chr1:109818578:ACTC:A
109818828	chr1:109818828:C:T
109818912	chr1:109818912:G:T
109819049	chr1:109819049:C:T
109819099	chr1:109819099:T:C
109819255	chr1:109819255:G:A
109819399	chr1:109819399:C:G
109819551	chr1:109819551:T:A
109819734	chr1:109819734:T:C
109819849	chr1:109819849:C:T
109820083	chr1:109820083:T:TG
109820219	chr1:109820219:T:A
109820865	chr1:109820865:G:A
109820893	chr1:109820893:T:C
109820927	chr1:109820927:C:T
109821393	chr1:109821393:G:A
109821621	chr1:109821621:C:T
109821741	chr1:109821741:G:A
109821909	chr1:109821909:G:A
109822087	chr1:109822087:G:A
109822246	chr1:109822246:A:G
109823345	chr1:109823345:T:A
109823422	chr1:109823422:T:C
109823534	chr1:109823534:G:A
109823592	chr1:109823592:G:C
109823643	chr1:109823643:T:C
109823688	chr1:109823688:G:A
109823697	chr1:109823697:G:A
109823769	chr1:109823769:C:T
109824473	chr1:109824473:G:A
109825250	chr1:109825250:C:T
109825307	chr1:109825307:T:C
109825347	chr1:109825347:C:T
109825423	chr1:109825423:T:C
109825439	chr1:109825439:A:G
109825449	chr1:109825449:G:A
109825592	chr1:109825592:A:G
109825731	chr1:109825731:T:G
109826151	chr1:109826151:A:C
109826653	chr1:109826653:C:T
109826681	chr1:109826681:A:G
109826725	chr1:109826725:G:A
109826841	chr1:109826841:T:C
109826848	chr1:109826848:T:C
109826916	chr1:109826916:C:T
109827118	chr1:109827118:A:C
109827161	chr1:109827161:G:A
109827341	chr1:109827341:G:A
109827624	chr1:109827624:G:A
109827756	chr1:109827756:G:A
109827926	chr1:109827926:G:T
109828376	chr1:109828376:G:A
109828530	chr1:109828530:G:C
109828534	chr1:109828534:G:C
109828698	chr1:109828698:G:A
109828872	chr1:109828872:C:T
109828952	chr1:109828952:A:G
109829007	chr1:109829007:C:G
109829126	chr1:109829126:G:C
109829282	chr1:109829282:G:A
109829563	chr1:109829563:G:A
109829576	chr1:109829576:G:A
109829593	chr1:109829593:C:T
109829641	chr1:109829641:C:T
109829864	chr1:109829864:T:C
109830044	chr1:109830044:A:C
109830086	chr1:109830086:G:A
109830087	chr1:109830087:A:G
109830114	chr1:109830114:A:G
109830401	chr1:109830401:C:T
109830671	chr1:109830671:AC:A
109830805	chr1:109830805:C:T
109830883	chr1:109830883:G:C
109830913	chr1:109830913:T:C
109831024	chr1:109831024:G:C
109831355	chr1:109831355:C:T
109831713	chr1:109831713:AC:A
109831935	chr1:109831935:A:T
109831936	chr1:109831936:T:G
109831945	chr1:109831945:A:G
109832112	chr1:109832112:C:G
109832285	chr1:109832285:C:T
109832364	chr1:109832364:C:T
109832369	chr1:109832369:C:T
109832463	chr1:109832463:G:A
109832501	chr1:109832501:A:T
109832537	chr1:109832537:C:T
109832692	chr1:109832692:T:C
109832894	chr1:109832894:T:C
109832989	chr1:109832989:G:A
109833003	chr1:109833003:G:T
109833073	chr1:109833073:G:A
109833075	chr1:109833075:T:C
109833399	chr1:109833399:T:G
109833445	chr1:109833445:T:C
109833516	chr1:109833516:A:G
109833616	chr1:109833616:GGA:G
109833711	chr1:109833711:A:G
109833731	chr1:109833731:C:T
109833841	chr1:109833841:C:A
109833986	chr1:109833986:T:C
109834029	chr1:109834029:C:T
109834600	chr1:109834600:T:C
109834735	chr1:109834735:A:G
109835120	chr1:109835120:C:G
109835301	chr1:109835301:C:T
109835515	chr1:109835515:C:T
109835778	chr1:109835778:G:A
109836216	chr1:109836216:C:T
109836359	chr1:109836359:C:T
109836693	chr1:109836693:T:C
109836712	chr1:109836712:T:C
109836929	chr1:109836929:A:G
109837196	chr1:109837196:C:T
109837529	chr1:109837529:T:C
109837639	chr1:109837639:C:T
109837665	chr1:109837665:A:G
109837892	chr1:109837892:G:A
109838316	chr1:109838316:G:A
109838910	chr1:109838910:A:C
109839200	chr1:109839200:A:G
109839320	chr1:109839320:A:G
109839533	chr1:109839533:C:T
109839648	chr1:109839648:C:T
109839663	chr1:109839663:T:C
109839854	chr1:109839854:C:T
109839888	chr1:109839888:C:T
109840025	chr1:109840025:T:C
109840224	chr1:109840224:G:A
109840283	chr1:109840283:G:A
109840483	chr1:109840483:A:G
109840568	chr1:109840568:G:A
109840883	chr1:109840883:A:G
109841271	chr1:109841271:G:A
109841293	chr1:109841293:G:A
109841398	chr1:109841398:G:A
109842708	chr1:109842708:A:G
109842775	chr1:109842775:C:T
109843459	chr1:109843459:C:T
109844022	chr1:109844022:C:A
109844495	chr1:109844495:C:T
109844834	chr1:109844834:C:T
109844981	chr1:109844981:G:T
109845493	chr1:109845493:C:T
109845507	chr1:109845507:C:T
109846775	chr1:109846775:T:C
109847036	chr1:109847036:A:G
109847163	chr1:109847163:A:G
109847354	chr1:109847354:G:A
109847785	chr1:109847785:C:T
109848116	chr1:109848116:A:G
109848597	chr1:109848597:T:TG
109848661	chr1:109848661:A:G
109848929	chr1:109848929:A:C
109849067	chr1:109849067:T:C
109849117	chr1:109849117:A:G
109849380	chr1:109849380:G:A
109849520	chr1:109849520:C:T
109849553	chr1:109849553:G:C
109849666	chr1:109849666:C:T
109849895	chr1:109849895:G:T
109850540	chr1:109850540:G:A
109850800	chr1:109850800:G:A
109850811	chr1:109850811:A:C
109850888	chr1:109850888:C:A
109850941	chr1:109850941:G:A
109851151	chr1:109851151:A:C
109851406	chr1:109851406:T:C
109851410	chr1:109851410:A:T
109851532	chr1:109851532:A:G
109851652	chr1:109851652:T:C
109851681	chr1:109851681:A:G
109851719	chr1:109851719:G:A
109852569	chr1:109852569:C:T
109852574	chr1:109852574:G:C
109852707	chr1:109852707:C:T
109852759	chr1:109852759:G:A
109853279	chr1:109853279:G:A
109853455	chr1:109853455:G:A
109853629	chr1:109853629:T:C
109854077	chr1:109854077:G:A
109854183	chr1:109854183:A:G
109854252	chr1:109854252:G:A
109854435	chr1:109854435:G:A
109854452	chr1:109854452:T:C
109854597	chr1:109854597:C:T
109854683	chr1:109854683:T:C
109854688	chr1:109854688:A:G
109854697	chr1:109854697:C:T
109854847	chr1:109854847:G:C
109855237	chr1:109855237:G:A
109855613	chr1:109855613:A:G
109855675	chr1:109855675:C:A
109855720	chr1:109855720:C:A
109855735	chr1:109855735:A:C
109855841	chr1:109855841:A:G
109855867	chr1:109855867:A:T
109856007	chr1:109856007:C:T
109856247	chr1:109856247:C:T
109856352	chr1:109856352:G:A
109856621	chr1:109856621:C:T
109856641	chr1:109856641:G:A
109856860	chr1:109856860:G:A
109856907	chr1:109856907:C:T
109856926	chr1:109856926:G:A
109857327	chr1:109857327:C:G
109857348	chr1:109857348:C:A
109857485	chr1:109857485:G:A
109857713	chr1:109857713:G:T
109857834	chr1:109857834:C:G
109858080	chr1:109858080:C:T
109858111	chr1:109858111:G:A
109858134	chr1:109858134:T:C
109858160	chr1:109858160:C:T
109858718	chr1:109858718:G:A
109860233	chr1:109860233:A:G
109860358	chr1:109860358:GACAA:G
109860525	chr1:109860525:C:T
109861199	chr1:109861199:C:T
109861319	chr1:109861319:A:G
109861610	chr1:109861610:A:G
109861787	chr1:109861787:A:G
109861804	chr1:109861804:A:T
109862239	chr1:109862239:G:A
109862294	chr1:109862294:G:A
109862350	chr1:109862350:G:C
109862649	chr1:109862649:T:C
109862650	chr1:109862650:C:G
109862666	chr1:109862666:A:T
109863051	chr1:109863051:T:A
109863174	chr1:109863174:C:T
109863177	chr1:109863177:T:G
109863265	chr1:109863265:G:A
109863283	chr1:109863283:G:A
109864256	chr1:109864256:G:A
109864702	chr1:109864702:A:G
109864748	chr1:109864748:T:C
109865145	chr1:109865145:G:A
109865619	chr1:109865619:C:T
109865796	chr1:109865796:C:T
109866014	chr1:109866014:T:C
109866149	chr1:109866149:T:C
109866794	chr1:109866794:T:C
109867009	chr1:109867009:C:A
109867164	chr1:109867164:G:A
109867985	chr1:109867985:A:T
109868153	chr1:109868153:A:G
109868419	chr1:109868419:T:C
109868488	chr1:109868488:C:T
109868575	chr1:109868575:C:T
109868711	chr1:109868711:C:T
109868778	chr1:109868778:C:T
109868963	chr1:109868963:T:A
109868971	chr1:109868971:G:A
109869470	chr1:109869470:T:C
109869714	chr1:109869714:T:A
109869781	chr1:109869781:T:C
109869785	chr1:109869785:T:C
109870330	chr1:109870330:G:A
109870373	chr1:109870373:C:T
109871414	chr1:109871414:T:C
109871516	chr1:109871516:GGAA:G
109872273	chr1:109872273:C:T
109872291	chr1:109872291:C:T
109872755	chr1:109872755:G:A
109872938	chr1:109872938:G:A
109873004	chr1:109873004:G:A
109873177	chr1:109873177:A:G
109873216	chr1:109873216:T:C
109873383	chr1:109873383:G:A
109873406	chr1:109873406:G:T
109873884	chr1:109873884:T:A
109874245	chr1:109874245:T:C
109874428	chr1:109874428:T:C
109874965	chr1:109874965:T:C
109875807	chr1:109875807:C:A
109876361	chr1:109876361:TG:T
109876385	chr1:109876385:C:T
109876789	chr1:109876789:C:T
109876922	chr1:109876922:A:C
109877600	chr1:109877600:C:A
109877704	chr1:109877704:T:C
109877763	chr1:109877763:G:A
109877961	chr1:109877961:T:C
109878526	chr1:109878526:A:AG
109879174	chr1:109879174:GT:G
109880493	chr1:109880493:G:A
109880680	chr1:109880680:G:A
109880730	chr1:109880730:A:T
109880731	chr1:109880731:A:C
109880754	chr1:109880754:C:T
109880978	chr1:109880978:A:G
109881054	chr1:109881054:G:A
109881554	chr1:109881554:TGTG:T
109881558	chr1:109881558:A:AATT
109881559	chr1:109881559:G:T
109881907	chr1:109881907:A:G
109881993	chr1:109881993:C:T
109882398	chr1:109882398:C:T
109882417	chr1:109882417:A:C
109882752	chr1:109882752:G:A
109883037	chr1:109883037:G:A
109883341	chr1:109883341:C:T
109883546	chr1:109883546:G:A
109883551	chr1:109883551:C:T
109883630	chr1:109883630:G:A
109883667	chr1:109883667:A:G
109883735	chr1:109883735:G:A
109884156	chr1:109884156:G:A
109884309	chr1:109884309:C:T
109884568	chr1:109884568:A:G
109885059	chr1:109885059:A:G
109885370	chr1:109885370:A:G
109885602	chr1:109885602:A:G
109885614	chr1:109885614:G:A
109885708	chr1:109885708:T:C
109886064	chr1:109886064:A:G
109886176	chr1:109886176:A:G
109886256	chr1:109886256:T:C
109886400	chr1:109886400:C:G
109886457	chr1:109886457:C:T
109886492	chr1:109886492:A:G
109886607	chr1:109886607:C:T
109886884	chr1:109886884:G:A
109886895	chr1:109886895:G:A
109887591	chr1:109887591:G:T
109887757	chr1:109887757:G:A
109887949	chr1:109887949:C:T
109888028	chr1:109888028:G:A
109888034	chr1:109888034:C:T
109888398	chr1:109888398:T:A
109888416	chr1:109888416:C:G
109888525	chr1:109888525:G:A
109888533	chr1:109888533:C:T
109888690	chr1:109888690:T:C
109888756	chr1:109888756:C:T
109888769	chr1:109888769:A:C
109888892	chr1:109888892:A:T
109889417	chr1:109889417:G:T
109889529	chr1:109889529:A:G
109889561	chr1:109889561:C:T
109889577	chr1:109889577:C:G
109889591	chr1:109889591:T:C
109889842	chr1:109889842:C:T
109889845	chr1:109889845:G:A
109889883	chr1:109889883:T:A
109890071	chr1:109890071:T:C
109890183	chr1:109890183:G:A
109890831	chr1:109890831:C:T
109891299	chr1:109891299:C:T
109891455	chr1:109891455:A:G
109891528	chr1:109891528:G:A
109891679	chr1:109891679:T:G
109891917	chr1:109891917:T:C
109891961	chr1:109891961:G:A
109892193	chr1:109892193:C:T
109892270	chr1:109892270:C:T
109892285	chr1:109892285:A:G
109892706	chr1:109892706:G:A
109892891	chr1:109892891:T:C
109892994	chr1:109892994:G:GCGCTC
109893113	chr1:109893113:A:C
109893258	chr1:109893258:A:G
109893351	chr1:109893351:TGCTGTTCTGTGG:T
109893400	chr1:109893400:C:T
109894756	chr1:109894756:G:A
109895634	chr1:109895634:C:T
109895924	chr1:109895924:T:C
109896040	chr1:109896040:T:C
109896143	chr1:109896143:A:T
109896304	chr1:109896304:C:T
109897014	chr1:109897014:C:T
109897539	chr1:109897539:T:C
109897734	chr1:109897734:G:T
109897784	chr1:109897784:A:G
109898077	chr1:109898077:C:T
109898100	chr1:109898100:A:T
109898193	chr1:109898193:T:C
109898564	chr1:109898564:G:T
109899170	chr1:109899170:A:G
109899678	chr1:109899678:C:G
109899689	chr1:109899689:A:G
109899715	chr1:109899715:T:G
109900504	chr1:109900504:T:C
109901145	chr1:109901145:A:G
109901608	chr1:109901608:G:C
109901637	chr1:109901637:G:A
109902628	chr1:109902628:C:T
109902863	chr1:109902863:T:C
109902889	chr1:109902889:T:A
109903083	chr1:109903083:C:A
109903575	chr1:109903575:C:T
109903782	chr1:109903782:A:T
109903865	chr1:109903865:T:C
109904149	chr1:109904149:C:T
109904186	chr1:109904186:T:C
109904339	chr1:109904339:T:A
109904549	chr1:109904549:G:A
109904586	chr1:109904586:C:T
109904879	chr1:109904879:A:G
109905062	chr1:109905062:C:T
109905279	chr1:109905279:C:G
109905447	chr1:109905447:C:T
109905872	chr1:109905872:C:T
109905968	chr1:109905968:G:A
109906125	chr1:109906125:C:T
109906920	chr1:109906920:TAGGAAGCTGGC:T
109907340	chr1:109907340:C:A
109907411	chr1:109907411:G:T
109907487	chr1:109907487:AAG:A
109907524	chr1:109907524:G:T
109907555	chr1:109907555:T:C
109907715	chr1:109907715:C:T
109907826	chr1:109907826:C:A
109908220	chr1:109908220:G:A
109908258	chr1:109908258:C:A
109908496	chr1:109908496:T:C
109908568	chr1:109908568:A:G
109908583	chr1:109908583:C:A
109908698	chr1:109908698:T:A
109909068	chr1:109909068:T:C
109909380	chr1:109909380:A:G
109910017	chr1:109910017:G:T
109910261	chr1:109910261:C:G
109910298	chr1:109910298:G:A
109911185	chr1:109911185:C:G
109911527	chr1:109911527:G:A
109911783	chr1:109911783:T:G
109912254	chr1:109912254:T:C
109912620	chr1:109912620:C:G
109912811	chr1:109912811:A:G
109912902	chr1:109912902:G:C
109913248	chr1:109913248:T:C
109915107	chr1:109915107:C:T
109915150	chr1:109915150:G:A
109915612	chr1:109915612:G:A
109916317	chr1:109916317:C:G
109917108	chr1:109917108:G:A
109917523	chr1:109917523:G:A
109917720	chr1:109917720:T:C
109917898	chr1:109917898:C:T
109917931	chr1:109917931:T:C
109918102	chr1:109918102:A:G
109918991	chr1:109918991:CAG:C
109919126	chr1:109919126:C:T
109919299	chr1:109919299:C:T
109919602	chr1:109919602:G:A
109919760	chr1:109919760:A:G
109919866	chr1:109919866:G:A
109920112	chr1:109920112:G:C
109921555	chr1:109921555:G:T
109922314	chr1:109922314:G:A
109922494	chr1:109922494:G:C
109922537	chr1:109922537:A:G
109922919	chr1:109922919:C:T
109923107	chr1:109923107:G:A
109923153	chr1:109923153:G:A
109923497	chr1:109923497:G:A
109923716	chr1:109923716:C:A
109923844	chr1:109923844:T:C
109923933	chr1:109923933:G:A
109924087	chr1:109924087:T:C
109924154	chr1:109924154:C:T
109925123	chr1:109925123:A:G
109925209	chr1:109925209:T:A
109925427	chr1:109925427:G:A
109926732	chr1:109926732:C:G
109926770	chr1:109926770:A:T
109926789	chr1:109926789:A:G
109927551	chr1:109927551:C:T
109927802	chr1:109927802:G:A
109927970	chr1:109927970:G:A
109928142	chr1:109928142:G:A
109928268	chr1:109928268:G:A
109928569	chr1:109928569:G:A
109928644	chr1:109928644:G:A
109928810	chr1:109928810:G:A
109929061	chr1:109929061:G:A
109929284	chr1:109929284:C:T
109929345	chr1:109929345:C:G
109929763	chr1:109929763:C:T
109929863	chr1:109929863:C:T
109930720	chr1:109930720:G:A
109931179	chr1:109931179:A:G
109931206	chr1:109931206:A:C
109931371	chr1:109931371:G:A
109931388	chr1:109931388:G:A
109931686	chr1:109931686:A:T
109931820	chr1:109931820:C:G
109931896	chr1:109931896:C:T
109932073	chr1:109932073:C:A
109932930	chr1:109932930:A:G
109932955	chr1:109932955:G:A
109933349	chr1:109933349:T:C
109933478	chr1:109933478:A:G
109933971	chr1:109933971:G:A
109934624	chr1:109934624:C:T
109935188	chr1:109935188:A:G
109935230	chr1:109935230:T:A
109935442	chr1:109935442:T:C
109935689	chr1:109935689:T:C
109935897	chr1:109935897:C:T
109936169	chr1:109936169:A:C
109936238	chr1:109936238:G:A
109936239	chr1:109936239:T:C
109936510	chr1:109936510:T:C
109937252	chr1:109937252:C:T
109937333	chr1:109937333:C:T
109937446	chr1:109937446:T:A
109937520	chr1:109937520:A:G
109937942	chr1:109937942:G:A
109938045	chr1:109938045:G:T
109938236	chr1:109938236:C:T
109938380	chr1:109938380:T:C
109938400	chr1:109938400:G:A
109939532	chr1:109939532:G:T
109939639	chr1:109939639:A:G
109939713	chr1:109939713:G:A
109939864	chr1:109939864:C:T
109940069	chr1:109940069:C:T
109940233	chr1:109940233:T:C
109940405	chr1:109940405:G:A
109941151	chr1:109941151:G:A
109941295	chr1:109941295:G:A
109941423	chr1:109941423:G:A
109941594	chr1:109941594:C:T
109941644	chr1:109941644:T:C
109941787	chr1:109941787:A:G
109942755	chr1:109942755:A:G
109942804	chr1:109942804:C:T
109943027	chr1:109943027:GAGAA:G
109943207	chr1:109943207:G:A
109943463	chr1:109943463:C:T
109943551	chr1:109943551:G:C
109943867	chr1:109943867:G:A
109943910	chr1:109943910:T:C
109943927	chr1:109943927:C:A
109943969	chr1:109943969:A:T
109944083	chr1:109944083:C:T
109944217	chr1:109944217:C:T
109945017	chr1:109945017:T:C
109945464	chr1:109945464:G:T
109945723	chr1:109945723:G:T
109945937	chr1:109945937:C:A
109946340	chr1:109946340:TA:T
109946361	chr1:109946361:AG:A
109946363	chr1:109946363:C:T
109946850	chr1:109946850:C:A
109946914	chr1:109946914:C:G
109947135	chr1:109947135:C:T
109947406	chr1:109947406:G:C
109947415	chr1:109947415:G:T
109947719	chr1:109947719:C:T
109947760	chr1:109947760:G:A
109948196	chr1:109948196:T:C
109948590	chr1:109948590:C:T
109948746	chr1:109948746:G:A
109950021	chr1:109950021:T:C
109950028	chr1:109950028:T:A
109950884	chr1:109950884:T:G
109950890	chr1:109950890:T:C
109951323	chr1:109951323:A:G
109951334	chr1:109951334:C:T
109951499	chr1:109951499:T:C
109952252	chr1:109952252:T:C
109952314	chr1:109952314:G:A
109952751	chr1:109952751:C:T
109953338	chr1:109953338:T:C
109953465	chr1:109953465:G:A
109954105	chr1:109954105:AC:A
109954833	chr1:109954833:T:C
109954842	chr1:109954842:A:G
109954858	chr1:109954858:C:A
109954983	chr1:109954983:G:A
109955006	chr1:109955006:C:T
109955046	chr1:109955046:G:T
109955186	chr1:109955186:G:A
109955446	chr1:109955446:G:A
109955534	chr1:109955534:A:G
109955709	chr1:109955709:G:T
109955925	chr1:109955925:A:C
109957047	chr1:109957047:A:G
109957225	chr1:109957225:G:C
109957246	chr1:109957246:A:C
109957282	chr1:109957282:AAATAT:A
109957463	chr1:109957463:A:G
109957553	chr1:109957553:T:C
109957639	chr1:109957639:AT:A
109957820	chr1:109957820:C:T
109958012	chr1:109958012:T:C
109958349	chr1:109958349:C:T
109958362	chr1:109958362:C:A
109958434	chr1:109958434:T:C
109959057	chr1:109959057:C:T
109959166	chr1:109959166:T:C
109959217	chr1:109959217:A:G
109959580	chr1:109959580:G:A
109959722	chr1:109959722:A:G
109959861	chr1:109959861:C:T
109960000	chr1:109960000:T:C
109960136	chr1:109960136:G:A
109960456	chr1:109960456:T:C
109960650	chr1:109960650:A:G
109960674	chr1:109960674:T:C
109960811	chr1:109960811:G:A
109960979	chr1:109960979:T:C
109961119	chr1:109961119:T:C
109961283	chr1:109961283:A:G
109961738	chr1:109961738:C:T
109961824	chr1:109961824:G:T
109961963	chr1:109961963:T:C
109962041	chr1:109962041:G:A
109962416	chr1:109962416:T:C
109963232	chr1:109963232:C:T
109964012	chr1:109964012:T:C
109964728	chr1:109964728:G:A
109965412	chr1:109965412:T:C
109965544	chr1:109965544:C:G
109965725	chr1:109965725:A:C
109966442	chr1:109966442:G:A
109967860	chr1:109967860:G:A
109967895	chr1:109967895:C:T
109967925	chr1:109967925:A:G
109967937	chr1:109967937:C:T
109968226	chr1:109968226:C:A
109968605	chr1:109968605:A:C
109968639	chr1:109968639:TAA:T
109969568	chr1:109969568:T:C
109969910	chr1:109969910:C:T
109970180	chr1:109970180:A:G
109970280	chr1:109970280:G:A
109970309	chr1:109970309:A:G
109970583	chr1:109970583:G:A
109970718	chr1:109970718:C:A
109970945	chr1:109970945:A:T
109972271	chr1:109972271:A:G
109972474	chr1:109972474:C:T
109973170	chr1:109973170:A:G
109973178	chr1:109973178:A:G
109973289	chr1:109973289:TC:T
109973319	chr1:109973319:T:C
109973908	chr1:109973908:T:C
109974225	chr1:109974225:C:T
109974493	chr1:109974493:T:C
109974641	chr1:109974641:C:T
109974774	chr1:109974774:C:T
109974995	chr1:109974995:T:C
109975079	chr1:109975079:G:A
109975110	chr1:109975110:C:T
109975302	chr1:109975302:A:G
109975360	chr1:109975360:G:T
109975726	chr1:109975726:T:A
109976368	chr1:109976368:A:G
109976952	chr1:109976952:C:A
109976987	chr1:109976987:C:A
109977289	chr1:109977289:A:G
109977371	chr1:109977371:C:T
109977427	chr1:109977427:C:T
109977737	chr1:109977737:C:A
109978018	chr1:109978018:G:A
109978106	chr1:109978106:G:A
109978796	chr1:109978796:C:T
109978949	chr1:109978949:G:A
109979015	chr1:109979015:C:T
109979037	chr1:109979037:A:G
109980124	chr1:109980124:C:T
109980129	chr1:109980129:C:T
109980130	chr1:109980130:G:A
109980289	chr1:109980289:A:T
109980523	chr1:109980523:A:G
109981098	chr1:109981098:C:T
109981600	chr1:109981600:G:A
109981666	chr1:109981666:C:T
109982010	chr1:109982010:C:T
109982031	chr1:109982031:T:C
109982175	chr1:109982175:A:C
109982445	chr1:109982445:A:T
109982466	chr1:109982466:T:A
109982789	chr1:109982789:A:G
109983008	chr1:109983008:A:G
109983114	chr1:109983114:A:G
109983287	chr1:109983287:G:A
109984017	chr1:109984017:G:C
109984850	chr1:109984850:G:A
109985233	chr1:109985233:C:T
109985449	chr1:109985449:G:A
109985666	chr1:109985666:A:G
109985783	chr1:109985783:A:T
109986295	chr1:109986295:T:C
109986529	chr1:109986529:A:G
109986823	chr1:109986823:C:T
109986862	chr1:109986862:A:G
109987085	chr1:109987085:A:G
109987150	chr1:109987150:A:G
109987806	chr1:109987806:G:A
109987864	chr1:109987864:C:G
109988088	chr1:109988088:A:G
109988250	chr1:109988250:C:T
109988373	chr1:109988373:G:C
109988541	chr1:109988541:T:C
109988775	chr1:109988775:T:C
109988853	chr1:109988853:C:T
109989155	chr1:109989155:A:T
109989408	chr1:109989408:G:A
109989983	chr1:109989983:C:T
109990348	chr1:109990348:A:G
109990465	chr1:109990465:C:T
109990952	chr1:109990952:G:A
109991170	chr1:109991170:G:T
109991251	chr1:109991251:A:G
109991375	chr1:109991375:G:A
109991840	chr1:109991840:G:A
109992292	chr1:109992292:C:A
109992509	chr1:109992509:A:G
109992664	chr1:109992664:A:G
109992723	chr1:109992723:A:G
109992783	chr1:109992783:G:C
109993091	chr1:109993091:T:TAA
109993320	chr1:109993320:A:G
109993477	chr1:109993477:G:A
109993490	chr1:109993490:T:A
109993581	chr1:109993581:A:G
109994302	chr1:109994302:G:A
109994613	chr1:109994613:A:G
109995200	chr1:109995200:C:T
109995242	chr1:109995242:C:T
109995286	chr1:109995286:AG:A
109995303	chr1:109995303:G:A
109995530	chr1:109995530:C:T
109995570	chr1:109995570:A:G
109995911	chr1:109995911:C:T
109995922	chr1:109995922:C:T
109995936	chr1:109995936:T:C
109996319	chr1:109996319:G:A
109996865	chr1:109996865:C:A
109997582	chr1:109997582:A:G
109997921	chr1:109997921:T:C
109997995	chr1:109997995:G:A
109998214	chr1:109998214:T:G
109998355	chr1:109998355:T:C
109999298	chr1:109999298:A:G
109999892	chr1:109999892:C:G
109999931	chr1:109999931:T:A
110000402	chr1:110000402:T:C
110000463	chr1:110000463:T:C
110000586	chr1:110000586:CTT:C
110001149	chr1:110001149:T:C
110001257	chr1:110001257:G:A
110001289	chr1:110001289:C:T
110001304	chr1:110001304:A:C
110001769	chr1:110001769:T:C
110002785	chr1:110002785:C:T
110002848	chr1:110002848:G:C
110004079	chr1:110004079:G:A
110004133	chr1:110004133:T:G
110004152	chr1:110004152:T:G
110005116	chr1:110005116:A:G
110007559	chr1:110007559:T:A
110007596	chr1:110007596:A:G
110007760	chr1:110007760:G:A
110008640	chr1:110008640:A:G
110008703	chr1:110008703:T:G
110009320	chr1:110009320:T:C
110009477	chr1:110009477:A:T
110009600	chr1:110009600:T:A
110010187	chr1:110010187:T:C
110012494	chr1:110012494:G:C
110013656	chr1:110013656:G:T
110013805	chr1:110013805:T:TC
110014101	chr1:110014101:G:A
110014393	chr1:110014393:A:G
110014443	chr1:110014443:A:C
110014567	chr1:110014567:T:C
110015803	chr1:110015803:A:G
110016621	chr1:110016621:G:C
110018183	chr1:110018183:C:T
110018504	chr1:110018504:AC:A
110019438	chr1:110019438:T:A
110020074	chr1:110020074:A:G
110020522	chr1:110020522:T:C
110020531	chr1:110020531:GC:G
110020544	chr1:110020544:T:C
110020627	chr1:110020627:C:A
110020923	chr1:110020923:C:T
110020986	chr1:110020986:G:A
110021192	chr1:110021192:G:A
110021254	chr1:110021254:C:CA
110021670	chr1:110021670:A:T
110022412	chr1:110022412:T:G
110022462	chr1:110022462:T:C
110023340	chr1:110023340:C:T
110024211	chr1:110024211:C:T
110024336	chr1:110024336:G:A
110024522	chr1:110024522:G:A
110025750	chr1:110025750:C:G
110026792	chr1:110026792:G:A
110027438	chr1:110027438:A:G
110027964	chr1:110027964:T:A
110028178	chr1:110028178:A:T
110028332	chr1:110028332:G:A
110028658	chr1:110028658:AAGG:A
110029814	chr1:110029814:T:A
110030041	chr1:110030041:G:A
110030177	chr1:110030177:T:C
110030479	chr1:110030479:T:C
110030917	chr1:110030917:T:C
110031668	chr1:110031668:G:T
110032027	chr1:110032027:C:T
110032239	chr1:110032239:G:A
110032284	chr1:110032284:A:C
110032928	chr1:110032928:T:C
110032998	chr1:110032998:T:C
110033323	chr1:110033323:T:C
110034626	chr1:110034626:G:A
110035333	chr1:110035333:T:C
110035909	chr1:110035909:C:T
110036274	chr1:110036274:C:T
110036412	chr1:110036412:C:T
110036585	chr1:110036585:G:A
110036686	chr1:110036686:C:T
110036741	chr1:110036741:C:T
110037023	chr1:110037023:C:T
110037026	chr1:110037026:G:A
110037593	chr1:110037593:G:A
110037635	chr1:110037635:G:A
110037816	chr1:110037816:C:T
110038259	chr1:110038259:C:A
110038307	chr1:110038307:G:GCTGCCA
110039158	chr1:110039158:T:G
110039672	chr1:110039672:A:C
110039851	chr1:110039851:C:T
110040262	chr1:110040262:A:G
110040289	chr1:110040289:C:T
110040503	chr1:110040503:C:T
110040818	chr1:110040818:T:C
110041248	chr1:110041248:C:T
110041394	chr1:110041394:T:G
110041635	chr1:110041635:C:T
110042391	chr1:110042391:C:G
110042451	chr1:110042451:T:C
110042515	chr1:110042515:A:G
110042975	chr1:110042975:C:T
110043002	chr1:110043002:A:G
110043461	chr1:110043461:T:C
110043958	chr1:110043958:G:A
110044207	chr1:110044207:T:C
110044493	chr1:110044493:G:A
110044495	chr1:110044495:C:T
110045302	chr1:110045302:G:A
110045334	chr1:110045334:G:A
110045687	chr1:110045687:G:A
110045809	chr1:110045809:AAAGAG:A
110046607	chr1:110046607:A:T
110046896	chr1:110046896:A:C
110046954	chr1:110046954:G:A
110046957	chr1:110046957:G:A
110047798	chr1:110047798:T:G
110048034	chr1:110048034:T:C
110048081	chr1:110048081:T:C
110048191	chr1:110048191:A:G
110048194	chr1:110048194:C:T
110048362	chr1:110048362:A:G
110049065	chr1:110049065:G:T
110049082	chr1:110049082:G:C
110050020	chr1:110050020:GA:G
110050430	chr1:110050430:C:T
110051085	chr1:110051085:G:A
110051296	chr1:110051296:G:A
110051897	chr1:110051897:T:C
110052074	chr1:110052074:C:T
110052508	chr1:110052508:C:T
110052717	chr1:110052717:A:G
110052780	chr1:110052780:G:A
110052866	chr1:110052866:C:T
110053639	chr1:110053639:C:T
110054282	chr1:110054282:A:G
110054529	chr1:110054529:T:C
110054537	chr1:110054537:G:A
110054975	chr1:110054975:T:G
110055014	chr1:110055014:T:C
110055734	chr1:110055734:A:G
110055735	chr1:110055735:A:C
110055830	chr1:110055830:T:C
110055955	chr1:110055955:A:C
110056392	chr1:110056392:T:C
110056508	chr1:110056508:CT:C
110057174	chr1:110057174:C:T
110057382	chr1:110057382:G:A
110057430	chr1:110057430:G:A
110059175	chr1:110059175:C:G
110059538	chr1:110059538:CCTTT:C
110059560	chr1:110059560:T:G
110060250	chr1:110060250:A:G
110060257	chr1:110060257:C:T
110060360	chr1:110060360:G:A
110060524	chr1:110060524:T:C
110060850	chr1:110060850:G:A
110061017	chr1:110061017:G:C
110061318	chr1:110061318:AGTG:A
110061818	chr1:110061818:C:T
110061961	chr1:110061961:A:G
110062356	chr1:110062356:A:G
110062417	chr1:110062417:T:C
110062465	chr1:110062465:G:C
110063456	chr1:110063456:C:T
110063459	chr1:110063459:C:T
110063766	chr1:110063766:G:A
110063819	chr1:110063819:C:T
110063916	chr1:110063916:G:A
110064011	chr1:110064011:G:T
110064053	chr1:110064053:G:A
110064205	chr1:110064205:C:T
110064324	chr1:110064324:C:G
110064397	chr1:110064397:A:G
110065699	chr1:110065699:T:C
110065797	chr1:110065797:A:G
110065949	chr1:110065949:G:C
110065955	chr1:110065955:T:G
110066139	chr1:110066139:C:G
110066396	chr1:110066396:C:T
110066666	chr1:110066666:T:G
110067074	chr1:110067074:A:C
110067720	chr1:110067720:G:A
110067901	chr1:110067901:CT:C
110068615	chr1:110068615:T:A
110068823	chr1:110068823:G:C
110068905	chr1:110068905:C:T
110068939	chr1:110068939:G:A
110069074	chr1:110069074:A:G
110069264	chr1:110069264:C:T
110069587	chr1:110069587:A:C
110069744	chr1:110069744:G:A
110069788	chr1:110069788:C:A
110069817	chr1:110069817:G:A
110070040	chr1:110070040:A:G
110070284	chr1:110070284:GGAA:G
110070801	chr1:110070801:C:T
110070855	chr1:110070855:C:T
110070921	chr1:110070921:G:T
110071025	chr1:110071025:G:A
110071052	chr1:110071052:G:A
110071076	chr1:110071076:T:C
110071731	chr1:110071731:G:C
110071778	chr1:110071778:G:A
110071868	chr1:110071868:AAG:A
110072222	chr1:110072222:G:A
110072343	chr1:110072343:A:G
110073046	chr1:110073046:C:T
110073277	chr1:110073277:A:G
110073302	chr1:110073302:G:C
110073397	chr1:110073397:C:T
110073681	chr1:110073681:G:T
110073983	chr1:110073983:C:T
110074057	chr1:110074057:C:T
110075755	chr1:110075755:C:T
110076108	chr1:110076108:A:G
110076168	chr1:110076168:G:A
110077050	chr1:110077050:C:A
110077129	chr1:110077129:G:A
110077495	chr1:110077495:C:T
110078395	chr1:110078395:A:C
110078890	chr1:110078890:G:C
110078899	chr1:110078899:T:C
110078969	chr1:110078969:C:T
110079014	chr1:110079014:T:C
110079090	chr1:110079090:A:G
110079564	chr1:110079564:A:AAGG
110079778	chr1:110079778:G:A
110080143	chr1:110080143:TC:T
110080475	chr1:110080475:C:T
110080653	chr1:110080653:G:A
110081482	chr1:110081482:G:A
110082236	chr1:110082236:T:C
110082256	chr1:110082256:ATTG:A
110082314	chr1:110082314:C:T
110082762	chr1:110082762:T:C
110082963	chr1:110082963:C:T
110083083	chr1:110083083:G:C
110083645	chr1:110083645:CAG:C
110084148	chr1:110084148:G:A
110084238	chr1:110084238:G:T
110084640	chr1:110084640:G:A
110084975	chr1:110084975:A:C
110085091	chr1:110085091:T:C
110085301	chr1:110085301:T:A
110085411	chr1:110085411:A:G
110085590	chr1:110085590:A:G
110085672	chr1:110085672:G:T
110086006	chr1:110086006:G:T
110086042	chr1:110086042:A:G
110086136	chr1:110086136:CGGCTGGGGGTTGGAAGGG:C
110086438	chr1:110086438:T:G
110086847	chr1:110086847:C:T
110087275	chr1:110087275:C:T
110087583	chr1:110087583:G:A
110087727	chr1:110087727:A:G
110087828	chr1:110087828:C:G
110088067	chr1:110088067:C:T
110088554	chr1:110088554:A:C
110088767	chr1:110088767:C:T
110088848	chr1:110088848:G:A
110089355	chr1:110089355:A:C
110089914	chr1:110089914:A:T
110090263	chr1:110090263:AG:A
110090786	chr1:110090786:T:C
110091391	chr1:110091391:T:C
110091506	chr1:110091506:C:T
110092331	chr1:110092331:C:T
110094003	chr1:110094003:G:A
110094226	chr1:110094226:C:T
110094669	chr1:110094669:A:C
110094764	chr1:110094764:C:A
110094772	chr1:110094772:A:G
110094785	chr1:110094785:G:T
110094885	chr1:110094885:C:T
110095220	chr1:110095220:G:T
110095684	chr1:110095684:G:A
110095881	chr1:110095881:T:C
110096237	chr1:110096237:G:A
110096297	chr1:110096297:G:A
110097043	chr1:110097043:A:G
110097251	chr1:110097251:C:T
110097323	chr1:110097323:A:G
110097613	chr1:110097613:C:T
110097811	chr1:110097811:G:A
110097858	chr1:110097858:T:A
110097863	chr1:110097863:C:T
110098376	chr1:110098376:G:T
110098575	chr1:110098575:T:C
110098790	chr1:110098790:C:G
110099059	chr1:110099059:C:T
110099238	chr1:110099238:A:G
110099362	chr1:110099362:T:A
110100180	chr1:110100180:C:T
110100603	chr1:110100603:A:G
110100764	chr1:110100764:G:C
110100913	chr1:110100913:G:A
110101041	chr1:110101041:G:A
110101489	chr1:110101489:A:G
110101711	chr1:110101711:A:T
110102440	chr1:110102440:T:C
110102492	chr1:110102492:C:T
110102705	chr1:110102705:C:T
110103126	chr1:110103126:C:G
110103293	chr1:110103293:T:A
110103624	chr1:110103624:A:T
110103661	chr1:110103661:A:G
110104159	chr1:110104159:TCAAA:T
110104236	chr1:110104236:A:G
110104467	chr1:110104467:G:A
110104526	chr1:110104526:G:A
110104639	chr1:110104639:C:T
110105079	chr1:110105079:C:T
110105376	chr1:110105376:C:T
110105377	chr1:110105377:A:G
110105936	chr1:110105936:C:T
110106347	chr1:110106347:C:T
110106582	chr1:110106582:C:T
110106592	chr1:110106592:G:A
110106839	chr1:110106839:A:G
110106916	chr1:110106916:G:A
110106956	chr1:110106956:C:T
110106997	chr1:110106997:C:T
110107071	chr1:110107071:T:C
110107091	chr1:110107091:T:G
110107380	chr1:110107380:A:G
110107460	chr1:110107460:G:T
110107723	chr1:110107723:G:A
110108150	chr1:110108150:C:T
110108156	chr1:110108156:G:A
110108290	chr1:110108290:T:C
110108343	chr1:110108343:T:C
110108400	chr1:110108400:A:C
110109011	chr1:110109011:C:T
110109092	chr1:110109092:T:C
110109766	chr1:110109766:C:T
110110021	chr1:110110021:G:A
110110275	chr1:110110275:A:AT
110110346	chr1:110110346:A:C
110110449	chr1:110110449:C:A
110110571	chr1:110110571:G:A
110110669	chr1:110110669:T:G
110111148	chr1:110111148:G:A
110111486	chr1:110111486:C:T
110111717	chr1:110111717:C:T
110111773	chr1:110111773:AC:A
110111876	chr1:110111876:G:A
110112278	chr1:110112278:C:A
110112285	chr1:110112285:C:T
110112325	chr1:110112325:G:C
110112888	chr1:110112888:C:T
110112994	chr1:110112994:G:A
110113062	chr1:110113062:G:A
110113097	chr1:110113097:C:T
110113389	chr1:110113389:G:A
110113833	chr1:110113833:C:T
110114027	chr1:110114027:C:T
110114211	chr1:110114211:G:A
110114348	chr1:110114348:T:A
110114910	chr1:110114910:G:A
110114933	chr1:110114933:C:T
110115078	chr1:110115078:G:A
110115166	chr1:110115166:G:T
110115327	chr1:110115327:T:C
110115362	chr1:110115362:AT:A
110115417	chr1:110115417:T:C
110115614	chr1:110115614:C:T
110115615	chr1:110115615:G:A
110115638	chr1:110115638:C:T
110115993	chr1:110115993:G:A
110116096	chr1:110116096:G:T
110116185	chr1:110116185:G:T
110116468	chr1:110116468:T:C
110117083	chr1:110117083:T:C
110117816	chr1:110117816:C:T
110117891	chr1:110117891:G:A
110117904	chr1:110117904:T:G
110117943	chr1:110117943:C:T
110118215	chr1:110118215:T:C
110118291	chr1:110118291:A:G
110118404	chr1:110118404:C:T
110118719	chr1:110118719:G:T
110118765	chr1:110118765:T:C
110118870	chr1:110118870:C:A
110119282	chr1:110119282:G:A
110119481	chr1:110119481:G:A
110119494	chr1:110119494:G:C
110119601	chr1:110119601:C:T
110119976	chr1:110119976:C:T
110120096	chr1:110120096:C:G
110120265	chr1:110120265:T:C
110120336	chr1:110120336:T:C
110120385	chr1:110120385:T:C
110120406	chr1:110120406:T:C
110120727	chr1:110120727:CTTTT:C
110120750	chr1:110120750:A:C
110120890	chr1:110120890:T:C
110120996	chr1:110120996:T:A
110121152	chr1:110121152:C:T
110121158	chr1:110121158:A:G
110121229	chr1:110121229:A:G
110121426	chr1:110121426:A:G
110121560	chr1:110121560:C:T
110121729	chr1:110121729:TG:T
110121841	chr1:110121841:T:C
110121881	chr1:110121881:G:A
110122299	chr1:110122299:C:T
110122695	chr1:110122695:A:T
110123205	chr1:110123205:G:A
110123788	chr1:110123788:A:G
110123841	chr1:110123841:G:T
110123985	chr1:110123985:G:C
110124254	chr1:110124254:A:G
110124679	chr1:110124679:A:G
110124795	chr1:110124795:C:A
110124822	chr1:110124822:A:T
110125534	chr1:110125534:G:T
110125560	chr1:110125560:A:G
110125730	chr1:110125730:T:A
110125862	chr1:110125862:C:T
110125885	chr1:110125885:G:A
110126066	chr1:110126066:C:T
110126117	chr1:110126117:T:G
110126238	chr1:110126238:C:T
110126578	chr1:110126578:G:A
110126580	chr1:110126580:A:C
110126706	chr1:110126706:C:T
110126814	chr1:110126814:A:C
110127208	chr1:110127208:G:A
110127400	chr1:110127400:G:A
110127590	chr1:110127590:A:G
110127917	chr1:110127917:TC:T
110128197	chr1:110128197:G:A
110128548	chr1:110128548:G:T
110128698	chr1:110128698:T:G
110129119	chr1:110129119:T:G
110129397	chr1:110129397:G:T
110130544	chr1:110130544:T:TG
110130797	chr1:110130797:CG:C
110131106	chr1:110131106:A:G
110131224	chr1:110131224:G:A
110131385	chr1:110131385:CT:C
110131401	chr1:110131401:A:G
110131515	chr1:110131515:T:C
110131681	chr1:110131681:G:A
110131914	chr1:110131914:A:T
110131941	chr1:110131941:G:A
110131973	chr1:110131973:C:T
110132559	chr1:110132559:G:A
110132613	chr1:110132613:T:A
110132817	chr1:110132817:T:C
110132960	chr1:110132960:T:C
110133036	chr1:110133036:A:G
110133187	chr1:110133187:G:C
110134401	chr1:110134401:C:T
110134466	chr1:110134466:G:C
110135053	chr1:110135053:T:G
110135070	chr1:110135070:C:T
110135090	chr1:110135090:A:G
110135097	chr1:110135097:G:A
110135299	chr1:110135299:A:C
110135624	chr1:110135624:C:T
110135686	chr1:110135686:ACT:A
110135734	chr1:110135734:A:G
110136301	chr1:110136301:G:A
110136307	chr1:110136307:A:G
110136351	chr1:110136351:C:T
110136395	chr1:110136395:A:G
110136488	chr1:110136488:T:A
110136568	chr1:110136568:G:T
110136974	chr1:110136974:T:C
110137343	chr1:110137343:C:T
110137465	chr1:110137465:C:A
110137492	chr1:110137492:G:A
110137666	chr1:110137666:C:T
110137717	chr1:110137717:T:A
110137796	chr1:110137796:C:T
110137808	chr1:110137808:G:A
110138401	chr1:110138401:C:T
110138920	chr1:110138920:T:G
110139661	chr1:110139661:T:A
110140111	chr1:110140111:A:T
110140276	chr1:110140276:G:A
110140335	chr1:110140335:G:T
110140749	chr1:110140749:T:C
110140773	chr1:110140773:G:A
110141665	chr1:110141665:T:C
110141919	chr1:110141919:T:A
110142019	chr1:110142019:A:G
110142389	chr1:110142389:C:T
110143396	chr1:110143396:TG:T
110143579	chr1:110143579:C:T
110143734	chr1:110143734:A:G
110143835	chr1:110143835:C:G
110144198	chr1:110144198:G:A
110144315	chr1:110144315:T:C
110144327	chr1:110144327:T:C
110144644	chr1:110144644:A:C
110144824	chr1:110144824:A:G
110144871	chr1:110144871:T:G
110144978	chr1:110144978:ACT:A
110145027	chr1:110145027:G:A
110145340	chr1:110145340:C:T
110145360	chr1:110145360:C:T
110146353	chr1:110146353:G:C
110146389	chr1:110146389:C:A
110146531	chr1:110146531:C:T
110146697	chr1:110146697:T:C
110146912	chr1:110146912:G:A
110147370	chr1:110147370:A:G
110147603	chr1:110147603:G:A
110147612	chr1:110147612:CA:C
110147901	chr1:110147901:T:G
110147955	chr1:110147955:G:A
110148144	chr1:110148144:A:G
110149076	chr1:110149076:G:A
110149165	chr1:110149165:A:T
110149243	chr1:110149243:A:G
110149304	chr1:110149304:C:T
110149472	chr1:110149472:G:C
110150016	chr1:110150016:C:T
110150243	chr1:110150243:A:C
110150265	chr1:110150265:C:G
110150387	chr1:110150387:C:T
110150641	chr1:110150641:C:T
110150825	chr1:110150825:T:C
110151077	chr1:110151077:G:A
110151088	chr1:110151088:T:C
110151182	chr1:110151182:A:C
110151274	chr1:110151274:A:G
110151321	chr1:110151321:G:T
110151532	chr1:110151532:C:T
110152082	chr1:110152082:G:C
110152156	chr1:110152156:T:G
110152281	chr1:110152281:A:G
110152392	chr1:110152392:G:A
110152745	chr1:110152745:C:T
110152767	chr1:110152767:A:G
110153581	chr1:110153581:A:G
110153893	chr1:110153893:A:T
110154052	chr1:110154052:T:C
110154580	chr1:110154580:T:C
110154663	chr1:110154663:T:C
110154752	chr1:110154752:G:A
110154901	chr1:110154901:T:C
110155267	chr1:110155267:C:T
110155510	chr1:110155510:T:C
110155536	chr1:110155536:A:G
110155593	chr1:110155593:G:T
110155826	chr1:110155826:G:C
110156029	chr1:110156029:A:G
110157100	chr1:110157100:A:G
110157299	chr1:110157299:G:A
110157915	chr1:110157915:G:C
110158354	chr1:110158354:C:A
110158449	chr1:110158449:T:C
110158552	chr1:110158552:A:G
110158647	chr1:110158647:G:A
110158838	chr1:110158838:C:T
110158942	chr1:110158942:A:G
110159304	chr1:110159304:A:G
110159412	chr1:110159412:A:G
110159653	chr1:110159653:T:G
110160900	chr1:110160900:C:CA
110160997	chr1:110160997:G:A
110161199	chr1:110161199:T:C
110162308	chr1:110162308:T:G
110162665	chr1:110162665:G:A
110162726	chr1:110162726:G:A
110162820	chr1:110162820:A:G
110163157	chr1:110163157:G:A
110163300	chr1:110163300:T:C
110163428	chr1:110163428:A:G
110163935	chr1:110163935:G:C
110163987	chr1:110163987:A:G
110164429	chr1:110164429:C:A
110164835	chr1:110164835:A:G
110164959	chr1:110164959:G:A
110165169	chr1:110165169:C:T
110165226	chr1:110165226:T:C
110165593	chr1:110165593:C:T
110166196	chr1:110166196:A:G
110166351	chr1:110166351:G:T
110166719	chr1:110166719:C:A
110167097	chr1:110167097:T:C
110167098	chr1:110167098:G:A
110167112	chr1:110167112:G:A
110167272	chr1:110167272:G:A
110167740	chr1:110167740:T:C
110167953	chr1:110167953:C:T
110168036	chr1:110168036:C:G
110168238	chr1:110168238:C:T
110168543	chr1:110168543:T:C
110169532	chr1:110169532:G:A
110170024	chr1:110170024:T:A
110170122	chr1:110170122:T:C
110170146	chr1:110170146:C:A
110170172	chr1:110170172:C:T
110170352	chr1:110170352:C:T
110170399	chr1:110170399:G:A
110170471	chr1:110170471:A:G
110170670	chr1:110170670:G:A
110170761	chr1:110170761:C:T
110170913	chr1:110170913:C:T
110171469	chr1:110171469:A:G
110171481	chr1:110171481:A:G
110171518	chr1:110171518:G:A
110171814	chr1:110171814:A:T
110171982	chr1:110171982:A:G
110172271	chr1:110172271:G:C
110172806	chr1:110172806:C:T
110172895	chr1:110172895:A:G
110172896	chr1:110172896:A:C
110172961	chr1:110172961:T:C
110173146	chr1:110173146:A:C
110173203	chr1:110173203:C:G
110173277	chr1:110173277:G:A
110173839	chr1:110173839:T:C
110174518	chr1:110174518:C:T
110174715	chr1:110174715:C:T
110175187	chr1:110175187:A:G
110175983	chr1:110175983:C:T
110176829	chr1:110176829:C:A
110177378	chr1:110177378:TCA:T
110177381	chr1:110177381:C:G
110177649	chr1:110177649:G:A
110178449	chr1:110178449:A:G
110178962	chr1:110178962:A:G
110179773	chr1:110179773:G:A
110179833	chr1:110179833:G:A
110180031	chr1:110180031:T:G
110180172	chr1:110180172:C:T
110180327	chr1:110180327:A:C
110180495	chr1:110180495:G:A
110180941	chr1:110180941:C:T
110181022	chr1:110181022:G:A
110181077	chr1:110181077:G:A
110181223	chr1:110181223:G:A
110181335	chr1:110181335:G:A
110181647	chr1:110181647:T:G
110181792	chr1:110181792:AGT:A
110181880	chr1:110181880:T:C
110181885	chr1:110181885:G:A
110182051	chr1:110182051:T:G
110182280	chr1:110182280:G:A
110182300	chr1:110182300:G:T
110182320	chr1:110182320:C:G
110182462	chr1:110182462:C:T
110182885	chr1:110182885:G:C
110182943	chr1:110182943:G:A
110183018	chr1:110183018:C:T
110183162	chr1:110183162:TATACAC:T
110183753	chr1:110183753:G:A
110183839	chr1:110183839:TTGTC:T
110183985	chr1:110183985:ACT:A
110184005	chr1:110184005:C:T
110184173	chr1:110184173:T:C
110184396	chr1:110184396:C:T
110184601	chr1:110184601:C:G
110184879	chr1:110184879:A:T
110185373	chr1:110185373:C:T
110185378	chr1:110185378:C:T
110185433	chr1:110185433:G:T
110185629	chr1:110185629:C:T
110185646	chr1:110185646:G:T
110185925	chr1:110185925:C:T
110186127	chr1:110186127:C:T
110186512	chr1:110186512:T:C
110186698	chr1:110186698:C:T
110186782	chr1:110186782:C:T
110186899	chr1:110186899:T:G
110187540	chr1:110187540:C:G
110188143	chr1:110188143:T:C
110189286	chr1:110189286:A:G
```
