## Supplementary material for "Characterization of shared and ancestry-specific signals driving complex traits using multi-ancestry fine-mapping": susiex_nc1.cs80.cs

```
CS_ID	SNP	BP	REF_ALLELE	ALT_ALLELE	REF_FRQ	BETA	SE	-LOG10P	CS_PIP	OVRL_PIP
1	chr1:117612530:A:G	117612530	G,G	A,A	1,1	-inf,-inf	inf,inf	7.71293,3.77207	0.338951	0.338951
1	chr1:117612523:AAGTC:A	117612523	A,A	AAGTC,AAGTC	1,1	-inf,-inf	inf,inf	7.6582,3.75609	0.291457	0.291457
1	chr1:117612998:G:A	117612998	A,A	G,G	1,1	-inf,-inf	inf,inf	7.62528,3.681	0.233147	0.233147
```
