## Supplementary material for "Characterization of shared and ancestry-specific signals driving complex traits using multi-ancestry fine-mapping": susiex_nc1.cs80.snp

```
BP	SNP	PIP(CS1)	LogBF(CS1,Pop1)	LogBF(CS1,Pop2)
117112236	chr1:117112236:G:A	5.26263e-09	-0.898342	1.72664
117112341	chr1:117112341:G:A	8.29606e-10	-1.59923e-10	-1.01913
117112471	chr1:117112471:G:A	4.31406e-10	-1.67303	-3.54416e-10
117112522	chr1:117112522:T:C	1.17347e-10	-1.65096	-1.32399
117112562	chr1:117112562:T:A	1.21208e-10	-1.62669	-1.31589
117112643	chr1:117112643:C:T	4.29054e-10	-1.6785	-3.54416e-10
117112772	chr1:117112772:T:C	8.89083e-10	-1.59923e-10	-0.949895
117112918	chr1:117112918:A:T	1.22154e-10	-1.60583	-1.32898
117113466	chr1:117113466:A:G	1.04381e-09	-1.73848	0.949032
117113873	chr1:117113873:C:G	2.50507e-09	-1.59923e-10	0.0859874
117113894	chr1:117113894:T:C	8.18847e-10	-1.59923e-10	-1.03219
117114041	chr1:117114041:A:G	1.24277e-10	-1.61547	-1.3021
117114527	chr1:117114527:G:A	1.60007e-10	-1.34378	-1.32109
117114819	chr1:117114819:G:A	2.00956e-09	-1.59923e-10	-0.134415
117115059	chr1:117115059:ATTTG:A	5.95756e-10	-1.59923e-10	-1.35025
117115233	chr1:117115233:G:A	1.26859e-10	-1.61558	-1.28143
117115668	chr1:117115668:C:T	6.82211e-10	-1.21475	-3.54416e-10
117115716	chr1:117115716:C:G	5.95749e-10	-1.59923e-10	-1.35027
117116031	chr1:117116031:G:A	6.41116e-10	-1.59923e-10	-1.27687
117116144	chr1:117116144:A:G	1.1658e-10	-1.64677	-1.33474
117116661	chr1:117116661:C:T	4.19439e-10	-1.70117	-3.54416e-10
117116670	chr1:117116670:C:T	1.2432e-10	-1.62608	-1.29115
117116730	chr1:117116730:C:T	1.28938e-10	-1.52181	-1.35895
117116738	chr1:117116738:G:A	6.31778e-10	-1.59923e-10	-1.29155
117116856	chr1:117116856:T:C	4.82832e-10	-1.56042	-3.54416e-10
117117022	chr1:117117022:C:T	1.14183e-09	-1.59923e-10	-0.699696
117117509	chr1:117117509:A:G	4.27209e-10	-1.73774	0.0549335
117117569	chr1:117117569:A:G	2.00637e-10	-1.52373	-0.914861
117117609	chr1:117117609:G:A	7.12155e-10	-1.59923e-10	-1.17179
117117986	chr1:117117986:C:T	1.77604e-10	-1.39232	-1.1682
117118132	chr1:117118132:C:T	2.94467e-10	-1.62736	-0.427564
117118198	chr1:117118198:C:T	6.18754e-10	-1.59923e-10	-1.31238
117118690	chr1:117118690:A:T	1.12181e-09	-1.59923e-10	-0.717386
117119088	chr1:117119088:C:T	6.82165e-10	-1.59923e-10	-1.21481
117119354	chr1:117119354:C:T	1.037e-09	-1.59923e-10	-0.795994
117119780	chr1:117119780:T:C	1.25621e-10	-1.58366	-1.32316
117119955	chr1:117119955:T:C	4.57455e-09	-0.900969	1.58915
117120039	chr1:117120039:G:A	1.45337e-10	-1.61022	-1.15081
117120484	chr1:117120484:T:C	7.63744e-10	-1.59923e-10	-1.10185
117121126	chr1:117121126:T:C	6.22719e-10	-1.59923e-10	-1.30599
117121172	chr1:117121172:G:A	6.3875e-10	-1.59923e-10	-1.28057
117121291	chr1:117121291:C:T	2.17701e-10	-1.5591	-0.797865
117121327	chr1:117121327:G:A	6.05528e-10	-1.59923e-10	-1.33398
117121424	chr1:117121424:C:T	2.36323e-10	-1.53161	-0.743271
117121486	chr1:117121486:A:G	1.22031e-09	-1.59923e-10	-0.633226
117121626	chr1:117121626:G:A	6.35059e-10	-1.59923e-10	-1.28637
117122131	chr1:117122131:C:T	1.15645e-09	-1.59923e-10	-0.686979
117122142	chr1:117122142:A:G	1.2318e-10	-1.62963	-1.29681
117122344	chr1:117122344:C:T	6.43397e-10	-1.59923e-10	-1.27332
117122428	chr1:117122428:G:A	1.21046e-09	-1.59923e-10	-0.641329
117122865	chr1:117122865:C:T	7.95302e-10	-1.59923e-10	-1.06136
117122955	chr1:117122955:A:G	3.18435e-10	-1.63649	-0.34018
117122972	chr1:117122972:A:G	6.49211e-10	-1.59923e-10	-1.26433
117123013	chr1:117123013:A:G	1.27976e-09	-1.59923e-10	-0.58566
117123381	chr1:117123381:A:G	1.49275e-09	-1.59923e-10	-0.43171
117123512	chr1:117123512:C:CA	9.22376e-10	-1.59923e-10	-0.913132
117123791	chr1:117123791:G:A	4.1021e-10	-1.72342	-3.54416e-10
117124289	chr1:117124289:C:A	6.46185e-10	-1.59923e-10	-1.269
117124500	chr1:117124500:C:T	1.19513e-09	-1.59923e-10	-0.654074
117124721	chr1:117124721:A:G	1.58913e-09	-1.59923e-10	-0.369141
117124881	chr1:117124881:G:A	4.40556e-10	-1.65205	-3.54416e-10
117125236	chr1:117125236:C:G	2.35806e-09	-1.59923e-10	0.0255114
117125281	chr1:117125281:T:G	2.42532e-09	-1.59923e-10	0.0536327
117125685	chr1:117125685:G:A	5.13459e-09	-0.921649	1.72532
117126405	chr1:117126405:A:G	1.58439e-09	-1.59923e-10	-0.372132
117126487	chr1:117126487:G:C	6.16093e-10	-1.59923e-10	-1.31669
117126767	chr1:117126767:A:G	1.24328e-10	-1.63661	-1.28055
117126804	chr1:117126804:C:T	9.05939e-10	-1.59923e-10	-0.931113
117127209	chr1:117127209:T:C	1.80002e-10	-1.30697	-1.24015
117127522	chr1:117127522:A:C	1.83112e-10	-1.68115	-0.848836
117127640	chr1:117127640:G:A	4.62002e-10	-1.60451	-3.54416e-10
117128040	chr1:117128040:A:C	8.1235e-10	-1.59923e-10	-1.04015
117128209	chr1:117128209:C:T	5.15044e-09	-0.999315	1.80607
117128388	chr1:117128388:T:C	1.25149e-09	-1.59923e-10	-0.607997
117128873	chr1:117128873:A:G	2.41777e-10	-1.67575	-0.576322
117129906	chr1:117129906:C:G	1.92442e-10	-1.68425	-0.796039
117130066	chr1:117130066:T:C	4.05694e-10	-1.73449	-3.54416e-10
117130099	chr1:117130099:C:T	4.92171e-09	-1.01659	1.77792
117130594	chr1:117130594:C:T	6.48547e-10	-1.59923e-10	-1.26535
117130598	chr1:117130598:A:G	1.21199e-09	-1.59923e-10	-0.640065
117131187	chr1:117131187:A:G	6.06654e-10	-1.59923e-10	-1.33213
117131313	chr1:117131313:T:C	6.5252e-10	-1.59923e-10	-1.25924
117131322	chr1:117131322:T:C	6.36585e-10	-1.59923e-10	-1.28397
117131647	chr1:117131647:C:T	7.1412e-10	-1.59923e-10	-1.16903
117131924	chr1:117131924:G:A	1.74564e-10	-1.43588	-1.14191
117132087	chr1:117132087:C:T	4.28757e-10	-1.6792	-3.54416e-10
117132111	chr1:117132111:A:T	1.01796e-09	-1.59923e-10	-0.814533
117132127	chr1:117132127:C:T	2.69214e-10	-1.70295	-0.441632
117132171	chr1:117132171:G:C	1.70864e-09	-1.59923e-10	-0.29663
117132300	chr1:117132300:A:G	3.21122e-10	-1.72727	-0.240994
117132495	chr1:117132495:A:G	2.25351e-10	-1.73806	-0.584368
117132712	chr1:117132712:T:G	2.67826e-10	-1.7384	-0.411347
117132843	chr1:117132843:TATATG:T	1.27813e-10	-1.70309	-1.18643
117133006	chr1:117133006:A:G	1.63194e-09	-1.59923e-10	-0.342562
117133321	chr1:117133321:T:C	1.99657e-10	-1.73952	-0.703957
117133417	chr1:117133417:A:AGATAGATAGAT	1.21615e-10	-1.64759	-1.29163
117134044	chr1:117134044:GA:G	1.20623e-09	-1.59923e-10	-0.644833
117134074	chr1:117134074:C:T	5.94769e-10	-1.59923e-10	-1.35191
117134327	chr1:117134327:G:A	4.4375e-10	-1.64482	-3.54416e-10
117134834	chr1:117134834:T:G	1.12981e-09	-1.59923e-10	-0.710278
117135264	chr1:117135264:G:A	9.87001e-10	-1.59923e-10	-0.845415
117135439	chr1:117135439:T:C	1.0194e-09	-1.59923e-10	-0.813114
117135453	chr1:117135453:T:G	1.70479e-10	-1.73981	-0.861667
117135617	chr1:117135617:T:G	6.66919e-09	-0.935626	2.0008
117136162	chr1:117136162:T:C	1.5122e-10	-1.74087	-0.980481
117136581	chr1:117136581:T:C	5.99896e-10	-1.59923e-10	-1.34333
117136808	chr1:117136808:C:T	1.70902e-10	-1.70723	-0.891768
117137234	chr1:117137234:C:G	1.05378e-09	-1.59923e-10	-0.779947
117137636	chr1:117137636:T:A	1.16755e-09	-0.677423	-3.54416e-10
117137788	chr1:117137788:T:C	6.43906e-10	-1.27253	-3.54416e-10
117137863	chr1:117137863:C:T	9.89842e-10	-1.59923e-10	-0.84254
117137893	chr1:117137893:T:C	3.11147e-10	-1.5508	-0.44902
117138142	chr1:117138142:T:C	6.53519e-10	-1.59923e-10	-1.25771
117138530	chr1:117138530:C:T	1.41793e-09	-1.59923e-10	-0.483135
117138878	chr1:117138878:T:C	7.34125e-10	-1.14141	-3.54416e-10
117138990	chr1:117138990:A:AC	1.37617e-10	-1.5456	-1.27001
117139381	chr1:117139381:T:TATC	1.32262e-10	-1.58984	-1.26546
117139568	chr1:117139568:TAAAAATAAA:T	1.48624e-10	-1.63349	-1.10517
117139616	chr1:117139616:T:A	6.74073e-10	-1.59923e-10	-1.22675
117140303	chr1:117140303:T:A	5.93946e-10	-1.59923e-10	-1.3533
117140408	chr1:117140408:A:T	5.6939e-10	-1.39552	-3.54416e-10
117140523	chr1:117140523:T:C	1.16284e-09	-1.59923e-10	-0.681467
117140754	chr1:117140754:A:G	1.62798e-10	-1.43925	-1.20832
117141221	chr1:117141221:G:A	3.58113e-09	-1.59923e-10	0.443348
117141989	chr1:117141989:T:C	1.27462e-10	-1.53306	-1.35921
117142100	chr1:117142100:A:G	6.44416e-10	-1.59923e-10	-1.27174
117142182	chr1:117142182:A:T	9.24347e-10	-1.59923e-10	-0.910998
117142250	chr1:117142250:G:A	1.913e-10	-1.55802	-0.928219
117142938	chr1:117142938:G:A	3.05819e-10	-0.76421	-1.25288
117143285	chr1:117143285:T:C	7.17871e-10	-1.59923e-10	-1.1638
117143370	chr1:117143370:A:G	2.55095e-10	-1.12928	-1.06917
117144205	chr1:117144205:C:T	2.43678e-10	-0.8961	-1.34814
117144292	chr1:117144292:C:T	2.4697e-10	-0.891863	-1.33895
117144415	chr1:117144415:T:C	5.95149e-10	-1.59923e-10	-1.35127
117144503	chr1:117144503:A:T	2.6174e-10	-0.828447	-1.34429
117144958	chr1:117144958:G:C	4.53061e-10	-1.62406	-3.54416e-10
117145130	chr1:117145130:CTT:C	7.10103e-10	-1.59923e-10	-1.17468
117145328	chr1:117145328:T:C	7.58457e-10	-1.59923e-10	-1.1088
117145530	chr1:117145530:G:A	7.90888e-10	-1.59923e-10	-1.06693
117146231	chr1:117146231:T:TC	5.88046e-10	-1.29537	-0.0679081
117146233	chr1:117146233:A:C	1.44633e-10	-1.5462	-1.21969
117146307	chr1:117146307:G:A	1.14664e-09	-1.59923e-10	-0.695494
117146308	chr1:117146308:A:C	1.14611e-09	-1.59923e-10	-0.695958
117146869	chr1:117146869:A:G	7.17742e-10	-1.59923e-10	-1.16397
117147086	chr1:117147086:C:G	6.02302e-10	-1.24215	-0.0971775
117147089	chr1:117147089:T:C	5.97757e-10	-1.24972	-0.0971775
117147243	chr1:117147243:G:T	1.24558e-09	-1.59923e-10	-0.61273
117147323	chr1:117147323:C:T	5.93231e-10	-1.25833	-0.0961674
117147562	chr1:117147562:G:C	7.19842e-10	-1.59923e-10	-1.16105
117147630	chr1:117147630:T:C	7.00646e-10	-1.59923e-10	-1.18808
117147650	chr1:117147650:G:A	3.39918e-10	-1.57941	-0.331968
117147927	chr1:117147927:C:T	5.90519e-10	-1.59923e-10	-1.35908
117148136	chr1:117148136:C:T	1.23854e-10	-1.57481	-1.34617
117148316	chr1:117148316:T:C	6.00077e-10	-1.59923e-10	-1.34303
117148578	chr1:117148578:T:C	1.35254e-10	-1.51212	-1.3208
117148622	chr1:117148622:T:C	6.58111e-10	-1.33554	0.0848309
117148631	chr1:117148631:T:C	1.9042e-09	-1.59923e-10	-0.188269
117148816	chr1:117148816:T:G	1.71097e-10	-1.23878	-1.35907
117148928	chr1:117148928:C:T	1.06237e-09	-1.59923e-10	-0.771824
117149083	chr1:117149083:G:A	1.75591e-10	-1.21322	-1.35871
117149084	chr1:117149084:G:A	4.09213e-10	-1.72585	-3.54416e-10
117149359	chr1:117149359:C:T	1.73235e-10	-1.22881	-1.35662
117150137	chr1:117150137:T:C	1.82661e-09	-1.59923e-10	-0.229867
117150472	chr1:117150472:C:T	1.82109e-10	-1.21597	-1.31951
117150597	chr1:117150597:TTTAG:T	1.99768e-09	-1.59923e-10	-0.140341
117150625	chr1:117150625:G:GT	8.52818e-10	-1.59923e-10	-0.991538
117150679	chr1:117150679:T:C	4.16421e-10	-1.70839	-3.54416e-10
117150911	chr1:117150911:C:T	1.16793e-09	-1.59923e-10	-0.677095
117150984	chr1:117150984:T:C	1.18593e-09	-1.59923e-10	-0.661806
117151034	chr1:117151034:G:A	4.03891e-10	-1.73894	-3.54416e-10
117151507	chr1:117151507:C:T	6.0983e-10	-1.32691	-3.54416e-10
117151523	chr1:117151523:C:A	4.84373e-10	-1.55723	-3.54416e-10
117152072	chr1:117152072:G:A	9.67421e-10	-1.59923e-10	-0.865451
117152200	chr1:117152200:T:C	2.6284e-10	-1.43898	-0.729565
117152474	chr1:117152474:G:A	5.19908e-10	-1.30616	-0.180274
117152647	chr1:117152647:T:A	5.37116e-10	-1.27646	-0.177411
117153415	chr1:117153415:G:A	2.1685e-10	-1.49673	-0.864147
117153526	chr1:117153526:A:G	2.58192e-10	-1.46444	-0.721938
117153825	chr1:117153825:C:T	1.02744e-09	-1.59923e-10	-0.805258
117153967	chr1:117153967:G:T	3.93658e-09	-1.59923e-10	0.537981
117153968	chr1:117153968:C:T	3.92898e-09	-1.59923e-10	0.536051
117154570	chr1:117154570:G:T	1.22606e-09	-1.59923e-10	-0.628521
117154817	chr1:117154817:A:G	4.04026e-10	-1.73861	-3.54416e-10
117154843	chr1:117154843:A:G	8.24153e-10	-1.59923e-10	-1.02573
117155442	chr1:117155442:A:C	1.0118e-09	-1.59923e-10	-0.820602
117155910	chr1:117155910:A:G	8.13001e-10	-1.59923e-10	-1.03935
117155992	chr1:117155992:G:T	7.08778e-10	-1.59923e-10	-1.17654
117157526	chr1:117157526:C:A	6.86471e-10	-1.59923e-10	-1.20852
117158083	chr1:117158083:T:C	1.01051e-09	-1.59923e-10	-0.821877
117158214	chr1:117158214:A:C	1.27525e-10	-1.53383	-1.35794
117158232	chr1:117158232:G:A	1.68523e-09	-1.59923e-10	-0.310427
117158546	chr1:117158546:A:T	1.23445e-09	-1.59923e-10	-0.621705
117159023	chr1:117159023:A:T	1.52702e-10	-1.39131	-1.32029
117159384	chr1:117159384:C:G	1.1806e-09	-1.59923e-10	-0.666304
117159738	chr1:117159738:T:G	6.41385e-10	-1.59923e-10	-1.27645
117159822	chr1:117159822:T:C	3.05737e-09	-1.59923e-10	0.285226
117160401	chr1:117160401:G:A	7.61459e-10	-1.10485	-3.54416e-10
117160540	chr1:117160540:G:A	1.06766e-09	-0.766864	-3.54416e-10
117160622	chr1:117160622:T:G	6.99643e-10	-1.25605	0.0665318
117161734	chr1:117161734:C:T	1.19276e-09	-1.59923e-10	-0.656061
117161878	chr1:117161878:G:A	2.23806e-10	-1.16301	-1.1663
117162131	chr1:117162131:A:G	1.09978e-09	-1.59923e-10	-0.73722
117162635	chr1:117162635:T:G	1.168e-09	-1.59923e-10	-0.677038
117163008	chr1:117163008:A:G	1.16182e-10	-1.63087	-1.35405
117163413	chr1:117163413:T:A	1.58902e-09	-1.44874	1.07953
117164118	chr1:117164118:C:T	5.05114e-10	-1.5153	-3.54416e-10
117164515	chr1:117164515:TA:T	8.32291e-10	-1.59923e-10	-1.0159
117164728	chr1:117164728:A:T	3.42722e-09	-1.59923e-10	0.399421
117165040	chr1:117165040:T:C	6.49005e-10	-1.59923e-10	-1.26464
117165611	chr1:117165611:A:C	2.09054e-10	-1.35564	-1.04185
117165812	chr1:117165812:G:A	9.9375e-10	-1.59923e-10	-0.838599
117165855	chr1:117165855:T:C	2.00111e-10	-1.39526	-1.04595
117166102	chr1:117166102:T:A	5.17364e-10	-1.01451	-0.476826
117166133	chr1:117166133:T:C	9.11022e-10	-1.59923e-10	-0.925518
117166149	chr1:117166149:G:A	4.02858e-10	-1.7415	-3.54416e-10
117166199	chr1:117166199:C:T	6.96717e-10	-1.59923e-10	-1.19371
117166247	chr1:117166247:A:G	8.05705e-10	-1.59923e-10	-1.04837
117166539	chr1:117166539:G:C	6.05926e-10	-1.59923e-10	-1.33333
117166599	chr1:117166599:C:CA	1.71491e-09	-1.59923e-10	-0.292969
117166842	chr1:117166842:AG:A	2.89893e-09	-1.59923e-10	0.23201
117167071	chr1:117167071:C:T	1.09743e-09	-1.59923e-10	-0.739355
117167466	chr1:117167466:C:G	7.28387e-09	-1.59923e-10	1.15333
117167507	chr1:117167507:G:A	2.1323e-09	-1.59923e-10	-0.0751295
117167649	chr1:117167649:T:C	8.86411e-10	-1.59923e-10	-0.952904
117168013	chr1:117168013:C:A	1.0983e-09	-1.59923e-10	-0.738564
117168061	chr1:117168061:T:C	6.42482e-10	-1.59923e-10	-1.27475
117168093	chr1:117168093:A:C	6.66602e-10	-1.59923e-10	-1.23789
117168183	chr1:117168183:T:C	1.35898e-10	-1.4803	-1.34789
117168208	chr1:117168208:A:G	9.34268e-10	-1.59923e-10	-0.900322
117168433	chr1:117168433:T:C	4.72811e-09	-1.59923e-10	0.721196
117168725	chr1:117168725:A:G	1.86396e-10	-1.72517	-0.787046
117169073	chr1:117169073:C:A	6.83387e-10	-1.59923e-10	-1.21302
117169183	chr1:117169183:T:G	1.67656e-09	-1.59923e-10	-0.315588
117169289	chr1:117169289:G:A	6.06054e-10	-1.05361	-0.279507
117169423	chr1:117169423:G:A	6.2921e-10	-1.59923e-10	-1.29562
117169483	chr1:117169483:C:T	1.09424e-10	-1.73004	-1.31481
117169758	chr1:117169758:T:G	6.29028e-10	-1.59923e-10	-1.29591
117170136	chr1:117170136:A:G	6.79527e-10	-1.59923e-10	-1.21869
117170482	chr1:117170482:T:C	6.79843e-10	-1.59923e-10	-1.21822
117170886	chr1:117170886:C:T	8.76619e-10	-1.59923e-10	-0.964013
117171080	chr1:117171080:A:G	8.35647e-10	-1.59923e-10	-1.01188
117171173	chr1:117171173:G:A	6.94254e-10	-1.59923e-10	-1.19725
117171945	chr1:117171945:G:A	1.58273e-10	-1.34762	-1.32814
117172127	chr1:117172127:T:C	3.02866e-10	-0.917039	-1.10976
117172331	chr1:117172331:G:A	8.71937e-10	-0.969368	-3.54416e-10
117172345	chr1:117172345:T:C	1.69661e-09	-1.59923e-10	-0.303699
117172404	chr1:117172404:C:T	4.61505e-10	-1.06618	-0.539407
117172666	chr1:117172666:T:C	3.97457e-10	-0.683409	-1.07159
117172859	chr1:117172859:C:T	1.15914e-10	-1.65842	-1.32881
117172864	chr1:117172864:G:A	1.15156e-10	-1.68783	-1.30597
117173492	chr1:117173492:C:A	1.19567e-09	-0.653624	-3.54416e-10
117173531	chr1:117173531:T:C	1.7019e-09	-1.59923e-10	-0.300586
117173654	chr1:117173654:T:A	2.64933e-10	-1.16081	-0.999802
117173771	chr1:117173771:G:A	6.12531e-10	-1.59923e-10	-1.32249
117174577	chr1:117174577:G:A	1.18126e-09	-0.665745	-3.54416e-10
117174638	chr1:117174638:G:A	1.39686e-09	-1.59923e-10	-0.498106
117174680	chr1:117174680:T:C	1.20044e-09	-0.649638	-3.54416e-10
117174867	chr1:117174867:G:A	1.56145e-09	-1.59923e-10	-0.386717
117175086	chr1:117175086:A:AGCT	5.95795e-10	-1.59923e-10	-1.35019
117175406	chr1:117175406:T:C	1.34547e-09	-0.535585	-3.54416e-10
117175427	chr1:117175427:A:G	2.2516e-09	-1.59923e-10	-0.0206869
117175433	chr1:117175433:C:T	1.2777e-09	-0.587266	-3.54416e-10
117175621	chr1:117175621:G:A	5.93364e-10	-1.59923e-10	-1.35428
117176000	chr1:117176000:C:T	1.49928e-09	-1.59923e-10	-0.427344
117176157	chr1:117176157:C:T	2.14799e-10	-1.62339	-0.746989
117176175	chr1:117176175:A:G	1.95109e-10	-1.61943	-0.847099
117176426	chr1:117176426:CAAG:C	1.16161e-10	-1.67303	-1.31208
117176509	chr1:117176509:A:G	1.26276e-09	-0.59903	-3.54416e-10
117176822	chr1:117176822:A:G	1.22926e-09	-0.625915	-3.54416e-10
117176853	chr1:117176853:C:CT	6.52739e-10	-1.59923e-10	-1.25891
117176955	chr1:117176955:C:T	5.90658e-10	-1.59923e-10	-1.35885
117177040	chr1:117177040:T:C	1.76612e-10	-1.64779	-0.918342
117177677	chr1:117177677:C:A	8.48216e-09	-1.59923e-10	1.30564
117177958	chr1:117177958:G:A	4.579e-10	-1.61344	-3.54416e-10
117178113	chr1:117178113:A:T	1.33281e-09	-1.59923e-10	-0.545041
117178202	chr1:117178202:G:T	1.23615e-09	-1.59923e-10	-0.620329
117178352	chr1:117178352:G:A	2.2082e-09	-0.0401522	-3.54416e-10
117178547	chr1:117178547:T:C	1.82806e-10	-1.62674	-0.90492
117178729	chr1:117178729:G:A	3.59151e-10	-1.24602	-0.610325
117178736	chr1:117178736:T:G	2.97542e-10	-1.04252	-1.00201
117178751	chr1:117178751:G:A	2.09113e-10	-1.03815	-1.35907
117178816	chr1:117178816:C:T	1.38535e-09	-1.59923e-10	-0.506376
117179135	chr1:117179135:T:G	4.05698e-09	-1.59923e-10	0.568109
117179209	chr1:117179209:C:T	1.29632e-09	-1.59923e-10	-0.572801
117179245	chr1:117179245:T:C	1.60026e-09	-1.59923e-10	-0.362162
117179376	chr1:117179376:G:A	2.3783e-10	-1.41889	-0.849635
117179558	chr1:117179558:G:T	2.19976e-10	-1.42151	-0.925053
117179948	chr1:117179948:C:T	1.82171e-09	-1.59923e-10	-0.232552
117179960	chr1:117179960:G:C	7.0182e-10	-1.59923e-10	-1.18641
117180214	chr1:117180214:C:CA	1.1476e-09	-1.59923e-10	-0.694653
117180350	chr1:117180350:T:G	1.13322e-09	-1.59923e-10	-0.707265
117180685	chr1:117180685:T:A	2.18815e-10	-1.32337	-1.02849
117180776	chr1:117180776:C:G	1.19999e-10	-1.67833	-1.27428
117180941	chr1:117180941:C:T	9.46534e-10	-1.59923e-10	-0.887278
117180967	chr1:117180967:G:C	8.39537e-10	-1.59923e-10	-1.00723
117181009	chr1:117181009:C:T	1.98904e-10	-1.51012	-0.937144
117181146	chr1:117181146:G:T	2.36625e-10	-1.43954	-0.834068
117181156	chr1:117181156:C:T	4.76416e-10	-1.57379	-3.54416e-10
117181165	chr1:117181165:C:T	7.75932e-10	-1.59923e-10	-1.08602
117181419	chr1:117181419:C:T	1.26175e-10	-1.65891	-1.2435
117181736	chr1:117181736:G:T	7.24516e-10	-1.59923e-10	-1.15458
117181777	chr1:117181777:C:T	5.37742e-09	-1.59923e-10	0.849879
117181796	chr1:117181796:G:A	2.37017e-09	-1.59923e-10	0.0306307
117181957	chr1:117181957:G:A	4.82954e-10	-1.56016	-3.54416e-10
117182450	chr1:117182450:C:T	1.11609e-09	-1.59923e-10	-0.7225
117182549	chr1:117182549:A:T	1.1087e-09	-1.59923e-10	-0.729141
117182584	chr1:117182584:C:T	8.26728e-10	-1.59923e-10	-1.02261
117183720	chr1:117183720:C:T	6.21862e-10	-1.59923e-10	-1.30737
117184163	chr1:117184163:C:A	4.06715e-10	-1.73197	-3.54416e-10
117184580	chr1:117184580:C:T	9.03841e-10	-1.59923e-10	-0.933432
117185085	chr1:117185085:G:A	6.22954e-10	-1.59923e-10	-1.30561
117185103	chr1:117185103:A:C	4.28422e-10	-1.67998	-3.54416e-10
117186016	chr1:117186016:T:A	3.78822e-09	-1.59923e-10	0.499566
117186030	chr1:117186030:A:G	2.62008e-10	-0.94992	-1.22179
117186734	chr1:117186734:C:T	4.6363e-10	-1.601	-3.54416e-10
117186747	chr1:117186747:C:T	5.91517e-10	-1.59923e-10	-1.35739
117187061	chr1:117187061:T:C	1.36983e-10	-1.46102	-1.35921
117187074	chr1:117187074:T:C	2.36704e-10	-1.01404	-1.25924
117187301	chr1:117187301:C:T	8.82759e-10	-0.957033	-3.54416e-10
117187353	chr1:117187353:T:C	6.95672e-10	-1.59923e-10	-1.19521
117187426	chr1:117187426:G:C	1.6417e-10	-1.39322	-1.24596
117187452	chr1:117187452:A:G	1.46638e-10	-1.49082	-1.2613
117187601	chr1:117187601:G:C	1.53372e-10	-1.46302	-1.2442
117187814	chr1:117187814:G:A	6.63579e-10	-1.59923e-10	-1.24244
117188001	chr1:117188001:G:A	1.24372e-10	-1.68016	-1.23665
117188058	chr1:117188058:T:C	1.30713e-09	-1.59923e-10	-0.564494
117188441	chr1:117188441:G:A	1.54286e-10	-1.45286	-1.24842
117188598	chr1:117188598:A:G	6.62043e-10	-1.59923e-10	-1.24475
117188617	chr1:117188617:A:C	2.98464e-09	-1.59923e-10	0.261148
117189351	chr1:117189351:T:A	1.17359e-09	-1.59923e-10	-0.672262
117189549	chr1:117189549:G:A	1.31987e-10	-1.50465	-1.35273
117189790	chr1:117189790:T:A	8.48254e-10	-1.59923e-10	-0.996905
117190252	chr1:117190252:A:G	6.20483e-10	-1.59923e-10	-1.30959
117190278	chr1:117190278:T:G	5.92858e-10	-1.59923e-10	-1.35513
117190570	chr1:117190570:A:G	7.5169e-09	-1.59923e-10	1.18482
117190664	chr1:117190664:C:G	6.68142e-10	-1.59923e-10	-1.23558
117191068	chr1:117191068:C:T	7.17497e-10	-1.59923e-10	-1.16432
117191675	chr1:117191675:G:A	1.74737e-10	-1.39129	-1.18552
117191991	chr1:117191991:T:C	2.20709e-10	-0.995207	-1.34803
117192014	chr1:117192014:TAG:T	1.1592e-09	-1.59923e-10	-0.684598
117192057	chr1:117192057:A:G	7.34747e-10	-1.59923e-10	-1.14056
117192069	chr1:117192069:G:A	9.84411e-10	-1.59923e-10	-0.848041
117192925	chr1:117192925:G:T	6.02974e-10	-1.59923e-10	-1.33821
117193261	chr1:117193261:A:T	3.71484e-10	-0.62918	-1.1934
117193349	chr1:117193349:T:C	1.46943e-10	-1.40201	-1.34803
117193415	chr1:117193415:G:A	8.75602e-10	-0.965173	-3.54416e-10
117193577	chr1:117193577:A:AC	2.30557e-10	-0.983434	-1.31615
117193632	chr1:117193632:A:G	7.12528e-10	-1.59923e-10	-1.17127
117193895	chr1:117193895:T:C	4.6825e-10	-1.59108	-3.54416e-10
117193928	chr1:117193928:A:G	7.06135e-10	-1.59923e-10	-1.18028
117194114	chr1:117194114:A:G	6.4384e-10	-1.59923e-10	-1.27263
117194864	chr1:117194864:A:G	2.57141e-10	-1.24868	-0.941779
117195114	chr1:117195114:C:T	1.30859e-10	-1.59803	-1.26793
117195312	chr1:117195312:A:T	7.69238e-10	-1.59923e-10	-1.09468
117195533	chr1:117195533:C:T	8.60756e-10	-1.59923e-10	-0.982274
117196015	chr1:117196015:A:G	1.14256e-10	-1.66549	-1.33615
117196091	chr1:117196091:G:A	2.18891e-09	-1.59923e-10	-0.0489264
117196193	chr1:117196193:A:G	1.68229e-09	-0.858297	0.546121
117196405	chr1:117196405:G:T	5.46526e-09	0.866082	-3.54416e-10
117196407	chr1:117196407:G:T	1.41632e-10	-1.57642	-1.21043
117196580	chr1:117196580:A:T	4.16318e-10	-1.70864	-3.54416e-10
117196824	chr1:117196824:A:C	1.3598e-09	-1.59923e-10	-0.524994
117196836	chr1:117196836:C:A	4.49844e-10	-1.63119	-3.54416e-10
117197176	chr1:117197176:G:A	2.8748e-10	-0.880362	-1.19857
117197224	chr1:117197224:C:T	2.96398e-10	-0.894186	-1.1542
117197598	chr1:117197598:G:A	1.23326e-10	-1.69472	-1.23054
117197735	chr1:117197735:A:G	1.55515e-10	-1.3353	-1.35805
117198508	chr1:117198508:C:T	6.7734e-10	-1.59923e-10	-1.22191
117198633	chr1:117198633:C:T	2.98688e-10	-1.72724	-0.313446
117198725	chr1:117198725:CAAT:C	6.92331e-10	-1.59923e-10	-1.20002
117198913	chr1:117198913:G:A	7.14971e-10	-1.59923e-10	-1.16784
117199314	chr1:117199314:A:G	5.91337e-10	-1.59923e-10	-1.3577
117199421	chr1:117199421:G:A	5.98914e-10	-1.34497	-3.54416e-10
117199446	chr1:117199446:C:T	2.42046e-10	-1.7053	-0.545663
117199605	chr1:117199605:C:T	1.18389e-10	-1.63176	-1.33435
117199776	chr1:117199776:C:T	3.54731e-10	-1.64879	-0.219938
117200449	chr1:117200449:A:T	7.8522e-10	-1.59923e-10	-1.07412
117200704	chr1:117200704:C:T	8.91678e-10	-1.59923e-10	-0.946981
117200824	chr1:117200824:C:T	6.64152e-10	-1.59923e-10	-1.24157
117201346	chr1:117201346:G:A	6.35604e-10	-1.59923e-10	-1.28551
117201360	chr1:117201360:T:C	2.97189e-09	-1.59923e-10	0.256867
117201641	chr1:117201641:A:T	6.35777e-10	-1.59923e-10	-1.28524
117201642	chr1:117201642:C:T	9.8984e-10	-1.59923e-10	-0.842542
117201791	chr1:117201791:C:G	8.70159e-10	-0.971409	-3.54416e-10
117202538	chr1:117202538:A:G	5.91633e-10	-1.59923e-10	-1.3572
117202861	chr1:117202861:G:A	6.05362e-10	-1.59923e-10	-1.33426
117203150	chr1:117203150:G:A	6.24e-10	-1.59923e-10	-1.30393
117203203	chr1:117203203:T:A	4.14479e-10	-1.71306	-3.54416e-10
117203325	chr1:117203325:T:C	5.91348e-10	-1.59923e-10	-1.35768
117203428	chr1:117203428:T:C	6.49085e-10	-1.59923e-10	-1.26452
117203460	chr1:117203460:AAG:A	6.22986e-10	-1.59923e-10	-1.30556
117203534	chr1:117203534:G:C	1.62907e-10	-1.59531	-1.0516
117203589	chr1:117203589:C:T	8.03201e-10	0.260812	-1.31229
117204017	chr1:117204017:G:A	1.09412e-10	-1.72163	-1.32334
117204019	chr1:117204019:A:G	6.25856e-10	-1.59923e-10	-1.30096
117204048	chr1:117204048:T:A	7.54357e-10	0.0644466	-1.17867
117204049	chr1:117204049:G:A	6.26355e-10	-1.59923e-10	-1.30017
117204169	chr1:117204169:C:T	6.1478e-10	-1.59923e-10	-1.31882
117204472	chr1:117204472:T:A	1.93657e-10	-1.54611	-0.92789
117204489	chr1:117204489:T:C	6.23395e-10	-1.59923e-10	-1.3049
117204598	chr1:117204598:G:T	6.45314e-10	-1.59923e-10	-1.27035
117204642	chr1:117204642:G:A	6.58602e-10	-1.59923e-10	-1.24997
117204726	chr1:117204726:T:C	6.16652e-10	-1.59923e-10	-1.31578
117204840	chr1:117204840:TGGGCAACAGAGC:T	2.00805e-10	-1.72749	-0.710265
117205028	chr1:117205028:A:G	6.16494e-10	-1.59923e-10	-1.31604
117205151	chr1:117205151:TATATATAGAGAGAGAGAGAGAGA:T	6.14448e-10	-1.59923e-10	-1.31936
117205163	chr1:117205163:G:T	8.59195e-10	-0.984089	-3.54416e-10
117205165	chr1:117205165:G:T	1.59532e-10	-1.49496	-1.17288
117205190	chr1:117205190:C:T	1.49597e-10	-1.51909	-1.21305
117205218	chr1:117205218:C:G	6.05907e-10	-1.59923e-10	-1.33336
117205244	chr1:117205244:C:T	6.15255e-10	-1.59923e-10	-1.31805
117205251	chr1:117205251:G:C	6.1871e-10	-1.59923e-10	-1.31245
117205360	chr1:117205360:A:G	2.21307e-10	-1.7198	-0.62073
117205405	chr1:117205405:C:T	1.88932e-10	-1.54678	-0.951919
117205884	chr1:117205884:A:T	6.25864e-10	-1.59923e-10	-1.30095
117205949	chr1:117205949:C:T	2.16358e-10	-1.69418	-0.668972
117206176	chr1:117206176:C:A	2.43077e-09	-1.59923e-10	0.0558788
117206308	chr1:117206308:T:A	5.95672e-10	-1.59923e-10	-1.35039
117206497	chr1:117206497:T:C	8.24731e-10	-1.59923e-10	-1.02503
117206576	chr1:117206576:C:T	6.38159e-10	-1.59923e-10	-1.2815
117206645	chr1:117206645:C:T	6.10878e-10	-1.59923e-10	-1.32519
117206669	chr1:117206669:T:A	1.08393e-10	-1.73964	-1.31468
117206845	chr1:117206845:A:G	1.5467e-10	-1.70886	-0.98993
117206959	chr1:117206959:T:C	4.74585e-09	-1.59923e-10	0.72494
117207069	chr1:117207069:G:T	5.45068e-10	-1.43917	-3.54416e-10
117207147	chr1:117207147:G:A	7.28767e-10	-1.59923e-10	-1.14873
117207149	chr1:117207149:A:G	6.33844e-10	-1.59923e-10	-1.28828
117207187	chr1:117207187:C:T	2.53965e-10	-1.70278	-0.500107
117207532	chr1:117207532:C:T	5.40672e-09	-1.59923e-10	0.855314
117207773	chr1:117207773:T:C	1.81867e-09	-1.59923e-10	-0.234224
117207989	chr1:117207989:C:T	8.59786e-10	-1.59923e-10	-0.983402
117208064	chr1:117208064:C:T	8.86085e-10	0.336691	-1.28996
117208177	chr1:117208177:T:C	2.37817e-10	-1.70621	-0.562369
117208245	chr1:117208245:A:G	8.23031e-10	-1.59923e-10	-1.02709
117208326	chr1:117208326:A:G	4.66067e-10	-1.59576	-3.54416e-10
117208383	chr1:117208383:A:G	6.19155e-10	-1.59923e-10	-1.31173
117208409	chr1:117208409:C:T	6.1652e-10	-1.59923e-10	-1.31599
117208442	chr1:117208442:A:C	6.78744e-10	-1.59923e-10	-1.21984
117208743	chr1:117208743:C:T	9.19853e-10	0.376856	-1.29273
117208824	chr1:117208824:A:C	1.63969e-09	-1.59923e-10	-0.337825
117208894	chr1:117208894:A:C	2.15376e-10	-1.67569	-0.692013
117209089	chr1:117209089:G:A	9.93626e-10	-1.59923e-10	-0.838725
117209103	chr1:117209103:C:T	7.89882e-10	0.145398	-1.2136
117209114	chr1:117209114:G:A	1.58955e-10	-1.64121	-1.03025
117209129	chr1:117209129:G:A	6.02743e-10	-1.59923e-10	-1.33859
117209145	chr1:117209145:C:T	6.33808e-10	-1.59923e-10	-1.28834
117209278	chr1:117209278:C:T	6.27704e-10	-1.59923e-10	-1.29802
117209389	chr1:117209389:A:G	6.16817e-10	-1.59923e-10	-1.31551
117209430	chr1:117209430:G:T	1.32395e-10	-1.73314	-1.12115
117209483	chr1:117209483:T:C	1.26608e-10	-1.7411	-1.15789
117209640	chr1:117209640:G:A	1.49173e-09	-0.432393	-3.54416e-10
117209859	chr1:117209859:G:A	9.29457e-10	-1.59923e-10	-0.905484
117209876	chr1:117209876:G:A	2.24903e-10	-1.58949	-0.734928
117210354	chr1:117210354:A:G	9.90968e-10	-1.59923e-10	-0.841403
117210468	chr1:117210468:C:A	6.15815e-10	-1.31714	-3.54416e-10
117210493	chr1:117210493:C:A	6.68753e-10	-1.59923e-10	-1.23467
117210833	chr1:117210833:A:G	4.76949e-10	-1.57268	-3.54416e-10
117210921	chr1:117210921:G:A	4.38432e-09	0.645706	-3.54416e-10
117211078	chr1:117211078:G:C	7.53989e-10	-1.59923e-10	-1.11471
117211385	chr1:117211385:G:A	3.23819e-10	-1.42923	-0.530665
117211437	chr1:117211437:T:C	3.53526e-10	-1.35166	-0.52047
117211597	chr1:117211597:T:C	2.28969e-10	-1.49618	-0.810316
117211728	chr1:117211728:T:C	2.33181e-09	-1.59923e-10	0.0143143
117211838	chr1:117211838:T:C	1.11749e-10	-1.67649	-1.34734
117212012	chr1:117212012:T:C	6.07634e-10	-1.59923e-10	-1.33051
117212068	chr1:117212068:C:G	8.15331e-10	-1.59923e-10	-1.03649
117212155	chr1:117212155:A:G	8.12085e-10	-1.59923e-10	-1.04048
117212368	chr1:117212368:G:A	3.13245e-10	-1.63116	-0.361942
117212379	chr1:117212379:C:T	2.53532e-10	-1.60709	-0.597503
117212466	chr1:117212466:A:G	1.26274e-10	-1.70589	-1.19575
117212547	chr1:117212547:C:T	7.68486e-10	-1.59923e-10	-1.09566
117212749	chr1:117212749:A:C	1.35648e-10	-1.65535	-1.17468
117213178	chr1:117213178:T:C	2.63432e-10	-1.55668	-0.609606
117213204	chr1:117213204:G:C	1.04326e-10	-1.74151	-1.35105
117213213	chr1:117213213:C:T	7.87224e-10	-1.59923e-10	-1.07157
117213235	chr1:117213235:A:T	7.60206e-10	-1.59923e-10	-1.1065
117213513	chr1:117213513:C:G	6.33913e-10	-1.59923e-10	-1.28817
117213610	chr1:117213610:A:T	3.14434e-10	-1.58564	-0.403667
117213886	chr1:117213886:C:T	5.91904e-10	-1.59923e-10	-1.35674
117214011	chr1:117214011:G:A	4.19992e-10	-1.69985	-3.54416e-10
117214103	chr1:117214103:C:G	1.07306e-10	-1.70548	-1.35891
117214174	chr1:117214174:C:T	2.44873e-10	-1.63876	-0.600586
117214229	chr1:117214229:C:T	2.23321e-10	-1.51292	-0.818556
117214348	chr1:117214348:C:T	6.15289e-10	-1.59923e-10	-1.31799
117214571	chr1:117214571:A:G	7.60206e-10	-1.59923e-10	-1.1065
117214881	chr1:117214881:C:T	1.83477e-10	-1.617	-0.910998
117214905	chr1:117214905:T:C	6.27729e-10	-1.59923e-10	-1.29798
117215138	chr1:117215138:T:C	7.60206e-10	-1.59923e-10	-1.1065
117215275	chr1:117215275:A:G	7.6024e-10	-1.59923e-10	-1.10645
117215289	chr1:117215289:C:G	2.37309e-10	-1.62118	-0.649536
117215589	chr1:117215589:C:T	1.41087e-10	-1.66344	-1.12727
117215627	chr1:117215627:C:T	1.11874e-10	-1.68623	-1.33648
117215722	chr1:117215722:C:T	1.34384e-10	-1.48806	-1.35132
117215729	chr1:117215729:C:T	1.14225e-09	-1.59923e-10	-0.69933
117215800	chr1:117215800:A:T	7.13096e-10	-1.59923e-10	-1.17047
117215853	chr1:117215853:G:A	5.90603e-10	-1.59923e-10	-1.35894
117215999	chr1:117215999:C:T	1.13279e-10	-1.66929	-1.34094
117216125	chr1:117216125:C:A	1.06425e-09	-1.59923e-10	-0.770057
117216150	chr1:117216150:G:A	3.15395e-10	-1.6089	-0.377358
117216295	chr1:117216295:A:G	2.1911e-10	-1.50502	-0.84549
117216703	chr1:117216703:C:T	2.15107e-10	-1.5206	-0.848345
117216950	chr1:117216950:C:T	1.03504e-09	-1.59923e-10	-0.797888
117216973	chr1:117216973:A:G	6.43648e-10	-1.59923e-10	-1.27293
117217280	chr1:117217280:A:G	1.03358e-09	-1.59923e-10	-0.799299
117217319	chr1:117217319:C:T	2.38472e-10	-1.62906	-0.636772
117217320	chr1:117217320:G:A	1.12906e-10	-1.67224	-1.34129
117217401	chr1:117217401:G:A	2.31087e-10	-1.62279	-0.674498
117217532	chr1:117217532:A:AT	8.00898e-10	-1.59923e-10	-1.05435
117217566	chr1:117217566:G:A	2.26078e-09	-1.59923e-10	-0.0166182
117217648	chr1:117217648:T:C	1.91739e-10	-1.57983	-0.90412
117217664	chr1:117217664:C:G	7.66078e-10	-1.59923e-10	-1.0988
117217757	chr1:117217757:G:A	6.15343e-10	-1.59923e-10	-1.31791
117217978	chr1:117217978:C:G	2.49536e-10	-1.63721	-0.583266
117218130	chr1:117218130:C:T	1.0537e-09	-1.59923e-10	-0.780019
117218443	chr1:117218443:C:A	2.22616e-10	-1.6302	-0.704434
117218791	chr1:117218791:G:A	7.34334e-10	-1.59923e-10	-1.14112
117218958	chr1:117218958:G:A	1.24487e-09	-1.59923e-10	-0.613295
117219080	chr1:117219080:C:A	2.32272e-10	-1.62243	-0.669744
117219186	chr1:117219186:T:C	8.27174e-10	-1.59923e-10	-1.02207
117219268	chr1:117219268:G:A	2.30536e-10	-1.62038	-0.679298
117219305	chr1:117219305:A:G	7.14168e-10	-1.59923e-10	-1.16897
117219318	chr1:117219318:T:C	2.33768e-10	-1.65637	-0.629382
117219325	chr1:117219325:C:A	2.36913e-10	-1.62116	-0.651228
117219381	chr1:117219381:T:G	5.92786e-10	-1.59923e-10	-1.35525
117219527	chr1:117219527:T:C	7.16836e-10	-1.59923e-10	-1.16524
117219705	chr1:117219705:A:C	1.14216e-10	-1.65921	-1.34278
117219813	chr1:117219813:TAA:T	6.40531e-10	-1.59923e-10	-1.27779
117219855	chr1:117219855:G:A	6.25928e-10	-1.59923e-10	-1.30085
117219879	chr1:117219879:G:A	1.11326e-10	-1.68039	-1.34723
117220131	chr1:117220131:T:A	6.25028e-10	-1.59923e-10	-1.30229
117220244	chr1:117220244:A:G	6.20877e-10	-1.59923e-10	-1.30895
117220332	chr1:117220332:T:C	8.28694e-10	-1.59923e-10	-1.02023
117220409	chr1:117220409:T:C	7.34395e-10	-1.59923e-10	-1.14104
117220523	chr1:117220523:G:A	4.06251e-10	-1.73311	-3.54416e-10
117220552	chr1:117220552:C:T	1.23474e-10	-1.62236	-1.30169
117220684	chr1:117220684:A:T	7.09477e-10	-1.59923e-10	-1.17556
117220809	chr1:117220809:G:A	7.4025e-10	-1.59923e-10	-1.1331
117220915	chr1:117220915:G:A	3.2414e-10	-1.61112	-0.347793
117221120	chr1:117221120:A:G	6.32334e-10	-1.59923e-10	-1.29067
117221317	chr1:117221317:A:G	6.43754e-10	-1.59923e-10	-1.27277
117221369	chr1:117221369:A:G	1.03413e-09	-1.59923e-10	-0.798769
117221385	chr1:117221385:C:A	3.45477e-10	-1.62917	-0.265992
117221487	chr1:117221487:G:A	7.17516e-10	-1.59923e-10	-1.16429
117221514	chr1:117221514:G:A	2.99022e-10	-1.53966	-0.49991
117221638	chr1:117221638:A:G	3.54427e-10	-1.66121	-0.208373
117221825	chr1:117221825:T:C	1.7626e-10	-1.63882	-0.929306
117221829	chr1:117221829:C:A	2.91774e-10	-1.65066	-0.413451
117222189	chr1:117222189:A:C	1.48267e-10	-1.74106	-1.00002
117222217	chr1:117222217:C:T	2.95647e-10	-1.54887	-0.502048
117222283	chr1:117222283:G:A	3.32725e-10	-1.69623	-0.236544
117222570	chr1:117222570:C:T	3.36522e-09	-1.59923e-10	0.381165
117222652	chr1:117222652:A:T	4.03721e-10	-1.73936	-3.54416e-10
117222744	chr1:117222744:T:G	5.57618e-10	-1.67528	0.258872
117222781	chr1:117222781:T:C	6.20853e-10	-1.59923e-10	-1.30899
117222861	chr1:117222861:G:T	3.016e-10	-1.56394	-0.467049
117222977	chr1:117222977:T:C	3.08835e-10	-1.5717	-0.435582
117223077	chr1:117223077:G:A	2.98308e-10	-1.59347	-0.448493
117223400	chr1:117223400:T:C	6.1015e-10	-1.59923e-10	-1.32638
117223423	chr1:117223423:T:C	3.10088e-10	-1.55934	-0.443886
117223487	chr1:117223487:C:T	3.33267e-10	-1.55799	-0.373149
117223496	chr1:117223496:G:A	1.13672e-10	-1.72464	-1.28213
117223644	chr1:117223644:C:T	5.90444e-10	-1.59923e-10	-1.35921
117224081	chr1:117224081:G:C	3.4048e-09	-1.59923e-10	0.392858
117224151	chr1:117224151:A:T	7.19686e-10	-1.59923e-10	-1.16127
117224196	chr1:117224196:G:A	1.14061e-10	-1.67369	-1.32966
117224465	chr1:117224465:C:T	4.22026e-10	-1.56734	-0.12768
117224684	chr1:117224684:C:T	6.40846e-10	-1.59923e-10	-1.2773
117224764	chr1:117224764:C:G	7.32871e-10	-1.59923e-10	-1.14312
117224814	chr1:117224814:G:A	3.30454e-10	-1.53143	-0.408186
117225005	chr1:117225005:T:C	1.13302e-10	-1.68418	-1.32585
117225102	chr1:117225102:G:A	4.30687e-10	-1.6747	-3.54416e-10
117225114	chr1:117225114:G:A	1.14002e-10	-1.67149	-1.33238
117225185	chr1:117225185:C:T	1.04744e-09	-1.59923e-10	-0.785976
117225374	chr1:117225374:T:G	7.51338e-10	-1.59923e-10	-1.11823
117225410	chr1:117225410:T:A	6.70041e-10	-1.23275	-3.54416e-10
117225431	chr1:117225431:G:A	2.76011e-09	-1.59923e-10	0.182942
117225468	chr1:117225468:C:G	8.8179e-10	-1.59923e-10	-0.958131
117225599	chr1:117225599:AGG:A	3.43934e-10	-1.63219	-0.267449
117226228	chr1:117226228:G:A	7.57945e-10	-1.59923e-10	-1.10947
117226379	chr1:117226379:A:G	4.30896e-10	-1.67422	-3.54416e-10
117227434	chr1:117227434:A:G	5.98839e-10	-1.59923e-10	-1.34509
117227528	chr1:117227528:T:C	2.18401e-10	-1.61285	-0.740903
117227554	chr1:117227554:C:T	1.89034e-10	-1.60431	-0.893844
117227607	chr1:117227607:A:G	1.14229e-10	-1.68117	-1.32071
117227639	chr1:117227639:C:T	2.59087e-09	-1.59923e-10	0.119664
117227720	chr1:117227720:C:T	8.32637e-10	-1.59923e-10	-1.01549
117228001	chr1:117228001:T:G	7.27424e-10	-1.59923e-10	-1.15058
117228021	chr1:117228021:G:A	3.17413e-10	-1.62564	-0.354248
117228303	chr1:117228303:A:G	7.49968e-10	-1.59923e-10	-1.12005
117228315	chr1:117228315:C:T	7.34646e-10	-1.59923e-10	-1.1407
117228334	chr1:117228334:T:C	5.94645e-10	-1.59923e-10	-1.35212
117228468	chr1:117228468:G:C	5.95594e-10	-1.59923e-10	-1.35053
117228524	chr1:117228524:G:A	1.57565e-10	-1.6245	-1.05575
117228556	chr1:117228556:C:T	1.42659e-10	-1.67394	-1.10569
117228557	chr1:117228557:G:A	5.90741e-10	-1.59923e-10	-1.35871
117228631	chr1:117228631:A:G	6.28019e-10	-1.59923e-10	-1.29751
117228682	chr1:117228682:A:G	7.10603e-10	-1.59923e-10	-1.17397
117228893	chr1:117228893:C:T	1.17105e-10	-1.66495	-1.31207
117229213	chr1:117229213:T:C	1.066e-09	-1.59923e-10	-0.768413
117229325	chr1:117229325:A:G	3.41496e-09	-1.59923e-10	0.395835
117229347	chr1:117229347:C:T	5.91815e-10	-1.59923e-10	-1.35689
117229454	chr1:117229454:T:C	5.99111e-10	-1.59923e-10	-1.34464
117229655	chr1:117229655:A:C	1.05838e-09	-1.59923e-10	-0.775593
117229675	chr1:117229675:A:T	1.38665e-10	-1.68062	-1.12741
117229849	chr1:117229849:C:T	3.01547e-10	-1.59603	-0.435127
117230146	chr1:117230146:TTGCTTTCAGCC:T	7.79864e-10	-1.59923e-10	-1.08097
117230580	chr1:117230580:G:A	2.10169e-10	-1.67772	-0.714458
117230601	chr1:117230601:C:T	6.39393e-10	-1.59923e-10	-1.27957
117230709	chr1:117230709:C:T	6.77924e-10	-1.59923e-10	-1.22105
117230972	chr1:117230972:C:T	5.96455e-10	-1.59923e-10	-1.34908
117231216	chr1:117231216:A:T	7.35885e-10	-1.59923e-10	-1.13901
117231222	chr1:117231222:T:C	6.18967e-10	-1.59923e-10	-1.31203
117231282	chr1:117231282:T:G	5.91163e-10	-1.59923e-10	-1.35799
117231479	chr1:117231479:A:G	6.59633e-10	-1.59923e-10	-1.2484
117231929	chr1:117231929:G:A	1.37164e-10	-1.70172	-1.11719
117232461	chr1:117232461:C:G	7.01078e-10	-1.18747	-3.54416e-10
117232566	chr1:117232566:C:G	7.0015e-10	-1.59923e-10	-1.18879
117233015	chr1:117233015:G:A	4.49461e-10	-1.63204	-3.54416e-10
117233412	chr1:117233412:G:T	3.06627e-10	-1.60709	-0.407363
117233739	chr1:117233739:T:C	5.94993e-10	-1.59923e-10	-1.35154
117233751	chr1:117233751:G:A	6.45356e-10	-1.59923e-10	-1.27028
117233986	chr1:117233986:C:G	7.39521e-10	-1.59923e-10	-1.13408
117234039	chr1:117234039:T:C	6.20083e-10	-1.59923e-10	-1.31023
117234303	chr1:117234303:G:A	6.90756e-10	-1.59923e-10	-1.2023
117234401	chr1:117234401:G:C	1.15101e-09	-1.59923e-10	-0.691693
117234672	chr1:117234672:C:T	1.87483e-09	-1.59923e-10	-0.20381
117235353	chr1:117235353:A:G	6.70406e-10	-1.59923e-10	-1.2322
117235379	chr1:117235379:A:C	6.21139e-10	-1.59923e-10	-1.30853
117235504	chr1:117235504:T:C	1.35009e-10	-1.73299	-1.10176
117235605	chr1:117235605:A:G	1.41823e-10	-1.677	-1.10851
117235621	chr1:117235621:G:T	4.16764e-10	-1.70757	-3.54416e-10
117235665	chr1:117235665:G:A	5.9233e-10	-1.59923e-10	-1.35602
117235740	chr1:117235740:G:A	7.30062e-10	-1.59923e-10	-1.14696
117235764	chr1:117235764:C:G	6.00909e-10	-1.59923e-10	-1.34164
117235955	chr1:117235955:G:T	1.19317e-10	-1.73395	-1.22436
117236491	chr1:117236491:C:T	7.33921e-10	-1.59923e-10	-1.14168
117236646	chr1:117236646:T:C	1.20644e-09	0.668942	-1.3136
117236772	chr1:117236772:T:C	1.15652e-10	-1.73249	-1.25701
117237070	chr1:117237070:G:A	6.9715e-10	-1.59923e-10	-1.19308
117237224	chr1:117237224:C:T	6.45906e-10	-1.59923e-10	-1.26943
117237225	chr1:117237225:G:A	7.05936e-10	-1.59923e-10	-1.18056
117237326	chr1:117237326:A:G	5.90446e-10	-1.59923e-10	-1.35921
117237451	chr1:117237451:A:G	1.21287e-10	-1.68294	-1.25899
117237488	chr1:117237488:T:C	4.60937e-09	-1.59923e-10	0.69576
117237609	chr1:117237609:G:A	6.85081e-10	-1.59923e-10	-1.21055
117238206	chr1:117238206:T:G	1.01811e-09	-1.59923e-10	-0.814382
117238493	chr1:117238493:G:T	2.33003e-10	-1.47775	-0.811281
117238851	chr1:117238851:C:T	1.21887e-10	-1.57782	-1.35917
117239012	chr1:117239012:C:T	6.30793e-10	-1.59923e-10	-1.29311
117239054	chr1:117239054:T:C	5.98271e-10	-1.59923e-10	-1.34604
117239120	chr1:117239120:C:T	4.03245e-10	-1.74054	-3.54416e-10
117239301	chr1:117239301:TTAGA:T	6.06099e-10	-1.59923e-10	-1.33304
117239328	chr1:117239328:G:A	1.29586e-10	-1.57468	-1.30106
117239356	chr1:117239356:G:A	2.15584e-09	-1.59923e-10	-0.0641493
117239379	chr1:117239379:A:G	1.26933e-10	-1.70491	-1.19152
117239380	chr1:117239380:T:A	1.27115e-10	-1.70348	-1.19152
117239438	chr1:117239438:T:A	1.0552e-10	-1.72317	-1.35801
117239522	chr1:117239522:A:G	1.21013e-10	-1.69983	-1.24436
117240461	chr1:117240461:T:C	1.18646e-10	-1.60681	-1.35713
117240654	chr1:117240654:T:G	6.02377e-10	-1.59923e-10	-1.3392
117240771	chr1:117240771:G:C	4.5861e-10	-1.69061	0.0787291
117240810	chr1:117240810:C:T	6.66123e-10	-1.23861	-3.54416e-10
117241105	chr1:117241105:G:A	1.79198e-09	-0.960136	0.711129
117241121	chr1:117241121:C:T	7.02186e-10	-1.59923e-10	-1.18589
117241300	chr1:117241300:A:T	7.06552e-10	-1.59923e-10	-1.17969
117241304	chr1:117241304:A:C	6.61937e-10	-1.59923e-10	-1.24492
117241386	chr1:117241386:C:A	6.08723e-10	-1.59923e-10	-1.32872
117241514	chr1:117241514:T:G	6.06546e-10	-1.59923e-10	-1.33231
117241551	chr1:117241551:T:C	1.15427e-10	-1.74158	-1.24986
117242035	chr1:117242035:T:C	5.90763e-10	-1.59923e-10	-1.35867
117242190	chr1:117242190:C:T	1.1841e-10	-1.73152	-1.23441
117242251	chr1:117242251:T:C	5.62237e-10	-1.40816	-3.54416e-10
117242903	chr1:117242903:A:G	1.1264e-10	-1.73285	-1.28303
117242936	chr1:117242936:G:C	6.33769e-10	-1.59923e-10	-1.2884
117243191	chr1:117243191:C:T	6.21664e-10	-1.59923e-10	-1.30769
117243192	chr1:117243192:C:T	6.52224e-10	-1.59923e-10	-1.2597
117243259	chr1:117243259:T:TAAG	5.93276e-10	-1.59923e-10	-1.35443
117243357	chr1:117243357:T:C	1.43464e-09	-1.59923e-10	-0.471416
117243740	chr1:117243740:G:A	1.43962e-10	-1.71964	-1.0509
117243816	chr1:117243816:C:G	1.57334e-10	-1.7275	-0.954215
117243893	chr1:117243893:T:C	4.95626e-09	-1.59923e-10	0.768322
117243997	chr1:117243997:T:C	5.93276e-10	-1.59923e-10	-1.35443
117244039	chr1:117244039:C:T	6.81131e-10	-1.59923e-10	-1.21633
117244081	chr1:117244081:A:C	6.11874e-09	-1.59923e-10	0.979027
117244131	chr1:117244131:G:T	6.16184e-10	-1.59923e-10	-1.31654
117244237	chr1:117244237:A:G	4.03024e-10	-1.74109	-3.54416e-10
117244370	chr1:117244370:G:A	1.50928e-10	-1.73208	-0.991204
117244608	chr1:117244608:G:A	6.69304e-10	-1.59923e-10	-1.23385
117244832	chr1:117244832:C:A	6.16446e-10	-1.59923e-10	-1.31612
117244858	chr1:117244858:C:T	5.99925e-10	-1.59923e-10	-1.34328
117244863	chr1:117244863:T:C	2.02963e-09	-1.59923e-10	-0.124477
117244880	chr1:117244880:C:A	1.21646e-10	-1.71299	-1.22598
117244994	chr1:117244994:C:T	1.22068e-10	-1.71423	-1.22128
117246108	chr1:117246108:T:C	2.24177e-10	-1.64542	-0.68223
117246661	chr1:117246661:G:A	2.1315e-10	-1.72885	-0.649241
117247015	chr1:117247015:A:G	9.67827e-10	-1.59923e-10	-0.865032
117247082	chr1:117247082:T:C	6.49519e-10	-1.59923e-10	-1.26385
117247083	chr1:117247083:C:T	1.87467e-09	-1.59923e-10	-0.203896
117247214	chr1:117247214:C:T	1.55119e-10	-1.74061	-0.955283
117247417	chr1:117247417:A:T	1.65874e-10	-1.68891	-0.939952
117247617	chr1:117247617:G:C	1.51808e-10	-1.72259	-0.994882
117247691	chr1:117247691:G:A	7.38535e-10	-1.59923e-10	-1.13542
117247748	chr1:117247748:C:T	1.27114e-09	-1.59923e-10	-0.592414
117247786	chr1:117247786:C:T	2.15053e-09	-1.59923e-10	-0.0666159
117248122	chr1:117248122:G:C	6.27005e-10	-1.59923e-10	-1.29913
117248314	chr1:117248314:A:G	3.11714e-10	-1.74	-0.258
117248323	chr1:117248323:A:G	5.9143e-10	-1.59923e-10	-1.35754
117248558	chr1:117248558:A:G	1.87336e-09	-1.59923e-10	-0.204598
117248906	chr1:117248906:T:C	1.05931e-10	-1.71831	-1.35899
117248959	chr1:117248959:T:G	5.96352e-10	-1.59923e-10	-1.34925
117249026	chr1:117249026:C:T	1.02964e-09	-0.803124	-3.54416e-10
117249038	chr1:117249038:G:A	4.46883e-10	-1.63779	-3.54416e-10
117249138	chr1:117249138:A:G	6.01133e-10	-1.59923e-10	-1.34127
117249140	chr1:117249140:C:T	6.21622e-10	-1.59923e-10	-1.30775
117249314	chr1:117249314:C:T	6.43711e-10	-1.59923e-10	-1.27283
117249509	chr1:117249509:C:G	6.17204e-10	-1.59923e-10	-1.31489
117249513	chr1:117249513:A:G	6.30265e-10	-1.59923e-10	-1.29394
117249642	chr1:117249642:C:T	6.0618e-10	-1.59923e-10	-1.33291
117250172	chr1:117250172:G:A	6.88646e-10	-1.20536	-3.54416e-10
117250176	chr1:117250176:C:A	1.12267e-10	-1.72484	-1.29437
117250201	chr1:117250201:G:C	6.1734e-10	-1.59923e-10	-1.31467
117250220	chr1:117250220:A:G	1.09642e-10	-1.69293	-1.34994
117250484	chr1:117250484:C:G	1.11543e-10	-1.72526	-1.30041
117250612	chr1:117250612:C:T	1.08133e-10	-1.69885	-1.35787
117251350	chr1:117251350:A:C	6.08582e-10	-1.59923e-10	-1.32895
117251611	chr1:117251611:T:C	1.8407e-09	-1.59923e-10	-0.222186
117252213	chr1:117252213:C:T	1.62027e-10	-1.62869	-1.02363
117252338	chr1:117252338:T:A	1.12623e-10	-1.70082	-1.31522
117252440	chr1:117252440:C:A	5.9237e-10	-1.59923e-10	-1.35595
117252666	chr1:117252666:G:A	8.35454e-10	-1.59923e-10	-1.01211
117252684	chr1:117252684:G:A	6.64321e-10	-1.59923e-10	-1.24132
117252690	chr1:117252690:C:T	5.91022e-10	-1.59923e-10	-1.35823
117252697	chr1:117252697:C:T	5.99323e-10	-1.59923e-10	-1.34428
117252753	chr1:117252753:T:C	5.90802e-10	-1.59923e-10	-1.3586
117252762	chr1:117252762:G:A	5.91037e-10	-1.59923e-10	-1.35821
117252765	chr1:117252765:T:C	5.93209e-10	-1.59923e-10	-1.35454
117252774	chr1:117252774:T:A	9.65137e-10	-1.59923e-10	-0.867815
117252846	chr1:117252846:G:A	6.20511e-10	-1.59923e-10	-1.30954
117252885	chr1:117252885:C:T	5.91207e-10	-1.59923e-10	-1.35792
117252915	chr1:117252915:T:C	6.15331e-10	-1.59923e-10	-1.31792
117252988	chr1:117252988:G:A	5.73362e-09	-1.59923e-10	0.914017
117253019	chr1:117253019:C:G	5.90456e-10	-1.59923e-10	-1.35919
117253343	chr1:117253343:T:C	5.90988e-10	-1.59923e-10	-1.35829
117253883	chr1:117253883:A:G	6.64769e-10	-1.59923e-10	-1.24065
117253915	chr1:117253915:G:A	5.1639e-10	-1.49322	-3.54416e-10
117254155	chr1:117254155:G:A	7.25094e-10	-1.59923e-10	-1.15378
117254417	chr1:117254417:T:C	9.32686e-10	-1.59923e-10	-0.902017
117254686	chr1:117254686:C:T	7.76259e-10	-1.0856	-3.54416e-10
117254690	chr1:117254690:C:T	1.18236e-10	-1.60989	-1.35751
117254691	chr1:117254691:G:A	4.76846e-10	-1.62623	0.0533398
117254705	chr1:117254705:TG:T	6.01108e-10	-1.59923e-10	-1.34131
117254806	chr1:117254806:TAAG:T	6.64175e-10	-1.59923e-10	-1.24154
117254865	chr1:117254865:C:T	5.91152e-10	-1.59923e-10	-1.35801
117254894	chr1:117254894:C:T	6.25194e-10	-1.59923e-10	-1.30202
117255166	chr1:117255166:A:G	1.21365e-09	-0.638701	-3.54416e-10
117255776	chr1:117255776:T:C	6.59953e-10	-1.59923e-10	-1.24792
117256125	chr1:117256125:C:T	5.96547e-10	-1.59923e-10	-1.34893
117256159	chr1:117256159:G:A	6.6006e-10	-1.59923e-10	-1.24775
117256418	chr1:117256418:T:G	5.91805e-10	-1.59923e-10	-1.35691
117257080	chr1:117257080:G:A	5.90812e-10	-1.59923e-10	-1.35859
117257856	chr1:117257856:A:G	8.10318e-10	-1.59923e-10	-1.04266
117257941	chr1:117257941:A:C	6.161e-10	-1.59923e-10	-1.31668
117258645	chr1:117258645:G:A	1.01318e-08	-1.59923e-10	1.48334
117258857	chr1:117258857:C:T	5.90702e-10	-1.59923e-10	-1.35877
117258969	chr1:117258969:A:G	1.78346e-10	-1.56207	-0.994293
117259007	chr1:117259007:A:AAACCATTT	9.02656e-09	-1.59923e-10	1.36784
117259650	chr1:117259650:T:C	1.23387e-10	-1.74144	-1.18332
117259805	chr1:117259805:G:A	1.15569e-09	-0.687635	-3.54416e-10
117259858	chr1:117259858:C:T	6.04211e-10	-1.59923e-10	-1.33616
117260070	chr1:117260070:G:T	5.92061e-10	-1.59923e-10	-1.35648
117260126	chr1:117260126:T:C	1.89926e-10	-1.461	-1.03246
117260137	chr1:117260137:A:C	8.72119e-10	-1.59923e-10	-0.969159
117260139	chr1:117260139:C:T	6.18327e-10	-1.59923e-10	-1.31307
117260354	chr1:117260354:A:G	1.69236e-10	-1.38986	-1.21894
117260410	chr1:117260410:T:C	4.44525e-09	-1.59923e-10	0.659506
117260474	chr1:117260474:A:C	1.05017e-09	-0.783377	-3.54416e-10
117260589	chr1:117260589:C:A	5.99606e-10	-1.59923e-10	-1.34381
117260623	chr1:117260623:A:G	1.65311e-10	-1.39893	-1.23333
117260714	chr1:117260714:T:C	1.8202e-10	-1.31503	-1.22094
117260795	chr1:117260795:AC:A	1.75181e-10	-1.35504	-1.21923
117260946	chr1:117260946:G:A	7.30103e-10	-1.59923e-10	-1.1469
117261514	chr1:117261514:G:A	3.98595e-09	-1.59923e-10	0.550447
117261645	chr1:117261645:C:A	1.08613e-10	-1.73671	-1.31558
117261706	chr1:117261706:T:A	5.90443e-10	-1.59923e-10	-1.35921
117262096	chr1:117262096:G:A	5.90442e-10	-1.59923e-10	-1.35921
117262298	chr1:117262298:T:C	7.33476e-10	-1.59923e-10	-1.14229
117262432	chr1:117262432:C:G	9.16824e-10	-1.59923e-10	-0.919169
117262926	chr1:117262926:A:T	6.91655e-10	-1.59923e-10	-1.201
117263192	chr1:117263192:G:A	6.56139e-10	-1.59923e-10	-1.25371
117264040	chr1:117264040:G:A	1.39341e-10	-1.71223	-1.09093
117264198	chr1:117264198:A:C	6.69966e-10	-1.59923e-10	-1.23286
117264263	chr1:117264263:G:GC	6.05357e-10	-1.59923e-10	-1.33427
117264825	chr1:117264825:G:A	5.35104e-10	-1.45762	-3.54416e-10
117264860	chr1:117264860:T:C	1.64721e-10	-1.33985	-1.29599
117264861	chr1:117264861:G:T	2.69857e-10	-1.12517	-1.01703
117264865	chr1:117264865:G:A	6.12162e-10	-1.32309	-3.54416e-10
117265015	chr1:117265015:C:A	2.36581e-09	-1.59923e-10	0.0287892
117265185	chr1:117265185:T:C	6.3577e-10	-1.59923e-10	-1.28525
117265343	chr1:117265343:G:A	4.52374e-09	0.677008	-3.54416e-10
117265570	chr1:117265570:A:G	1.47232e-10	-1.61887	-1.1292
117265813	chr1:117265813:GA:G	5.90461e-10	-1.59923e-10	-1.35918
117265930	chr1:117265930:A:T	1.1547e-10	-1.7317	-1.25937
117265941	chr1:117265941:C:T	6.67244e-10	-1.59923e-10	-1.23693
117266705	chr1:117266705:A:G	1.12962e-09	-0.226014	-0.484437
117266862	chr1:117266862:C:A	6.30817e-10	-1.59923e-10	-1.29307
117266881	chr1:117266881:C:T	1.73347e-10	-1.5527	-1.03209
117267179	chr1:117267179:C:T	6.41043e-10	-1.59923e-10	-1.27699
117267263	chr1:117267263:C:T	6.306e-10	-1.59923e-10	-1.29341
117267553	chr1:117267553:T:C	8.07483e-10	-1.59923e-10	-1.04616
117267844	chr1:117267844:C:G	7.5042e-09	-1.59923e-10	1.18313
117268213	chr1:117268213:G:A	1.22202e-10	-1.61083	-1.32358
117268533	chr1:117268533:C:T	1.56062e-10	-1.74019	-0.949635
117268628	chr1:117268628:T:C	6.05804e-10	-1.59923e-10	-1.33353
117268917	chr1:117268917:G:A	4.39336e-10	-1.44114	-0.213676
117269335	chr1:117269335:C:T	1.20884e-09	-0.642668	-3.54416e-10
117269365	chr1:117269365:T:C	2.89468e-10	-1.29759	-0.774451
117269432	chr1:117269432:G:A	2.40565e-09	-1.59923e-10	0.0454912
117269453	chr1:117269453:G:C	3.83656e-10	-1.7214	-0.0689328
117269461	chr1:117269461:A:G	2.94027e-10	-0.920496	-1.13592
117269634	chr1:117269634:C:T	7.13089e-10	-1.59923e-10	-1.17048
117269727	chr1:117269727:C:G	6.05397e-10	-1.59923e-10	-1.3342
117269832	chr1:117269832:G:A	2.08733e-10	-1.73225	-0.666782
117269859	chr1:117269859:C:T	9.22168e-10	-0.141912	-0.771446
117270418	chr1:117270418:A:G	7.624e-10	-1.59923e-10	-1.10361
117270603	chr1:117270603:A:G	7.27439e-10	-1.59923e-10	-1.15056
117270767	chr1:117270767:T:A	6.18329e-10	-1.59923e-10	-1.31307
117270797	chr1:117270797:G:A	5.69484e-10	-1.39536	-3.54416e-10
117270865	chr1:117270865:G:T	1.11825e-10	-1.73565	-1.2875
117271629	chr1:117271629:A:C	2.62857e-09	-1.59923e-10	0.134109
117271702	chr1:117271702:G:A	5.90609e-10	-1.59923e-10	-1.35893
117271934	chr1:117271934:A:G	5.98985e-10	-1.59923e-10	-1.34485
117271996	chr1:117271996:A:G	6.14659e-10	-1.59923e-10	-1.31902
117272014	chr1:117272014:A:C	6.17714e-10	-1.59923e-10	-1.31406
117272067	chr1:117272067:A:G	1.47812e-10	-1.46961	-1.27454
117272106	chr1:117272106:C:T	6.012e-10	-1.59923e-10	-1.34116
117272350	chr1:117272350:G:A	7.73275e-10	-1.08945	-3.54416e-10
117272750	chr1:117272750:T:G	6.00029e-10	-1.59923e-10	-1.34311
117272953	chr1:117272953:G:A	1.96587e-10	-1.66548	-0.793503
117272987	chr1:117272987:T:C	7.21479e-10	-1.59923e-10	-1.15878
117272997	chr1:117272997:A:C	5.91173e-10	-1.59923e-10	-1.35798
117273362	chr1:117273362:C:T	1.19345e-10	-1.70718	-1.25089
117273784	chr1:117273784:G:A	7.04554e-10	-1.18252	-3.54416e-10
117273803	chr1:117273803:G:A	5.93103e-10	-1.59923e-10	-1.35472
117273983	chr1:117273983:G:A	1.09347e-10	-1.70105	-1.34451
117274000	chr1:117274000:G:A	1.27037e-09	-1.59923e-10	-0.593022
117274369	chr1:117274369:C:A	1.67601e-10	-1.49034	-1.12816
117274418	chr1:117274418:A:G	2.60563e-10	-1.13415	-1.0431
117274431	chr1:117274431:C:A	2.26324e-10	-1.27145	-1.04667
117275129	chr1:117275129:CACAGATAATCAT:C	1.97465e-10	-1.33071	-1.12381
117275148	chr1:117275148:CT:C	1.98106e-10	-1.3326	-1.11869
117275315	chr1:117275315:C:T	1.21382e-10	-1.62318	-1.31796
117275325	chr1:117275325:A:G	2.94411e-09	-1.59923e-10	0.247477
117275327	chr1:117275327:A:T	1.45795e-08	-1.59923e-10	1.84728
117275621	chr1:117275621:A:G	1.79418e-10	-1.28913	-1.26124
117275726	chr1:117275726:G:A	6.83306e-09	-1.59923e-10	1.08944
117276081	chr1:117276081:C:T	2.04212e-10	-1.29432	-1.12661
117276099	chr1:117276099:C:A	3.14507e-09	-1.59923e-10	0.313505
117276186	chr1:117276186:A:C	9.20662e-08	-1.59923e-10	3.69018
117276617	chr1:117276617:C:T	1.28982e-10	-1.57977	-1.30065
117276695	chr1:117276695:AT:A	2.01044e-10	-1.31915	-1.11742
117276723	chr1:117276723:A:C	6.97208e-10	-1.59923e-10	-1.193
117276735	chr1:117276735:C:T	2.09751e-10	-1.30008	-1.09409
117277081	chr1:117277081:G:A	1.94457e-10	-1.32707	-1.14281
117277088	chr1:117277088:G:A	1.96928e-10	-1.32323	-1.13402
117277149	chr1:117277149:G:A	4.15696e-10	-1.71013	-3.54416e-10
117277311	chr1:117277311:A:G	2.04643e-10	-1.28347	-1.13535
117277483	chr1:117277483:G:A	1.25244e-10	-1.59056	-1.31926
117277495	chr1:117277495:C:T	2.56654e-10	-1.58467	-0.607683
117278058	chr1:117278058:G:A	1.23112e-10	-1.59661	-1.33038
117278132	chr1:117278132:A:G	7.26699e-10	-1.59923e-10	-1.15157
117278386	chr1:117278386:C:T	8.22102e-10	-1.59923e-10	-1.02822
117278559	chr1:117278559:G:A	5.02839e-09	-1.59923e-10	0.782771
117278668	chr1:117278668:TGGCATA:T	7.07893e-10	-1.59923e-10	-1.17779
117278757	chr1:117278757:C:T	2.30776e-09	-1.59923e-10	0.00394864
117278758	chr1:117278758:G:A	1.24885e-10	-1.56365	-1.34905
117279083	chr1:117279083:T:C	2.05685e-10	-1.28584	-1.1279
117279150	chr1:117279150:G:A	1.24012e-10	-1.58735	-1.33235
117279169	chr1:117279169:G:C	6.25367e-09	-1.59923e-10	1.00084
117279333	chr1:117279333:C:G	5.92298e-10	-1.59923e-10	-1.35607
117279396	chr1:117279396:T:C	9.16749e-10	-1.59923e-10	-0.919251
117279464	chr1:117279464:G:A	1.96637e-10	-1.29455	-1.16417
117279514	chr1:117279514:C:T	5.50073e-10	-1.43003	-3.54416e-10
117279605	chr1:117279605:T:A	1.99953e-10	-1.29939	-1.14261
117279693	chr1:117279693:G:A	1.309e-10	-1.50703	-1.35862
117279781	chr1:117279781:C:T	5.9314e-10	-1.59923e-10	-1.35466
117280296	chr1:117280296:A:G	5.92582e-10	-1.59923e-10	-1.3556
117280774	chr1:117280774:C:T	7.1919e-10	-1.59923e-10	-1.16196
117280947	chr1:117280947:G:C	1.78079e-10	-1.25417	-1.30369
117281279	chr1:117281279:G:A	2.20693e-10	-1.10951	-1.2338
117281491	chr1:117281491:G:A	8.26559e-10	-1.59923e-10	-1.02281
117281635	chr1:117281635:G:A	8.88454e-10	-1.59923e-10	-0.950602
117281733	chr1:117281733:A:C	1.03676e-10	-1.74163	-1.35719
117281743	chr1:117281743:A:G	4.29595e-09	-1.59923e-10	0.625342
117281748	chr1:117281748:T:C	8.77302e-10	-1.59923e-10	-0.963233
117281882	chr1:117281882:G:A	4.06113e-10	-1.73345	-3.54416e-10
117282883	chr1:117282883:C:T	5.99893e-10	-1.59923e-10	-1.34333
117283197	chr1:117283197:C:T	2.27594e-10	-1.06369	-1.24883
117283289	chr1:117283289:A:G	1.36258e-10	-1.59707	-1.22847
117283471	chr1:117283471:C:A	7.58545e-10	-1.59923e-10	-1.10868
117283849	chr1:117283849:C:G	9.42947e-10	-1.59923e-10	-0.891076
117283931	chr1:117283931:C:T	8.52327e-10	-1.59923e-10	-0.992114
117284620	chr1:117284620:T:C	2.22348e-09	-1.59923e-10	-0.0332557
117284658	chr1:117284658:G:C	5.99538e-10	-1.59923e-10	-1.34393
117284664	chr1:117284664:T:A	1.85881e-10	-1.25978	-1.2552
117284950	chr1:117284950:T:G	1.8078e-10	-1.28383	-1.25898
117285449	chr1:117285449:AGCTTAGAGTTGGGAAAAGGACCCTAAAG:A	7.69418e-10	-1.59923e-10	-1.09445
117285487	chr1:117285487:G:T	7.4931e-10	-1.59923e-10	-1.12093
117285667	chr1:117285667:G:A	1.07585e-10	-1.7142	-1.3476
117285750	chr1:117285750:G:A	6.09882e-10	-1.59923e-10	-1.32682
117285900	chr1:117285900:G:A	9.82587e-10	-1.59923e-10	-0.849897
117286077	chr1:117286077:G:C	1.823e-10	-1.25322	-1.28121
117286082	chr1:117286082:T:A	3.26145e-09	-1.59923e-10	0.349842
117286642	chr1:117286642:C:T	5.90482e-10	-1.59923e-10	-1.35915
117286673	chr1:117286673:C:A	1.49909e-10	-1.63146	-1.0986
117286805	chr1:117286805:C:T	1.99147e-10	-1.21709	-1.22895
117286917	chr1:117286917:C:CA	5.90444e-10	-1.59923e-10	-1.35921
117286938	chr1:117286938:G:A	4.17687e-10	-1.70535	-3.54416e-10
117287122	chr1:117287122:A:G	2.3969e-09	-1.59923e-10	0.0418473
117287208	chr1:117287208:G:A	1.78096e-10	-1.29974	-1.25802
117287317	chr1:117287317:G:A	6.89689e-10	-1.59923e-10	-1.20384
117287597	chr1:117287597:T:C	1.83339e-10	-1.2704	-1.25834
117287716	chr1:117287716:G:A	1.89446e-10	-1.25813	-1.23785
117287810	chr1:117287810:G:C	7.22866e-10	-1.59923e-10	-1.15686
117287841	chr1:117287841:G:A	1.10577e-10	-1.67612	-1.35825
117287852	chr1:117287852:A:T	7.52439e-10	-1.59923e-10	-1.11677
117288321	chr1:117288321:T:A	8.02372e-09	-1.59923e-10	1.25007
117288387	chr1:117288387:G:A	1.8648e-10	-1.64485	-0.866916
117288440	chr1:117288440:TAAAC:T	6.77635e-10	-1.22148	-3.54416e-10
117288605	chr1:117288605:G:A	1.85156e-10	-1.25951	-1.25938
117288866	chr1:117288866:ATGT:A	1.76911e-10	-1.68975	-0.874689
117288961	chr1:117288961:C:A	1.86297e-10	-1.26592	-1.24682
117289206	chr1:117289206:C:T	1.0891e-10	-1.71632	-1.33324
117289366	chr1:117289366:G:A	1.69073e-09	-1.59923e-10	-0.307169
117289524	chr1:117289524:A:C	1.81027e-10	-1.26788	-1.27356
117289550	chr1:117289550:T:G	2.00529e-10	-1.69846	-0.74066
117289875	chr1:117289875:A:G	1.31716e-10	-1.71479	-1.14465
117289995	chr1:117289995:C:T	1.85392e-10	-1.25458	-1.26303
117290016	chr1:117290016:C:T	6.10157e-10	-1.59923e-10	-1.32637
117290100	chr1:117290100:A:G	1.87468e-10	-1.24606	-1.26042
117290233	chr1:117290233:G:T	1.53278e-10	-1.35001	-1.35782
117290688	chr1:117290688:T:C	5.99122e-10	-1.59923e-10	-1.34462
117290805	chr1:117290805:C:T	7.07026e-10	-1.59923e-10	-1.17902
117290844	chr1:117290844:T:G	6.09172e-10	-1.59923e-10	-1.32798
117291057	chr1:117291057:A:G	5.09111e-10	-1.50742	-3.54416e-10
117291374	chr1:117291374:G:T	1.85641e-10	-1.24975	-1.26652
117291454	chr1:117291454:C:A	7.18017e-10	-1.59923e-10	-1.16359
117291791	chr1:117291791:T:C	7.32671e-10	-1.59923e-10	-1.14339
117291875	chr1:117291875:A:G	7.07829e-10	-1.59923e-10	-1.17788
117291890	chr1:117291890:C:T	1.24209e-09	-1.59923e-10	-0.615535
117291972	chr1:117291972:G:A	6.842e-10	-1.59923e-10	-1.21183
117292119	chr1:117292119:T:G	1.80583e-10	-1.23715	-1.30675
117292149	chr1:117292149:T:C	1.08923e-10	-1.69298	-1.35646
117292524	chr1:117292524:T:C	1.20813e-09	-1.59923e-10	-0.643256
117292552	chr1:117292552:C:T	1.5067e-10	-1.67159	-1.0534
117292577	chr1:117292577:G:T	6.70057e-10	-1.59923e-10	-1.23272
117292769	chr1:117292769:G:A	2.20401e-08	-1.59923e-10	2.26053
117292786	chr1:117292786:T:A	1.76767e-09	-1.59923e-10	-0.262668
117293413	chr1:117293413:T:C	1.44971e-09	-1.59923e-10	-0.460967
117293442	chr1:117293442:T:C	6.41153e-10	-1.59923e-10	-1.27682
117293492	chr1:117293492:G:A	6.40621e-10	-1.59923e-10	-1.27765
117293498	chr1:117293498:T:C	1.20884e-09	-1.59923e-10	-0.642667
117293764	chr1:117293764:A:G	6.92254e-10	-1.59923e-10	-1.20013
117294367	chr1:117294367:C:T	1.83473e-10	-1.23057	-1.29745
117294534	chr1:117294534:G:A	1.03884e-10	-1.73799	-1.35882
117294774	chr1:117294774:C:T	3.69252e-10	-1.39505	-0.433554
117294848	chr1:117294848:T:G	1.22059e-09	-1.59923e-10	-0.632993
117295316	chr1:117295316:A:G	1.20681e-09	-1.59923e-10	-0.644352
117295342	chr1:117295342:CCTCTCACTCAG:C	1.20866e-09	-1.59923e-10	-0.642821
117295471	chr1:117295471:A:G	1.38105e-09	-1.59923e-10	-0.509487
117295669	chr1:117295669:C:T	9.55722e-10	-1.59923e-10	-0.877618
117295982	chr1:117295982:A:G	1.36089e-09	-1.59923e-10	-0.524191
117296317	chr1:117296317:T:C	1.66455e-10	-1.2761	-1.34926
117296459	chr1:117296459:T:C	1.5645e-10	-1.59239	-1.09496
117296579	chr1:117296579:G:A	1.39861e-10	-1.55837	-1.24107
117296592	chr1:117296592:A:C	9.92335e-10	-1.59923e-10	-0.840024
117296979	chr1:117296979:G:A	2.08289e-08	-1.59923e-10	2.20401
117297180	chr1:117297180:T:C	6.3809e-10	-1.59923e-10	-1.28161
117297408	chr1:117297408:C:T	6.08374e-10	-1.59923e-10	-1.32929
117297756	chr1:117297756:G:A	2.33123e-10	-0.945123	-1.3434
117297939	chr1:117297939:T:C	6.26416e-10	-1.59923e-10	-1.30007
117298535	chr1:117298535:G:A	6.38525e-10	-1.59923e-10	-1.28092
117298828	chr1:117298828:A:G	4.34843e-10	-1.6651	-3.54416e-10
117299126	chr1:117299126:GTGTGTGTGTGTGTGTA:G	5.90757e-10	-1.59923e-10	-1.35868
117299319	chr1:117299319:C:T	1.98856e-09	-1.59923e-10	-0.144917
117299911	chr1:117299911:T:C	6.29737e-10	-1.59923e-10	-1.29478
117300516	chr1:117300516:A:C	6.73228e-10	-1.59923e-10	-1.228
117300572	chr1:117300572:A:G	7.40394e-10	-1.59923e-10	-1.1329
117300653	chr1:117300653:G:A	1.34909e-10	-1.61019	-1.22529
117300881	chr1:117300881:C:T	6.12014e-10	-1.59923e-10	-1.32333
117300996	chr1:117300996:C:A	4.41264e-10	-1.65044	-3.54416e-10
117301001	chr1:117301001:C:T	1.11061e-10	-1.72846	-1.30155
117301119	chr1:117301119:C:T	6.67412e-10	-1.59923e-10	-1.23668
117301406	chr1:117301406:A:G	6.02883e-10	-1.59923e-10	-1.33836
117301629	chr1:117301629:A:G	1.10426e-10	-1.7386	-1.29714
117302171	chr1:117302171:C:T	6.12023e-10	-1.59923e-10	-1.32332
117302252	chr1:117302252:T:A	6.25439e-10	-1.59923e-10	-1.30163
117302410	chr1:117302410:G:A	5.31747e-10	-0.134895	-1.32902
117303304	chr1:117303304:C:G	6.32103e-10	-0.01735	-1.27368
117303617	chr1:117303617:T:C	7.18234e-10	-1.59923e-10	-1.16329
117303736	chr1:117303736:A:C	7.23095e-10	-1.59923e-10	-1.15654
117303738	chr1:117303738:T:C	7.21952e-10	-1.59923e-10	-1.15813
117304577	chr1:117304577:C:A	7.32399e-10	0.195978	-1.33974
117304588	chr1:117304588:C:A	1.20257e-09	-1.59923e-10	-0.647865
117304713	chr1:117304713:A:G	6.35828e-10	-1.59923e-10	-1.28516
117305119	chr1:117305119:C:T	1.08006e-10	-1.73778	-1.32012
117305162	chr1:117305162:A:G	6.24689e-10	-1.59923e-10	-1.30283
117305445	chr1:117305445:G:A	6.5036e-10	-1.59923e-10	-1.26256
117305618	chr1:117305618:A:G	1.31228e-09	-1.59923e-10	-0.560561
117306200	chr1:117306200:G:A	2.30867e-10	-1.60004	-0.698202
117307245	chr1:117307245:G:A	1.20302e-09	-1.59923e-10	-0.647498
117307260	chr1:117307260:G:T	5.94693e-10	-1.59923e-10	-1.35204
117307289	chr1:117307289:A:G	1.75007e-09	-1.59923e-10	-0.272675
117307379	chr1:117307379:C:T	1.20362e-09	-1.59923e-10	-0.647
117307511	chr1:117307511:A:C	1.20188e-09	-1.59923e-10	-0.648444
117308264	chr1:117308264:G:A	1.26249e-10	-1.57253	-1.3293
117308369	chr1:117308369:T:G	6.251e-10	-1.59923e-10	-1.30217
117308654	chr1:117308654:G:C	6.28692e-10	-1.59923e-10	-1.29644
117308759	chr1:117308759:GGAAAGA:G	7.25783e-10	-1.59923e-10	-1.15283
117308776	chr1:117308776:A:G	6.20084e-10	-1.59923e-10	-1.31023
117308814	chr1:117308814:G:A	8.04014e-10	-1.59923e-10	-1.05047
117309177	chr1:117309177:T:C	2.44722e-09	-1.59923e-10	0.0626223
117309239	chr1:117309239:T:C	1.20257e-09	-1.59923e-10	-0.647865
117309245	chr1:117309245:C:G	5.83272e-10	-0.972966	-0.398465
117309575	chr1:117309575:G:A	2.50992e-09	0.0879208	-3.54416e-10
117310091	chr1:117310091:G:A	7.30425e-10	-1.59923e-10	-1.14646
117310213	chr1:117310213:G:A	9.3957e-10	-1.59923e-10	-0.894663
117310237	chr1:117310237:G:A	1.9732e-09	-1.59923e-10	-0.152675
117310959	chr1:117310959:G:A	4.53144e-10	-1.62387	-3.54416e-10
117311059	chr1:117311059:G:A	7.40272e-10	-1.59923e-10	-1.13307
117311204	chr1:117311204:G:A	8.0153e-10	-1.59923e-10	-1.05356
117311291	chr1:117311291:A:G	7.29904e-10	0.159693	-1.30686
117311509	chr1:117311509:G:A	1.16873e-09	-1.59923e-10	-0.676413
117311657	chr1:117311657:C:T	1.48419e-10	-1.61668	-1.12337
117311758	chr1:117311758:A:G	1.80116e-09	-1.59923e-10	-0.2439
117311796	chr1:117311796:T:C	9.34928e-10	-0.354574	-0.545042
117311937	chr1:117311937:T:C	3.32218e-10	-0.600989	-1.3333
117312067	chr1:117312067:T:C	9.78144e-10	-0.122927	-0.731501
117312097	chr1:117312097:G:A	1.56301e-09	-1.59923e-10	-0.385717
117312148	chr1:117312148:T:C	3.97216e-08	-1.59923e-10	2.84956
117312256	chr1:117312256:C:T	6.24443e-10	-1.59923e-10	-1.30323
117312289	chr1:117312289:C:T	1.8597e-10	-1.67279	-0.841715
117312310	chr1:117312310:C:T	2.00714e-10	-1.66594	-0.772268
117312557	chr1:117312557:T:C	7.74064e-10	-1.59923e-10	-1.08843
117312973	chr1:117312973:T:G	1.25516e-09	-1.59923e-10	-0.605067
117312995	chr1:117312995:T:C	8.66056e-10	-1.59923e-10	-0.976136
117313440	chr1:117313440:T:C	2.10654e-10	-1.67929	-0.710582
117313459	chr1:117313459:A:G	7.51212e-10	-1.59923e-10	-1.1184
117313530	chr1:117313530:AAGT:A	1.26875e-09	-1.59923e-10	-0.594301
117313535	chr1:117313535:CATT:C	1.26815e-09	-1.59923e-10	-0.594773
117313538	chr1:117313538:T:C	1.12445e-09	0.499034	-1.21407
117313590	chr1:117313590:C:A	3.20215e-08	-1.59923e-10	2.63408
117313953	chr1:117313953:A:C	1.86511e-10	-1.67431	-0.837282
117314151	chr1:117314151:GT:G	7.72235e-10	-1.59923e-10	-1.0908
117314259	chr1:117314259:T:C	4.29671e-10	-1.67707	-3.54416e-10
117314372	chr1:117314372:G:C	8.0728e-10	-1.59923e-10	-1.04641
117314588	chr1:117314588:C:A	4.29528e-10	-1.6774	-3.54416e-10
117315106	chr1:117315106:G:A	1.64846e-09	-1.59923e-10	-0.332488
117315384	chr1:117315384:C:T	1.82757e-09	-1.59923e-10	-0.229343
117315688	chr1:117315688:A:G	9.19399e-10	0.394019	-1.31038
117315906	chr1:117315906:C:T	2.62596e-09	0.133118	-3.54416e-10
117316154	chr1:117316154:G:A	2.80899e-09	-1.59923e-10	0.200494
117316398	chr1:117316398:T:C	4.85619e-10	-1.55466	-3.54416e-10
117316471	chr1:117316471:T:G	6.38217e-10	-1.59923e-10	-1.28141
117316530	chr1:117316530:C:T	6.02779e-10	-1.59923e-10	-1.33854
117316905	chr1:117316905:T:C	4.41235e-10	-0.355578	-1.29493
117317089	chr1:117317089:C:A	5.84798e-10	-1.06517	-0.30365
117317176	chr1:117317176:C:T	6.4423e-10	-0.9723	-0.299729
117317399	chr1:117317399:G:A	6.21651e-10	-1.59923e-10	-1.30771
117317591	chr1:117317591:C:A	9.84392e-10	0.464461	-1.31252
117317671	chr1:117317671:T:C	1.16956e-10	-1.64792	-1.33037
117317803	chr1:117317803:C:T	9.67061e-10	-1.59923e-10	-0.865823
117318064	chr1:117318064:G:A	2.76536e-09	-1.59923e-10	0.18484
117318131	chr1:117318131:G:A	4.3843e-10	-1.65688	-3.54416e-10
117318243	chr1:117318243:G:T	5.32353e-09	-1.59923e-10	0.839808
117319136	chr1:117319136:G:A	1.07934e-10	-1.73986	-1.31871
117319657	chr1:117319657:G:A	7.22229e-09	-1.59923e-10	1.14484
117319960	chr1:117319960:T:C	7.64531e-10	-1.59923e-10	-1.10082
117320281	chr1:117320281:G:A	1.9488e-08	-1.59923e-10	2.13747
117321425	chr1:117321425:C:T	2.01479e-10	-1.07839	-1.35601
117321467	chr1:117321467:G:A	4.4821e-10	-0.351312	-1.28351
117321666	chr1:117321666:A:G	6.54672e-10	-1.59923e-10	-1.25595
117322541	chr1:117322541:G:A	6.21372e-10	-1.59923e-10	-1.30815
117322542	chr1:117322542:C:T	6.21372e-10	-1.59923e-10	-1.30815
117323039	chr1:117323039:C:A	1.88294e-10	-1.74002	-0.762057
117323365	chr1:117323365:AGGGAAG:A	6.50191e-10	-1.59923e-10	-1.26282
117323508	chr1:117323508:C:T	2.08789e-10	-1.72987	-0.668888
117323541	chr1:117323541:G:A	4.46011e-09	-1.59923e-10	0.662844
117323752	chr1:117323752:G:A	1.13123e-10	-1.73214	-1.27947
117323865	chr1:117323865:T:TAA	1.01326e-09	-1.59923e-10	-0.819155
117324067	chr1:117324067:T:C	8.75634e-10	-1.59923e-10	-0.965137
117324302	chr1:117324302:T:C	2.24615e-10	-1.72713	-0.598563
117324637	chr1:117324637:A:C	2.13309e-10	-1.73006	-0.647282
117324680	chr1:117324680:G:A	2.27281e-10	-1.72318	-0.59072
117324717	chr1:117324717:C:T	8.08418e-10	-0.0404117	-1.00459
117324933	chr1:117324933:AT:A	5.28823e-10	-0.284165	-1.18527
117324940	chr1:117324940:C:A	2.17528e-10	-1.73349	-0.624267
117325033	chr1:117325033:T:A	2.14001e-10	-1.73932	-0.63478
117325179	chr1:117325179:A:G	2.26726e-10	-1.72388	-0.592468
117325301	chr1:117325301:C:A	6.00804e-10	-1.59923e-10	-1.34182
117325395	chr1:117325395:T:G	2.91322e-09	-1.59923e-10	0.23693
117325753	chr1:117325753:A:G	8.43147e-10	-1.01314	0.010196
117325764	chr1:117325764:A:C	6.00701e-10	-1.59923e-10	-1.34199
117326168	chr1:117326168:T:C	5.93034e-10	-0.19741	-1.15742
117326703	chr1:117326703:T:TA	7.66561e-10	-1.59923e-10	-1.09817
117326950	chr1:117326950:T:A	3.27662e-10	-1.01646	-0.931646
117327463	chr1:117327463:C:G	1.4946e-09	0.118996	-0.549466
117327526	chr1:117327526:G:A	5.90464e-10	-1.59923e-10	-1.35918
117327756	chr1:117327756:G:T	1.04642e-09	0.202413	-0.98937
117328781	chr1:117328781:C:T	1.63354e-10	-1.50891	-1.13525
117329021	chr1:117329021:C:T	5.99978e-10	-1.59923e-10	-1.34319
117329703	chr1:117329703:A:C	7.3691e-10	-1.59923e-10	-1.13762
117329919	chr1:117329919:A:G	1.33487e-09	-0.0259117	-0.517586
117330005	chr1:117330005:G:A	1.26967e-09	-1.59923e-10	-0.593572
117330138	chr1:117330138:G:C	2.06521e-10	-1.73938	-0.670306
117330224	chr1:117330224:G:A	9.20618e-10	-1.59923e-10	-0.91504
117330271	chr1:117330271:G:A	1.21968e-10	-1.73543	-1.2009
117330400	chr1:117330400:G:C	1.69558e-10	-1.43411	-1.17278
117330455	chr1:117330455:T:C	1.66901e-10	-1.54702	-1.07567
117330469	chr1:117330469:GATTAT:G	9.88813e-10	-0.84358	-3.54416e-10
117330470	chr1:117330470:A:T	7.70533e-10	-1.59923e-10	-1.093
117330600	chr1:117330600:T:C	1.44218e-10	-1.46075	-1.30801
117330845	chr1:117330845:A:G	1.62145e-10	-1.56022	-1.09138
117330996	chr1:117330996:C:T	1.21999e-10	-1.73222	-1.20385
117331013	chr1:117331013:A:T	1.62764e-10	-1.56767	-1.08011
117331533	chr1:117331533:C:T	1.75651e-10	-1.55676	-1.01482
117331746	chr1:117331746:C:T	1.83284e-10	-1.53825	-0.990798
117331839	chr1:117331839:G:A	1.81786e-10	-1.53629	-1.00097
117332322	chr1:117332322:T:C	1.80891e-10	-1.54149	-1.0007
117332470	chr1:117332470:G:A	1.02016e-09	-1.59923e-10	-0.81237
117332593	chr1:117332593:C:T	1.43564e-09	0.054779	-0.525498
117332692	chr1:117332692:G:A	6.16358e-10	-1.59923e-10	-1.31626
117332839	chr1:117332839:C:T	1.77446e-10	-1.54734	-1.01408
117332841	chr1:117332841:A:C	1.80249e-10	-1.52389	-1.02186
117332995	chr1:117332995:G:A	7.04883e-10	-1.59923e-10	-1.18205
117333815	chr1:117333815:T:G	2.41709e-10	-1.46256	-0.789785
117334030	chr1:117334030:G:A	5.95158e-09	-1.59923e-10	0.951327
117334173	chr1:117334173:A:G	8.23771e-10	-0.0327217	-0.993471
117334284	chr1:117334284:GGT:G	7.72785e-10	-1.59923e-10	-1.09008
117334905	chr1:117334905:A:G	1.62912e-09	-1.74066	1.39637
117334931	chr1:117334931:A:G	7.91343e-10	-1.59923e-10	-1.06635
117335692	chr1:117335692:C:T	4.40237e-10	-1.03536	-0.617415
117335884	chr1:117335884:T:C	2.224e-09	-1.59923e-10	-0.0330226
117336428	chr1:117336428:G:A	1.01972e-08	1.48979	-3.54416e-10
117336444	chr1:117336444:C:T	6.41879e-10	-0.216938	-1.05875
117336498	chr1:117336498:C:T	2.72314e-09	-1.59923e-10	0.169456
117336777	chr1:117336777:C:A	8.118e-10	-1.04083	-3.54416e-10
117336999	chr1:117336999:G:T	7.68926e-10	-1.59923e-10	-1.09509
117337089	chr1:117337089:A:G	9.52648e-10	-1.59923e-10	-0.88084
117337692	chr1:117337692:T:C	6.79195e-10	-1.59923e-10	-1.21918
117337888	chr1:117337888:C:A	8.87142e-10	-1.59923e-10	-0.95208
117338416	chr1:117338416:C:T	2.59634e-09	-1.59923e-10	0.121774
117338544	chr1:117338544:C:T	2.2932e-09	-1.59923e-10	-0.00238292
117338650	chr1:117338650:G:A	7.19237e-10	-1.59923e-10	-1.16189
117339660	chr1:117339660:T:C	7.64959e-10	-1.59923e-10	-1.10026
117340011	chr1:117340011:A:C	7.65938e-10	-1.59923e-10	-1.09898
117340270	chr1:117340270:C:G	1.38779e-10	-1.68324	-1.12397
117340809	chr1:117340809:T:A	7.40657e-10	-1.59923e-10	-1.13255
117341212	chr1:117341212:A:G	1.18152e-10	-1.69226	-1.27585
117341400	chr1:117341400:G:A	7.01879e-10	-1.0358	-0.150527
117341433	chr1:117341433:C:T	6.715e-10	-1.59923e-10	-1.23057
117342090	chr1:117342090:T:C	7.64959e-10	-1.59923e-10	-1.10026
117342263	chr1:117342263:T:A	7.41613e-10	-1.59923e-10	-1.13126
117342536	chr1:117342536:G:A	7.62678e-10	-1.59923e-10	-1.10325
117342760	chr1:117342760:T:C	7.6273e-10	-1.59923e-10	-1.10318
117342781	chr1:117342781:A:C	8.2977e-10	0.277699	-1.29664
117342873	chr1:117342873:A:G	7.76638e-10	-1.59923e-10	-1.08511
117342995	chr1:117342995:G:A	2.03929e-09	-0.11973	-3.54416e-10
117343216	chr1:117343216:C:T	7.32967e-10	-1.59923e-10	-1.14299
117343427	chr1:117343427:G:A	1.30368e-09	-0.567138	-3.54416e-10
117343452	chr1:117343452:T:C	7.6054e-10	-1.59923e-10	-1.10606
117343556	chr1:117343556:C:T	7.60742e-10	-1.59923e-10	-1.10579
117343672	chr1:117343672:A:G	7.5902e-10	-1.59923e-10	-1.10806
117343947	chr1:117343947:A:G	7.62045e-10	-1.59923e-10	-1.10408
117344061	chr1:117344061:T:A	4.13535e-10	-1.71534	-3.54416e-10
117344502	chr1:117344502:T:C	7.58855e-10	-1.59923e-10	-1.10827
117344903	chr1:117344903:G:C	1.06539e-09	-0.76899	-3.54416e-10
117345015	chr1:117345015:A:C	6.54283e-10	-1.59923e-10	-1.25654
117345115	chr1:117345115:G:A	6.32584e-10	-1.59923e-10	-1.29027
117345491	chr1:117345491:C:G	5.71435e-10	-0.252427	-1.13951
117345659	chr1:117345659:G:A	2.02768e-10	-1.73828	-0.689737
117345796	chr1:117345796:C:T	2.99738e-09	-1.59923e-10	0.265409
117345898	chr1:117345898:C:G	6.9558e-10	-1.59923e-10	-1.19534
117345910	chr1:117345910:G:A	1.19883e-10	-1.65544	-1.29813
117346384	chr1:117346384:T:C	7.22207e-10	-0.166217	-0.991556
117346436	chr1:117346436:C:T	9.17859e-10	0.166472	-1.08451
117347279	chr1:117347279:T:C	1.02963e-09	-1.59923e-10	-0.803133
117347446	chr1:117347446:A:G	7.59324e-10	-1.59923e-10	-1.10766
117347510	chr1:117347510:C:G	1.8653e-09	-1.10324	0.894332
117347608	chr1:117347608:A:G	7.06786e-10	-1.59923e-10	-1.17936
117347757	chr1:117347757:C:T	3.1248e-10	-1.07914	-0.916409
117347890	chr1:117347890:C:G	6.36722e-10	-1.59923e-10	-1.28375
117348259	chr1:117348259:T:C	7.20848e-10	-1.59923e-10	-1.15966
117348350	chr1:117348350:A:G	7.6054e-10	-1.59923e-10	-1.10606
117348701	chr1:117348701:A:G	7.60179e-10	-1.59923e-10	-1.10653
117348748	chr1:117348748:T:G	1.14457e-10	-1.71121	-1.28867
117348820	chr1:117348820:T:A	8.03984e-10	-1.59923e-10	-1.05051
117349279	chr1:117349279:A:T	8.12774e-10	-1.59923e-10	-1.03963
117349291	chr1:117349291:A:G	8.74481e-10	-0.966455	-3.54416e-10
117349414	chr1:117349414:G:T	6.46628e-10	-1.59923e-10	-1.26831
117349525	chr1:117349525:C:T	5.96782e-10	-1.59923e-10	-1.34853
117349647	chr1:117349647:T:A	6.34295e-10	-1.59923e-10	-1.28757
117350047	chr1:117350047:C:T	5.46522e-10	-0.0995079	-1.337
117350173	chr1:117350173:T:C	1.85951e-10	-1.73985	-0.774759
117350729	chr1:117350729:C:T	1.05471e-09	-1.59923e-10	-0.77906
117350781	chr1:117350781:T:C	7.20215e-10	-1.59923e-10	-1.16054
117350875	chr1:117350875:C:T	7.63334e-10	-1.59923e-10	-1.10239
117350882	chr1:117350882:C:T	1.0275e-09	0.253762	-1.05897
117350897	chr1:117350897:T:C	6.81415e-10	-1.04921	-0.166707
117350960	chr1:117350960:T:C	9.1507e-10	0.128318	-1.0494
117351028	chr1:117351028:C:T	6.33982e-10	-1.59923e-10	-1.28806
117351141	chr1:117351141:G:C	7.6054e-10	-1.59923e-10	-1.10606
117351209	chr1:117351209:C:T	1.3473e-09	-0.534225	-3.54416e-10
117351432	chr1:117351432:A:T	4.39328e-10	-1.65484	-3.54416e-10
117351527	chr1:117351527:A:G	6.42559e-10	-1.59923e-10	-1.27463
117351556	chr1:117351556:A:C	7.61234e-10	-1.59923e-10	-1.10514
117351581	chr1:117351581:A:G	7.6054e-10	-1.59923e-10	-1.10606
117351760	chr1:117351760:A:G	7.57183e-10	-1.59923e-10	-1.11048
117352191	chr1:117352191:A:C	7.07766e-10	-0.0767938	-1.10118
117352265	chr1:117352265:T:C	8.91746e-10	0.334091	-1.281
117352647	chr1:117352647:T:A	6.19429e-10	-0.2494	-1.06189
117352649	chr1:117352649:C:G	7.68079e-10	0.207356	-1.30355
117352739	chr1:117352739:G:A	6.10217e-10	-1.59923e-10	-1.32627
117352810	chr1:117352810:G:A	6.64169e-10	-1.59923e-10	-1.24155
117353571	chr1:117353571:A:C	7.63666e-10	-1.59923e-10	-1.10195
117353687	chr1:117353687:T:C	7.80624e-10	-1.59923e-10	-1.07999
117353787	chr1:117353787:A:G	1.08046e-09	0.265713	-1.02065
117353886	chr1:117353886:G:A	9.48647e-10	-1.59923e-10	-0.885048
117353973	chr1:117353973:T:C	6.35078e-10	-1.59923e-10	-1.28634
117354178	chr1:117354178:G:T	1.63139e-10	-1.62905	-1.01643
117354319	chr1:117354319:T:C	5.99455e-10	-1.59923e-10	-1.34406
117354420	chr1:117354420:G:C	7.39902e-10	-1.59923e-10	-1.13357
117354471	chr1:117354471:A:G	1.50129e-09	-1.59923e-10	-0.426003
117354474	chr1:117354474:A:G	9.06344e-10	-1.59923e-10	-0.930666
117354487	chr1:117354487:A:G	8.90888e-10	0.315606	-1.26347
117354521	chr1:117354521:T:C	7.18012e-10	-1.59923e-10	-1.1636
117354528	chr1:117354528:TC:T	1.06228e-09	-1.59923e-10	-0.771917
117354626	chr1:117354626:G:A	7.57265e-10	-1.59923e-10	-1.11037
117354635	chr1:117354635:T:C	7.57265e-10	-1.59923e-10	-1.11037
117354770	chr1:117354770:C:A	1.1759e-10	-1.7145	-1.25838
117354852	chr1:117354852:C:T	8.97538e-10	0.329744	-1.27017
117354942	chr1:117354942:T:C	6.44662e-10	-1.02996	-0.241397
117355078	chr1:117355078:A:G	1.65122e-10	-1.27438	-1.35902
117355455	chr1:117355455:T:C	8.45927e-10	-1.59923e-10	-0.999652
117355858	chr1:117355858:C:T	7.41187e-10	-1.59923e-10	-1.13183
117356461	chr1:117356461:G:GCC	7.97142e-10	0.271922	-1.33097
117356523	chr1:117356523:C:A	1.16884e-10	-1.73696	-1.24195
117356596	chr1:117356596:T:G	5.85919e-10	-1.06415	-0.302754
117356922	chr1:117356922:C:T	1.05953e-09	-1.59923e-10	-0.774507
117357333	chr1:117357333:C:T	1.44123e-10	-1.68276	-1.08666
117357533	chr1:117357533:T:A	1.59299e-10	-1.31932	-1.34998
117357819	chr1:117357819:T:C	1.11202e-10	-1.67111	-1.35763
117358272	chr1:117358272:G:C	7.6054e-10	-1.59923e-10	-1.10606
117358296	chr1:117358296:G:A	1.59047e-10	-1.35584	-1.31505
117358341	chr1:117358341:A:G	7.19951e-10	-1.59923e-10	-1.1609
117358416	chr1:117358416:A:G	7.28893e-10	-1.59923e-10	-1.14856
117358545	chr1:117358545:T:C	1.85167e-09	-1.73628	1.52004
117358629	chr1:117358629:G:C	5.27389e-10	-0.118299	-1.35385
117358840	chr1:117358840:G:A	2.0503e-10	-1.24402	-1.1729
117358897	chr1:117358897:T:G	1.20889e-10	-1.60549	-1.33971
117359004	chr1:117359004:C:T	7.59551e-10	-1.59923e-10	-1.10736
117359005	chr1:117359005:T:C	2.57182e-10	-1.04027	-1.15003
117359096	chr1:117359096:C:T	7.6054e-10	-1.59923e-10	-1.10606
117359367	chr1:117359367:T:C	7.6054e-10	-1.59923e-10	-1.10606
117359731	chr1:117359731:C:A	9.37586e-10	0.157145	-1.05392
117359879	chr1:117359879:T:A	1.58593e-10	-1.46512	-1.20863
117360485	chr1:117360485:G:A	7.56686e-10	-1.59923e-10	-1.11114
117360510	chr1:117360510:G:A	7.40799e-10	-1.59923e-10	-1.13236
117360580	chr1:117360580:C:T	7.68989e-10	-1.59923e-10	-1.09501
117360799	chr1:117360799:G:T	1.68366e-10	-1.58734	-1.0266
117360894	chr1:117360894:C:T	5.83048e-10	-0.0156594	-1.35616
117361071	chr1:117361071:G:A	7.38216e-10	-1.59923e-10	-1.13585
117361081	chr1:117361081:G:A	6.63101e-10	-1.59923e-10	-1.24316
117361132	chr1:117361132:T:G	7.46434e-10	-1.59923e-10	-1.12478
117361159	chr1:117361159:G:A	8.70553e-10	0.0987974	-1.06975
117361304	chr1:117361304:A:G	2.24422e-09	-1.59923e-10	-0.0239711
117361376	chr1:117361376:T:C	9.42868e-10	-1.59923e-10	-0.891159
117361551	chr1:117361551:A:G	2.22607e-09	-1.73835	1.70626
117361850	chr1:117361850:C:T	5.4173e-10	-1.44532	-3.54416e-10
117362181	chr1:117362181:G:C	7.43492e-10	-1.59923e-10	-1.12873
117362549	chr1:117362549:C:T	1.1032e-10	-1.71702	-1.31967
117362694	chr1:117362694:C:T	1.05175e-10	-1.73949	-1.34497
117363186	chr1:117363186:G:A	9.00797e-10	0.137303	-1.07411
117363578	chr1:117363578:C:T	1.45509e-10	-1.72759	-1.03226
117364076	chr1:117364076:A:G	3.00211e-10	-0.693143	-1.34246
117364172	chr1:117364172:T:C	7.38105e-10	-1.59923e-10	-1.136
117364373	chr1:117364373:C:A	6.94176e-10	-1.59923e-10	-1.19736
117364385	chr1:117364385:T:G	1.63027e-09	-1.59923e-10	-0.343584
117364591	chr1:117364591:T:A	5.97923e-10	-0.405904	-0.940719
117364807	chr1:117364807:C:T	6.40555e-10	-1.59923e-10	-1.27775
117364934	chr1:117364934:G:A	7.90397e-10	0.22628	-1.29383
117365962	chr1:117365962:C:T	7.59753e-10	-1.59923e-10	-1.10709
117366150	chr1:117366150:T:C	1.01377e-09	0.197254	-1.01591
117366321	chr1:117366321:G:A	6.30807e-10	-1.59923e-10	-1.29309
117366397	chr1:117366397:T:C	7.41029e-10	-1.59923e-10	-1.13205
117366586	chr1:117366586:T:G	7.07803e-10	-1.59923e-10	-1.17792
117366690	chr1:117366690:C:T	7.61263e-10	-1.59923e-10	-1.10511
117367233	chr1:117367233:C:T	4.02803e-10	-1.74164	-3.54416e-10
117367515	chr1:117367515:T:G	1.0084e-09	0.499427	-1.3234
117368060	chr1:117368060:G:A	2.11126e-10	-1.42307	-0.96456
117368468	chr1:117368468:C:G	7.46051e-10	-1.59923e-10	-1.12529
117369185	chr1:117369185:T:C	6.47756e-10	-1.59923e-10	-1.26657
117369211	chr1:117369211:G:A	2.0386e-10	-1.64246	-0.780189
117369216	chr1:117369216:T:G	4.62778e-10	-1.11647	-0.48637
117370397	chr1:117370397:A:G	1.80509e-10	-1.42939	-1.11491
117370521	chr1:117370521:T:TA	4.47019e-10	-1.10968	-0.527807
117370880	chr1:117370880:G:T	6.11152e-10	-1.59923e-10	-1.32474
117371295	chr1:117371295:C:T	7.26092e-10	-1.59923e-10	-1.15241
117371525	chr1:117371525:A:T	1.0461e-10	-1.73115	-1.3587
117371568	chr1:117371568:G:A	3.29144e-10	-0.68474	-1.25885
117371687	chr1:117371687:G:A	2.68369e-10	-1.42514	-0.722581
117371803	chr1:117371803:T:A	1.00872e-09	-1.59923e-10	-0.823646
117371847	chr1:117371847:A:G	2.16849e-10	-1.6887	-0.672185
117372431	chr1:117372431:A:G	6.60607e-10	-1.59923e-10	-1.24693
117372502	chr1:117372502:A:T	8.88253e-10	0.354494	-1.30532
117372684	chr1:117372684:C:T	3.32064e-10	-0.700158	-1.2346
117372685	chr1:117372685:G:A	6.53176e-10	-1.59923e-10	-1.25824
117372705	chr1:117372705:A:G	8.45319e-10	-1.59923e-10	-1.00037
117372791	chr1:117372791:A:AT	1.02014e-09	0.524784	-1.33717
117373285	chr1:117373285:G:A	1.99081e-10	-1.46608	-0.98029
117373756	chr1:117373756:A:T	5.99294e-10	-1.59923e-10	-1.34433
117373882	chr1:117373882:T:C	4.44141e-10	-1.64394	-3.54416e-10
117374086	chr1:117374086:G:C	6.42932e-10	-1.59923e-10	-1.27405
117374258	chr1:117374258:G:C	1.62693e-10	-1.47147	-1.17675
117374535	chr1:117374535:G:A	4.74518e-10	-1.57779	-3.54416e-10
117374706	chr1:117374706:C:T	6.05916e-10	-1.59923e-10	-1.33334
117374802	chr1:117374802:G:A	1.42115e-10	-1.61595	-1.1675
117375015	chr1:117375015:C:T	6.6709e-10	-1.59923e-10	-1.23716
117375138	chr1:117375138:G:A	7.29963e-10	-1.59923e-10	-1.14709
117375663	chr1:117375663:T:C	4.65988e-10	-1.10653	-0.489395
117376113	chr1:117376113:C:T	1.0911e-09	0.590344	-1.33548
117376392	chr1:117376392:A:G	1.09192e-09	0.597066	-1.34146
117376488	chr1:117376488:C:T	1.34071e-08	-1.59923e-10	1.76345
117376537	chr1:117376537:C:T	7.49345e-10	-1.12089	-3.54416e-10
117376853	chr1:117376853:A:G	1.05276e-10	-1.72949	-1.35401
117377124	chr1:117377124:T:C	1.04577e-10	-1.73151	-1.35865
117377155	chr1:117377155:T:G	5.74016e-09	-1.59923e-10	0.915157
117377320	chr1:117377320:G:C	6.36815e-10	-1.59923e-10	-1.28361
117377406	chr1:117377406:T:C	1.06929e-09	0.572339	-1.33768
117377425	chr1:117377425:T:C	1.05249e-10	-1.72515	-1.3586
117377500	chr1:117377500:A:C	7.19951e-10	-1.59923e-10	-1.1609
117377657	chr1:117377657:C:T	2.05308e-09	-1.74075	1.62776
117377685	chr1:117377685:T:TTG	1.11176e-09	0.613797	-1.34018
117377689	chr1:117377689:G:T	1.09848e-09	0.599797	-1.3382
117377770	chr1:117377770:A:G	1.59901e-10	-1.70607	-0.959453
117377882	chr1:117377882:C:T	7.20073e-10	-1.59923e-10	-1.16073
117378661	chr1:117378661:C:T	5.99883e-10	-1.59923e-10	-1.34335
117378890	chr1:117378890:CTTAT:C	3.64172e-10	-0.586085	-1.25637
117379102	chr1:117379102:A:G	1.89524e-09	-1.59923e-10	-0.192984
117379132	chr1:117379132:G:C	6.46251e-10	-1.59923e-10	-1.2689
117379249	chr1:117379249:A:G	1.04584e-10	-1.73104	-1.35906
117379379	chr1:117379379:T:C	1.11403e-09	0.615006	-1.33935
117379388	chr1:117379388:A:C	4.79942e-10	-1.10857	-0.45785
117380224	chr1:117380224:T:C	6.6079e-10	-1.59923e-10	-1.24665
117380640	chr1:117380640:A:G	7.59461e-10	-1.59923e-10	-1.10748
117380675	chr1:117380675:T:G	1.04897e-10	-1.72816	-1.35895
117381293	chr1:117381293:G:A	7.3271e-10	-1.59923e-10	-1.14334
117381431	chr1:117381431:C:T	1.04636e-10	-1.73155	-1.35805
117381919	chr1:117381919:C:T	7.22125e-10	-1.59923e-10	-1.15789
117381957	chr1:117381957:T:C	5.84552e-09	-1.59923e-10	0.933345
117382499	chr1:117382499:C:T	6.76948e-10	-1.59923e-10	-1.22249
117382524	chr1:117382524:C:G	7.42797e-10	-1.59923e-10	-1.12966
117382621	chr1:117382621:C:T	1.07194e-09	0.58573	-1.34859
117382683	chr1:117382683:A:G	9.26145e-10	0.390752	-1.29981
117382755	chr1:117382755:C:G	6.49558e-10	-1.59923e-10	-1.26379
117383131	chr1:117383131:C:T	1.04488e-10	-1.73359	-1.35742
117383251	chr1:117383251:AT:A	9.83804e-10	0.508975	-1.35763
117383496	chr1:117383496:C:T	1.94461e-10	-1.45775	-1.0121
117383513	chr1:117383513:G:A	1.04176e-09	0.556001	-1.34742
117383719	chr1:117383719:G:A	8.82742e-10	0.352978	-1.31003
117383751	chr1:117383751:T:A	1.55916e-10	-1.47646	-1.21431
117384715	chr1:117384715:G:A	1.97003e-10	-1.43981	-1.01706
117384822	chr1:117384822:A:G	1.49389e-09	-1.73788	1.30693
117385614	chr1:117385614:G:C	1.64013e-09	-1.59923e-10	-0.337555
117385765	chr1:117385765:C:T	7.52222e-10	-1.59923e-10	-1.11705
117386177	chr1:117386177:G:A	9.94127e-10	0.519265	-1.35748
117386477	chr1:117386477:A:G	1.69463e-10	-1.69281	-0.914642
117386983	chr1:117386983:G:A	1.66263e-10	-1.43985	-1.18667
117387473	chr1:117387473:T:C	1.15279e-10	-1.67776	-1.31497
117387606	chr1:117387606:T:C	7.09403e-10	-1.59923e-10	-1.17566
117388172	chr1:117388172:AAG:A	9.1242e-10	0.371845	-1.29583
117388320	chr1:117388320:A:G	1.06471e-09	0.555273	-1.3249
117388469	chr1:117388469:A:G	1.00565e-09	0.501711	-1.32841
117389101	chr1:117389101:A:G	4.03862e-10	-1.73901	-3.54416e-10
117389526	chr1:117389526:A:C	7.21129e-10	-1.59923e-10	-1.15927
117389528	chr1:117389528:C:T	7.26033e-10	-1.59923e-10	-1.15249
117390377	chr1:117390377:G:C	3.31993e-09	-1.7359	2.10352
117390481	chr1:117390481:T:C	2.63713e-09	-1.59923e-10	0.137362
117390932	chr1:117390932:A:G	6.1456e-10	-1.59923e-10	-1.31918
117390964	chr1:117390964:G:A	9.91142e-10	0.451429	-1.29266
117390987	chr1:117390987:G:A	1.16552e-09	0.676969	-1.35613
117391778	chr1:117391778:CT:C	1.80782e-09	-1.59923e-10	-0.240206
117392298	chr1:117392298:G:A	1.54732e-10	-1.71429	-0.984104
117392527	chr1:117392527:AT:A	6.49071e-10	-1.59923e-10	-1.26454
117392683	chr1:117392683:TGAA:T	1.04278e-10	-1.73465	-1.35837
117392925	chr1:117392925:C:G	2.26338e-10	-1.69514	-0.622913
117392959	chr1:117392959:C:T	6.22886e-10	-1.30572	-3.54416e-10
117393013	chr1:117393013:A:T	1.65682e-10	-1.45241	-1.17761
117393483	chr1:117393483:T:C	6.6778e-10	-1.59923e-10	-1.23613
117393487	chr1:117393487:TG:T	1.76425e-10	-1.21074	-1.35645
117393488	chr1:117393488:G:T	1.52474e-10	-1.35976	-1.35333
117393960	chr1:117393960:A:G	9.11458e-10	-0.92504	-3.54416e-10
117394081	chr1:117394081:G:GT	4.8514e-10	-1.06643	-0.489213
117394143	chr1:117394143:G:A	4.42353e-10	-1.0247	-0.623277
117394169	chr1:117394169:C:T	1.04618e-10	-1.73102	-1.35876
117394229	chr1:117394229:C:T	1.51938e-10	-1.71749	-0.999129
117394292	chr1:117394292:C:T	6.61797e-10	-1.59923e-10	-1.24513
117394333	chr1:117394333:C:T	3.6323e-10	-0.584919	-1.26013
117395157	chr1:117395157:T:C	1.52774e-09	-0.408541	-3.54416e-10
117395481	chr1:117395481:G:A	2.12168e-10	-1.68349	-0.699218
117395544	chr1:117395544:T:G	2.13561e-10	-1.67504	-0.701119
117395654	chr1:117395654:T:C	3.09385e-09	0.00774238	0.289344
117396119	chr1:117396119:A:G	1.67244e-10	-1.47151	-1.14912
117396302	chr1:117396302:A:G	1.1011e-09	-1.59923e-10	-0.73602
117397066	chr1:117397066:AC:A	1.02066e-09	0.547331	-1.35921
117397152	chr1:117397152:A:G	1.03815e-10	-1.7385	-1.35898
117397358	chr1:117397358:A:G	7.20408e-10	-1.59923e-10	-1.16027
117397948	chr1:117397948:G:A	9.36831e-10	0.460735	-1.35832
117397950	chr1:117397950:C:A	1.67033e-10	-1.70892	-0.912976
117398852	chr1:117398852:G:A	1.31023e-09	-1.59923e-10	-0.562129
117398905	chr1:117398905:G:A	1.13213e-09	0.488118	-1.19635
117399138	chr1:117399138:C:T	8.83622e-10	-0.956055	-3.54416e-10
117399181	chr1:117399181:A:G	1.97498e-09	-1.59923e-10	-0.151771
117399302	chr1:117399302:C:T	2.63303e-10	-1.43388	-0.732898
117399349	chr1:117399349:C:T	1.05106e-10	-1.72604	-1.35907
117399407	chr1:117399407:G:A	8.22252e-10	-1.59923e-10	-1.02804
117399667	chr1:117399667:C:A	1.19077e-09	-1.59923e-10	-0.657732
117399787	chr1:117399787:A:G	7.42797e-10	-1.59923e-10	-1.12966
117399969	chr1:117399969:T:C	1.68936e-10	-1.44775	-1.16281
117400056	chr1:117400056:G:A	6.39093e-10	-1.59923e-10	-1.28003
117400066	chr1:117400066:A:G	6.60793e-10	-1.59923e-10	-1.24664
117400080	chr1:117400080:C:T	6.04904e-10	-1.59923e-10	-1.33502
117400240	chr1:117400240:G:A	8.64396e-10	0.355167	-1.33322
117400334	chr1:117400334:T:C	6.71893e-10	-1.59923e-10	-1.22999
117400952	chr1:117400952:C:T	5.90735e-10	-1.59923e-10	-1.35872
117401200	chr1:117401200:C:T	8.23256e-10	-1.59923e-10	-1.02682
117401362	chr1:117401362:C:A	1.04526e-10	-1.73155	-1.3591
117401687	chr1:117401687:A:T	1.04301e-10	-1.73391	-1.35889
117401716	chr1:117401716:A:G	1.58816e-10	-1.39098	-1.28136
117402041	chr1:117402041:G:A	3.55286e-10	-0.621407	-1.24575
117402598	chr1:117402598:T:C	2.21154e-10	-1.6912	-0.650023
117402654	chr1:117402654:T:C	1.32024e-09	-0.554517	-3.54416e-10
117402974	chr1:117402974:T:G	7.21142e-10	-1.59923e-10	-1.15925
117403800	chr1:117403800:C:T	5.5831e-10	-1.41517	-3.54416e-10
117403814	chr1:117403814:A:G	6.60738e-10	-1.59923e-10	-1.24673
117403819	chr1:117403819:C:T	6.98886e-10	-1.59923e-10	-1.1906
117403971	chr1:117403971:A:G	9.36736e-10	0.397173	-1.29486
117404623	chr1:117404623:T:C	1.00553e-09	0.531653	-1.35847
117404886	chr1:117404886:C:G	9.2865e-10	0.45282	-1.35917
117405033	chr1:117405033:C:T	7.11607e-10	-1.59923e-10	-1.17256
117405275	chr1:117405275:CT:C	1.88512e-10	-1.64947	-0.851455
117405897	chr1:117405897:T:G	6.65456e-10	-1.59923e-10	-1.23961
117406055	chr1:117406055:G:A	5.02893e-10	-1.09201	-0.427694
117406347	chr1:117406347:A:G	1.30753e-09	-1.59923e-10	-0.564188
117406761	chr1:117406761:C:T	1.99892e-09	-1.59923e-10	-0.139724
117406879	chr1:117406879:A:G	1.04229e-10	-1.73499	-1.35851
117407019	chr1:117407019:T:C	7.53318e-10	-1.59923e-10	-1.1156
117407111	chr1:117407111:G:GA	2.62806e-09	0.0600019	0.0739127
117407126	chr1:117407126:C:G	1.4167e-10	-1.44585	-1.34074
117407240	chr1:117407240:T:A	7.24472e-10	-1.59923e-10	-1.15464
117407374	chr1:117407374:A:G	7.02621e-10	-1.59923e-10	-1.18527
117408176	chr1:117408176:G:A	4.70037e-10	-1.08297	-0.504303
117408193	chr1:117408193:C:T	6.48606e-10	-1.59923e-10	-1.26526
117408225	chr1:117408225:A:G	1.63711e-10	-1.4897	-1.15228
117408504	chr1:117408504:T:C	6.59871e-10	-1.59923e-10	-1.24804
117408563	chr1:117408563:T:G	2.10001e-09	-1.59923e-10	-0.090388
117408997	chr1:117408997:T:C	6.16799e-10	-1.59923e-10	-1.31554
117409084	chr1:117409084:T:C	7.61654e-10	-1.59923e-10	-1.10459
117409332	chr1:117409332:T:C	7.19994e-10	-1.59923e-10	-1.16084
117409428	chr1:117409428:GTACTTCACATAATTTTCATTCTTTTAAATTATTTTTGGTT:G	1.04033e-10	-1.73744	-1.35794
117409670	chr1:117409670:C:T	1.79468e-10	-1.69349	-0.856599
117409753	chr1:117409753:A:G	7.29415e-10	-1.59923e-10	-1.14784
117410156	chr1:117410156:A:G	4.75132e-10	-1.57649	-3.54416e-10
117410524	chr1:117410524:C:T	1.82082e-10	-1.68582	-0.849802
117410598	chr1:117410598:T:A	1.94994e-09	-1.59923e-10	-0.16453
117410748	chr1:117410748:AT:A	4.58189e-10	-1.11821	-0.49459
117410917	chr1:117410917:C:T	1.89257e-10	-1.68084	-0.816135
117411268	chr1:117411268:A:G	8.53783e-10	0.368788	-1.3592
117411449	chr1:117411449:A:G	1.22718e-08	1.67497	-3.54416e-10
117411907	chr1:117411907:T:C	1.98308e-10	-1.65557	-0.794698
117411908	chr1:117411908:G:A	2.38834e-10	-1.69931	-0.565003
117412024	chr1:117412024:C:T	6.57043e-10	-1.59923e-10	-1.25234
117412789	chr1:117412789:A:G	5.1624e-10	-1.49351	-3.54416e-10
117412897	chr1:117412897:A:G	6.76215e-10	-1.59923e-10	-1.22357
117413115	chr1:117413115:A:T	1.04987e-10	-1.73398	-1.35227
117414017	chr1:117414017:T:C	9.65366e-10	0.491615	-1.35919
117414666	chr1:117414666:A:G	1.71149e-10	-1.44102	-1.15653
117414883	chr1:117414883:A:G	4.81853e-10	-1.07657	-0.485881
117415131	chr1:117415131:G:A	7.20279e-10	-1.59923e-10	-1.16045
117415161	chr1:117415161:C:T	1.07596e-09	-1.59923e-10	-0.759117
117415225	chr1:117415225:A:G	7.58614e-10	-1.59923e-10	-1.10859
117415581	chr1:117415581:A:C	6.64601e-10	-1.59923e-10	-1.2409
117415694	chr1:117415694:T:C	7.20822e-10	-1.59923e-10	-1.15969
117415799	chr1:117415799:A:G	9.74449e-10	0.50092	-1.35913
117415996	chr1:117415996:A:C	4.6198e-10	-1.07898	-0.52558
117416038	chr1:117416038:A:C	6.65073e-10	-1.59923e-10	-1.24019
117416628	chr1:117416628:T:C	2.35949e-10	-1.67541	-0.601059
117416643	chr1:117416643:G:A	7.88177e-10	-1.59923e-10	-1.07036
117416950	chr1:117416950:G:A	3.67536e-10	-0.567427	-1.26584
117417692	chr1:117417692:A:G	7.59433e-10	-1.59923e-10	-1.10751
117417802	chr1:117417802:A:G	3.42531e-10	-0.615619	-1.28811
117418588	chr1:117418588:T:C	1.06688e-09	0.565828	-1.33342
117418658	chr1:117418658:A:C	1.3244e-10	-1.52645	-1.3275
117418762	chr1:117418762:C:G	9.51549e-10	0.47638	-1.35837
117419175	chr1:117419175:CT:C	1.73029e-10	-1.41534	-1.17129
117419247	chr1:117419247:G:T	7.28223e-10	-1.59923e-10	-1.14948
117420150	chr1:117420150:T:A	4.36544e-10	-1.6612	-3.54416e-10
117420152	chr1:117420152:C:T	1.48774e-10	-1.56073	-1.17692
117420205	chr1:117420205:A:G	8.19749e-10	-1.59923e-10	-1.03109
117420456	chr1:117420456:G:A	6.42181e-10	-1.59923e-10	-1.27522
117422035	chr1:117422035:GAATT:G	7.1806e-10	-1.59923e-10	-1.16353
117422132	chr1:117422132:G:A	7.41943e-10	-1.59923e-10	-1.13081
117422930	chr1:117422930:A:G	6.6812e-10	-1.59923e-10	-1.23562
117422990	chr1:117422990:A:G	7.41173e-10	-1.59923e-10	-1.13185
117423023	chr1:117423023:A:G	4.53672e-10	-1.11038	-0.512331
117423241	chr1:117423241:T:G	6.51955e-10	-1.59923e-10	-1.26011
117423539	chr1:117423539:T:C	4.90399e-10	-0.543946	-1.00092
117423976	chr1:117423976:G:A	7.38254e-10	-1.59923e-10	-1.1358
117424097	chr1:117424097:T:A	1.64013e-09	-1.59923e-10	-0.337555
117424101	chr1:117424101:C:T	4.42073e-10	-1.09889	-0.549723
117424650	chr1:117424650:C:T	6.46112e-10	-1.59923e-10	-1.26911
117424692	chr1:117424692:C:A	7.43615e-10	-1.59923e-10	-1.12856
117424980	chr1:117424980:T:A	2.02724e-10	-1.39107	-1.03717
117425194	chr1:117425194:C:CT	6.99521e-10	-1.59923e-10	-1.18969
117425903	chr1:117425903:TG:T	6.04291e-10	-1.59923e-10	-1.33603
117426335	chr1:117426335:G:A	1.71748e-10	-1.4386	-1.15546
117426685	chr1:117426685:G:A	7.41779e-10	-1.59923e-10	-1.13103
117426693	chr1:117426693:G:A	8.25552e-10	-1.59923e-10	-1.02403
117426772	chr1:117426772:T:A	7.43961e-10	-1.59923e-10	-1.1281
117427194	chr1:117427194:G:A	6.48561e-10	-1.59923e-10	-1.26533
117427217	chr1:117427217:GC:G	6.44282e-10	-1.59923e-10	-1.27195
117427407	chr1:117427407:C:T	1.03869e-10	-1.73947	-1.35748
117428263	chr1:117428263:C:T	1.04949e-10	-1.72784	-1.35878
117428485	chr1:117428485:C:T	7.43665e-10	-1.59923e-10	-1.12849
117428588	chr1:117428588:T:G	3.34078e-10	-0.593945	-1.33477
117428725	chr1:117428725:A:G	8.57952e-10	0.348388	-1.33393
117429040	chr1:117429040:A:C	1.17907e-09	-1.72911	1.06151
117431399	chr1:117431399:A:G	1.85295e-10	-1.67456	-0.843573
117431675	chr1:117431675:G:A	1.83365e-09	-1.59923e-10	-0.226019
117431858	chr1:117431858:G:A	7.77178e-10	-1.59923e-10	-1.08442
117432702	chr1:117432702:C:A	4.95628e-10	-1.07186	-0.462403
117432731	chr1:117432731:C:T	1.24065e-10	-1.73944	-1.17984
117432788	chr1:117432788:G:C	6.51369e-10	-1.59923e-10	-1.26101
117433011	chr1:117433011:G:C	1.74594e-09	0.482147	-0.757185
117433851	chr1:117433851:A:G	3.45382e-10	-0.559055	-1.33638
117434400	chr1:117434400:T:C	7.26468e-10	-1.59923e-10	-1.15189
117434621	chr1:117434621:A:G	7.42877e-10	-1.59923e-10	-1.12955
117434702	chr1:117434702:G:A	1.36167e-10	-1.58196	-1.24424
117435102	chr1:117435102:T:A	2.02604e-10	-1.68657	-0.742265
117435252	chr1:117435252:T:C	1.26936e-10	-1.73966	-1.15674
117435424	chr1:117435424:A:G	7.37949e-10	-1.59923e-10	-1.13621
117435828	chr1:117435828:C:T	5.26608e-09	-1.59923e-10	0.828957
117436665	chr1:117436665:C:T	4.4992e-10	-1.11796	-0.51305
117436792	chr1:117436792:A:G	8.20676e-10	-1.59923e-10	-1.02996
117437056	chr1:117437056:T:C	2.09392e-10	-1.67869	-0.717189
117437449	chr1:117437449:T:G	6.13034e-10	-1.59923e-10	-1.32166
117438133	chr1:117438133:G:A	1.92637e-09	0.289826	-0.466517
117438402	chr1:117438402:A:G	1.91608e-09	0.255539	-0.437589
117438591	chr1:117438591:A:C	1.8414e-09	0.545889	-0.767691
117438602	chr1:117438602:C:T	6.52513e-10	-1.59923e-10	-1.25925
117438892	chr1:117438892:C:T	1.2594e-10	-1.73596	-1.16833
117438974	chr1:117438974:A:G	4.70684e-10	-1.09811	-0.487785
117439376	chr1:117439376:T:C	3.38087e-10	-0.622979	-1.2938
117439440	chr1:117439440:T:C	1.30529e-09	-1.59923e-10	-0.565906
117439445	chr1:117439445:C:T	7.41817e-10	-1.59923e-10	-1.13098
117439670	chr1:117439670:T:G	2.06475e-09	-1.59923e-10	-0.107319
117440584	chr1:117440584:G:A	1.22251e-10	-1.7365	-1.19751
117440685	chr1:117440685:G:T	1.22068e-09	0.431607	-1.06453
117441193	chr1:117441193:A:G	1.85484e-10	-1.66049	-0.856626
117441777	chr1:117441777:C:T	1.36604e-10	-1.49258	-1.33042
117441789	chr1:117441789:A:G	1.02887e-09	-1.59923e-10	-0.803873
117442529	chr1:117442529:GTTAA:G	6.54182e-10	-1.59923e-10	-1.2567
117442701	chr1:117442701:C:T	7.2015e-10	-1.59923e-10	-1.16063
117442846	chr1:117442846:T:C	6.64113e-10	-1.59923e-10	-1.24163
117442852	chr1:117442852:G:A	3.64242e-10	-0.566307	-1.27596
117442898	chr1:117442898:A:G	5.24756e-10	-1.10242	-0.374735
117443043	chr1:117443043:C:T	1.9726e-09	0.285707	-0.438685
117443372	chr1:117443372:A:G	2.43097e-10	-1.667	-0.579622
117443504	chr1:117443504:C:G	1.04955e-09	0.573484	-1.35745
117444114	chr1:117444114:C:A	1.80525e-10	-1.69916	-0.84505
117444270	chr1:117444270:C:T	1.56633e-09	-1.73522	1.35163
117444295	chr1:117444295:CT:C	1.21271e-09	0.373103	-1.01258
117444298	chr1:117444298:C:A	1.17155e-09	0.336771	-1.01077
117444455	chr1:117444455:G:A	4.80157e-10	-1.07825	-0.487726
117444556	chr1:117444556:G:T	6.20723e-10	-1.59923e-10	-1.3092
117445517	chr1:117445517:G:C	7.21834e-10	-1.59923e-10	-1.15829
117445631	chr1:117445631:AT:A	1.78924e-09	-1.59923e-10	-0.250541
117445713	chr1:117445713:G:C	6.63396e-10	-1.59923e-10	-1.24271
117445956	chr1:117445956:A:G	8.94373e-10	-1.59923e-10	-0.943963
117446197	chr1:117446197:G:A	1.88651e-10	-1.67903	-0.821151
117446653	chr1:117446653:A:G	7.27924e-10	-1.27943	0.129547
117446760	chr1:117446760:A:G	1.84736e-10	-1.68927	-0.831886
117447056	chr1:117447056:A:G	1.43456e-10	-1.46203	-1.31203
117447107	chr1:117447107:T:C	6.90508e-10	-1.59923e-10	-1.20266
117447903	chr1:117447903:C:T	7.49167e-10	-1.59923e-10	-1.12112
117447917	chr1:117447917:A:G	2.55352e-10	-1.41638	-0.781061
117448079	chr1:117448079:A:G	2.01091e-09	-1.59923e-10	-0.133741
117448177	chr1:117448177:C:T	1.88189e-09	-1.59923e-10	-0.200052
117448257	chr1:117448257:TAAAG:T	6.10511e-10	-1.59923e-10	-1.32579
117448430	chr1:117448430:G:A	6.18522e-10	-1.59923e-10	-1.31275
117448560	chr1:117448560:T:C	1.26715e-10	-1.7379	-1.16024
117448562	chr1:117448562:T:C	7.2347e-10	-1.59923e-10	-1.15603
117448619	chr1:117448619:G:C	7.17302e-10	-1.59923e-10	-1.16459
117449000	chr1:117449000:T:C	7.85303e-10	-1.59923e-10	-1.07402
117449027	chr1:117449027:G:A	9.51962e-10	0.477626	-1.35919
117449155	chr1:117449155:C:T	7.26092e-10	-1.59923e-10	-1.15241
117449231	chr1:117449231:CAAG:C	1.80126e-09	-0.243845	-3.54416e-10
117449445	chr1:117449445:G:A	6.91958e-10	-1.59923e-10	-1.20056
117449657	chr1:117449657:C:T	1.04123e-10	-1.73838	-1.35613
117449749	chr1:117449749:G:A	1.76278e-10	-1.68395	-0.884074
117449841	chr1:117449841:G:A	7.17744e-10	-1.59923e-10	-1.16397
117450003	chr1:117450003:C:T	6.45781e-10	-1.59923e-10	-1.26962
117450534	chr1:117450534:A:G	1.17049e-09	-1.59923e-10	-0.674907
117450615	chr1:117450615:G:A	2.61265e-09	-1.59923e-10	0.128034
117450770	chr1:117450770:A:T	8.68209e-10	0.332766	-1.30642
117450801	chr1:117450801:G:A	6.16493e-10	-1.59923e-10	-1.31604
117451346	chr1:117451346:A:G	1.27749e-10	-1.55243	-1.33759
117451377	chr1:117451377:G:A	7.25696e-10	-1.59923e-10	-1.15295
117451592	chr1:117451592:G:A	6.61083e-10	-1.59923e-10	-1.24621
117451631	chr1:117451631:A:T	7.17744e-10	-1.59923e-10	-1.16397
117452156	chr1:117452156:A:G	6.41762e-10	-1.59923e-10	-1.27587
117452170	chr1:117452170:G:A	7.19719e-10	-1.59923e-10	-1.16122
117452252	chr1:117452252:A:T	7.14372e-10	-1.59923e-10	-1.16868
117452273	chr1:117452273:C:T	6.46743e-10	-1.59923e-10	-1.26814
117452860	chr1:117452860:GC:G	8.4216e-10	0.314295	-1.31841
117453034	chr1:117453034:G:A	6.4956e-10	-1.59923e-10	-1.26379
117453277	chr1:117453277:A:C	2.18804e-10	-1.69051	-0.661402
117453648	chr1:117453648:A:G	4.59743e-10	-1.60942	-3.54416e-10
117453706	chr1:117453706:C:T	2.20329e-09	-1.59923e-10	-0.042376
117453720	chr1:117453720:A:G	1.58101e-10	-1.70656	-0.970292
117453947	chr1:117453947:C:T	7.26453e-10	-1.59923e-10	-1.15191
117454286	chr1:117454286:C:T	8.03126e-10	0.259761	-1.31133
117454300	chr1:117454300:T:C	2.9816e-10	-0.855146	-1.18731
117454390	chr1:117454390:G:A	9.97237e-10	0.508861	-1.34396
117454629	chr1:117454629:A:G	8.52023e-10	-1.59923e-10	-0.992472
117454813	chr1:117454813:A:AG	1.63147e-09	-0.34285	-3.54416e-10
117455019	chr1:117455019:C:T	4.44433e-10	-1.64329	-3.54416e-10
117455052	chr1:117455052:T:C	7.27345e-10	0.191219	-1.3419
117455554	chr1:117455554:A:G	6.68219e-10	-1.59923e-10	-1.23547
117455977	chr1:117455977:C:T	9.46632e-10	-1.59923e-10	-0.887175
117456497	chr1:117456497:A:G	7.48897e-10	-1.59923e-10	-1.12148
117457175	chr1:117457175:T:C	7.31151e-10	-1.59923e-10	-1.14547
117457752	chr1:117457752:A:G	4.99722e-10	-0.493536	-1.0325
117458221	chr1:117458221:A:G	8.80357e-10	0.399365	-1.35912
117458409	chr1:117458409:T:G	1.04555e-10	-1.73124	-1.35913
117458528	chr1:117458528:T:A	6.79388e-10	-1.59923e-10	-1.21889
117458582	chr1:117458582:G:A	4.55192e-09	0.683218	-3.54416e-10
117458899	chr1:117458899:A:C	5.97431e-10	-1.59923e-10	-1.34745
117459480	chr1:117459480:C:T	4.44498e-10	-0.594783	-1.04836
117459654	chr1:117459654:A:C	4.60944e-10	-1.07455	-0.532256
117459683	chr1:117459683:C:T	4.26565e-10	-0.632155	-1.05217
117460097	chr1:117460097:A:G	1.75954e-10	-1.35023	-1.21963
117460697	chr1:117460697:T:C	7.30382e-10	-1.59923e-10	-1.14652
117460939	chr1:117460939:G:A	7.3949e-10	-1.59923e-10	-1.13412
117461620	chr1:117461620:T:A	6.0584e-10	-1.59923e-10	-1.33347
117461692	chr1:117461692:T:C	7.21729e-10	-1.59923e-10	-1.15844
117461789	chr1:117461789:A:G	8.89861e-10	0.362553	-1.31157
117462126	chr1:117462126:A:C	9.00102e-10	0.419741	-1.35732
117462517	chr1:117462517:G:A	1.06093e-09	-1.59923e-10	-0.773189
117462568	chr1:117462568:A:G	6.0968e-10	-1.59923e-10	-1.32715
117462816	chr1:117462816:C:T	6.67983e-10	-1.59923e-10	-1.23582
117462856	chr1:117462856:T:C	1.88522e-10	-1.67405	-0.826827
117462935	chr1:117462935:C:T	1.81804e-10	-1.67371	-0.863448
117463142	chr1:117463142:A:T	1.54719e-09	-1.59923e-10	-0.395891
117463204	chr1:117463204:G:A	4.66156e-10	-0.544414	-1.05115
117463377	chr1:117463377:C:T	6.66434e-10	-1.59923e-10	-1.23814
117463541	chr1:117463541:G:A	4.54052e-10	-0.444567	-1.17731
117463617	chr1:117463617:T:A	9.88487e-10	-1.59923e-10	-0.84391
117463912	chr1:117463912:A:C	1.51831e-09	0.242768	-0.6575
117463950	chr1:117463950:TCAAAA:T	7.14618e-10	-1.59923e-10	-1.16834
117464418	chr1:117464418:G:A	7.95257e-10	0.295812	-1.35723
117464687	chr1:117464687:C:T	2.09265e-10	-1.67462	-0.721865
117464994	chr1:117464994:T:C	7.35824e-10	-1.59923e-10	-1.13909
117465011	chr1:117465011:A:G	3.57741e-09	0.442309	-3.54416e-10
117465489	chr1:117465489:C:T	5.37466e-10	-0.972904	-0.480315
117465768	chr1:117465768:A:G	8.88694e-10	-1.59923e-10	-0.950333
117465936	chr1:117465936:C:T	1.95679e-09	-1.59923e-10	-0.161024
117465956	chr1:117465956:G:T	8.93886e-10	0.369307	-1.31381
117465970	chr1:117465970:G:A	5.13703e-10	-0.979252	-0.519188
117466128	chr1:117466128:A:T	6.58282e-10	-1.59923e-10	-1.25045
117466185	chr1:117466185:C:T	1.02737e-09	0.53341	-1.33874
117466754	chr1:117466754:G:A	8.60725e-10	0.372061	-1.35437
117466972	chr1:117466972:G:T	1.51871e-10	-1.68089	-1.03616
117467201	chr1:117467201:T:C	6.6793e-10	-1.59923e-10	-1.2359
117467684	chr1:117467684:G:A	1.04725e-10	-1.73486	-1.35389
117468007	chr1:117468007:C:T	8.83222e-10	-0.956508	-3.54416e-10
117468299	chr1:117468299:A:G	7.18923e-10	-1.59923e-10	-1.16233
117468429	chr1:117468429:G:A	8.29409e-10	0.323364	-1.34274
117468690	chr1:117468690:T:C	1.50275e-09	-1.59923e-10	-0.425033
117469129	chr1:117469129:T:C	1.88611e-10	-1.35483	-1.14557
117469160	chr1:117469160:G:A	8.9906e-10	-1.59923e-10	-0.938736
117469374	chr1:117469374:G:A	1.50071e-10	-1.68897	-1.04
117470070	chr1:117470070:C:G	2.1335e-10	-1.67456	-0.702593
117470248	chr1:117470248:A:G	6.45539e-10	-1.59923e-10	-1.27
117470782	chr1:117470782:T:C	5.87262e-10	-1.36461	-3.54416e-10
117470859	chr1:117470859:G:C	7.14609e-10	-1.59923e-10	-1.16835
117470868	chr1:117470868:A:G	4.22645e-10	-0.63452	-1.05903
117470894	chr1:117470894:A:C	4.97476e-10	-1.53054	-3.54416e-10
117470927	chr1:117470927:G:A	6.3012e-10	-1.59923e-10	-1.29418
117470938	chr1:117470938:G:A	7.14845e-10	-1.59923e-10	-1.16802
117471976	chr1:117471976:G:A	1.00509e-09	-1.59923e-10	-0.827248
117472272	chr1:117472272:C:T	2.24995e-10	-1.42316	-0.900852
117472285	chr1:117472285:C:A	1.63425e-10	-1.53545	-1.10828
117472626	chr1:117472626:T:C	4.50473e-10	-0.570155	-1.05963
117473070	chr1:117473070:T:C	6.4038e-10	-1.59923e-10	-1.27802
117473325	chr1:117473325:A:G	7.48564e-10	-1.59923e-10	-1.12193
117473385	chr1:117473385:C:G	1.14072e-09	-0.700669	-3.54416e-10
117473592	chr1:117473592:A:G	7.35151e-10	-1.59923e-10	-1.14001
117473961	chr1:117473961:G:A	9.19159e-10	0.442548	-1.35917
117474030	chr1:117474030:A:G	7.41295e-10	-1.59923e-10	-1.13169
117474175	chr1:117474175:A:T	6.04425e-10	-1.59923e-10	-1.33581
117474565	chr1:117474565:A:T	7.7813e-10	-1.59923e-10	-1.08319
117474781	chr1:117474781:A:G	4.91597e-10	-1.06497	-0.477458
117474827	chr1:117474827:C:T	6.19512e-10	-1.59923e-10	-1.31115
117475054	chr1:117475054:G:A	1.76554e-09	-1.59923e-10	-0.263875
117475268	chr1:117475268:C:T	6.68461e-10	-1.59923e-10	-1.23511
117475297	chr1:117475297:C:T	6.20238e-10	-1.59923e-10	-1.30998
117476107	chr1:117476107:A:G	8.23242e-10	-1.59923e-10	-1.02684
117476250	chr1:117476250:G:T	1.4454e-10	-1.69733	-1.0692
117476307	chr1:117476307:T:C	5.18044e-10	-1.49002	-3.54416e-10
117476338	chr1:117476338:C:T	3.45295e-10	-1.69538	-0.200308
117476965	chr1:117476965:C:T	1.54771e-09	-1.59923e-10	-0.395554
117477372	chr1:117477372:G:A	1.91399e-09	-1.59923e-10	-0.183142
117477442	chr1:117477442:A:G	1.09772e-09	0.590381	-1.32948
117478192	chr1:117478192:A:G	5.95249e-10	-1.59923e-10	-1.35111
117478677	chr1:117478677:T:C	7.00864e-10	-1.59923e-10	-1.18777
117478776	chr1:117478776:A:G	7.44314e-10	-1.59923e-10	-1.12762
117478855	chr1:117478855:T:A	1.33424e-10	-1.69934	-1.14721
117478869	chr1:117478869:A:G	8.5115e-10	-1.59923e-10	-0.993496
117479140	chr1:117479140:A:G	7.40306e-10	-1.59923e-10	-1.13302
117479165	chr1:117479165:A:G	7.1444e-10	-1.59923e-10	-1.16859
117479170	chr1:117479170:T:C	1.80654e-10	-1.67894	-0.864555
117479306	chr1:117479306:A:G	9.48063e-10	0.47355	-1.35921
117479353	chr1:117479353:G:T	8.2158e-10	-1.59923e-10	-1.02886
117479467	chr1:117479467:T:C	1.15345e-09	0.652095	-1.34166
117479490	chr1:117479490:A:G	7.37569e-10	-1.59923e-10	-1.13673
117479536	chr1:117479536:A:G	6.69161e-10	-1.59923e-10	-1.23406
117480082	chr1:117480082:C:T	1.71089e-09	-0.295316	-3.54416e-10
117480129	chr1:117480129:C:T	1.37723e-09	-1.73102	1.21876
117480229	chr1:117480229:A:G	7.38543e-10	-1.59923e-10	-1.13541
117480295	chr1:117480295:A:G	1.46168e-09	-0.452741	-3.54416e-10
117480399	chr1:117480399:A:G	6.74661e-10	-1.59923e-10	-1.22587
117480545	chr1:117480545:A:T	6.59906e-10	-1.59923e-10	-1.24799
117480796	chr1:117480796:C:T	7.68918e-10	-1.59923e-10	-1.0951
117481395	chr1:117481395:G:A	1.03479e-09	-0.798135	-3.54416e-10
117481628	chr1:117481628:A:G	4.57048e-10	-1.6153	-3.54416e-10
117482162	chr1:117482162:T:A	7.3949e-10	-1.59923e-10	-1.13412
117482335	chr1:117482335:C:T	4.33233e-10	-0.587234	-1.08158
117482509	chr1:117482509:A:C	2.97923e-09	-1.59923e-10	0.259336
117482622	chr1:117482622:TG:T	6.68396e-10	-1.59923e-10	-1.2352
117482708	chr1:117482708:GTAGTTTCTTTTGC:G	2.47653e-10	-0.996272	-1.23178
117483159	chr1:117483159:A:T	6.72434e-10	-1.59923e-10	-1.22918
117483608	chr1:117483608:G:A	1.04264e-10	-1.73677	-1.35638
117483615	chr1:117483615:C:T	1.78474e-10	-1.6633	-0.892346
117483645	chr1:117483645:A:G	1.04052e-10	-1.73734	-1.35786
117483702	chr1:117483702:C:A	3.1101e-10	-1.22758	-0.772677
117483764	chr1:117483764:A:G	2.4284e-09	-1.59923e-10	0.0549043
117483916	chr1:117483916:C:A	3.22729e-10	-1.18409	-0.779182
117484156	chr1:117484156:C:T	1.95961e-10	-1.28935	-1.17283
117484563	chr1:117484563:GA:G	7.90877e-10	-1.59923e-10	-1.06694
117484690	chr1:117484690:A:G	2.50181e-09	-1.71027	1.79496
117484750	chr1:117484750:T:C	4.29918e-10	-0.627015	-1.04948
117485259	chr1:117485259:A:G	1.97188e-09	-1.71764	1.5643
117485360	chr1:117485360:TGGC:T	2.69436e-09	-1.59923e-10	0.15883
117485472	chr1:117485472:G:C	6.76983e-10	-1.59923e-10	-1.22244
117485795	chr1:117485795:C:T	1.59642e-09	-1.59923e-10	-0.364568
117485819	chr1:117485819:G:C	3.26973e-10	-0.741918	-1.20829
117486066	chr1:117486066:A:G	5.01382e-10	-1.52272	-3.54416e-10
117486153	chr1:117486153:GA:G	1.04158e-10	-1.73897	-1.35521
117486165	chr1:117486165:C:T	7.55251e-10	-1.59923e-10	-1.11303
117486558	chr1:117486558:A:G	7.49228e-10	-1.59923e-10	-1.12104
117486714	chr1:117486714:A:G	1.53569e-09	-0.40335	-3.54416e-10
117486979	chr1:117486979:T:G	1.78256e-10	-1.37643	-1.18044
117487205	chr1:117487205:A:G	4.38507e-10	-0.915869	-0.740839
117487254	chr1:117487254:G:A	1.03636e-10	-1.74033	-1.35887
117487262	chr1:117487262:A:G	4.317e-10	-0.894286	-0.778069
117487749	chr1:117487749:A:G	1.36362e-10	-1.50154	-1.32324
117487865	chr1:117487865:A:T	8.87569e-10	-1.59923e-10	-0.951599
117488114	chr1:117488114:A:C	7.06126e-10	-1.59923e-10	-1.18029
117488194	chr1:117488194:C:T	7.76319e-10	-1.59923e-10	-1.08552
117488435	chr1:117488435:A:T	7.3864e-10	-1.59923e-10	-1.13527
117488826	chr1:117488826:C:T	8.94127e-10	0.413891	-1.35813
117488829	chr1:117488829:C:T	7.89854e-10	-1.59923e-10	-1.06824
117489032	chr1:117489032:C:G	1.0084e-09	-1.59923e-10	-0.823965
117489066	chr1:117489066:A:G	8.22279e-10	-1.59923e-10	-1.028
117489252	chr1:117489252:G:T	7.52462e-10	-1.59923e-10	-1.11673
117489473	chr1:117489473:T:C	7.42662e-10	-1.59923e-10	-1.12984
117489535	chr1:117489535:C:T	8.46779e-10	0.359536	-1.35818
117490013	chr1:117490013:A:G	8.05062e-10	0.295981	-1.34515
117490171	chr1:117490171:C:T	8.33782e-10	0.344658	-1.35877
117490521	chr1:117490521:T:G	6.87652e-10	-1.59923e-10	-1.2068
117490942	chr1:117490942:AT:A	5.0643e-10	-1.043	-0.469695
117490979	chr1:117490979:A:G	6.14177e-10	-1.59923e-10	-1.3198
117491050	chr1:117491050:T:TG	8.14627e-10	-1.59923e-10	-1.03735
117491095	chr1:117491095:ATCCAGAAGATTTTTTTTT:A	2.04184e-09	-1.59923e-10	-0.118477
117491423	chr1:117491423:G:C	8.45094e-10	0.300502	-1.30114
117491873	chr1:117491873:G:A	1.8592e-10	-1.34212	-1.17265
117492518	chr1:117492518:C:T	7.6841e-10	-1.59923e-10	-1.09576
117492623	chr1:117492623:T:C	5.98079e-10	-1.59923e-10	-1.34636
117492797	chr1:117492797:A:G	4.03194e-10	-1.74067	-3.54416e-10
117492840	chr1:117492840:T:C	7.3949e-10	-1.59923e-10	-1.13412
117493160	chr1:117493160:C:T	7.59465e-10	-1.59923e-10	-1.10747
117493471	chr1:117493471:G:T	6.7611e-10	-1.59923e-10	-1.22373
117493798	chr1:117493798:A:G	1.79758e-10	-1.3464	-1.20207
117494285	chr1:117494285:GA:G	1.80189e-09	-1.72908	1.48558
117494573	chr1:117494573:A:G	6.11745e-10	-1.59923e-10	-1.32377
117494962	chr1:117494962:CAT:C	5.0177e-10	-1.02697	-0.494969
117495009	chr1:117495009:CT:C	6.06179e-10	-1.59923e-10	-1.33291
117495094	chr1:117495094:C:T	1.75486e-10	-1.71063	-0.861895
117495205	chr1:117495205:C:T	7.22253e-10	-1.59923e-10	-1.15771
117495821	chr1:117495821:A:G	7.5602e-10	-1.59923e-10	-1.11202
117495909	chr1:117495909:A:G	6.33597e-10	-1.59923e-10	-1.28867
117496142	chr1:117496142:A:G	1.30618e-10	-1.67635	-1.19146
117496220	chr1:117496220:G:A	1.46353e-09	-1.59923e-10	-0.451479
117496540	chr1:117496540:T:G	7.11132e-10	-1.59923e-10	-1.17323
117496644	chr1:117496644:A:G	4.48932e-10	-1.63321	-3.54416e-10
117497100	chr1:117497100:C:T	2.16673e-10	-1.67137	-0.69032
117497262	chr1:117497262:T:C	1.49806e-10	-1.68284	-1.0479
117497413	chr1:117497413:A:G	8.22773e-10	-1.59923e-10	-1.0274
117497447	chr1:117497447:C:T	4.88395e-10	-1.05364	-0.495315
117497502	chr1:117497502:C:T	1.06496e-10	-1.73519	-1.33679
117497610	chr1:117497610:T:C	4.48274e-10	-0.461363	-1.17332
117497853	chr1:117497853:A:G	7.77192e-10	-1.59923e-10	-1.0844
117497889	chr1:117497889:T:C	8.56072e-10	0.371204	-1.35893
117497938	chr1:117497938:A:G	6.68299e-10	-1.59923e-10	-1.23535
117498063	chr1:117498063:AG:A	1.92287e-09	-1.59923e-10	-0.178511
117498217	chr1:117498217:A:G	7.33857e-10	-1.59923e-10	-1.14177
117498705	chr1:117498705:C:T	4.57915e-10	-1.6134	-3.54416e-10
117498763	chr1:117498763:C:A	8.23305e-10	0.318737	-1.3455
117498779	chr1:117498779:T:G	5.39694e-09	0.853501	-3.54416e-10
117498784	chr1:117498784:C:T	4.9624e-10	-1.04582	-0.487201
117498820	chr1:117498820:T:C	9.97527e-10	0.521146	-1.35595
117498948	chr1:117498948:C:T	1.04406e-10	-1.73427	-1.35753
117498952	chr1:117498952:A:G	5.99881e-10	-1.59923e-10	-1.34335
117499038	chr1:117499038:A:G	1.07276e-09	0.577553	-1.33965
117499339	chr1:117499339:A:G	7.39648e-10	-1.59923e-10	-1.13391
117499632	chr1:117499632:T:C	7.23072e-10	-1.59923e-10	-1.15658
117500589	chr1:117500589:T:A	7.40577e-10	-1.59923e-10	-1.13266
117501555	chr1:117501555:T:C	5.95017e-10	-1.59923e-10	-1.3515
117501721	chr1:117501721:T:A	1.97136e-09	-1.59923e-10	-0.153607
117501944	chr1:117501944:G:A	2.04414e-09	-1.59923e-10	-0.117352
117502208	chr1:117502208:CT:C	8.69504e-10	0.386919	-1.35908
117503125	chr1:117503125:A:G	4.93831e-10	-0.506203	-1.03169
117503333	chr1:117503333:C:T	1.43918e-10	-1.69672	-1.07412
117503454	chr1:117503454:C:G	1.09493e-09	0.596246	-1.33788
117503672	chr1:117503672:A:T	1.02446e-09	0.516824	-1.32498
117504407	chr1:117504407:T:C	7.17494e-10	-1.59923e-10	-1.16432
117504819	chr1:117504819:A:C	2.08282e-09	-1.59923e-10	-0.0986074
117505026	chr1:117505026:A:T	6.14882e-10	-1.59923e-10	-1.31865
117505248	chr1:117505248:T:C	5.10737e-10	-1.06443	-0.439799
117505511	chr1:117505511:A:G	9.93013e-10	0.519632	-1.35897
117505979	chr1:117505979:A:G	7.42716e-10	-1.59923e-10	-1.12977
117506265	chr1:117506265:G:A	8.18366e-10	-1.59923e-10	-1.03277
117506346	chr1:117506346:G:A	5.13238e-10	-1.05897	-0.440371
117506398	chr1:117506398:T:A	6.79046e-10	-1.59923e-10	-1.2194
117506433	chr1:117506433:C:A	5.24035e-10	-1.06449	-0.41404
117506563	chr1:117506563:T:C	8.46164e-10	0.317442	-1.31681
117506814	chr1:117506814:G:T	6.87894e-10	-1.59923e-10	-1.20645
117506843	chr1:117506843:G:A	8.62169e-10	0.330637	-1.31127
117507209	chr1:117507209:A:T	2.90205e-10	-1.22436	-0.845139
117507740	chr1:117507740:A:G	1.65648e-10	-1.6908	-0.939418
117507971	chr1:117507971:T:G	2.03196e-09	-1.59923e-10	-0.123329
117508321	chr1:117508321:TAAC:T	5.24287e-10	-0.464019	-1.01403
117508346	chr1:117508346:A:G	1.76648e-10	-1.68145	-0.884475
117509076	chr1:117509076:G:A	9.83327e-10	0.481519	-1.33066
117509126	chr1:117509126:C:G	2.34308e-10	-1.37665	-0.906803
117509622	chr1:117509622:C:T	8.22503e-10	0.331268	-1.359
117509836	chr1:117509836:C:G	8.81859e-10	0.401126	-1.35918
117510039	chr1:117510039:G:T	7.25932e-10	-1.59923e-10	-1.15263
117510504	chr1:117510504:T:C	1.96344e-09	-1.72561	1.56798
117511098	chr1:117511098:C:T	7.3949e-10	-1.59923e-10	-1.13412
117511177	chr1:117511177:C:T	7.50767e-10	-1.59923e-10	-1.11899
117511558	chr1:117511558:A:G	1.47731e-10	-1.70243	-1.04227
117511565	chr1:117511565:C:T	1.0433e-10	-1.73345	-1.35908
117512150	chr1:117512150:T:G	1.91682e-10	-1.31058	-1.17366
117512542	chr1:117512542:C:T	7.51976e-10	-1.59923e-10	-1.11738
117512568	chr1:117512568:A:C	7.60833e-10	-1.59923e-10	-1.10567
117512839	chr1:117512839:A:T	6.2419e-10	-1.59923e-10	-1.30363
117513301	chr1:117513301:A:G	1.88059e-09	-1.59923e-10	-0.200746
117513451	chr1:117513451:G:T	1.95577e-10	-1.34512	-1.11902
117513702	chr1:117513702:C:T	7.42852e-10	-1.59923e-10	-1.12959
117513849	chr1:117513849:A:G	7.39513e-10	-1.59923e-10	-1.13409
117513944	chr1:117513944:G:C	7.40038e-10	-1.59923e-10	-1.13338
117514005	chr1:117514005:C:T	7.74519e-10	-1.59923e-10	-1.08784
117514069	chr1:117514069:G:A	4.46192e-10	-1.63933	-3.54416e-10
117514190	chr1:117514190:C:G	7.00952e-10	-1.59923e-10	-1.18765
117514208	chr1:117514208:CA:C	8.55759e-10	0.370128	-1.35822
117514236	chr1:117514236:G:A	1.62156e-09	-1.59923e-10	-0.348944
117514565	chr1:117514565:T:G	1.64762e-10	-1.53592	-1.09967
117514641	chr1:117514641:G:T	8.19388e-10	0.268493	-1.30002
117514656	chr1:117514656:C:T	4.99575e-10	-1.06936	-0.456965
117514731	chr1:117514731:G:A	7.39939e-10	-1.59923e-10	-1.13352
117514765	chr1:117514765:GA:G	1.88579e-09	-1.59923e-10	-0.197985
117514967	chr1:117514967:T:C	6.04425e-10	-1.59923e-10	-1.33581
117515024	chr1:117515024:T:C	9.63478e-10	0.458472	-1.32801
117515042	chr1:117515042:A:G	7.40538e-10	-1.59923e-10	-1.13271
117515106	chr1:117515106:A:T	7.00532e-10	-1.59923e-10	-1.18825
117515244	chr1:117515244:A:G	8.0894e-10	0.289511	-1.33387
117515340	chr1:117515340:A:G	1.27543e-10	-1.69929	-1.19234
117515552	chr1:117515552:G:T	5.94245e-10	-1.59923e-10	-1.35279
117516034	chr1:117516034:A:G	6.0577e-10	-1.59923e-10	-1.33359
117516263	chr1:117516263:A:G	1.0606e-09	0.565363	-1.33886
117516526	chr1:117516526:C:T	1.7085e-10	-1.68481	-0.914492
117516702	chr1:117516702:G:GC	7.94586e-10	-1.59923e-10	-1.06226
117516741	chr1:117516741:G:A	8.08311e-10	0.314061	-1.3592
117517728	chr1:117517728:C:A	8.32387e-10	0.343275	-1.35906
117517937	chr1:117517937:G:A	1.16258e-09	-1.59923e-10	-0.681689
117518495	chr1:117518495:G:A	1.97294e-09	-0.152805	-3.54416e-10
117518618	chr1:117518618:G:C	7.36901e-10	-1.59923e-10	-1.13763
117518641	chr1:117518641:C:T	2.88301e-09	-1.59923e-10	0.226506
117518750	chr1:117518750:A:G	8.22252e-10	-1.59923e-10	-1.02804
117518759	chr1:117518759:A:T	1.77799e-10	-1.32966	-1.22977
117518850	chr1:117518850:G:A	8.03959e-10	0.308663	-1.3592
117519525	chr1:117519525:G:T	6.94688e-10	-1.59923e-10	-1.19662
117519604	chr1:117519604:T:C	5.81787e-09	0.928604	-3.54416e-10
117519729	chr1:117519729:C:G	1.97314e-09	-1.59923e-10	-0.152706
117520087	chr1:117520087:A:G	7.6376e-10	-1.59923e-10	-1.10183
117521144	chr1:117521144:A:G	2.26594e-10	-1.68317	-0.633761
117521164	chr1:117521164:T:C	1.06355e-09	0.569361	-1.34008
117521517	chr1:117521517:A:C	6.23459e-10	-1.59923e-10	-1.3048
117521655	chr1:117521655:T:C	2.54862e-10	-0.978827	-1.22054
117521993	chr1:117521993:G:A	1.28416e-10	-1.71206	-1.17275
117522048	chr1:117522048:G:A	8.83407e-10	0.379776	-1.33607
117522141	chr1:117522141:C:T	1.75684e-10	-1.40302	-1.16837
117522580	chr1:117522580:T:A	5.35145e-10	-0.987659	-0.469889
117522662	chr1:117522662:C:G	1.40141e-09	-1.72997	1.23512
117522721	chr1:117522721:C:T	7.09199e-10	-1.59923e-10	-1.17595
117523032	chr1:117523032:G:A	1.55987e-09	-0.387727	-3.54416e-10
117523219	chr1:117523219:A:G	1.67596e-10	-1.70133	-0.917192
117523297	chr1:117523297:T:A	8.2256e-10	0.331419	-1.35908
117523696	chr1:117523696:A:T	5.97132e-10	-1.59923e-10	-1.34795
117523737	chr1:117523737:G:C	5.93887e-10	-1.3534	-3.54416e-10
117523837	chr1:117523837:A:G	7.30656e-10	0.189932	-1.33608
117524684	chr1:117524684:T:A	1.76094e-10	-1.68525	-0.883819
117525412	chr1:117525412:A:G	1.74697e-10	-1.70528	-0.871753
117525891	chr1:117525891:G:A	8.35841e-10	0.346883	-1.35853
117525936	chr1:117525936:G:A	1.55139e-10	-1.34646	-1.34931
117526312	chr1:117526312:G:A	1.2496e-10	-1.66904	-1.24305
117526441	chr1:117526441:G:A	1.0439e-10	-1.73275	-1.35921
117526465	chr1:117526465:T:C	9.20529e-10	0.392833	-1.30797
117526890	chr1:117526890:A:C	7.81315e-09	1.22348	-3.54416e-10
117527074	chr1:117527074:T:C	1.8249e-10	-1.67558	-0.857807
117527208	chr1:117527208:A:G	5.01633e-10	-1.05086	-0.471358
117527291	chr1:117527291:C:T	1.03602e-09	0.56224	-1.35918
117527350	chr1:117527350:C:T	5.94178e-10	-1.59923e-10	-1.35291
117527739	chr1:117527739:A:G	1.03178e-09	0.532803	-1.33384
117528022	chr1:117528022:G:A	6.87226e-10	-1.59923e-10	-1.20742
117528450	chr1:117528450:C:A	9.26198e-10	0.400331	-1.30933
117528667	chr1:117528667:A:G	1.30322e-10	-1.52104	-1.34904
117528815	chr1:117528815:T:C	7.39457e-10	-1.59923e-10	-1.13417
117528859	chr1:117528859:T:C	7.39418e-10	-1.59923e-10	-1.13422
117528954	chr1:117528954:A:G	8.25201e-10	-1.59923e-10	-1.02446
117529360	chr1:117529360:G:A	4.34996e-10	-0.46473	-1.20002
117529382	chr1:117529382:G:T	1.05643e-09	0.581127	-1.35857
117529383	chr1:117529383:G:C	1.04916e-09	0.573942	-1.35828
117529680	chr1:117529680:A:G	1.74753e-10	-1.38537	-1.19134
117529805	chr1:117529805:G:A	7.39273e-10	-1.59923e-10	-1.13442
117530307	chr1:117530307:A:G	7.43863e-10	-1.59923e-10	-1.12823
117530418	chr1:117530418:A:C	9.91523e-10	0.504521	-1.34536
117530922	chr1:117530922:CTT:C	1.91294e-09	-1.59923e-10	-0.183689
117531604	chr1:117531604:T:A	1.77172e-09	-0.260381	-3.54416e-10
117531634	chr1:117531634:ACTGT:A	7.86654e-10	-1.59923e-10	-1.0723
117531843	chr1:117531843:A:AAC	6.59824e-10	-1.59923e-10	-1.24811
117531939	chr1:117531939:T:A	1.50748e-09	-1.73313	1.31124
117532151	chr1:117532151:AG:A	6.36123e-10	-1.59923e-10	-1.28469
117532197	chr1:117532197:CA:C	6.68219e-10	-1.59923e-10	-1.23547
117533025	chr1:117533025:A:G	1.04376e-10	-1.73462	-1.35746
117533291	chr1:117533291:C:T	6.48158e-10	-1.59923e-10	-1.26595
117533536	chr1:117533536:G:A	1.98948e-09	-1.59923e-10	-0.144455
117533600	chr1:117533600:G:T	5.03372e-10	-1.08522	-0.433533
117533840	chr1:117533840:G:A	1.03924e-10	-1.73789	-1.35854
117534678	chr1:117534678:C:T	1.27883e-09	0.739937	-1.32632
117535148	chr1:117535148:C:T	4.80707e-10	-0.374085	-1.19074
117535520	chr1:117535520:G:T	1.81293e-10	-1.69085	-0.849126
117535559	chr1:117535559:T:C	4.48267e-10	-1.6347	-3.54416e-10
117535961	chr1:117535961:AT:A	1.04588e-10	-1.73361	-1.35645
117536253	chr1:117536253:C:T	2.8441e-10	-1.04389	-1.04578
117536461	chr1:117536461:G:A	1.12043e-09	0.640589	-1.3592
117536679	chr1:117536679:A:T	7.39982e-10	-1.59923e-10	-1.13346
117536967	chr1:117536967:T:C	4.62265e-10	-1.00013	-0.60382
117537077	chr1:117537077:C:T	1.99417e-09	-1.59923e-10	-0.142101
117537598	chr1:117537598:A:G	1.9218e-10	-1.36119	-1.12046
117537749	chr1:117537749:G:A	7.19789e-10	-1.59923e-10	-1.16113
117537782	chr1:117537782:C:T	6.44299e-10	-1.59923e-10	-1.27192
117537918	chr1:117537918:T:C	1.8159e-10	-1.32052	-1.21781
117538387	chr1:117538387:CAAAAAGAAAAAAA:C	7.40422e-10	-1.59923e-10	-1.13286
117538437	chr1:117538437:A:G	6.26385e-10	-1.59923e-10	-1.30012
117538786	chr1:117538786:GTTGT:G	1.9186e-09	-1.59923e-10	-0.180735
117538964	chr1:117538964:G:A	1.0369e-10	-1.73982	-1.35885
117539025	chr1:117539025:T:TA	1.69151e-10	-1.64354	-0.965756
117539216	chr1:117539216:C:A	1.47124e-09	-1.59923e-10	-0.446222
117539229	chr1:117539229:A:G	1.0198e-09	0.537259	-1.34999
117539282	chr1:117539282:A:G	7.3949e-10	-1.59923e-10	-1.13412
117539716	chr1:117539716:GAAAGCCCTGC:G	7.40761e-10	-1.59923e-10	-1.13241
117539833	chr1:117539833:TCACTGAGGAGACAGCCTGC:T	1.05802e-09	-1.59923e-10	-0.775928
117539962	chr1:117539962:G:C	7.39477e-10	-1.59923e-10	-1.13414
117540400	chr1:117540400:A:G	5.91411e-10	-1.59923e-10	-1.35757
117540467	chr1:117540467:G:A	6.56603e-10	-1.59923e-10	-1.25301
117540945	chr1:117540945:T:C	7.3592e-10	-1.59923e-10	-1.13896
117540966	chr1:117540966:G:A	1.33834e-10	-1.74042	-1.10306
117541059	chr1:117541059:A:G	1.70532e-10	-1.67837	-0.922787
117541114	chr1:117541114:G:T	8.04154e-10	-1.59923e-10	-1.05029
117541147	chr1:117541147:T:C	1.14117e-09	-1.59923e-10	-0.700273
117541246	chr1:117541246:A:T	2.0475e-10	-1.61514	-0.803156
117541247	chr1:117541247:C:T	3.3619e-10	-1.14428	-0.778126
117541317	chr1:117541317:T:C	7.60459e-10	-1.59923e-10	-1.10616
117541626	chr1:117541626:C:T	6.733e-10	-0.00681278	-1.22108
117541930	chr1:117541930:A:T	2.10457e-09	-1.59923e-10	-0.088219
117542083	chr1:117542083:AC:A	1.05348e-10	-1.735	-1.34782
117542114	chr1:117542114:A:C	7.21352e-10	-1.59923e-10	-1.15896
117542373	chr1:117542373:G:A	2.17262e-09	-1.59923e-10	-0.0563947
117542494	chr1:117542494:T:C	7.64744e-10	-1.59923e-10	-1.10054
117542765	chr1:117542765:G:A	7.09906e-10	-1.17495	-3.54416e-10
117542806	chr1:117542806:A:G	7.8059e-10	-1.59923e-10	-1.08004
117543206	chr1:117543206:A:G	1.1725e-09	-1.59923e-10	-0.67319
117543480	chr1:117543480:T:C	2.01207e-09	-1.59923e-10	-0.133167
117543540	chr1:117543540:T:C	1.63694e-10	-1.63227	-1.00982
117543997	chr1:117543997:C:T	7.10027e-10	-1.59923e-10	-1.17478
117544134	chr1:117544134:A:C	3.26588e-10	-0.868588	-1.0828
117544383	chr1:117544383:A:G	8.81816e-10	0.241601	-1.1997
117544436	chr1:117544436:A:G	7.4082e-10	-1.59923e-10	-1.13233
117544611	chr1:117544611:A:G	7.4082e-10	-1.59923e-10	-1.13233
117544658	chr1:117544658:T:C	1.28115e-10	-1.65251	-1.23465
117544676	chr1:117544676:A:T	6.58407e-10	-1.59923e-10	-1.25026
117544762	chr1:117544762:G:A	1.07967e-10	-1.72971	-1.32856
117544827	chr1:117544827:G:A	1.25081e-10	-1.67368	-1.23745
117544982	chr1:117544982:A:T	5.90565e-10	-1.59923e-10	-1.359
117545410	chr1:117545410:G:A	9.78898e-10	-1.59923e-10	-0.853658
117545786	chr1:117545786:A:G	7.77234e-10	-1.59923e-10	-1.08434
117545839	chr1:117545839:C:T	1.66084e-09	-1.59923e-10	-0.325005
117545952	chr1:117545952:AT:A	7.10638e-10	-1.59923e-10	-1.17392
117546113	chr1:117546113:C:T	9.1244e-10	-0.923963	-3.54416e-10
117546321	chr1:117546321:A:C	7.32725e-10	-1.59923e-10	-1.14331
117546343	chr1:117546343:C:G	6.90217e-10	-1.59923e-10	-1.20308
117546467	chr1:117546467:A:G	1.07627e-10	-1.73422	-1.32719
117546474	chr1:117546474:A:G	7.424e-10	-1.59923e-10	-1.1302
117546544	chr1:117546544:T:G	2.11731e-10	-1.19081	-1.19395
117546702	chr1:117546702:G:A	5.5785e-10	-1.416	-3.54416e-10
117546719	chr1:117546719:T:C	2.80802e-10	-1.15718	-0.945253
117546912	chr1:117546912:T:C	7.57307e-10	-1.59923e-10	-1.11032
117546972	chr1:117546972:T:C	7.84502e-10	-1.59923e-10	-1.07504
117547030	chr1:117547030:T:C	7.90426e-10	-1.59923e-10	-1.06751
117547133	chr1:117547133:T:C	6.53507e-10	-1.59923e-10	-1.25773
117547268	chr1:117547268:T:C	7.59248e-10	-1.59923e-10	-1.10776
117547294	chr1:117547294:G:A	7.5744e-10	-1.59923e-10	-1.11014
117547349	chr1:117547349:GATGAGA:G	6.11558e-10	-1.59923e-10	-1.32408
117548183	chr1:117548183:T:G	1.11745e-10	-1.6859	-1.33796
117548356	chr1:117548356:A:T	7.40283e-10	0.17647	-1.30952
117548393	chr1:117548393:T:C	7.15565e-10	-1.59923e-10	-1.16701
117548798	chr1:117548798:C:T	7.59415e-10	-1.59923e-10	-1.10754
117548854	chr1:117548854:G:A	2.96551e-10	-0.916267	-1.1316
117548907	chr1:117548907:AT:A	9.7792e-10	-1.59923e-10	-0.854658
117549208	chr1:117549208:G:T	7.75371e-10	-1.59923e-10	-1.08674
117549457	chr1:117549457:G:A	9.55401e-10	-1.59923e-10	-0.877954
117549553	chr1:117549553:A:C	7.59119e-10	-1.59923e-10	-1.10793
117549961	chr1:117549961:T:C	5.9635e-10	-1.59923e-10	-1.34926
117550537	chr1:117550537:T:C	8.99124e-10	-1.59923e-10	-0.938664
117550678	chr1:117550678:T:A	8.49682e-10	-1.59923e-10	-0.995223
117551374	chr1:117551374:T:C	1.45646e-10	-1.61074	-1.14816
117553415	chr1:117553415:A:G	7.75244e-10	-1.59923e-10	-1.08691
117554006	chr1:117554006:G:A	4.42013e-10	-1.24337	-0.405377
117554180	chr1:117554180:C:T	7.39451e-10	-1.59923e-10	-1.13418
117554408	chr1:117554408:A:G	2.53764e-10	-1.07669	-1.12699
117554599	chr1:117554599:G:A	2.42324e-10	-1.12165	-1.12816
117554866	chr1:117554866:T:G	1.57196e-09	-0.380007	-3.54416e-10
117555016	chr1:117555016:A:G	8.2656e-10	-0.0363795	-0.986433
117555123	chr1:117555123:T:A	5.471e-10	-1.63111	0.195654
117556362	chr1:117556362:G:A	1.4589e-10	-1.49382	-1.26342
117556621	chr1:117556621:A:G	3.44855e-10	-1.67786	-0.219106
117556676	chr1:117556676:A:G	1.42169e-09	-0.989629	0.509146
117556747	chr1:117556747:T:A	2.17082e-09	-1.59923e-10	-0.0572251
117556930	chr1:117556930:C:T	5.98676e-10	-1.59923e-10	-1.34536
117556951	chr1:117556951:A:G	1.38395e-09	-0.971294	0.463907
117557591	chr1:117557591:C:A	5.90594e-10	-1.59923e-10	-1.35896
117558103	chr1:117558103:T:C	6.52087e-10	-1.59923e-10	-1.25991
117558134	chr1:117558134:A:T	1.32848e-10	-1.65944	-1.19143
117558213	chr1:117558213:C:G	2.76484e-10	-1.10892	-1.00901
117558463	chr1:117558463:T:C	7.42636e-10	-1.59923e-10	-1.12988
117558566	chr1:117558566:A:G	1.16823e-09	-1.59923e-10	-0.676837
117558573	chr1:117558573:A:G	5.91367e-10	-1.59923e-10	-1.35765
117558697	chr1:117558697:C:A	6.29652e-10	-1.59923e-10	-1.29492
117559349	chr1:117559349:A:G	1.2014e-09	-1.59923e-10	-0.648846
117559621	chr1:117559621:C:T	2.00306e-09	-1.59923e-10	-0.137655
117559826	chr1:117559826:A:G	7.53861e-10	-1.59923e-10	-1.11488
117559923	chr1:117559923:A:G	9.42259e-10	-1.59923e-10	-0.891805
117560787	chr1:117560787:A:G	7.24541e-10	-1.59923e-10	-1.15455
117561393	chr1:117561393:G:A	5.97274e-10	-1.59923e-10	-1.34771
117562118	chr1:117562118:G:A	7.55154e-10	-1.59923e-10	-1.11316
117562932	chr1:117562932:G:A	1.07302e-10	-1.7211	-1.34334
117563199	chr1:117563199:G:A	1.05984e-09	-1.59923e-10	-0.774207
117563454	chr1:117563454:C:T	1.75014e-10	-1.22301	-1.3522
117564336	chr1:117564336:T:C	3.35901e-09	-1.59923e-10	0.379317
117564401	chr1:117564401:G:A	4.72865e-10	-1.58128	-3.54416e-10
117564556	chr1:117564556:G:A	7.15617e-10	-1.59923e-10	-1.16694
117565255	chr1:117565255:G:A	3.67833e-09	-1.59923e-10	0.470128
117565842	chr1:117565842:G:A	6.06778e-10	-1.59923e-10	-1.33192
117566237	chr1:117566237:T:G	1.38143e-10	-1.45449	-1.35731
117566506	chr1:117566506:G:T	1.15101e-09	-1.59923e-10	-0.691689
117566588	chr1:117566588:G:T	6.42067e-10	-1.59923e-10	-1.27539
117567710	chr1:117567710:G:A	6.10736e-10	-1.59923e-10	-1.32542
117568058	chr1:117568058:A:G	5.09308e-10	-1.50703	-3.54416e-10
117568316	chr1:117568316:G:A	7.99179e-10	-1.59923e-10	-1.0565
117568629	chr1:117568629:A:G	6.91277e-10	-1.59923e-10	-1.20154
117569147	chr1:117569147:G:A	6.27431e-10	-1.59923e-10	-1.29845
117569383	chr1:117569383:A:G	6.67372e-10	-1.59923e-10	-1.23674
117569455	chr1:117569455:CT:C	9.20715e-10	-1.59923e-10	-0.914935
117569552	chr1:117569552:G:A	6.7857e-10	-1.59923e-10	-1.2201
117569699	chr1:117569699:C:T	8.87944e-10	-1.59923e-10	-0.951176
117569886	chr1:117569886:A:G	6.43359e-10	-1.59923e-10	-1.27338
117570090	chr1:117570090:C:T	6.09313e-10	-1.59923e-10	-1.32775
117570267	chr1:117570267:T:A	1.36868e-09	-1.59923e-10	-0.518483
117570927	chr1:117570927:T:C	6.95989e-09	1.09934	0.00849051
117571096	chr1:117571096:T:C	7.63608e-10	-1.59923e-10	-1.10203
117571382	chr1:117571382:A:C	8.29067e-10	-1.01978	-3.54416e-10
117571633	chr1:117571633:T:C	6.14427e-10	-1.59923e-10	-1.31939
117571749	chr1:117571749:A:G	6.1259e-10	-1.59923e-10	-1.32239
117571761	chr1:117571761:C:T	7.75646e-10	-1.59923e-10	-1.08639
117571908	chr1:117571908:T:A	7.70673e-10	-1.59923e-10	-1.09282
117572375	chr1:117572375:C:T	2.09679e-09	-1.59923e-10	-0.0919219
117572621	chr1:117572621:G:A	1.55389e-10	-1.48139	-1.21276
117572644	chr1:117572644:T:G	5.93054e-10	-1.59923e-10	-1.3548
117572899	chr1:117572899:A:G	9.11371e-10	-0.925135	-3.54416e-10
117573131	chr1:117573131:C:A	3.00714e-09	1.39718	-1.12852
117573330	chr1:117573330:T:C	1.1383e-09	-1.59923e-10	-0.702795
117573543	chr1:117573543:C:T	8.66656e-10	-1.59923e-10	-0.975443
117573681	chr1:117573681:G:A	2.1655e-10	-1.13061	-1.23165
117573762	chr1:117573762:G:A	9.73451e-10	-1.59923e-10	-0.859237
117574195	chr1:117574195:G:A	5.3501e-10	-1.69941	0.241608
117574352	chr1:117574352:T:G	2.1937e-10	-1.13302	-1.21631
117575998	chr1:117575998:G:A	2.64652e-10	-1.71165	-0.450015
117576014	chr1:117576014:C:T	7.52286e-10	-0.867318	-0.24965
117576078	chr1:117576078:G:A	1.3572e-10	-1.6721	-1.15739
117576143	chr1:117576143:G:A	9.22878e-08	4.07633	-0.383746
117576184	chr1:117576184:T:G	1.52067e-10	-1.69468	-1.02109
117576306	chr1:117576306:A:G	1.22748e-10	-1.71786	-1.21209
117576912	chr1:117576912:T:C	1.73515e-10	-1.71898	-0.864835
117577094	chr1:117577094:G:T	1.12439e-09	-0.715088	-3.54416e-10
117577219	chr1:117577219:A:G	2.24185e-09	-1.59923e-10	-0.0250296
117577337	chr1:117577337:T:C	1.89097e-10	-1.67833	-0.819498
117578150	chr1:117578150:G:A	1.14669e-08	-1.59923e-10	1.60714
117578967	chr1:117578967:C:T	2.37812e-09	-1.59923e-10	0.0339799
117579012	chr1:117579012:G:A	6.34398e-08	2.34302	0.974744
117579801	chr1:117579801:ACT:A	9.52116e-10	-1.59923e-10	-0.881399
117580049	chr1:117580049:G:T	7.49206e-09	-1.59923e-10	1.18151
117580171	chr1:117580171:CAT:C	2.08258e-09	-0.0987204	-3.54416e-10
117580663	chr1:117580663:C:T	8.16017e-09	1.87736	-0.610422
117580815	chr1:117580815:G:A	2.60988e-10	-1.70715	-0.468465
117580820	chr1:117580820:C:G	1.11001e-09	-1.59923e-10	-0.727956
117581356	chr1:117581356:T:C	1.47192e-09	0.865898	-1.31166
117581594	chr1:117581594:A:C	4.52223e-10	-0.274023	-1.35189
117581631	chr1:117581631:C:A	7.46285e-10	-0.833052	-0.291925
117581825	chr1:117581825:G:A	3.14973e-10	-0.633297	-1.3543
117581927	chr1:117581927:G:A	6.46353e-10	-1.59923e-10	-1.26874
117581951	chr1:117581951:T:C	2.23032e-10	-1.10366	-1.22911
117582261	chr1:117582261:C:T	9.09602e-10	0.403954	-1.33103
117582347	chr1:117582347:C:G	3.94156e-10	-0.404986	-1.35835
117582674	chr1:117582674:G:A	3.76746e-10	-0.465883	-1.34263
117582922	chr1:117582922:A:C	6.03384e-09	-1.59923e-10	0.965054
117583313	chr1:117583313:C:T	5.92932e-10	-1.59923e-10	-1.35501
117583577	chr1:117583577:C:T	8.22266e-10	-1.59923e-10	-1.02802
117583746	chr1:117583746:T:C	4.51506e-10	-0.351588	-1.27591
117583943	chr1:117583943:C:T	1.4152e-09	-0.485056	-3.54416e-10
117583969	chr1:117583969:C:T	1.27288e-07	4.67782	-0.663694
117583999	chr1:117583999:C:T	6.97343e-10	0.113203	-1.30601
117584463	chr1:117584463:G:C	1.32458e-09	-1.59923e-10	-0.551236
117584484	chr1:117584484:A:T	5.36407e-10	-0.104113	-1.35108
117584600	chr1:117584600:G:A	2.04247e-08	3.45066	-1.26625
117584951	chr1:117584951:T:C	1.91609e-09	-0.182041	-3.54416e-10
117584989	chr1:117584989:A:G	6.28774e-10	-1.59923e-10	-1.29631
117585113	chr1:117585113:C:T	2.06571e-09	-1.59923e-10	-0.106854
117585494	chr1:117585494:G:C	7.57992e-09	-1.59923e-10	1.19317
117585523	chr1:117585523:C:T	8.16625e-08	4.85016	-1.2799
117585668	chr1:117585668:T:G	2.16745e-09	1.07179	-1.13057
117585734	chr1:117585734:T:A	3.07239e-09	1.44341	-1.15329
117585821	chr1:117585821:T:G	2.66587e-09	1.12018	-0.971981
117585899	chr1:117585899:C:T	5.31057e-10	-0.636093	-0.829123
117587098	chr1:117587098:AG:A	2.3718e-09	-1.59923e-10	0.0313183
117587216	chr1:117587216:C:T	4.53181e-10	-1.62379	-3.54416e-10
117587348	chr1:117587348:G:A	2.70293e-09	1.09354	-0.93153
117587551	chr1:117587551:T:G	1.11713e-10	-1.70486	-1.31929
117588084	chr1:117588084:A:G	3.12907e-09	1.31421	-1.0058
117588477	chr1:117588477:G:A	6.19243e-10	-1.59923e-10	-1.31159
117588493	chr1:117588493:C:T	7.20703e-10	-1.59923e-10	-1.15986
117588494	chr1:117588494:G:A	5.12934e-10	-0.433696	-1.06624
117588583	chr1:117588583:T:C	4.41141e-10	-1.65072	-3.54416e-10
117589024	chr1:117589024:C:T	1.09897e-09	-1.59923e-10	-0.737953
117589103	chr1:117589103:T:C	2.5279e-09	1.16685	-1.07179
117589104	chr1:117589104:G:A	6.74716e-10	-1.59923e-10	-1.22579
117589634	chr1:117589634:C:T	3.46272e-09	1.48151	-1.07179
117589656	chr1:117589656:A:G	6.58479e-10	-1.59923e-10	-1.25015
117589688	chr1:117589688:C:G	3.47912e-09	1.48624	-1.07179
117589854	chr1:117589854:C:T	3.18009e-09	1.42837	-1.10379
117590220	chr1:117590220:T:C	3.94401e-09	-1.59923e-10	0.539869
117590235	chr1:117590235:T:C	8.18817e-10	-1.59923e-10	-1.03222
117590364	chr1:117590364:C:T	3.34686e-09	1.42625	-1.05055
117590380	chr1:117590380:T:C	1.80834e-08	3.2483	-1.18564
117591017	chr1:117591017:C:T	2.82533e-09	1.29713	-1.09083
117591285	chr1:117591285:T:C	4.28062e-09	1.5365	-0.914734
117592064	chr1:117592064:C:A	9.54247e-10	-0.879163	-3.54416e-10
117592566	chr1:117592566:T:C	6.32454e-08	3.8402	-0.525505
117592697	chr1:117592697:G:C	6.26673e-10	-1.59923e-10	-1.29966
117593449	chr1:117593449:G:A	1.39493e-09	-1.59923e-10	-0.499488
117593462	chr1:117593462:G:A	4.92471e-10	-0.213587	-1.32706
117593545	chr1:117593545:T:C	1.08986e-09	-1.59923e-10	-0.746279
117593723	chr1:117593723:AATGATGGACGTGGGTT:A	6.46847e-10	-1.59923e-10	-1.26798
117594039	chr1:117594039:C:T	8.97702e-10	-0.940247	-3.54416e-10
117594202	chr1:117594202:T:C	8.11244e-10	-0.376845	-0.66467
117594239	chr1:117594239:G:A	1.08769e-10	-1.74057	-1.31029
117594290	chr1:117594290:G:A	1.12892e-10	-1.74012	-1.27354
117594302	chr1:117594302:C:T	6.89771e-10	-1.59923e-10	-1.20373
117594393	chr1:117594393:A:G	5.9218e-10	-1.59923e-10	-1.35628
117594517	chr1:117594517:C:A	2.55184e-07	5.04016	-0.330504
117594636	chr1:117594636:C:T	5.67346e-10	-0.170317	-1.2288
117595245	chr1:117595245:G:A	1.0806e-09	-1.59923e-10	-0.754813
117595334	chr1:117595334:A:G	7.72904e-10	-1.59923e-10	-1.08993
117595338	chr1:117595338:C:T	2.18276e-08	2.60931	-0.358468
117595360	chr1:117595360:C:T	1.32301e-09	-1.59923e-10	-0.552421
117595699	chr1:117595699:G:A	1.30199e-09	-1.59923e-10	-0.568433
117595773	chr1:117595773:G:A	2.04026e-09	1.11156	-1.23081
117596073	chr1:117596073:C:T	5.9171e-10	-1.59923e-10	-1.35707
117596349	chr1:117596349:A:T	1.31879e-09	-0.555616	-3.54416e-10
117596409	chr1:117596409:G:A	0.000178644	11.028	0.232821
117596704	chr1:117596704:T:G	0.00017093	10.9502	0.266484
117596778	chr1:117596778:TC:T	0.000167273	10.9559	0.239178
117596827	chr1:117596827:A:T	9.3044e-10	-1.59923e-10	-0.904427
117596918	chr1:117596918:C:T	2.35028e-09	1.1429	-1.12069
117597209	chr1:117597209:A:T	0.000150996	10.8849	0.207816
117597418	chr1:117597418:T:C	3.65176e-09	0.462878	-3.54416e-10
117597752	chr1:117597752:C:T	1.94978e-09	-1.59923e-10	-0.164612
117598268	chr1:117598268:A:T	0.000263842	11.3808	0.26998
117598372	chr1:117598372:G:A	0.000285582	11.4363	0.293611
117598374	chr1:117598374:G:A	0.000280072	11.4287	0.281823
117598686	chr1:117598686:G:A	9.70713e-10	-1.59923e-10	-0.862054
117598718	chr1:117598718:T:A	0.00114096	12.1575	0.957573
117598923	chr1:117598923:CCTGA:C	5.70763e-10	-1.39311	-3.54416e-10
117598973	chr1:117598973:C:T	5.92194e-10	-1.59923e-10	-1.35625
117598974	chr1:117598974:A:G	0.0137488	12.7593	2.84486
117599209	chr1:117599209:T:C	4.57859e-09	1.52618	-0.837115
117599219	chr1:117599219:G:A	0.000256544	11.2316	0.391133
117599225	chr1:117599225:A:T	0.000157315	10.9305	0.203145
117599332	chr1:117599332:A:T	0.000151287	10.8885	0.206056
117599663	chr1:117599663:T:C	9.67543e-10	-1.59923e-10	-0.865325
117599822	chr1:117599822:C:T	8.22697e-09	1.55528	-0.280195
117599918	chr1:117599918:C:T	0.00018105	11.0313	0.242928
117599936	chr1:117599936:A:C	2.23505e-10	-1.04369	-1.28696
117600712	chr1:117600712:G:A	0.000201171	11.0856	0.293981
117600815	chr1:117600815:T:C	1.6913e-09	-1.59923e-10	-0.306835
117600895	chr1:117600895:A:G	1.98381e-10	-1.17397	-1.27592
117601326	chr1:117601326:A:G	2.00272e-10	-1.18616	-1.25425
117601665	chr1:117601665:A:T	4.65995e-05	10.6849	-0.767852
117601710	chr1:117601710:A:G	1.65818e-05	9.48979	-0.606063
117602143	chr1:117602143:C:A	7.12997e-05	11.0907	-0.748432
117602250	chr1:117602250:T:C	7.71132e-10	-1.59923e-10	-1.09223
117602532	chr1:117602532:G:A	5.90772e-10	-1.59923e-10	-1.35865
117603032	chr1:117603032:A:G	5.90907e-10	-1.59923e-10	-1.35843
117603409	chr1:117603409:T:G	0.000254875	11.4232	0.192995
117604290	chr1:117604290:T:C	8.17536e-06	9.12809	-0.951539
117604879	chr1:117604879:G:A	9.71111e-10	-1.59923e-10	-0.861644
117605053	chr1:117605053:A:C	2.78949e-06	4.84685	2.25443
117605151	chr1:117605151:T:C	7.63645e-10	-1.59923e-10	-1.10198
117605270	chr1:117605270:T:C	1.52206e-08	1.85283	0.0374903
117605563	chr1:117605563:T:C	7.91176e-10	-1.59923e-10	-1.06656
117605762	chr1:117605762:G:A	1.13178e-10	-1.68411	-1.32701
117605779	chr1:117605779:C:T	1.56307e-09	-1.59923e-10	-0.385677
117606959	chr1:117606959:A:G	2.18476e-09	-1.59923e-10	-0.0508246
117606970	chr1:117606970:G:C	8.69093e-10	-1.59923e-10	-0.972635
117607426	chr1:117607426:G:A	1.10907e-05	9.47649	-0.99496
117607526	chr1:117607526:A:C	1.19017e-05	9.56296	-1.01084
117608645	chr1:117608645:T:C	7.80619e-10	-1.59923e-10	-1.08
117609299	chr1:117609299:C:A	1.79346e-09	-1.59923e-10	-0.248186
117609313	chr1:117609313:C:T	0.00119191	12.2166	0.942121
117609619	chr1:117609619:T:C	0.00259033	12.9575	0.977454
117609937	chr1:117609937:C:T	5.92997e-10	-1.59923e-10	-1.3549
117610252	chr1:117610252:C:T	5.90659e-10	-1.59923e-10	-1.35885
117610307	chr1:117610307:T:C	6.6824e-10	-1.59923e-10	-1.23544
117610377	chr1:117610377:C:T	5.97605e-10	-1.59923e-10	-1.34715
117610389	chr1:117610389:A:C	2.10125e-08	2.38943	-0.176647
117610763	chr1:117610763:G:A	2.72042e-06	8.13517	-1.05896
117611355	chr1:117611355:T:G	5.10545e-10	-0.37339	-1.13122
117611953	chr1:117611953:T:C	1.16804e-07	2.94029	0.987883
117612153	chr1:117612153:G:A	1.02817e-07	2.8892	0.911425
117612209	chr1:117612209:T:C	0.00652655	13.0566	1.80247
117612316	chr1:117612316:A:G	0.00725856	13.0839	1.88149
117612337	chr1:117612337:G:A	4.37236e-09	1.32867	-0.685693
117612481	chr1:117612481:T:C	1.07098e-07	2.90286	0.938559
117612523	chr1:117612523:AAGTC:A	0.291457	13.4384	5.21966
117612530	chr1:117612530:A:G	0.338951	13.557	5.25201
117612704	chr1:117612704:C:T	8.62555e-09	-1.59923e-10	1.3224
117612998	chr1:117612998:G:A	0.233147	13.3671	5.06779
117613204	chr1:117613204:T:TTG	1.25848e-07	2.84111	1.16164
117613569	chr1:117613569:T:A	2.25029e-05	10.0167	-0.827624
117613702	chr1:117613702:T:A	5.98448e-10	-1.59923e-10	-1.34575
117613900	chr1:117613900:G:A	1.76553e-05	9.7542	-0.807735
117614283	chr1:117614283:C:T	2.03119e-09	-1.59923e-10	-0.123708
117614511	chr1:117614511:T:A	1.86081e-07	3.02535	1.3685
117614638	chr1:117614638:A:G	5.69463e-10	-1.39539	-3.54416e-10
117614762	chr1:117614762:A:G	1.48998e-05	9.55234	-0.775567
117614903	chr1:117614903:G:C	6.04683e-10	-1.59923e-10	-1.33538
117614991	chr1:117614991:C:T	1.34732e-05	9.51328	-0.837147
117615229	chr1:117615229:C:A	5.92588e-10	-1.59923e-10	-1.35559
117615457	chr1:117615457:A:G	9.24521e-07	3.41032	2.58662
117615499	chr1:117615499:T:C	8.99828e-09	-1.59923e-10	1.3647
117615693	chr1:117615693:A:G	7.60647e-10	-1.59923e-10	-1.10592
117615733	chr1:117615733:A:G	9.54344e-09	1.78042	-0.356898
117615906	chr1:117615906:C:T	1.04502e-10	-1.74094	-1.34994
117615915	chr1:117615915:A:G	8.40779e-09	-1.59923e-10	1.29683
117615985	chr1:117615985:A:G	0.00270721	12.305	1.67412
117615992	chr1:117615992:T:C	0.00263749	12.3771	1.57587
117616095	chr1:117616095:G:A	1.85323e-05	9.90173	-0.906794
117616331	chr1:117616331:T:A	1.94486e-05	9.97559	-0.932387
117616375	chr1:117616375:A:T	5.92612e-10	-1.59923e-10	-1.35555
117616861	chr1:117616861:A:G	4.69933e-06	8.62884	-1.006
117617032	chr1:117617032:C:T	1.63001e-05	9.72303	-0.856438
117617168	chr1:117617168:ATC:A	1.67089e-05	9.75053	-0.859163
117617173	chr1:117617173:G:GTC	1.63668e-05	9.72433	-0.853653
117617764	chr1:117617764:C:T	5.97409e-10	-1.59923e-10	-1.34748
117618398	chr1:117618398:T:G	3.44525e-07	2.64898	2.36086
117618472	chr1:117618472:GTC:G	1.26975e-08	2.15135	-0.442273
117619017	chr1:117619017:G:C	2.66111e-09	-1.59923e-10	0.146415
117619499	chr1:117619499:C:T	6.23972e-10	-1.59923e-10	-1.30398
117619502	chr1:117619502:A:G	1.27176e-10	-1.53851	-1.356
117619517	chr1:117619517:C:T	3.20287e-10	-0.860699	-1.11017
117619605	chr1:117619605:A:G	0.000411132	11.5263	0.568072
117619660	chr1:117619660:G:T	6.03157e-10	-1.59923e-10	-1.33791
117619797	chr1:117619797:C:G	7.20744e-09	1.52462	-0.381837
117619961	chr1:117619961:A:G	1.11193e-08	-1.59923e-10	1.57635
117620940	chr1:117620940:A:G	1.05616e-10	-1.73021	-1.35007
117621023	chr1:117621023:CA:C	2.37279e-09	-1.59923e-10	0.0317376
117621202	chr1:117621202:G:A	4.73134e-06	8.95241	-1.32278
117621264	chr1:117621264:G:C	2.25561e-09	-1.59923e-10	-0.0189079
117621674	chr1:117621674:C:A	6.1562e-10	-1.59923e-10	-1.31746
117622081	chr1:117622081:A:T	1.06112e-10	-1.73105	-1.34455
117622100	chr1:117622100:T:C	6.91982e-07	3.39985	2.30738
117622473	chr1:117622473:A:C	0.000332853	11.4381	0.444983
117622706	chr1:117622706:T:C	0.00774373	12.9805	2.04958
117622760	chr1:117622760:G:C	4.25301e-10	-1.68729	-3.54416e-10
117622955	chr1:117622955:C:G	0.00039378	11.5862	0.465066
117623351	chr1:117623351:C:T	0.0866687	12.8914	4.55382
117623474	chr1:117623474:C:T	9.5314e-09	1.95574	-0.533473
117623573	chr1:117623573:C:T	6.62106e-10	-1.59923e-10	-1.24466
117624255	chr1:117624255:C:T	2.37222e-10	-1.02887	-1.24221
117624577	chr1:117624577:A:G	2.86984e-09	-1.17473	1.39666
117624727	chr1:117624727:A:G	8.29354e-10	-1.59923e-10	-1.01944
117625031	chr1:117625031:C:T	4.97801e-05	6.50583	3.47721
117625284	chr1:117625284:A:G	1.93723e-09	-1.59923e-10	-0.171073
117626049	chr1:117626049:A:G	5.92408e-10	-1.59923e-10	-1.35589
117626182	chr1:117626182:T:TC	1.70165e-10	-1.28287	-1.32044
117626204	chr1:117626204:C:T	1.06318e-08	2.07018	-0.538662
117626441	chr1:117626441:T:C	5.93844e-10	-1.59923e-10	-1.35347
117626581	chr1:117626581:G:A	5.93012e-10	-1.59923e-10	-1.35487
117626841	chr1:117626841:G:A	3.08132e-10	-0.887176	-1.12238
117626887	chr1:117626887:T:A	9.33205e-10	-1.59923e-10	-0.901461
117628378	chr1:117628378:CATTT:C	4.88955e-10	-0.985156	-0.562658
117628831	chr1:117628831:G:C	4.96595e-10	-0.759049	-0.77326
117629068	chr1:117629068:T:C	8.32671e-09	1.78423	-0.49709
117629599	chr1:117629599:T:C	4.39774e-10	-1.04819	-0.605631
117629916	chr1:117629916:A:G	2.77627e-10	-0.911739	-1.20207
117629988	chr1:117629988:G:A	6.53791e-10	-1.59923e-10	-1.2573
117630294	chr1:117630294:C:A	2.33382e-09	-1.59923e-10	0.0151785
117630474	chr1:117630474:G:A	5.73078e-10	-1.38906	-3.54416e-10
117630828	chr1:117630828:C:T	2.05707e-10	-1.0639	-1.34973
117630897	chr1:117630897:G:A	2.04728e-10	-1.06892	-1.34948
117630912	chr1:117630912:G:C	5.75583e-10	-1.3847	-3.54416e-10
117631494	chr1:117631494:C:G	2.20147e-10	-0.99	-1.35579
117631537	chr1:117631537:C:T	3.18217e-09	0.548899	-0.223667
117631600	chr1:117631600:A:G	2.19536e-10	-1.01498	-1.33359
117631929	chr1:117631929:C:T	9.52291e-10	-1.59923e-10	-0.881214
117632158	chr1:117632158:A:T	6.28127e-10	-1.59923e-10	-1.29734
117632159	chr1:117632159:A:T	6.28127e-10	-1.59923e-10	-1.29734
117632803	chr1:117632803:CCTCT:C	3.71601e-10	-0.767696	-1.05457
117633894	chr1:117633894:T:G	4.41875e-09	-1.59923e-10	0.653526
117634322	chr1:117634322:C:T	8.68696e-10	-1.59923e-10	-0.973091
117634870	chr1:117634870:G:A	4.27849e-10	-1.68131	-3.54416e-10
117635019	chr1:117635019:A:G	6.51621e-10	-1.59923e-10	-1.26062
117635478	chr1:117635478:A:C	5.1713e-09	2.16549	-1.3547
117635720	chr1:117635720:G:C	8.29056e-10	-1.59923e-10	-1.0198
117635724	chr1:117635724:G:A	8.37442e-10	-1.59923e-10	-1.00973
117636032	chr1:117636032:G:T	6.04032e-09	2.32533	-1.35921
117636485	chr1:117636485:G:C	1.81549e-09	-1.59923e-10	-0.235973
117636496	chr1:117636496:G:A	1.2135e-09	-1.59923e-10	-0.638824
117636529	chr1:117636529:C:T	8.20882e-10	-1.59923e-10	-1.02971
117636688	chr1:117636688:G:A	5.90458e-10	-1.59923e-10	-1.35919
117637347	chr1:117637347:A:C	1.17269e-10	-1.66281	-1.3128
117638431	chr1:117638431:G:A	1.02975e-09	-1.59923e-10	-0.803014
117638458	chr1:117638458:T:C	5.90483e-10	-1.59923e-10	-1.35914
117638529	chr1:117638529:G:A	8.13827e-10	-1.59288	0.554547
117638760	chr1:117638760:G:C	4.21555e-10	-1.69614	-3.54416e-10
117638797	chr1:117638797:G:A	1.24591e-09	-1.59923e-10	-0.61246
117639128	chr1:117639128:T:G	5.84039e-10	-1.71941	0.349296
117639180	chr1:117639180:G:T	5.36427e-10	-1.45515	-3.54416e-10
117639344	chr1:117639344:T:C	8.08452e-10	-1.6624	0.617439
117639404	chr1:117639404:C:T	5.44841e-10	-1.43959	-3.54416e-10
117639417	chr1:117639417:G:T	1.05563e-10	-1.73245	-1.34833
117639429	chr1:117639429:C:T	1.31855e-09	-1.59923e-10	-0.555795
117639961	chr1:117639961:C:T	5.90982e-10	-1.59923e-10	-1.3583
117640300	chr1:117640300:G:A	4.83921e-10	-1.55816	-3.54416e-10
117640622	chr1:117640622:A:G	1.10007e-10	-1.73021	-1.30934
117640922	chr1:117640922:T:C	1.03574e-07	-1.59923e-10	3.80796
117641037	chr1:117641037:A:C	6.60947e-10	-1.73037	0.483963
117641058	chr1:117641058:A:T	6.16259e-10	-1.59923e-10	-1.31642
117641202	chr1:117641202:G:C	5.61722e-10	-1.40908	-3.54416e-10
117641290	chr1:117641290:G:C	6.38354e-10	-1.59923e-10	-1.28119
117641384	chr1:117641384:A:T	5.7546e-10	-1.38491	-3.54416e-10
117641524	chr1:117641524:G:A	5.97937e-10	-1.59923e-10	-1.3466
117641533	chr1:117641533:T:C	5.41974e-10	-1.44487	-3.54416e-10
117641772	chr1:117641772:C:T	6.18401e-10	-1.59923e-10	-1.31295
117642158	chr1:117642158:T:G	9.69523e-10	-1.59923e-10	-0.863281
117642451	chr1:117642451:G:C	3.67859e-10	-1.6321	-0.200284
117642710	chr1:117642710:T:C	2.58346e-10	-1.51803	-0.667759
117642802	chr1:117642802:A:G	2.34748e-10	-1.32195	-0.959623
117643168	chr1:117643168:G:T	6.05283e-10	-1.59923e-10	-1.33439
117643196	chr1:117643196:T:G	7.41344e-10	-1.59923e-10	-1.13162
117643353	chr1:117643353:G:A	6.23538e-10	-1.30468	-3.54416e-10
117643910	chr1:117643910:C:G	8.40939e-10	-1.60745	0.601887
117644017	chr1:117644017:T:A	9.96828e-10	-1.59769	0.762182
117644102	chr1:117644102:G:A	1.45934e-10	-1.58818	-1.16876
117644251	chr1:117644251:C:G	1.81582e-10	-1.56433	-0.974049
117644263	chr1:117644263:C:G	3.04409e-09	-1.59923e-10	0.280871
117644577	chr1:117644577:C:T	5.84192e-10	-0.735891	-0.633964
117645050	chr1:117645050:G:A	9.90273e-10	-1.59923e-10	-0.842105
117645281	chr1:117645281:C:A	6.31219e-10	-1.59923e-10	-1.29243
117645920	chr1:117645920:G:A	1.55197e-10	-1.45705	-1.23834
117646380	chr1:117646380:T:C	1.3335e-09	0.633542	-1.17806
117646385	chr1:117646385:G:A	3.13205e-08	-1.59923e-10	2.61194
117646458	chr1:117646458:C:T	3.04963e-10	-0.778826	-1.24107
117646897	chr1:117646897:C:T	1.17807e-09	-0.984841	0.31639
117647086	chr1:117647086:G:A	6.06601e-10	-1.59923e-10	-1.33221
117647087	chr1:117647087:A:G	6.06368e-10	-1.59923e-10	-1.3326
117647245	chr1:117647245:C:T	8.96849e-10	-1.59923e-10	-0.941197
117647577	chr1:117647577:A:G	4.79664e-10	-0.567577	-0.999422
117647633	chr1:117647633:C:T	8.53048e-10	-1.59923e-10	-0.991269
117647644	chr1:117647644:A:G	2.37656e-09	0.672633	-0.639311
117647679	chr1:117647679:G:A	3.55255e-08	-1.59923e-10	2.73792
117647751	chr1:117647751:G:A	6.40979e-10	-1.27709	-3.54416e-10
117647825	chr1:117647825:AG:A	9.20229e-10	-1.59923e-10	-0.915462
117648041	chr1:117648041:G:A	4.54596e-10	-0.303659	-1.31702
117648050	chr1:117648050:G:A	5.96642e-10	-1.59923e-10	-1.34877
117648126	chr1:117648126:T:G	1.08618e-09	0.419092	-1.16876
117648513	chr1:117648513:T:C	2.59555e-09	-1.59923e-10	0.121467
117648680	chr1:117648680:G:C	2.34996e-09	-1.59923e-10	0.0220666
117648946	chr1:117648946:G:A	3.65328e-08	-1.59923e-10	2.76588
117649305	chr1:117649305:C:T	1.16009e-09	0.547326	-1.23116
117649428	chr1:117649428:A:G	1.27016e-09	-1.59923e-10	-0.593186
117649451	chr1:117649451:G:A	1.19846e-09	0.564872	-1.21616
117649538	chr1:117649538:G:A	8.33955e-10	0.320084	-1.33399
117649907	chr1:117649907:G:A	2.91842e-10	-0.835618	-1.22825
117650005	chr1:117650005:T:C	1.04403e-10	-1.74164	-1.35018
117650090	chr1:117650090:A:G	1.25925e-09	-1.59923e-10	-0.601815
117650132	chr1:117650132:A:C	1.07519e-09	-1.59923e-10	-0.759829
117650158	chr1:117650158:G:A	1.08127e-09	-1.59923e-10	-0.75419
117650174	chr1:117650174:C:T	4.59004e-10	-0.624567	-0.98646
117650511	chr1:117650511:A:G	1.80435e-09	-0.24213	-3.54416e-10
117650851	chr1:117650851:T:C	4.70046e-10	-1.6083	0.0210488
117651340	chr1:117651340:G:A	3.68922e-10	-0.948325	-0.881174
117651484	chr1:117651484:A:T	2.83664e-10	-0.915072	-1.17722
117651522	chr1:117651522:T:C	1.54459e-10	-1.62415	-1.07601
117651523	chr1:117651523:G:A	1.58357e-10	-1.60953	-1.06571
117652138	chr1:117652138:G:C	4.12094e-10	-0.837689	-0.881145
117652151	chr1:117652151:T:C	3.71962e-08	-1.59923e-10	2.78388
117652154	chr1:117652154:A:G	6.86484e-10	-1.59923e-10	-1.2085
117652349	chr1:117652349:G:C	4.21731e-10	-0.850411	-0.845306
117652387	chr1:117652387:C:T	2.16703e-10	-1.00405	-1.35751
117652498	chr1:117652498:T:C	6.76475e-10	-1.59923e-10	-1.22319
117652611	chr1:117652611:T:C	1.70566e-10	-1.2783	-1.32267
117652970	chr1:117652970:G:A	5.21578e-10	-0.276626	-1.2066
117653096	chr1:117653096:G:A	9.9335e-10	-1.59923e-10	-0.839002
117653222	chr1:117653222:G:A	6.03076e-10	-1.59923e-10	-1.33804
117653761	chr1:117653761:T:C	1.81806e-10	-1.19247	-1.34468
117653785	chr1:117653785:C:G	1.77985e-10	-1.20946	-1.34893
117654276	chr1:117654276:T:A	1.01113e-09	-1.59923e-10	-0.82126
117654479	chr1:117654479:G:A	8.06557e-10	-1.59923e-10	-1.04731
117654987	chr1:117654987:T:C	6.07909e-10	-1.59923e-10	-1.33006
117654989	chr1:117654989:G:A	1.03165e-09	-1.59923e-10	-0.801167
117655106	chr1:117655106:T:C	1.23362e-09	-1.59923e-10	-0.622373
117655370	chr1:117655370:A:G	9.99158e-10	-1.59923e-10	-0.833172
117655540	chr1:117655540:A:G	2.34623e-10	-1.60777	-0.674332
117655638	chr1:117655638:C:G	6.90096e-10	-1.59923e-10	-1.20325
117655767	chr1:117655767:G:A	9.29359e-10	-0.90559	-3.54416e-10
117655846	chr1:117655846:C:T	1.02917e-09	-1.59923e-10	-0.803578
117655976	chr1:117655976:C:T	1.01269e-09	-1.59923e-10	-0.819724
117657112	chr1:117657112:T:C	6.08582e-10	-1.59923e-10	-1.32895
117657145	chr1:117657145:A:G	4.76549e-10	-1.01933	-0.554182
117657173	chr1:117657173:G:C	3.30193e-10	-0.92098	-1.01943
117657707	chr1:117657707:A:G	7.07229e-10	-1.59923e-10	-1.17873
117657737	chr1:117657737:T:A	1.02946e-09	-1.59923e-10	-0.803293
117657789	chr1:117657789:C:T	2.15214e-10	-1.74149	-0.626957
117657988	chr1:117657988:A:G	6.59639e-10	-1.59923e-10	-1.24839
117658093	chr1:117658093:C:T	9.232e-10	-1.59923e-10	-0.912239
117658222	chr1:117658222:C:A	6.95702e-10	-1.59923e-10	-1.19516
117658417	chr1:117658417:G:A	6.98569e-10	-1.59923e-10	-1.19105
117658506	chr1:117658506:T:C	2.29726e-10	-1.74148	-0.561715
117658675	chr1:117658675:C:A	6.06544e-10	-1.59923e-10	-1.33231
117659066	chr1:117659066:C:T	3.06415e-08	2.59002	-3.54416e-10
117659077	chr1:117659077:C:T	6.28843e-10	-1.59923e-10	-1.2962
117659462	chr1:117659462:T:C	7.77083e-09	-1.59923e-10	1.21805
117659474	chr1:117659474:T:C	9.13812e-08	-1.59923e-10	3.68271
117660818	chr1:117660818:C:T	4.18645e-10	-1.70306	-3.54416e-10
117660886	chr1:117660886:T:A	1.52452e-10	-1.35633	-1.35691
117661485	chr1:117661485:A:G	2.96742e-10	-0.954017	-1.09321
117662102	chr1:117662102:G:C	1.0108e-09	-1.59923e-10	-0.821586
117662131	chr1:117662131:T:C	3.27432e-09	-1.2904	1.64418
117662890	chr1:117662890:G:T	1.2367e-09	-1.59923e-10	-0.619882
117662904	chr1:117662904:G:T	1.95074e-10	-1.18829	-1.27841
117663380	chr1:117663380:C:A	7.47133e-10	-1.59923e-10	-1.12384
117663743	chr1:117663743:A:G	1.80302e-10	-1.7271	-0.818358
117663909	chr1:117663909:G:A	1.01984e-09	-1.59923e-10	-0.812687
117664716	chr1:117664716:A:T	1.87568e-09	-0.203361	-3.54416e-10
117665026	chr1:117665026:C:T	1.97018e-08	-1.59923e-10	2.14838
117665623	chr1:117665623:C:A	2.56678e-10	-0.83909	-1.35317
117665661	chr1:117665661:T:G	7.66533e-10	-1.09821	-3.54416e-10
117665671	chr1:117665671:A:G	5.99397e-10	-1.59923e-10	-1.34416
117665802	chr1:117665802:C:T	6.09651e-10	-1.59923e-10	-1.3272
117665881	chr1:117665881:A:AAT	1.53003e-09	-0.407042	-3.54416e-10
117666090	chr1:117666090:C:T	1.88032e-10	-1.22281	-1.28067
117666515	chr1:117666515:C:T	8.97835e-10	-1.59923e-10	-0.940099
117666577	chr1:117666577:C:T	1.27491e-09	-1.59923e-10	-0.589452
117666846	chr1:117666846:A:G	2.99296e-09	0.263933	-3.54416e-10
117666992	chr1:117666992:C:T	9.70559e-10	-1.59923e-10	-0.862213
117667282	chr1:117667282:G:A	2.48823e-10	-1.74048	-0.482863
117667385	chr1:117667385:A:C	6.47448e-10	-1.59923e-10	-1.26705
117668166	chr1:117668166:A:G	1.03079e-09	-1.59923e-10	-0.802003
117668189	chr1:117668189:C:T	2.74606e-09	-1.59923e-10	0.177838
117668277	chr1:117668277:G:A	4.97128e-10	-1.28623	-0.245011
117668349	chr1:117668349:T:C	4.03144e-09	-1.59923e-10	0.561793
117668513	chr1:117668513:C:T	1.0308e-09	-1.59923e-10	-0.801999
117668535	chr1:117668535:A:C	1.90007e-10	-1.73464	-0.758386
117670182	chr1:117670182:G:A	6.62629e-10	-1.59923e-10	-1.24387
117670482	chr1:117670482:G:A	6.75022e-10	-1.59923e-10	-1.22534
117670598	chr1:117670598:C:G	1.22689e-10	-1.59767	-1.33276
117670727	chr1:117670727:T:C	1.476e-09	-1.59923e-10	-0.442992
117671183	chr1:117671183:G:A	6.24207e-10	-1.59923e-10	-1.3036
117671202	chr1:117671202:C:G	1.47131e-09	-1.59923e-10	-0.446179
117671365	chr1:117671365:G:T	4.72459e-10	-1.23174	-0.350391
117671478	chr1:117671478:C:T	1.0409e-09	-1.59923e-10	-0.792245
117671487	chr1:117671487:A:G	2.19228e-10	-1.74163	-0.608344
117671518	chr1:117671518:G:T	1.49798e-09	-1.59923e-10	-0.42821
117671690	chr1:117671690:G:T	6.71153e-10	-1.59923e-10	-1.23109
117671774	chr1:117671774:G:C	3.23745e-10	-1.34853	-0.611594
117672200	chr1:117672200:G:A	4.60133e-10	-1.60857	-3.54416e-10
117672237	chr1:117672237:T:C	4.48436e-10	-1.27906	-0.355264
117672464	chr1:117672464:C:A	1.80352e-10	-1.19055	-1.35462
117672480	chr1:117672480:T:G	1.93791e-09	0.665618	-0.836339
117672678	chr1:117672678:C:G	1.18678e-09	-1.59923e-10	-0.661089
117672966	chr1:117672966:G:A	9.67724e-10	-1.59923e-10	-0.865138
117673018	chr1:117673018:C:T	1.30721e-10	-1.57281	-1.29421
117673019	chr1:117673019:G:A	9.23134e-10	-1.59923e-10	-0.912311
117673207	chr1:117673207:T:C	5.04365e-10	-1.51679	-3.54416e-10
117673212	chr1:117673212:CTG:C	4.15399e-10	-1.71085	-3.54416e-10
117673373	chr1:117673373:AACAG:A	5.90627e-10	-1.59923e-10	-1.3589
117673593	chr1:117673593:C:T	6.4161e-10	-1.59923e-10	-1.2761
117674318	chr1:117674318:C:T	6.18903e-10	-1.59923e-10	-1.31214
117674839	chr1:117674839:A:G	1.47907e-09	-1.3037	0.862787
117674966	chr1:117674966:G:T	4.10104e-10	-0.772294	-0.951381
117675200	chr1:117675200:C:A	4.48792e-10	-1.63353	-3.54416e-10
117675554	chr1:117675554:A:G	1.72226e-08	-1.59923e-10	2.01389
117675568	chr1:117675568:C:G	4.39672e-10	-1.65406	-3.54416e-10
117675967	chr1:117675967:T:C	1.91495e-09	-1.59923e-10	-0.182636
117676123	chr1:117676123:G:T	1.01659e-09	-1.34011	0.524235
117676395	chr1:117676395:T:G	6.76298e-10	-1.59923e-10	-1.22345
117676946	chr1:117676946:C:T	4.70188e-10	-0.85795	-0.729002
117677262	chr1:117677262:T:G	1.8933e-08	-1.59923e-10	2.10858
117677340	chr1:117677340:G:A	1.3931e-08	-1.59923e-10	1.80179
117677353	chr1:117677353:G:A	2.79915e-10	-0.894164	-1.21144
117677659	chr1:117677659:G:A	4.64144e-09	-1.59923e-10	0.702695
117677877	chr1:117677877:G:A	6.00979e-10	-1.34153	-3.54416e-10
117677898	chr1:117677898:C:T	2.39636e-10	-1.13208	-1.12888
117678007	chr1:117678007:T:G	1.35929e-10	-1.47101	-1.35694
117678122	chr1:117678122:G:A	4.69481e-10	-0.851883	-0.736573
117678427	chr1:117678427:G:A	1.49929e-08	-1.59923e-10	1.87525
117678510	chr1:117678510:C:G	5.50088e-09	0.872578	-3.54416e-10
117678520	chr1:117678520:A:G	1.29117e-10	-1.52055	-1.35881
117678846	chr1:117678846:T:C	1.30473e-10	-1.51014	-1.35878
117679056	chr1:117679056:A:G	1.73327e-10	-1.26384	-1.32107
117679121	chr1:117679121:C:A	1.32973e-10	-1.49113	-1.35881
117679195	chr1:117679195:C:T	2.48885e-10	-0.936303	-1.28679
117679330	chr1:117679330:T:C	4.5192e-10	-1.62658	-3.54416e-10
117679572	chr1:117679572:A:G	1.91852e-10	-1.27773	-1.20563
117679588	chr1:117679588:C:A	5.90557e-10	-1.59923e-10	-1.35902
117679892	chr1:117679892:A:G	1.55018e-10	-1.42628	-1.27027
117679925	chr1:117679925:C:G	6.12211e-10	-1.59923e-10	-1.32301
117679970	chr1:117679970:C:T	6.60439e-10	-1.59923e-10	-1.24718
117680106	chr1:117680106:T:C	2.11788e-10	-1.16489	-1.21961
117680205	chr1:117680205:G:A	2.34618e-09	-1.59923e-10	0.0204583
117680538	chr1:117680538:A:G	2.9354e-10	-0.995889	-1.06218
117680653	chr1:117680653:T:C	2.84073e-10	-1.04272	-1.04813
117680691	chr1:117680691:A:G	1.79241e-10	-1.67641	-0.874942
117680821	chr1:117680821:C:T	5.87124e-10	-1.5386	0.173749
117680867	chr1:117680867:G:A	8.16105e-10	-1.59923e-10	-1.03554
117680881	chr1:117680881:C:T	1.2285e-10	-1.58945	-1.33967
117681071	chr1:117681071:A:G	6.57729e-08	3.63783	-0.283952
117681133	chr1:117681133:C:T	3.73679e-10	-0.807286	-1.0094
117681289	chr1:117681289:G:A	6.25496e-10	-1.5324	0.230859
117681362	chr1:117681362:G:A	1.21589e-10	-1.6807	-1.25874
117681588	chr1:117681588:G:A	2.20296e-10	-1.21424	-1.13087
117681764	chr1:117681764:G:A	6.03825e-10	-1.59923e-10	-1.3368
117681768	chr1:117681768:C:T	5.69237e-10	-1.58833	0.192544
117681976	chr1:117681976:T:C	6.45147e-10	-1.01432	-0.256288
117682146	chr1:117682146:T:C	6.33944e-10	-1.59923e-10	-1.28812
117682147	chr1:117682147:G:T	6.18849e-10	-1.59923e-10	-1.31222
117682216	chr1:117682216:CA:C	1.22868e-10	-1.59035	-1.33863
117682274	chr1:117682274:T:C	1.2194e-10	-1.59823	-1.33833
117682384	chr1:117682384:G:T	6.39234e-08	-1.59923e-10	3.32536
117682408	chr1:117682408:C:T	7.72166e-10	-1.46929	0.378408
117682488	chr1:117682488:A:G	1.52861e-10	-1.72523	-0.985324
117682686	chr1:117682686:C:G	1.55607e-10	-1.73406	-0.958692
117682729	chr1:117682729:C:A	5.95482e-10	-0.708453	-0.642261
117682846	chr1:117682846:G:A	1.48953e-10	-1.68364	-1.05281
117683059	chr1:117683059:T:C	1.5538e-10	-1.73242	-0.961784
117683080	chr1:117683080:T:G	1.48621e-10	-1.69333	-1.04535
117683472	chr1:117683472:A:G	1.54874e-10	-1.68049	-1.01698
117683504	chr1:117683504:T:G	1.46571e-10	-1.65485	-1.09772
117683625	chr1:117683625:C:G	1.48712e-10	-1.67798	-1.0601
117683747	chr1:117683747:C:T	1.24037e-10	-1.62698	-1.29252
117683896	chr1:117683896:C:T	1.57538e-10	-1.67943	-1.00099
117683970	chr1:117683970:T:C	6.12108e-10	-1.59923e-10	-1.32318
117684664	chr1:117684664:TTTAGGTTAA:T	1.13491e-10	-1.71825	-1.29011
117685102	chr1:117685102:A:G	2.18408e-10	-1.09063	-1.2631
117685434	chr1:117685434:T:C	5.94981e-10	-1.59923e-10	-1.35156
117685439	chr1:117685439:A:G	3.32885e-10	-1.08779	-0.844499
117685730	chr1:117685730:C:T	6.55146e-10	-1.59923e-10	-1.25523
117685977	chr1:117685977:T:C	5.91594e-10	-1.59923e-10	-1.35726
117686094	chr1:117686094:G:A	6.07605e-10	-1.59923e-10	-1.33056
117686199	chr1:117686199:G:T	4.15901e-10	-1.70964	-3.54416e-10
117686691	chr1:117686691:T:C	9.24202e-10	-1.59923e-10	-0.911154
117686802	chr1:117686802:A:G	5.9233e-10	-1.59923e-10	-1.35602
117686814	chr1:117686814:T:C	1.74618e-10	-1.40738	-1.17011
117687327	chr1:117687327:G:A	1.10603e-09	-1.59923e-10	-0.731552
117687534	chr1:117687534:C:T	6.36238e-10	-1.59923e-10	-1.28451
117687535	chr1:117687535:G:A	2.63116e-09	0.135094	-3.54416e-10
117687599	chr1:117687599:T:C	2.04143e-10	-1.10733	-1.31393
117687604	chr1:117687604:C:T	2.59355e-10	-1.43587	-0.746023
117687758	chr1:117687758:C:T	2.38605e-10	-1.40204	-0.863237
117687844	chr1:117687844:T:C	5.10248e-10	-1.2638	-0.24139
117688062	chr1:117688062:G:A	5.96017e-10	-1.59923e-10	-1.34982
117688093	chr1:117688093:A:G	2.07538e-09	-1.59923e-10	-0.102188
117688176	chr1:117688176:C:A	7.72818e-10	-1.59923e-10	-1.09004
117688344	chr1:117688344:A:T	1.65934e-09	-1.59923e-10	-0.325912
117688860	chr1:117688860:G:A	6.44759e-10	-1.59923e-10	-1.27121
117688971	chr1:117688971:A:G	6.84009e-10	-1.59923e-10	-1.21211
117689674	chr1:117689674:TAGAAG:T	1.30839e-09	-1.59923e-10	-0.563533
117689740	chr1:117689740:T:C	8.48544e-10	-1.59923e-10	-0.996563
117689781	chr1:117689781:C:T	1.18434e-09	-1.59923e-10	-0.663142
117690124	chr1:117690124:A:T	8.47614e-10	-1.59923e-10	-0.99766
117690460	chr1:117690460:A:T	1.11864e-10	-1.72582	-1.29698
117690615	chr1:117690615:G:A	6.56638e-10	-1.59923e-10	-1.25295
117691224	chr1:117691224:C:T	1.09548e-10	-1.71716	-1.32656
117691345	chr1:117691345:G:A	5.93828e-10	-1.59923e-10	-1.3535
117691756	chr1:117691756:G:A	1.89647e-09	-1.59923e-10	-0.192335
117691774	chr1:117691774:T:C	4.09916e-10	-1.72413	-3.54416e-10
117692342	chr1:117692342:C:G	6.62817e-10	-1.59923e-10	-1.24359
117692346	chr1:117692346:G:A	1.0372e-09	-1.59923e-10	-0.795809
117692378	chr1:117692378:A:C	2.69878e-10	-1.73969	-0.402429
117692824	chr1:117692824:G:T	1.05552e-09	-1.59923e-10	-0.778299
117693010	chr1:117693010:C:T	1.99043e-10	-1.50843	-0.938132
117693104	chr1:117693104:C:T	5.57649e-10	-1.41636	-3.54416e-10
117693487	chr1:117693487:C:CTCTCTTTCTG	6.11721e-10	-1.59923e-10	-1.32381
117693491	chr1:117693491:C:CTTTCTGTCTG	1.29387e-09	-1.59923e-10	-0.574689
117694073	chr1:117694073:G:A	6.20226e-10	-1.59923e-10	-1.31
117694118	chr1:117694118:T:G	1.07297e-10	-1.71997	-1.34452
117694439	chr1:117694439:C:G	5.05705e-10	-1.51413	-3.54416e-10
117694459	chr1:117694459:A:T	1.38407e-09	-1.59923e-10	-0.507302
117694856	chr1:117694856:A:G	5.90573e-10	-1.59923e-10	-1.35899
117694897	chr1:117694897:G:A	2.64299e-09	-1.59923e-10	0.139583
117694930	chr1:117694930:T:C	1.10033e-10	-1.7195	-1.3198
117695647	chr1:117695647:G:A	5.90745e-10	-1.59923e-10	-1.3587
117695769	chr1:117695769:C:T	1.54786e-09	-1.59923e-10	-0.395459
117695847	chr1:117695847:G:A	5.90477e-10	-1.59923e-10	-1.35916
117695861	chr1:117695861:G:A	1.84199e-10	-1.59153	-0.932535
117695905	chr1:117695905:G:A	2.41146e-09	-1.59923e-10	0.0479041
117696553	chr1:117696553:C:G	9.35999e-10	-1.59923e-10	-0.898471
117696588	chr1:117696588:C:T	5.90989e-10	-1.59923e-10	-1.35829
117696694	chr1:117696694:G:A	9.3516e-10	-1.59923e-10	-0.899368
117696717	chr1:117696717:T:C	1.51459e-10	-1.73996	-0.979808
117696771	chr1:117696771:A:C	9.01984e-10	-1.59923e-10	-0.935488
117696836	chr1:117696836:A:G	6.30036e-10	-1.59923e-10	-1.29431
117696839	chr1:117696839:T:C	9.01984e-10	-1.59923e-10	-0.935488
117697359	chr1:117697359:C:T	4.46357e-10	-1.63897	-3.54416e-10
117698527	chr1:117698527:C:A	1.40687e-09	-1.59923e-10	-0.490965
117699183	chr1:117699183:C:T	7.70256e-10	-1.59923e-10	-1.09336
117699518	chr1:117699518:G:A	8.08067e-10	-1.59923e-10	-1.04544
117699637	chr1:117699637:C:T	7.23931e-10	-1.59923e-10	-1.15539
117699814	chr1:117699814:T:TCGG	5.60596e-10	-1.41108	-3.54416e-10
117700097	chr1:117700097:A:G	2.52021e-10	-1.4499	-0.76067
117700242	chr1:117700242:A:G	1.33649e-10	-1.69654	-1.14832
117700248	chr1:117700248:T:C	5.96853e-10	-1.59923e-10	-1.34841
117700572	chr1:117700572:A:T	6.32205e-10	-1.59923e-10	-1.29087
117701279	chr1:117701279:A:G	4.0542e-10	-1.73516	-3.54416e-10
117701711	chr1:117701711:T:G	2.03493e-09	-1.59923e-10	-0.121869
117702043	chr1:117702043:C:T	1.77002e-09	-1.59923e-10	-0.261341
117702099	chr1:117702099:C:T	4.95289e-10	-1.53494	-3.54416e-10
117702486	chr1:117702486:A:G	4.43152e-08	-1.59923e-10	2.959
117702721	chr1:117702721:T:C	2.62101e-09	-1.59923e-10	0.131231
117703024	chr1:117703024:C:G	1.65402e-10	-1.53629	-1.09542
117703515	chr1:117703515:A:G	7.40517e-10	-1.59923e-10	-1.13274
117704044	chr1:117704044:C:T	8.07954e-10	-1.59923e-10	-1.04558
117704164	chr1:117704164:C:T	4.17831e-10	-1.70501	-3.54416e-10
117704238	chr1:117704238:G:A	4.09811e-10	-1.72439	-3.54416e-10
117704661	chr1:117704661:A:T	6.2802e-10	-1.59923e-10	-1.29751
117704770	chr1:117704770:G:A	1.67266e-10	-1.29247	-1.32803
117705946	chr1:117705946:G:C	8.68309e-10	-0.973538	-3.54416e-10
117706014	chr1:117706014:A:T	6.00484e-10	-1.59923e-10	-1.34235
117706216	chr1:117706216:C:T	8.38995e-10	-1.59923e-10	-1.00788
117706419	chr1:117706419:C:T	1.40005e-10	-1.64988	-1.14852
117706446	chr1:117706446:T:A	6.09557e-10	-1.59923e-10	-1.32735
117706479	chr1:117706479:G:A	1.21679e-09	-0.636115	-3.54416e-10
117706511	chr1:117706511:C:T	8.22529e-10	-1.59923e-10	-1.0277
117707494	chr1:117707494:C:T	4.38541e-10	-1.65663	-3.54416e-10
117708255	chr1:117708255:A:G	7.05491e-10	-1.59923e-10	-1.18119
117708553	chr1:117708553:A:C	1.15241e-10	-1.72585	-1.26721
117709263	chr1:117709263:G:A	9.06186e-10	-1.59923e-10	-0.93084
117709635	chr1:117709635:G:A	1.07002e-09	-1.70675	0.942096
117710673	chr1:117710673:C:T	1.22378e-10	-1.59277	-1.3402
117710713	chr1:117710713:A:T	1.26495e-10	-1.60328	-1.29661
117711203	chr1:117711203:CATTGG:C	5.9997e-10	-1.59923e-10	-1.34321
117711538	chr1:117711538:T:C	6.08392e-10	-1.59923e-10	-1.32927
117711587	chr1:117711587:A:G	1.30867e-10	-1.50671	-1.3592
117712420	chr1:117712420:A:G	1.32548e-10	-1.50765	-1.3455
117712436	chr1:117712436:A:G	1.40933e-10	-1.60511	-1.18669
117713429	chr1:117713429:A:T	6.25689e-10	-1.59923e-10	-1.30123
117713483	chr1:117713483:A:C	5.53449e-10	-1.42391	-3.54416e-10
117713724	chr1:117713724:C:T	1.4484e-10	-1.71946	-1.04499
117714022	chr1:117714022:T:C	5.97648e-10	-1.59923e-10	-1.34708
117714295	chr1:117714295:AG:A	6.44649e-10	-1.59923e-10	-1.27138
117715391	chr1:117715391:G:C	6.76851e-10	-1.59923e-10	-1.22263
117715704	chr1:117715704:C:G	1.22079e-10	-1.61576	-1.31966
117716077	chr1:117716077:G:A	1.17254e-09	-1.59923e-10	-0.673156
117716661	chr1:117716661:A:G	7.48661e-10	-1.59923e-10	-1.1218
117716839	chr1:117716839:G:A	9.77301e-10	-1.59923e-10	-0.85529
117717249	chr1:117717249:A:T	8.70269e-10	-1.59923e-10	-0.971282
117717809	chr1:117717809:T:G	1.00132e-09	-1.59923e-10	-0.83101
117718461	chr1:117718461:T:A	4.10803e-10	-1.72197	-3.54416e-10
117718728	chr1:117718728:T:C	8.39748e-10	-1.59923e-10	-1.00698
117718820	chr1:117718820:G:T	6.16932e-10	-1.59923e-10	-1.31533
117718837	chr1:117718837:T:G	4.04212e-10	-1.73815	-3.54416e-10
117719106	chr1:117719106:A:C	1.41094e-10	-1.63496	-1.1557
117719224	chr1:117719224:A:G	4.51503e-10	-1.6275	-3.54416e-10
117719268	chr1:117719268:A:T	1.04e-10	-1.73865	-1.35704
117719371	chr1:117719371:A:C	1.49399e-10	-1.38567	-1.3478
117719536	chr1:117719536:A:C	4.09203e-10	-1.72587	-3.54416e-10
117719656	chr1:117719656:G:A	5.90489e-10	-1.59923e-10	-1.35913
117720536	chr1:117720536:G:A	1.42312e-10	-1.46347	-1.3186
117720847	chr1:117720847:G:A	1.56646e-10	-1.60008	-1.08602
117721049	chr1:117721049:T:A	1.41367e-09	-1.59923e-10	-0.486141
117721121	chr1:117721121:G:A	8.03187e-10	-1.59923e-10	-1.0515
117721431	chr1:117721431:G:A	9.1584e-10	-1.59923e-10	-0.920243
117721625	chr1:117721625:A:G	8.32545e-10	-1.59923e-10	-1.0156
117722224	chr1:117722224:A:C	1.28161e-10	-1.61027	-1.27653
117723573	chr1:117723573:G:A	1.17581e-10	-1.67172	-1.30123
117723640	chr1:117723640:C:A	1.28561e-10	-1.53707	-1.34661
117724138	chr1:117724138:A:G	5.81479e-10	-1.37451	-3.54416e-10
117724209	chr1:117724209:T:C	6.92129e-10	-1.59923e-10	-1.20031
117724404	chr1:117724404:T:C	7.0795e-10	-1.59923e-10	-1.17771
117724688	chr1:117724688:A:G	1.1115e-09	-0.726617	-3.54416e-10
117725312	chr1:117725312:A:G	1.04047e-10	-1.73823	-1.35702
117725399	chr1:117725399:C:T	8.03583e-10	-1.59923e-10	-1.05101
117725527	chr1:117725527:C:T	1.00349e-09	-0.828846	-3.54416e-10
117725560	chr1:117725560:A:C	1.35774e-10	-1.48096	-1.34813
117725595	chr1:117725595:C:T	6.60119e-10	-1.59923e-10	-1.24767
117725757	chr1:117725757:G:A	6.73431e-10	-1.59923e-10	-1.2277
117725819	chr1:117725819:G:C	2.12114e-09	-1.59923e-10	-0.0803767
117725987	chr1:117725987:A:G	8.94742e-10	-1.59923e-10	-0.943549
117726252	chr1:117726252:A:G	5.9052e-10	-1.59923e-10	-1.35908
117726264	chr1:117726264:A:G	1.42471e-10	-1.62384	-1.15711
117726272	chr1:117726272:A:T	5.04325e-10	-1.51686	-3.54416e-10
117726332	chr1:117726332:A:G	2.0589e-09	-1.59923e-10	-0.110158
117726392	chr1:117726392:T:C	3.95369e-10	-1.73663	-0.0236392
117726659	chr1:117726659:C:T	7.61867e-10	-1.59923e-10	-1.10431
117726884	chr1:117726884:G:T	5.91046e-10	-1.59923e-10	-1.35819
117727494	chr1:117727494:T:C	2.88083e-09	-1.59923e-10	0.22575
117728003	chr1:117728003:C:T	8.4307e-10	-1.59923e-10	-1.00304
117728246	chr1:117728246:G:A	4.05768e-10	-1.7343	-3.54416e-10
117728358	chr1:117728358:C:T	4.60986e-10	-0.440827	-1.16589
117728471	chr1:117728471:C:T	1.40051e-10	-1.67791	-1.12017
117728576	chr1:117728576:G:A	7.56549e-10	-1.59923e-10	-1.11132
117728799	chr1:117728799:A:C	1.65692e-10	-1.71966	-0.910297
117729213	chr1:117729213:G:A	5.91883e-10	-1.59923e-10	-1.35678
117729359	chr1:117729359:C:T	1.54232e-10	-1.69479	-1.00684
117729729	chr1:117729729:A:G	8.72018e-10	-1.59923e-10	-0.969275
117729779	chr1:117729779:C:T	4.66672e-10	-1.68646	0.0919988
117729808	chr1:117729808:C:T	5.1502e-10	-1.49588	-3.54416e-10
117730012	chr1:117730012:A:G	4.35834e-10	-1.66282	-3.54416e-10
117730236	chr1:117730236:G:GGT	1.27793e-10	-1.53237	-1.3573
117730261	chr1:117730261:C:T	8.50375e-10	-1.59923e-10	-0.994408
117730411	chr1:117730411:C:T	6.80228e-10	-1.59923e-10	-1.21766
117730647	chr1:117730647:T:C	7.54031e-10	-1.59923e-10	-1.11465
117730758	chr1:117730758:T:A	7.14206e-10	-1.59923e-10	-1.16891
117731298	chr1:117731298:T:C	7.47728e-10	-1.59923e-10	-1.12305
117732676	chr1:117732676:A:G	6.30891e-10	-1.59923e-10	-1.29295
117733067	chr1:117733067:C:G	2.47108e-09	-1.59923e-10	0.0723241
117733263	chr1:117733263:AGCTAATACTCTT:A	9.42468e-09	1.411	-3.54416e-10
117733530	chr1:117733530:A:G	1.52259e-10	-1.74156	-0.972937
117733587	chr1:117733587:G:A	4.11471e-10	-1.72035	-3.54416e-10
117733913	chr1:117733913:G:A	1.14689e-10	-1.73976	-1.2581
117734080	chr1:117734080:G:T	1.38887e-09	-1.59923e-10	-0.503842
117734311	chr1:117734311:C:T	6.53923e-10	-1.25709	-3.54416e-10
117734630	chr1:117734630:C:T	4.36053e-10	-1.60123	-0.0610918
117734901	chr1:117734901:T:C	1.30367e-10	-1.66741	-1.20232
117734978	chr1:117734978:C:T	6.34096e-10	-1.59923e-10	-1.28788
117735000	chr1:117735000:T:A	5.91766e-10	-1.59923e-10	-1.35697
117735272	chr1:117735272:G:A	4.76214e-10	-1.57422	-3.54416e-10
117735427	chr1:117735427:C:T	2.18264e-10	-1.36069	-0.993689
117735653	chr1:117735653:T:C	5.17967e-10	-1.22738	-0.262796
117735701	chr1:117735701:A:G	6.22664e-10	-1.59923e-10	-1.30608
117736851	chr1:117736851:C:G	6.65018e-09	-0.435129	1.49744
117736934	chr1:117736934:T:A	1.99062e-09	-1.59923e-10	-0.143882
117736980	chr1:117736980:A:G	1.39982e-09	-1.59923e-10	-0.495984
117737537	chr1:117737537:A:T	9.86247e-10	-0.83329	-0.0128884
117737738	chr1:117737738:T:C	4.36603e-09	-1.59923e-10	0.641523
117737840	chr1:117737840:C:T	1.24342e-10	-1.66838	-1.24867
117737906	chr1:117737906:C:T	5.9087e-10	-1.59923e-10	-1.35849
117738330	chr1:117738330:G:C	6.52959e-10	-1.59923e-10	-1.25857
117738730	chr1:117738730:C:G	1.55787e-09	-1.59923e-10	-0.389013
117738989	chr1:117738989:G:A	1.40696e-10	-1.64034	-1.15315
117739125	chr1:117739125:T:A	5.92634e-10	-1.59923e-10	-1.35551
117739126	chr1:117739126:TA:T	5.92723e-10	-1.59923e-10	-1.35536
117739242	chr1:117739242:A:G	5.9085e-10	-1.59923e-10	-1.35852
117739272	chr1:117739272:G:A	1.42315e-10	-1.64138	-1.14066
117739292	chr1:117739292:T:G	6.57553e-10	-1.59923e-10	-1.25156
117739746	chr1:117739746:C:T	5.9085e-10	-1.59923e-10	-1.35852
117739861	chr1:117739861:G:T	3.3513e-09	-0.729901	1.10692
117739942	chr1:117739942:ATCTATATATCTC:A	6.59188e-10	-1.59923e-10	-1.24908
117740053	chr1:117740053:A:G	2.68392e-09	-0.786113	0.941062
117740074	chr1:117740074:C:A	5.9146e-10	-1.59923e-10	-1.35749
117740378	chr1:117740378:A:G	6.58234e-10	-1.59923e-10	-1.25053
117740440	chr1:117740440:A:G	4.75058e-10	-1.05267	-0.523979
117740473	chr1:117740473:TG:T	1.34485e-10	-1.68765	-1.15098
117741403	chr1:117741403:G:A	5.90854e-10	-1.59923e-10	-1.35852
117741473	chr1:117741473:A:G	5.91274e-10	-1.59923e-10	-1.35781
117741660	chr1:117741660:C:T	1.33878e-10	-1.69145	-1.15171
117741725	chr1:117741725:T:C	1.29926e-10	-1.63627	-1.23685
117741873	chr1:117741873:C:G	6.04558e-10	-1.59923e-10	-1.33559
117742058	chr1:117742058:G:A	5.97668e-10	-1.59923e-10	-1.34705
117742607	chr1:117742607:A:T	1.93418e-09	-0.711855	0.539209
117742654	chr1:117742654:G:A	1.39019e-10	-1.60624	-1.19924
117742851	chr1:117742851:G:T	5.63383e-10	-0.776656	-0.629469
117742930	chr1:117742930:A:T	1.7347e-09	-0.769862	0.488365
117743439	chr1:117743439:T:C	6.08107e-10	-1.59923e-10	-1.32973
117744025	chr1:117744025:G:A	4.18171e-09	-0.55462	1.15301
117744146	chr1:117744146:TA:T	7.63338e-10	-1.59923e-10	-1.10238
117744840	chr1:117744840:T:C	9.11611e-10	-1.59923e-10	-0.924871
117744937	chr1:117744937:C:T	2.25848e-10	-0.978343	-1.34188
117745149	chr1:117745149:G:A	1.40278e-09	-1.59923e-10	-0.493876
117745324	chr1:117745324:A:G	2.60614e-09	0.12554	-3.54416e-10
117745544	chr1:117745544:A:G	2.20727e-10	-1.0018	-1.34135
117745855	chr1:117745855:A:T	1.56355e-09	-0.731249	0.345876
117746011	chr1:117746011:T:G	6.04685e-10	-1.59923e-10	-1.33538
117746133	chr1:117746133:T:G	2.13916e-10	-1.64264	-0.731858
117746172	chr1:117746172:C:T	6.39346e-10	-1.59923e-10	-1.27964
117746281	chr1:117746281:G:A	1.6396e-10	-1.73868	-0.901782
117746471	chr1:117746471:G:A	5.91743e-10	-1.59923e-10	-1.35701
117746709	chr1:117746709:G:T	2.86745e-10	-0.926357	-1.15514
117746723	chr1:117746723:G:A	7.98749e-10	-1.05704	-3.54416e-10
117746813	chr1:117746813:T:C	9.54032e-10	-1.59923e-10	-0.879388
117746865	chr1:117746865:G:A	1.09753e-08	-0.562323	2.12564
117746969	chr1:117746969:G:A	4.97281e-10	-1.53093	-3.54416e-10
117747162	chr1:117747162:C:T	1.13303e-09	-1.59923e-10	-0.707438
117747175	chr1:117747175:A:G	6.04601e-10	-1.59923e-10	-1.33552
117747239	chr1:117747239:C:T	1.09063e-10	-1.74157	-1.30659
117747303	chr1:117747303:C:T	6.59368e-10	-1.59923e-10	-1.2488
117747473	chr1:117747473:A:G	8.53041e-10	-1.59923e-10	-0.991277
117747581	chr1:117747581:C:T	1.36331e-10	-1.66115	-1.16384
117748041	chr1:117748041:T:C	1.33501e-09	-1.59923e-10	-0.543392
117748079	chr1:117748079:A:G	4.03335e-10	-1.74032	-3.54416e-10
117748685	chr1:117748685:G:A	1.32137e-10	-1.68441	-1.17183
117748704	chr1:117748704:C:T	1.36169e-09	-1.59923e-10	-0.5236
117748910	chr1:117748910:G:A	1.32238e-10	-1.68151	-1.17397
117748943	chr1:117748943:C:T	3.03006e-10	-0.841376	-1.18496
117748952	chr1:117748952:C:T	2.98111e-10	-0.855461	-1.18716
117749374	chr1:117749374:T:C	1.12299e-08	-0.653036	2.23928
117749554	chr1:117749554:C:T	9.76614e-09	-0.704602	2.15119
117749989	chr1:117749989:C:T	9.48511e-10	-1.59923e-10	-0.885192
117750120	chr1:117750120:C:T	3.68242e-10	-1.61618	-0.215168
117750348	chr1:117750348:TAG:T	6.90704e-10	-1.59923e-10	-1.20237
117750471	chr1:117750471:A:G	2.20888e-10	-0.985791	-1.35664
117750590	chr1:117750590:A:C	5.9085e-10	-1.59923e-10	-1.35852
117750943	chr1:117750943:C:T	1.2884e-09	-1.59923e-10	-0.57893
117750944	chr1:117750944:G:A	1.41623e-10	-1.6831	-1.10381
117751059	chr1:117751059:C:T	2.26754e-10	-0.965136	-1.35108
117751161	chr1:117751161:G:C	1.80734e-09	-1.59923e-10	-0.240474
117751611	chr1:117751611:G:A	8.59209e-10	-1.59923e-10	-0.984073
117752190	chr1:117752190:T:C	4.73385e-10	-0.757143	-0.823034
117753159	chr1:117753159:G:A	1.18959e-10	-1.73868	-1.22262
117753172	chr1:117753172:G:A	9.63836e-10	-1.59923e-10	-0.869164
117753303	chr1:117753303:G:A	3.19633e-09	-0.701558	1.03123
117753826	chr1:117753826:C:T	6.04556e-10	-1.59923e-10	-1.33559
117753937	chr1:117753937:G:A	2.97559e-10	-0.848241	-1.19623
117754016	chr1:117754016:G:T	3.83484e-10	-1.6351	-0.155685
117754073	chr1:117754073:A:G	4.3106e-10	-1.61619	-0.0576487
117754349	chr1:117754349:T:C	2.92034e-10	-0.87303	-1.19018
117754571	chr1:117754571:T:C	2.70316e-10	-0.985115	-1.15538
117755441	chr1:117755441:G:A	5.92982e-10	-1.59923e-10	-1.35492
117755524	chr1:117755524:C:T	5.62578e-10	-1.40755	-3.54416e-10
117755807	chr1:117755807:A:G	1.17381e-09	-1.59923e-10	-0.672079
117756107	chr1:117756107:T:C	6.11855e-10	-1.59923e-10	-1.32359
117756292	chr1:117756292:A:T	2.14623e-10	-1.60681	-0.764393
117756592	chr1:117756592:G:A	8.04516e-10	-1.59923e-10	-1.04984
117756711	chr1:117756711:A:G	7.78863e-10	-1.08225	-3.54416e-10
117756865	chr1:117756865:A:G	1.15758e-09	-1.59923e-10	-0.686002
117756978	chr1:117756978:A:G	5.97676e-10	-1.59923e-10	-1.34704
117757147	chr1:117757147:G:C	1.0135e-09	-1.59923e-10	-0.818916
117757389	chr1:117757389:A:C	1.18924e-09	-1.59923e-10	-0.659019
117757728	chr1:117757728:A:G	2.88325e-10	-0.852327	-1.22367
117757777	chr1:117757777:C:G	7.66275e-10	-0.632918	-0.465626
117757814	chr1:117757814:G:A	1.18871e-09	-1.59923e-10	-0.659461
117758045	chr1:117758045:A:G	1.1807e-09	-1.59923e-10	-0.666225
117758128	chr1:117758128:T:C	4.19034e-10	-1.60842	-0.0937112
117758241	chr1:117758241:CT:C	9.06804e-10	-1.59923e-10	-0.930158
117758484	chr1:117758484:A:C	6.56897e-10	-1.59923e-10	-1.25256
117758636	chr1:117758636:T:C	1.17342e-09	-1.59923e-10	-0.672411
117758657	chr1:117758657:T:C	2.34709e-10	-0.934848	-1.34689
117758739	chr1:117758739:AGAGGTGACAAGGATTCGCCCT:A	1.21602e-09	-1.59923e-10	-0.63675
117758807	chr1:117758807:T:C	3.84068e-10	-0.484891	-1.30437
117758953	chr1:117758953:T:A	1.4584e-10	-1.58606	-1.17151
117759204	chr1:117759204:C:T	1.22984e-09	-1.59923e-10	-0.625448
117759368	chr1:117759368:G:A	6.2666e-10	-1.29968	-3.54416e-10
117759387	chr1:117759387:A:G	1.01842e-09	-1.59923e-10	-0.814079
117759450	chr1:117759450:T:C	1.28831e-09	-1.59923e-10	-0.578995
117759584	chr1:117759584:G:A	1.14069e-09	-1.59923e-10	-0.7007
117759750	chr1:117759750:C:T	1.89726e-10	-1.1371	-1.35741
117759904	chr1:117759904:GAC:G	8.23148e-10	-1.59923e-10	-1.02695
117759995	chr1:117759995:G:A	5.95033e-10	-1.59923e-10	-1.35147
117760048	chr1:117760048:G:A	2.37876e-10	-0.909942	-1.35839
117760295	chr1:117760295:G:A	1.34876e-09	-1.59923e-10	-0.533145
117760320	chr1:117760320:T:C	9.14435e-10	-1.59923e-10	-0.921779
117760426	chr1:117760426:T:C	7.52867e-10	-1.59923e-10	-1.1162
117760506	chr1:117760506:T:G	1.42716e-09	-1.59923e-10	-0.476645
117761130	chr1:117761130:T:C	9.67532e-10	-1.59923e-10	-0.865336
117761171	chr1:117761171:A:G	2.3287e-10	-1.03536	-1.25425
117761196	chr1:117761196:G:A	5.06321e-10	-1.51291	-3.54416e-10
117761597	chr1:117761597:C:T	1.03214e-09	-1.59923e-10	-0.800693
117761745	chr1:117761745:A:G	4.23282e-10	-0.540957	-1.15109
117762546	chr1:117762546:A:G	6.61024e-10	-1.59923e-10	-1.24629
117762622	chr1:117762622:C:G	5.94371e-10	-1.59923e-10	-1.35258
117762770	chr1:117762770:GT:G	9.81517e-10	-1.59923e-10	-0.850986
117762918	chr1:117762918:A:G	1.10211e-10	-1.73479	-1.30289
117763114	chr1:117763114:C:T	7.08742e-10	-1.59923e-10	-1.17659
117763118	chr1:117763118:T:G	2.12072e-09	-1.59923e-10	-0.0805742
117763505	chr1:117763505:TTC:T	5.94362e-10	-1.59923e-10	-1.3526
117763508	chr1:117763508:AGGG:A	5.94195e-10	-1.59923e-10	-1.35288
117763552	chr1:117763552:A:G	3.3133e-10	-0.718984	-1.21799
117763703	chr1:117763703:G:A	5.9085e-10	-1.59923e-10	-1.35852
117763751	chr1:117763751:T:G	8.28961e-10	-1.59923e-10	-1.01991
117763776	chr1:117763776:T:C	6.80262e-10	-1.59923e-10	-1.21761
117763780	chr1:117763780:A:G	5.9087e-10	-1.59923e-10	-1.35849
117763812	chr1:117763812:T:C	9.96876e-10	-1.59923e-10	-0.835459
117763834	chr1:117763834:T:C	1.88878e-10	-1.73207	-0.766913
117763959	chr1:117763959:G:T	9.17681e-10	-1.59923e-10	-0.918236
117764342	chr1:117764342:T:C	6.21217e-10	-1.59923e-10	-1.3084
117764482	chr1:117764482:A:G	1.29849e-10	-1.71445	-1.15926
117764804	chr1:117764804:C:T	4.99606e-10	-0.178622	-1.34764
117764832	chr1:117764832:T:C	1.15614e-10	-1.73053	-1.2593
117765484	chr1:117765484:A:T	6.68746e-10	-1.59923e-10	-1.23468
117765559	chr1:117765559:G:T	6.04607e-10	-1.59923e-10	-1.33551
117765645	chr1:117765645:T:C	3.17402e-10	-0.629584	-1.35033
117765908	chr1:117765908:T:C	6.04509e-10	-1.59923e-10	-1.33567
117766048	chr1:117766048:G:A	1.05788e-09	-0.776062	-3.54416e-10
117766176	chr1:117766176:C:T	5.90579e-10	-1.59923e-10	-1.35898
117767108	chr1:117767108:T:C	5.94084e-10	-1.59923e-10	-1.35306
117767134	chr1:117767134:C:T	1.04371e-09	-1.59923e-10	-0.789546
117767298	chr1:117767298:C:G	4.23059e-10	-1.69257	-3.54416e-10
117767415	chr1:117767415:C:T	6.62843e-10	-1.59923e-10	-1.24355
117767440	chr1:117767440:A:T	1.04381e-09	-1.59923e-10	-0.789457
117767503	chr1:117767503:G:C	2.93654e-10	-0.703975	-1.35371
117768382	chr1:117768382:T:G	4.20586e-10	-0.623685	-1.07475
117768424	chr1:117768424:T:C	3.51958e-10	-0.51747	-1.3591
117769414	chr1:117769414:C:T	7.68076e-10	-1.59923e-10	-1.0962
117769642	chr1:117769642:C:G	6.00855e-10	-1.59923e-10	-1.34173
117769820	chr1:117769820:C:T	6.94477e-10	-1.59923e-10	-1.19693
117769873	chr1:117769873:T:C	4.11409e-10	-1.7205	-3.54416e-10
117769945	chr1:117769945:G:A	7.03552e-10	-1.59923e-10	-1.18394
117770406	chr1:117770406:T:C	6.01712e-10	-1.59923e-10	-1.34031
117770506	chr1:117770506:T:C	5.99436e-10	-1.59923e-10	-1.3441
117770834	chr1:117770834:A:G	1.02137e-09	-1.59923e-10	-0.811183
117770855	chr1:117770855:C:G	7.00132e-10	-1.59923e-10	-1.18882
117771214	chr1:117771214:T:G	5.96842e-10	-1.59923e-10	-1.34843
117771219	chr1:117771219:A:T	5.9056e-10	-1.59923e-10	-1.35901
117771255	chr1:117771255:T:C	6.9192e-10	-1.59923e-10	-1.20061
117771393	chr1:117771393:T:C	5.93143e-10	-1.59923e-10	-1.35465
117771462	chr1:117771462:A:G	1.06783e-10	-1.72827	-1.34102
117772076	chr1:117772076:T:TG	1.62857e-10	-1.73415	-0.913061
117772294	chr1:117772294:C:T	3.23929e-10	-0.713088	-1.24647
117772329	chr1:117772329:C:T	3.43513e-10	-0.697104	-1.20376
117772340	chr1:117772340:C:T	3.7273e-10	-0.636865	-1.18237
117772358	chr1:117772358:A:G	8.40996e-10	-1.59923e-10	-1.0055
117772788	chr1:117772788:A:G	5.9045e-10	-1.59923e-10	-1.3592
117773146	chr1:117773146:C:T	3.25845e-10	-0.722163	-1.2315
117773968	chr1:117773968:T:C	6.01353e-10	-1.59923e-10	-1.3409
117773994	chr1:117773994:G:A	4.27135e-10	-1.68299	-3.54416e-10
117774267	chr1:117774267:A:G	1.57051e-08	-1.59923e-10	1.92166
117774331	chr1:117774331:C:T	6.43777e-10	-0.555748	-0.716985
117774547	chr1:117774547:A:G	6.51123e-10	-1.59923e-10	-1.26139
117774858	chr1:117774858:G:A	1.30098e-09	-0.56921	-3.54416e-10
117775258	chr1:117775258:C:T	1.01618e-09	-1.59923e-10	-0.816277
117775428	chr1:117775428:A:G	1.02844e-09	-1.59923e-10	-0.804285
117775484	chr1:117775484:CTTAAAA:C	3.43352e-10	-0.674876	-1.22645
117775686	chr1:117775686:T:C	3.01392e-09	0.270912	-3.54416e-10
117775759	chr1:117775759:A:G	7.16873e-10	-1.59923e-10	-1.16519
117775830	chr1:117775830:T:C	1.86832e-09	-0.434391	0.2271
117776028	chr1:117776028:C:T	1.17059e-10	-1.73872	-1.23868
117776113	chr1:117776113:T:C	4.12069e-10	-1.71889	-3.54416e-10
117776133	chr1:117776133:G:A	7.12767e-10	-1.59923e-10	-1.17093
117776370	chr1:117776370:A:T	8.426e-10	-1.59923e-10	-1.00359
117777228	chr1:117777228:CA:C	7.22177e-10	-1.59923e-10	-1.15782
117777368	chr1:117777368:A:G	3.20133e-10	-0.613698	-1.35765
117777808	chr1:117777808:C:A	6.61662e-10	-1.59923e-10	-1.24533
117778162	chr1:117778162:G:A	5.97559e-10	-1.59923e-10	-1.34723
117778170	chr1:117778170:G:A	3.68565e-10	-0.500737	-1.32973
117778203	chr1:117778203:G:A	7.38654e-10	-1.59923e-10	-1.13526
117778273	chr1:117778273:T:G	5.97241e-10	-1.59923e-10	-1.34776
117778497	chr1:117778497:T:C	1.64635e-10	-1.73763	-0.898728
117778727	chr1:117778727:C:T	1.42523e-09	-0.477995	-3.54416e-10
117778781	chr1:117778781:G:A	1.34578e-10	-1.70588	-1.13206
117778830	chr1:117778830:C:T	8.16663e-10	-1.59923e-10	-1.03486
117779057	chr1:117779057:A:T	7.88366e-10	-1.59923e-10	-1.07012
117779123	chr1:117779123:G:A	8.30388e-10	-1.59923e-10	-1.01819
117779311	chr1:117779311:T:C	7.16317e-10	-1.59923e-10	-1.16596
117779523	chr1:117779523:TA:T	5.93215e-10	-1.59923e-10	-1.35453
117779649	chr1:117779649:A:G	2.91354e-10	-0.821732	-1.24381
117779666	chr1:117779666:T:C	6.1038e-10	-1.59923e-10	-1.326
117779739	chr1:117779739:G:A	6.2631e-10	-1.59923e-10	-1.30024
117780660	chr1:117780660:T:C	2.91818e-10	-0.782031	-1.28192
117780929	chr1:117780929:G:GA	6.99337e-10	-1.59923e-10	-1.18995
117780988	chr1:117780988:G:A	5.90665e-10	-1.59923e-10	-1.35884
117781182	chr1:117781182:C:T	7.36313e-10	-1.59923e-10	-1.13843
117781421	chr1:117781421:T:A	7.07898e-10	-1.59923e-10	-1.17779
117781503	chr1:117781503:T:C	8.1662e-10	-1.59923e-10	-1.03491
117781861	chr1:117781861:G:A	1.00523e-09	-1.59923e-10	-0.827114
117781930	chr1:117781930:A:G	7.14582e-10	-1.59923e-10	-1.16839
117781978	chr1:117781978:T:C	2.231e-09	-0.487293	0.457414
117782356	chr1:117782356:G:A	1.23377e-10	-1.74074	-1.1841
117783153	chr1:117783153:G:C	3.70813e-09	-1.59923e-10	0.478198
117783190	chr1:117783190:T:G	1.08171e-09	-1.59923e-10	-0.753783
117783922	chr1:117783922:G:A	4.83021e-10	-1.56003	-3.54416e-10
117784069	chr1:117784069:C:T	5.91922e-10	-1.59923e-10	-1.35671
117784131	chr1:117784131:A:G	3.74779e-10	-0.457203	-1.35654
117784282	chr1:117784282:G:A	1.76615e-09	-0.419933	0.156406
117784483	chr1:117784483:A:ATATGGAAATCTCTATATGGAAAT	4.53369e-10	-1.62338	-3.54416e-10
117784741	chr1:117784741:G:A	6.85226e-10	-1.21034	-3.54416e-10
117784965	chr1:117784965:T:C	1.66672e-10	-1.73595	-0.888105
117785041	chr1:117785041:T:G	9.066e-10	-1.59923e-10	-0.930384
117785193	chr1:117785193:T:A	1.73459e-09	-0.393487	0.111931
117785453	chr1:117785453:T:G	7.51361e-10	-1.59923e-10	-1.1182
117786034	chr1:117786034:G:A	3.73249e-10	-0.459535	-1.35831
117786297	chr1:117786297:T:C	7.40791e-10	-1.59923e-10	-1.13237
117786519	chr1:117786519:A:T	6.71623e-10	-1.59923e-10	-1.23039
117786522	chr1:117786522:C:A	5.98326e-10	-1.59923e-10	-1.34595
117786587	chr1:117786587:A:C	1.91286e-10	-1.74072	-0.745601
117786648	chr1:117786648:G:A	8.26612e-10	-1.59923e-10	-1.02275
117786754	chr1:117786754:C:T	1.62509e-10	-1.7409	-0.908458
117787010	chr1:117787010:C:G	3.55099e-10	-0.510187	-1.3575
117787248	chr1:117787248:T:C	1.67763e-10	-1.74009	-0.877445
117787459	chr1:117787459:A:C	3.49837e-10	-0.549609	-1.33301
117787461	chr1:117787461:A:G	3.33471e-10	-0.591029	-1.3395
117787674	chr1:117787674:A:C	4.07244e-10	-1.73067	-3.54416e-10
117787787	chr1:117787787:T:C	5.90984e-10	-1.59923e-10	-1.3583
117787969	chr1:117787969:G:A	7.3153e-10	-1.59923e-10	-1.14495
117787982	chr1:117787982:C:T	1.37289e-10	-1.73018	-1.08782
117787998	chr1:117787998:T:A	6.63139e-10	-1.59923e-10	-1.2431
117788302	chr1:117788302:G:A	5.91962e-10	-1.59923e-10	-1.35664
117788369	chr1:117788369:C:G	7.03187e-10	-1.59923e-10	-1.18446
117788420	chr1:117788420:A:G	6.97446e-10	-1.59923e-10	-1.19266
117788534	chr1:117788534:A:G	7.70215e-10	-1.59923e-10	-1.09341
117788553	chr1:117788553:G:A	6.98412e-10	-1.59923e-10	-1.19128
117788572	chr1:117788572:C:T	6.86221e-10	-1.59923e-10	-1.20889
117788596	chr1:117788596:GAC:G	7.21479e-10	-1.59923e-10	-1.15878
117789265	chr1:117789265:C:T	8.4865e-10	-1.59923e-10	-0.996438
117789325	chr1:117789325:A:G	7.03326e-10	-1.59923e-10	-1.18426
117789336	chr1:117789336:C:T	1.97466e-09	-0.530857	0.378923
117789344	chr1:117789344:T:C	9.53726e-10	-1.59923e-10	-0.879709
117789407	chr1:117789407:A:C	7.3136e-10	-1.59923e-10	-1.14518
117789470	chr1:117789470:C:T	7.35081e-10	-1.59923e-10	-1.1401
117789569	chr1:117789569:C:T	1.65537e-10	-1.38602	-1.24487
117789855	chr1:117789855:A:G	7.39607e-10	-1.59923e-10	-1.13397
117789968	chr1:117789968:A:T	3.02601e-10	-0.945559	-1.08211
117790094	chr1:117790094:C:T	7.85244e-10	-1.59923e-10	-1.07409
117790165	chr1:117790165:C:T	5.90447e-10	-1.59923e-10	-1.35921
117790454	chr1:117790454:C:T	1.71976e-10	-1.74139	-0.851335
117790966	chr1:117790966:A:G	1.14864e-10	-1.71369	-1.28265
117790984	chr1:117790984:T:A	5.90449e-10	-1.59923e-10	-1.3592
117791291	chr1:117791291:T:C	1.19908e-09	-1.59923e-10	-0.650774
117791425	chr1:117791425:AG:A	8.39051e-10	-1.59923e-10	-1.00781
117791467	chr1:117791467:C:T	7.17691e-10	-1.16405	-3.54416e-10
117791813	chr1:117791813:C:G	4.18751e-10	-1.70281	-3.54416e-10
117791902	chr1:117791902:G:A	5.90465e-10	-1.59923e-10	-1.35917
117791957	chr1:117791957:T:G	1.43592e-09	-0.470522	-3.54416e-10
117792099	chr1:117792099:TG:T	7.65447e-10	-1.59923e-10	-1.09962
117792164	chr1:117792164:C:T	1.18502e-09	-1.59923e-10	-0.662573
117792827	chr1:117792827:G:C	1.39838e-09	-0.503354	0.00633891
117792854	chr1:117792854:A:C	3.12617e-10	-0.883521	-1.11159
117793110	chr1:117793110:T:C	1.62811e-10	-1.73988	-0.907609
117793423	chr1:117793423:G:T	1.18291e-10	-1.64474	-1.3222
117793596	chr1:117793596:T:G	1.26169e-09	-0.364423	-0.235452
117793666	chr1:117793666:C:T	5.11773e-10	-1.5022	-3.54416e-10
117793816	chr1:117793816:A:G	5.90929e-10	-1.59923e-10	-1.35839
117794046	chr1:117794046:T:C	4.13544e-10	-1.71532	-3.54416e-10
117794458	chr1:117794458:A:G	5.90997e-10	-1.59923e-10	-1.35827
117794511	chr1:117794511:A:G	8.48758e-10	-1.59923e-10	-0.996311
117794517	chr1:117794517:C:T	1.21238e-10	-1.70878	-1.23354
117794534	chr1:117794534:T:C	3.00286e-10	-0.884358	-1.15099
117794584	chr1:117794584:C:T	1.70634e-09	-0.457873	0.159894
117794778	chr1:117794778:C:A	7.92617e-10	-1.59923e-10	-1.06474
117794852	chr1:117794852:C:G	1.71781e-10	-1.73802	-0.855846
117794856	chr1:117794856:C:T	8.47408e-10	-1.59923e-10	-0.997903
117795298	chr1:117795298:C:G	7.79691e-10	-1.59923e-10	-1.08119
117795395	chr1:117795395:T:C	6.67544e-10	-1.59923e-10	-1.23648
117795506	chr1:117795506:G:A	5.91042e-10	-1.59923e-10	-1.3582
117795579	chr1:117795579:T:C	1.2012e-10	-1.64474	-1.30686
117795585	chr1:117795585:C:T	1.13464e-10	-1.70482	-1.30378
117795623	chr1:117795623:G:T	1.69903e-10	-1.7411	-0.863763
117795822	chr1:117795822:G:A	1.20753e-10	-1.71029	-1.23605
117795831	chr1:117795831:T:C	3.11453e-10	-0.688836	-1.31
117795936	chr1:117795936:A:G	2.27358e-10	-1.71801	-0.59555
117795938	chr1:117795938:C:T	8.06799e-10	-1.59923e-10	-1.04701
117795949	chr1:117795949:T:C	2.22913e-10	-1.72435	-0.608947
117795958	chr1:117795958:A:G	7.18964e-10	-0.669731	-0.492543
117796206	chr1:117796206:C:T	1.29445e-09	-0.34484	-0.229406
117796498	chr1:117796498:T:A	6.85394e-10	-0.516532	-0.693559
117796602	chr1:117796602:T:C	1.29106e-09	-1.59923e-10	-0.576863
117796726	chr1:117796726:A:C	6.12506e-10	-1.59923e-10	-1.32253
117796727	chr1:117796727:C:T	6.62892e-10	-0.554802	-0.68867
117796976	chr1:117796976:G:C	5.90444e-10	-1.59923e-10	-1.35921
117797314	chr1:117797314:T:C	4.26704e-10	-0.631579	-1.05241
117797385	chr1:117797385:G:T	1.70784e-10	-1.73482	-0.864865
117797491	chr1:117797491:C:T	4.10457e-10	-1.72281	-3.54416e-10
117797535	chr1:117797535:A:T	6.53802e-10	-1.59923e-10	-1.25728
117797825	chr1:117797825:A:T	7.53972e-10	-1.59923e-10	-1.11473
117798336	chr1:117798336:C:A	6.21754e-10	-0.600273	-0.707267
117798554	chr1:117798554:A:G	9.6033e-10	-1.59923e-10	-0.872808
117798670	chr1:117798670:C:T	8.74664e-10	-1.59923e-10	-0.966245
117798797	chr1:117798797:G:C	1.13606e-09	-1.59923e-10	-0.704761
117799369	chr1:117799369:G:C	1.67405e-10	-1.72804	-0.891632
117800005	chr1:117800005:T:C	7.9135e-10	-1.59923e-10	-1.06634
117800188	chr1:117800188:C:T	1.91524e-10	-1.74158	-0.743493
117800234	chr1:117800234:T:C	6.12428e-10	-1.59923e-10	-1.32265
117800561	chr1:117800561:C:A	5.91318e-10	-1.59923e-10	-1.35773
117800748	chr1:117800748:C:T	6.04029e-10	-1.59923e-10	-1.33646
117800952	chr1:117800952:A:G	6.27775e-10	-1.2979	-3.54416e-10
117801349	chr1:117801349:G:A	7.98599e-10	-1.59923e-10	-1.05723
117801372	chr1:117801372:G:A	1.21001e-10	-1.72382	-1.22046
117801804	chr1:117801804:G:T	6.07909e-10	-1.59923e-10	-1.33006
117801872	chr1:117801872:C:T	6.58745e-10	-1.59923e-10	-1.24975
117802178	chr1:117802178:T:C	1.65766e-09	-0.670636	0.343713
117802276	chr1:117802276:A:G	1.81163e-10	-1.7307	-0.809991
117802855	chr1:117802855:A:G	8.26072e-10	-1.59923e-10	-1.0234
117803523	chr1:117803523:C:T	6.08838e-10	-1.59923e-10	-1.32853
117803597	chr1:117803597:C:T	2.30531e-10	-0.959317	-1.34038
117803738	chr1:117803738:T:G	6.15963e-10	-1.59923e-10	-1.3169
117803755	chr1:117803755:T:C	6.98466e-10	-1.59923e-10	-1.1912
117803831	chr1:117803831:ACCT:A	5.95692e-10	-1.59923e-10	-1.35036
117803932	chr1:117803932:C:T	1.85413e-09	-0.576337	0.361422
117804312	chr1:117804312:ATGT:A	2.29416e-10	-0.962493	-1.34206
117804354	chr1:117804354:A:G	5.96916e-10	-1.59923e-10	-1.34831
117804437	chr1:117804437:C:G	6.3058e-10	-1.59923e-10	-1.29345
117804444	chr1:117804444:T:C	2.28757e-10	-0.985133	-1.32229
117804471	chr1:117804471:T:C	7.1556e-10	-1.59923e-10	-1.16702
117804597	chr1:117804597:A:G	7.17901e-10	-1.16375	-3.54416e-10
117804609	chr1:117804609:C:T	6.08959e-10	-1.59923e-10	-1.32833
117804967	chr1:117804967:G:A	2.81585e-10	-0.906175	-1.19348
117805151	chr1:117805151:C:G	2.82848e-10	-0.903738	-1.19144
117805260	chr1:117805260:T:G	2.91053e-10	-0.881822	-1.18476
117805305	chr1:117805305:A:G	6.2537e-10	-1.59923e-10	-1.30174
117805364	chr1:117805364:T:G	2.83368e-10	-0.897432	-1.19591
117805463	chr1:117805463:T:C	2.72362e-10	-0.934675	-1.19828
117805615	chr1:117805615:A:C	6.23588e-10	-1.59923e-10	-1.30459
117805903	chr1:117805903:T:C	6.18354e-10	-1.59923e-10	-1.31302
117806012	chr1:117806012:A:G	2.80692e-10	-0.913666	-1.18916
117806138	chr1:117806138:G:C	2.73903e-10	-0.87763	-1.24968
117806146	chr1:117806146:A:C	2.98142e-10	-0.845846	-1.19667
117806173	chr1:117806173:G:A	1.09513e-09	-0.741458	-3.54416e-10
117806190	chr1:117806190:G:A	6.54112e-10	-1.59923e-10	-1.25681
117806373	chr1:117806373:G:A	6.95961e-10	-1.59923e-10	-1.19479
117806400	chr1:117806400:A:G	2.66982e-10	-0.939507	-1.2134
117806927	chr1:117806927:G:A	1.1568e-09	-1.59923e-10	-0.686675
117806949	chr1:117806949:T:C	6.21586e-10	-1.59923e-10	-1.30781
117807045	chr1:117807045:T:A	5.91022e-10	-1.59923e-10	-1.35823
117807401	chr1:117807401:T:G	1.1496e-09	-1.59923e-10	-0.692912
117807421	chr1:117807421:A:G	6.22419e-10	-1.59923e-10	-1.30647
117807457	chr1:117807457:C:A	4.78196e-10	-0.858996	-0.711067
117807507	chr1:117807507:A:G	4.55893e-10	-0.857617	-0.76021
117807606	chr1:117807606:AG:A	5.26042e-10	-0.861941	-0.612763
117807745	chr1:117807745:G:A	2.46152e-10	-0.973319	-1.26082
117807781	chr1:117807781:G:A	6.22284e-10	-1.59923e-10	-1.30669
117807810	chr1:117807810:A:G	6.21438e-10	-1.59923e-10	-1.30805
117807857	chr1:117807857:C:T	4.54166e-10	-0.887924	-0.733698
117807881	chr1:117807881:C:A	6.09793e-10	-1.59923e-10	-1.32697
117808223	chr1:117808223:C:A	7.71695e-10	-1.59923e-10	-1.0915
117808453	chr1:117808453:T:C	6.2195e-10	-1.59923e-10	-1.30723
117808853	chr1:117808853:C:T	1.04413e-09	-1.59923e-10	-0.789142
117808892	chr1:117808892:G:T	6.22076e-10	-1.59923e-10	-1.30702
117808932	chr1:117808932:G:A	4.70547e-10	-0.850858	-0.735333
117809086	chr1:117809086:T:C	4.65317e-10	-0.852136	-0.745231
117809091	chr1:117809091:G:C	4.90274e-10	-0.911459	-0.633662
117809216	chr1:117809216:A:G	1.03251e-09	-1.59923e-10	-0.800334
117809278	chr1:117809278:G:T	6.2176e-10	-1.59923e-10	-1.30753
117809281	chr1:117809281:A:C	4.57089e-10	-0.824209	-0.790997
117809715	chr1:117809715:A:G	4.16895e-10	-0.875935	-0.831316
117809882	chr1:117809882:G:A	4.42253e-10	-0.897804	-0.750398
117809891	chr1:117809891:G:A	4.27675e-10	-0.926939	-0.754783
117810095	chr1:117810095:T:C	6.63918e-10	-1.59923e-10	-1.24193
117810170	chr1:117810170:T:C	4.15189e-10	-0.869856	-0.841496
117810512	chr1:117810512:A:G	4.53116e-10	-0.871576	-0.752362
117810616	chr1:117810616:C:T	1.42024e-10	-1.67516	-1.10892
117810753	chr1:117810753:G:A	2.50005e-10	-0.941661	-1.27694
117811127	chr1:117811127:A:C	5.97041e-10	-1.59923e-10	-1.3481
117811150	chr1:117811150:T:G	6.22166e-10	-1.59923e-10	-1.30688
117811191	chr1:117811191:A:G	6.22107e-10	-1.59923e-10	-1.30697
117811270	chr1:117811270:A:G	1.12528e-10	-1.74128	-1.2756
117811665	chr1:117811665:C:A	4.38458e-10	-0.8803	-0.776522
117812097	chr1:117812097:G:A	8.97041e-10	-1.59923e-10	-0.940983
117812194	chr1:117812194:C:T	8.22711e-10	-1.59923e-10	-1.02748
117812202	chr1:117812202:C:T	2.54501e-10	-1.67206	-0.52872
117812311	chr1:117812311:C:T	2.5452e-10	-1.67256	-0.528146
117812404	chr1:117812404:CCTT:C	6.15566e-10	-1.59923e-10	-1.31754
117812418	chr1:117812418:TTAA:T	7.90491e-10	-1.59923e-10	-1.06743
117812571	chr1:117812571:G:A	2.55993e-10	-1.67351	-0.521424
117812617	chr1:117812617:C:T	2.52236e-10	-1.65145	-0.558271
117812775	chr1:117812775:A:C	2.32602e-10	-0.943393	-1.34736
117812790	chr1:117812790:G:T	2.41323e-10	-0.899556	-1.35439
117812839	chr1:117812839:C:G	6.4788e-10	-1.59923e-10	-1.26638
117812916	chr1:117812916:C:T	7.16818e-10	-1.59923e-10	-1.16526
117812927	chr1:117812927:C:G	1.5664e-10	-1.51016	-1.17598
117813107	chr1:117813107:G:A	2.70801e-10	-1.70505	-0.433647
117813165	chr1:117813165:T:C	6.11443e-10	-1.59923e-10	-1.32426
117813194	chr1:117813194:G:A	2.03913e-10	-1.08591	-1.33648
117813629	chr1:117813629:C:A	2.03326e-10	-1.0838	-1.34148
117813792	chr1:117813792:A:G	1.12168e-10	-1.73455	-1.28554
117813815	chr1:117813815:T:C	6.98418e-10	-1.59923e-10	-1.19127
117813973	chr1:117813973:T:C	1.99644e-10	-1.1038	-1.33975
117814239	chr1:117814239:AG:A	1.97305e-10	-1.11422	-1.34112
117814500	chr1:117814500:A:T	1.53936e-10	-1.74162	-0.961921
117814761	chr1:117814761:A:G	1.94566e-10	-1.1268	-1.34251
117814835	chr1:117814835:G:T	7.39456e-10	-1.59923e-10	-1.13417
117814978	chr1:117814978:C:T	1.04019e-10	-1.7393	-1.35622
117815254	chr1:117815254:G:A	1.83114e-10	-1.18822	-1.34175
117815353	chr1:117815353:A:G	6.84096e-10	-1.21199	-3.54416e-10
117815606	chr1:117815606:T:C	1.77052e-10	-1.24529	-1.31835
117815623	chr1:117815623:G:A	1.1039e-10	-1.74135	-1.29472
117815697	chr1:117815697:T:A	1.08058e-10	-1.70031	-1.35711
117815919	chr1:117815919:G:A	1.80475e-10	-1.20474	-1.33976
117815947	chr1:117815947:C:T	1.79894e-10	-1.20851	-1.33921
117816006	chr1:117816006:G:A	1.06581e-10	-1.71407	-1.35711
117816073	chr1:117816073:G:A	6.94446e-10	-1.59923e-10	-1.19697
117816552	chr1:117816552:C:G	1.66627e-10	-1.57387	-1.05046
117816627	chr1:117816627:G:A	5.9437e-10	-1.59923e-10	-1.35258
117816731	chr1:117816731:A:G	5.07609e-10	-1.51037	-3.54416e-10
117816737	chr1:117816737:C:A	1.02628e-09	-0.806394	-3.54416e-10
117816743	chr1:117816743:G:A	1.81984e-10	-1.19395	-1.34222
117816771	chr1:117816771:T:C	1.8117e-10	-1.19799	-1.34266
117816779	chr1:117816779:G:A	1.07032e-10	-1.70985	-1.35711
117816828	chr1:117816828:C:T	2.957e-10	-1.69807	-0.352673
117817070	chr1:117817070:C:T	5.98521e-10	-1.59923e-10	-1.34562
117817333	chr1:117817333:G:A	1.63142e-10	-1.30761	-1.33786
117817604	chr1:117817604:T:C	1.86532e-10	-1.17278	-1.3387
117817990	chr1:117817990:C:G	1.81785e-10	-1.1983	-1.33896
117818288	chr1:117818288:T:C	1.81711e-10	-1.20556	-1.33211
117818646	chr1:117818646:AC:A	1.32534e-09	-0.832125	0.281465
117818663	chr1:117818663:C:G	1.82267e-10	-1.20001	-1.3346
117818934	chr1:117818934:C:T	7.41054e-10	-1.59923e-10	-1.13201
117819140	chr1:117819140:T:C	6.16508e-10	-1.59923e-10	-1.31601
117819677	chr1:117819677:C:T	2.31067e-10	-1.21854	-1.07884
117819823	chr1:117819823:A:T	4.1028e-10	-1.72325	-3.54416e-10
117820163	chr1:117820163:G:T	1.73906e-10	-1.24726	-1.33431
117820468	chr1:117820468:A:C	1.82779e-10	-1.19712	-1.33469
117820512	chr1:117820512:T:C	1.84004e-10	-1.19102	-1.3341
117820601	chr1:117820601:G:A	6.1978e-10	-0.0073708	-1.30335
117820636	chr1:117820636:G:A	1.81769e-10	-1.20241	-1.33494
117820670	chr1:117820670:C:T	7.23149e-10	-1.59923e-10	-1.15647
117820804	chr1:117820804:T:G	8.61626e-10	-1.59923e-10	-0.981263
117820808	chr1:117820808:G:A	1.85618e-10	-1.18274	-1.33366
117820986	chr1:117820986:T:C	1.79292e-10	-1.21744	-1.33363
117821104	chr1:117821104:G:T	1.82949e-10	-1.19467	-1.33621
117821360	chr1:117821360:T:G	1.82802e-10	-1.19822	-1.33346
117821413	chr1:117821413:T:C	1.81015e-10	-1.20859	-1.33291
117821442	chr1:117821442:T:G	1.787e-10	-1.21998	-1.33439
117821510	chr1:117821510:C:T	1.09229e-10	-1.68823	-1.35841
117821561	chr1:117821561:T:C	1.87329e-10	-1.17026	-1.33696
117822135	chr1:117822135:C:T	6.69524e-10	-1.59923e-10	-1.23352
117822249	chr1:117822249:C:T	1.70959e-10	-1.27122	-1.32744
117822399	chr1:117822399:C:T	1.80204e-10	-1.21212	-1.33388
117822483	chr1:117822483:A:G	1.76902e-10	-1.22627	-1.33822
117822522	chr1:117822522:T:C	1.96712e-10	-1.13225	-1.32609
117822769	chr1:117822769:T:A	5.99228e-10	-1.59923e-10	-1.34444
117822868	chr1:117822868:TA:T	1.78988e-10	-1.21984	-1.33293
117822885	chr1:117822885:T:C	4.03343e-10	-1.7403	-3.54416e-10
117823138	chr1:117823138:A:C	1.21792e-10	-1.60396	-1.33381
117823252	chr1:117823252:T:C	1.07964e-10	-1.71253	-1.34576
117823664	chr1:117823664:C:T	1.09425e-10	-1.68564	-1.35921
117824060	chr1:117824060:C:CA	7.74349e-10	-1.59923e-10	-1.08806
117824135	chr1:117824135:T:A	1.09466e-10	-1.68539	-1.35908
117824380	chr1:117824380:A:G	7.27796e-10	-1.59923e-10	-1.15006
117824610	chr1:117824610:T:A	7.81153e-10	-1.59923e-10	-1.07931
117824679	chr1:117824679:T:C	1.89911e-10	-1.16466	-1.32887
117825035	chr1:117825035:G:A	1.90024e-10	-1.15952	-1.33341
117825324	chr1:117825324:T:C	4.02804e-10	-1.74163	-3.54416e-10
117825427	chr1:117825427:A:G	1.78458e-10	-1.22071	-1.33502
117825599	chr1:117825599:G:A	6.17407e-10	-1.59923e-10	-1.31456
117825850	chr1:117825850:T:C	1.84459e-10	-1.18486	-1.3378
117826319	chr1:117826319:G:A	1.85433e-10	-1.18446	-1.33293
117826483	chr1:117826483:T:C	4.11611e-10	-1.72001	-3.54416e-10
117826486	chr1:117826486:G:C	5.9345e-10	-1.59923e-10	-1.35413
117826630	chr1:117826630:T:C	4.0337e-10	-1.74023	-3.54416e-10
117826962	chr1:117826962:A:G	1.76179e-10	-1.23588	-1.33271
117827169	chr1:117827169:C:T	4.02811e-10	-1.74162	-3.54416e-10
117827211	chr1:117827211:T:G	1.86014e-10	-1.17389	-1.34038
117827437	chr1:117827437:C:T	1.81297e-10	-1.20588	-1.33406
117827760	chr1:117827760:C:T	5.2146e-10	-1.48345	-3.54416e-10
117828258	chr1:117828258:A:G	6.24357e-10	-1.59923e-10	-1.30336
117828513	chr1:117828513:TCTCA:T	6.30617e-10	-1.29339	-3.54416e-10
117828921	chr1:117828921:C:T	5.93744e-10	-1.59923e-10	-1.35364
117828995	chr1:117828995:A:T	1.09075e-10	-1.68897	-1.35908
117829059	chr1:117829059:G:C	1.25046e-09	-0.834614	0.225795
117829178	chr1:117829178:C:T	8.50474e-10	-0.994291	-3.54416e-10
117829416	chr1:117829416:C:T	5.90443e-10	-1.59923e-10	-1.35921
117829666	chr1:117829666:A:G	1.08289e-10	-1.70984	-1.34544
117829776	chr1:117829776:A:G	4.02887e-10	-1.74143	-3.54416e-10
117829781	chr1:117829781:G:A	4.0344e-10	-1.74006	-3.54416e-10
117829785	chr1:117829785:A:G	6.37812e-10	-1.28204	-3.54416e-10
117830210	chr1:117830210:T:C	3.12755e-10	-0.772229	-1.22244
117830508	chr1:117830508:C:T	1.0974e-09	-0.824164	0.0847787
117830591	chr1:117830591:T:C	4.61206e-10	-1.60624	-3.54416e-10
117830744	chr1:117830744:G:C	5.92292e-10	-1.59923e-10	-1.35608
117830873	chr1:117830873:C:T	1.46307e-10	-1.73455	-1.01983
117831338	chr1:117831338:T:C	6.01195e-10	-1.59923e-10	-1.34117
117831458	chr1:117831458:A:G	8.08863e-10	-1.59923e-10	-1.04446
117831519	chr1:117831519:T:C	5.95436e-10	-1.59923e-10	-1.35079
117831593	chr1:117831593:T:C	1.05672e-10	-1.72365	-1.3561
117831595	chr1:117831595:C:T	5.90619e-10	-1.59923e-10	-1.35891
117831809	chr1:117831809:C:T	1.06864e-10	-1.71473	-1.3538
117831835	chr1:117831835:T:C	3.03122e-10	-0.786823	-1.23913
117831836	chr1:117831836:G:A	5.92846e-10	-1.59923e-10	-1.35515
117831875	chr1:117831875:A:G	2.72763e-10	-0.82418	-1.3073
117832046	chr1:117832046:A:T	1.11915e-10	-1.6633	-1.35904
117832252	chr1:117832252:C:T	5.92335e-10	-1.59923e-10	-1.35601
117832306	chr1:117832306:G:C	4.03381e-10	-1.7402	-3.54416e-10
117832588	chr1:117832588:T:C	6.18941e-10	-1.31207	-3.54416e-10
117832773	chr1:117832773:C:T	1.50556e-09	-0.423167	-3.54416e-10
117833299	chr1:117833299:T:G	5.92179e-10	-1.59923e-10	-1.35628
117834416	chr1:117834416:T:C	8.80882e-10	-0.959161	-3.54416e-10
117834910	chr1:117834910:C:A	6.03361e-10	-1.59923e-10	-1.33757
117834930	chr1:117834930:G:A	1.08901e-10	-1.70304	-1.34661
117835103	chr1:117835103:G:A	7.47208e-10	-1.59923e-10	-1.12374
117835279	chr1:117835279:C:T	1.08475e-10	-1.69453	-1.35904
117835691	chr1:117835691:T:C	1.66162e-09	-0.324536	-3.54416e-10
117835738	chr1:117835738:A:G	5.90763e-10	-1.59923e-10	-1.35867
117836067	chr1:117836067:C:T	6.88001e-10	-1.59923e-10	-1.20629
117836153	chr1:117836153:G:A	1.19869e-10	-1.74141	-1.21227
117837364	chr1:117837364:T:C	1.18705e-10	-1.73905	-1.22439
117837624	chr1:117837624:T:A	1.16786e-09	-1.59923e-10	-0.677159
117837973	chr1:117837973:G:C	1.32857e-09	-1.59923e-10	-0.548227
117838121	chr1:117838121:G:A	5.33144e-10	-1.46129	-3.54416e-10
117838227	chr1:117838227:G:T	1.06384e-10	-1.71445	-1.35857
117838261	chr1:117838261:G:A	2.70205e-10	-1.7146	-0.426305
117838404	chr1:117838404:C:CAT	4.04936e-10	-1.73636	-3.54416e-10
117838535	chr1:117838535:A:T	1.24672e-09	-0.852827	0.241009
117838771	chr1:117838771:T:C	1.06381e-10	-1.7145	-1.35855
117839368	chr1:117839368:G:T	2.59258e-10	-0.86715	-1.31511
117840076	chr1:117840076:A:G	1.09858e-10	-1.73571	-1.30518
117840121	chr1:117840121:C:G	5.9237e-10	-1.59923e-10	-1.35595
117840122	chr1:117840122:T:G	5.92292e-10	-1.59923e-10	-1.35608
117840702	chr1:117840702:C:T	1.16461e-09	-1.59923e-10	-0.679941
117840926	chr1:117840926:ATTGT:A	5.97962e-10	-1.59923e-10	-1.34656
117841146	chr1:117841146:C:A	1.3519e-10	-1.52219	-1.31122
117841670	chr1:117841670:G:A	1.2426e-09	-1.59923e-10	-0.615127
117842238	chr1:117842238:A:G	4.09749e-10	-1.72454	-3.54416e-10
117842584	chr1:117842584:G:C	1.09967e-10	-1.73646	-1.30344
117842684	chr1:117842684:T:C	1.09808e-10	-1.73635	-1.305
117842720	chr1:117842720:G:A	5.90442e-10	-1.59923e-10	-1.35921
117842725	chr1:117842725:T:C	1.09773e-10	-1.7364	-1.30527
117842965	chr1:117842965:C:T	1.29536e-09	-0.844551	0.27101
117843175	chr1:117843175:C:A	1.08693e-10	-1.73728	-1.31428
117843884	chr1:117843884:T:C	1.0985e-10	-1.73579	-1.30518
117844442	chr1:117844442:T:G	5.9152e-10	-1.59923e-10	-1.35739
117844658	chr1:117844658:A:G	5.90884e-10	-1.59923e-10	-1.35847
117844893	chr1:117844893:G:A	1.09836e-10	-1.73592	-1.30518
117844922	chr1:117844922:A:G	4.11534e-10	-1.72019	-3.54416e-10
117844942	chr1:117844942:T:C	1.09751e-10	-1.73654	-1.30533
117845309	chr1:117845309:T:C	1.09944e-10	-1.73469	-1.30543
117845374	chr1:117845374:G:A	6.01024e-10	-1.59923e-10	-1.34145
117845615	chr1:117845615:C:T	5.24191e-10	-1.47823	-3.54416e-10
117845690	chr1:117845690:A:T	1.09841e-10	-1.73636	-1.30469
117845946	chr1:117845946:C:T	1.12564e-10	-1.72957	-1.28699
117846023	chr1:117846023:C:T	5.95763e-10	-1.59923e-10	-1.35024
117846231	chr1:117846231:A:C	1.16532e-09	-1.59923e-10	-0.679331
117846661	chr1:117846661:T:C	5.93167e-10	-1.59923e-10	-1.35461
117846753	chr1:117846753:C:T	1.08583e-10	-1.73817	-1.3144
117846979	chr1:117846979:T:C	1.13192e-10	-1.73316	-1.27783
117847128	chr1:117847128:C:A	1.0976e-10	-1.73648	-1.3053
117847361	chr1:117847361:C:T	1.16065e-09	-1.59923e-10	-0.683346
117847573	chr1:117847573:GT:G	1.09765e-10	-1.73758	-1.30416
117847667	chr1:117847667:A:T	5.97885e-10	-1.59923e-10	-1.34669
117847781	chr1:117847781:A:T	6.00337e-10	-1.59923e-10	-1.34259
117847952	chr1:117847952:TC:T	1.20406e-09	-0.884272	0.23764
117848349	chr1:117848349:T:C	1.09869e-10	-1.71585	-1.32495
117848398	chr1:117848398:T:C	1.06122e-10	-1.73406	-1.34143
117848591	chr1:117848591:G:C	9.52553e-10	-1.59923e-10	-0.880939
117848662	chr1:117848662:T:C	1.17143e-09	-1.59923e-10	-0.674109
117848897	chr1:117848897:A:G	1.14535e-10	-1.73388	-1.26532
117849354	chr1:117849354:C:T	1.05991e-10	-1.7365	-1.34022
117849881	chr1:117849881:C:T	5.94713e-10	-1.59923e-10	-1.35201
117849996	chr1:117849996:C:T	6.05143e-10	-1.59923e-10	-1.33462
117850340	chr1:117850340:G:A	1.22305e-09	-0.872099	0.241118
117850438	chr1:117850438:T:C	8.04616e-10	-1.59923e-10	-1.04972
117850490	chr1:117850490:A:G	1.09631e-10	-1.73764	-1.30532
117850792	chr1:117850792:TC:T	8.22246e-10	-1.59923e-10	-1.02805
117850846	chr1:117850846:C:T	5.91605e-10	-1.59923e-10	-1.35725
117851084	chr1:117851084:A:G	1.09262e-10	-1.72275	-1.32359
117851316	chr1:117851316:T:C	5.93141e-10	-1.59923e-10	-1.35465
117851441	chr1:117851441:G:A	1.05309e-10	-1.73969	-1.3435
117851580	chr1:117851580:G:GA	1.59826e-10	-1.33939	-1.32661
117852151	chr1:117852151:C:T	1.27253e-10	-1.70715	-1.18676
117852272	chr1:117852272:A:G	1.1007e-10	-1.73347	-1.3055
117852335	chr1:117852335:C:G	6.6508e-10	-1.59923e-10	-1.24018
117852796	chr1:117852796:G:A	1.1692e-10	-1.734	-1.2446
117853195	chr1:117853195:A:C	1.09728e-10	-1.7366	-1.30548
117853441	chr1:117853441:C:A	1.09806e-10	-1.73619	-1.30518
117853582	chr1:117853582:T:C	1.05656e-10	-1.7414	-1.3385
117853996	chr1:117853996:G:A	5.94838e-10	-1.59923e-10	-1.3518
117854113	chr1:117854113:C:T	1.09864e-10	-1.73524	-1.3056
117854199	chr1:117854199:A:G	1.09239e-10	-1.74035	-1.30619
117854244	chr1:117854244:AT:A	1.09285e-10	-1.74013	-1.306
117854424	chr1:117854424:C:T	1.10048e-10	-1.73399	-1.30518
117854433	chr1:117854433:A:G	1.0973e-10	-1.73623	-1.30583
117854625	chr1:117854625:C:T	2.89258e-10	-1.7103	-0.362467
117854651	chr1:117854651:AG:A	1.09797e-10	-1.73632	-1.30513
117854676	chr1:117854676:T:C	1.10957e-10	-1.72609	-1.30485
117855096	chr1:117855096:G:T	1.09793e-10	-1.73622	-1.30527
117855289	chr1:117855289:CA:C	1.09836e-10	-1.73591	-1.30518
117855457	chr1:117855457:C:A	6.45198e-10	-1.27053	-3.54416e-10
117855515	chr1:117855515:GAAGA:G	1.15846e-10	-1.65481	-1.33301
117855616	chr1:117855616:T:C	1.12117e-09	-1.59923e-10	-0.717961
117855947	chr1:117855947:T:G	7.90078e-10	-1.59923e-10	-1.06795
117856593	chr1:117856593:A:G	5.93192e-10	-1.59923e-10	-1.35457
117856913	chr1:117856913:A:C	4.11023e-10	-1.72144	-3.54416e-10
117857281	chr1:117857281:G:C	7.21963e-10	-1.59923e-10	-1.15811
117857366	chr1:117857366:T:C	1.09785e-10	-1.73638	-1.30518
117857414	chr1:117857414:A:G	1.09797e-10	-1.73691	-1.30454
117857836	chr1:117857836:G:T	7.22378e-10	-1.59923e-10	-1.15754
117857976	chr1:117857976:T:C	6.94636e-10	-1.59923e-10	-1.1967
117857986	chr1:117857986:G:A	1.09715e-10	-1.73643	-1.30577
117857994	chr1:117857994:G:A	6.01024e-10	-1.59923e-10	-1.34145
117858411	chr1:117858411:C:G	6.01024e-10	-1.59923e-10	-1.34145
117858425	chr1:117858425:T:C	1.0968e-10	-1.73734	-1.30518
117858869	chr1:117858869:C:T	1.09789e-10	-1.73634	-1.30518
117858909	chr1:117858909:G:A	7.52457e-10	-1.59923e-10	-1.11674
117859000	chr1:117859000:T:C	1.72162e-10	-1.23411	-1.35754
117859101	chr1:117859101:C:A	1.0948e-10	-1.73822	-1.30613
117859375	chr1:117859375:T:C	1.21401e-10	-1.68673	-1.25426
117860003	chr1:117860003:A:G	1.10052e-10	-1.73395	-1.30518
117860158	chr1:117860158:T:C	1.1139e-10	-1.72186	-1.30518
117860455	chr1:117860455:C:A	4.11107e-10	-1.72123	-3.54416e-10
117861104	chr1:117861104:A:G	1.15946e-10	-1.73272	-1.25424
117861318	chr1:117861318:G:T	1.0978e-10	-1.73642	-1.30518
117861451	chr1:117861451:T:C	6.04695e-10	-1.59923e-10	-1.33536
117861626	chr1:117861626:G:C	1.2001e-09	-1.59923e-10	-0.649924
117861810	chr1:117861810:A:G	1.09757e-10	-1.73643	-1.30538
117862133	chr1:117862133:AC:A	1.09886e-10	-1.73643	-1.30421
117862143	chr1:117862143:C:CA	6.02007e-10	-1.59923e-10	-1.33982
117862590	chr1:117862590:T:C	6.1166e-10	-1.32391	-3.54416e-10
117862611	chr1:117862611:G:A	1.11862e-10	-1.66582	-1.35699
117862704	chr1:117862704:A:G	1.09687e-10	-1.7374	-1.30505
117862795	chr1:117862795:T:C	1.10831e-10	-1.7273	-1.30478
117863130	chr1:117863130:T:C	6.04308e-10	-1.59923e-10	-1.336
117863308	chr1:117863308:T:A	1.09746e-10	-1.73649	-1.30543
117863575	chr1:117863575:A:G	1.09862e-10	-1.73638	-1.30448
117863586	chr1:117863586:A:C	1.25156e-10	-1.71439	-1.19614
117863845	chr1:117863845:T:A	4.1534e-10	-1.71099	-3.54416e-10
117864224	chr1:117864224:T:C	6.00976e-10	-1.59923e-10	-1.34153
117864416	chr1:117864416:G:A	1.10306e-10	-1.73165	-1.30518
117864438	chr1:117864438:T:A	6.77797e-10	-1.59923e-10	-1.22124
117864795	chr1:117864795:C:T	9.917e-10	-1.59923e-10	-0.840665
117864878	chr1:117864878:C:T	1.18066e-10	-1.688	-1.28084
117864922	chr1:117864922:C:T	1.17042e-10	-1.72836	-1.24919
117865004	chr1:117865004:A:G	1.09888e-10	-1.73643	-1.30419
117865167	chr1:117865167:T:C	5.91175e-10	-1.59923e-10	-1.35797
117865653	chr1:117865653:A:C	1.09781e-10	-1.73642	-1.30518
117865835	chr1:117865835:T:C	1.09474e-10	-1.73921	-1.30518
117866010	chr1:117866010:T:C	6.10295e-10	-1.59923e-10	-1.32614
117866090	chr1:117866090:C:T	4.62399e-10	-1.60366	-3.54416e-10
117866433	chr1:117866433:C:T	5.90905e-10	-1.59923e-10	-1.35843
117866437	chr1:117866437:CT:C	1.09779e-10	-1.73643	-1.30518
117866456	chr1:117866456:T:C	5.92074e-10	-1.59923e-10	-1.35645
117866541	chr1:117866541:T:C	6.99087e-10	-1.59923e-10	-1.19031
117866624	chr1:117866624:T:C	1.42943e-09	-0.743699	0.268643
117866880	chr1:117866880:AG:A	1.05583e-10	-1.73992	-1.34067
117867024	chr1:117867024:T:A	1.09367e-10	-1.73139	-1.31399
117867463	chr1:117867463:A:C	1.0506e-10	-1.74143	-1.34412
117867688	chr1:117867688:T:C	1.08344e-10	-1.72199	-1.33278
117867754	chr1:117867754:A:G	1.21247e-09	-1.59923e-10	-0.639674
117868525	chr1:117868525:C:T	1.20595e-09	-1.59923e-10	-0.645061
117868537	chr1:117868537:T:C	1.09765e-10	-1.73564	-1.30611
117868677	chr1:117868677:T:C	7.32881e-10	-1.59923e-10	-1.1431
117868945	chr1:117868945:T:C	1.15626e-10	-1.73504	-1.25468
117868961	chr1:117868961:G:A	5.94429e-10	-1.59923e-10	-1.35248
117869041	chr1:117869041:A:G	7.2246e-10	-1.59923e-10	-1.15742
117869176	chr1:117869176:T:C	1.95927e-10	-1.27167	-1.19067
117869901	chr1:117869901:A:C	1.09779e-10	-1.73644	-1.30518
117869942	chr1:117869942:G:A	1.09667e-10	-1.73745	-1.30518
117870109	chr1:117870109:A:G	6.13713e-10	-1.59923e-10	-1.32056
117870238	chr1:117870238:C:G	5.94006e-10	-1.59923e-10	-1.35319
117870550	chr1:117870550:A:G	6.26834e-10	-1.59923e-10	-1.2994
117870598	chr1:117870598:T:C	1.17341e-09	-1.59923e-10	-0.672413
117871040	chr1:117871040:T:C	9.72457e-10	-1.59923e-10	-0.86026
117871046	chr1:117871046:C:G	7.20796e-10	-1.59923e-10	-1.15973
117871238	chr1:117871238:G:A	1.11658e-10	-1.73291	-1.29174
117871459	chr1:117871459:A:C	6.01024e-10	-1.59923e-10	-1.34145
117872147	chr1:117872147:C:T	1.04311e-10	-1.741	-1.35171
117872547	chr1:117872547:G:A	4.23823e-10	-1.69077	-3.54416e-10
117873277	chr1:117873277:G:C	5.93872e-10	-1.59923e-10	-1.35342
117873330	chr1:117873330:TC:T	9.05396e-10	-1.59923e-10	-0.931713
117873350	chr1:117873350:T:C	1.06779e-10	-1.73118	-1.33814
117874101	chr1:117874101:A:G	6.02265e-10	-1.59923e-10	-1.33939
117874861	chr1:117874861:A:G	1.05927e-10	-1.7416	-1.33573
117875269	chr1:117875269:G:A	4.09018e-10	-1.72633	-3.54416e-10
117875521	chr1:117875521:C:T	6.92402e-10	-1.59923e-10	-1.19992
117875659	chr1:117875659:G:A	1.11142e-10	-1.73022	-1.29906
117875888	chr1:117875888:A:C	7.60799e-10	-1.59923e-10	-1.10572
117876317	chr1:117876317:T:C	1.05974e-10	-1.74126	-1.33563
117876875	chr1:117876875:A:G	5.90857e-10	-1.59923e-10	-1.35851
117877021	chr1:117877021:T:C	1.23732e-09	-1.59923e-10	-0.619386
117877677	chr1:117877677:G:A	5.90745e-10	-1.59923e-10	-1.3587
117877844	chr1:117877844:A:G	1.1036e-10	-1.73765	-1.29869
117877924	chr1:117877924:G:A	1.0862e-10	-1.73291	-1.31932
117878162	chr1:117878162:A:G	5.95952e-10	-1.59923e-10	-1.34992
117878487	chr1:117878487:C:T	1.5181e-10	-1.66498	-1.05247
117879378	chr1:117879378:G:T	6.24005e-10	-1.59923e-10	-1.30393
117879950	chr1:117879950:G:T	1.08739e-10	-1.73182	-1.31932
117880069	chr1:117880069:T:C	5.95808e-10	-1.59923e-10	-1.35017
117880260	chr1:117880260:C:T	7.27539e-10	-1.59923e-10	-1.15042
117880333	chr1:117880333:C:T	1.06846e-10	-1.74164	-1.32706
117880929	chr1:117880929:C:G	1.12043e-10	-1.73612	-1.28508
117880997	chr1:117880997:A:T	6.26729e-10	-1.59923e-10	-1.29957
117881647	chr1:117881647:C:T	7.18557e-10	-1.05324	-0.109599
117881942	chr1:117881942:A:T	9.98772e-10	-1.59923e-10	-0.833558
117881945	chr1:117881945:G:C	9.67323e-10	-1.59923e-10	-0.865552
117881996	chr1:117881996:A:G	1.09996e-10	-1.71986	-1.31978
117882114	chr1:117882114:G:GT	6.79566e-10	-1.59923e-10	-1.21863
117882307	chr1:117882307:A:G	5.95586e-10	-1.59923e-10	-1.35054
117882712	chr1:117882712:C:G	1.73998e-10	-1.25653	-1.32451
117883041	chr1:117883041:T:C	1.12375e-10	-1.73293	-1.28531
117883775	chr1:117883775:T:C	1.17569e-09	-0.928061	0.257585
117883865	chr1:117883865:C:T	5.97426e-10	-1.59923e-10	-1.34745
117884199	chr1:117884199:C:G	1.06036e-10	-1.74051	-1.3358
117884704	chr1:117884704:T:A	6.00036e-10	-1.59923e-10	-1.3431
117886509	chr1:117886509:C:T	1.77841e-09	-0.256612	-3.54416e-10
117886522	chr1:117886522:C:G	1.20066e-09	-1.59923e-10	-0.649457
117886816	chr1:117886816:G:GACA	1.77765e-10	-1.22222	-1.3374
117886911	chr1:117886911:A:C	5.95442e-10	-1.59923e-10	-1.35078
117886991	chr1:117886991:T:C	8.43284e-10	-1.59923e-10	-1.00278
117887149	chr1:117887149:T:C	6.15408e-10	-1.59923e-10	-1.3178
117887287	chr1:117887287:C:A	1.07285e-10	-1.73504	-1.32956
117887517	chr1:117887517:T:C	6.89929e-10	-1.2035	-3.54416e-10
117888784	chr1:117888784:A:G	1.06972e-10	-1.73826	-1.32926
117888902	chr1:117888902:T:A	6.00908e-10	-1.59923e-10	-1.34164
117888967	chr1:117888967:A:G	1.08615e-10	-1.72881	-1.32347
117888980	chr1:117888980:T:C	1.10713e-10	-1.71415	-1.31899
117889146	chr1:117889146:C:T	8.09365e-10	-1.59923e-10	-1.04383
117889772	chr1:117889772:A:G	6.51959e-10	-1.2601	-3.54416e-10
117889824	chr1:117889824:G:A	2.86225e-09	-1.59923e-10	0.21928
117889853	chr1:117889853:T:C	5.95843e-10	-1.59923e-10	-1.35011
117891265	chr1:117891265:G:A	5.97538e-10	-1.59923e-10	-1.34727
117891513	chr1:117891513:G:T	8.02238e-10	-1.59923e-10	-1.05268
117891726	chr1:117891726:T:C	7.72984e-10	-1.59923e-10	-1.08983
117891735	chr1:117891735:A:C	5.91725e-10	-1.59923e-10	-1.35704
117891784	chr1:117891784:T:TA	1.41529e-09	-0.859733	0.37474
117891809	chr1:117891809:G:A	5.34309e-10	-1.45911	-3.54416e-10
117891855	chr1:117891855:T:C	1.20678e-09	-1.59923e-10	-0.644374
117891942	chr1:117891942:T:G	1.14541e-10	-1.66896	-1.33019
117892193	chr1:117892193:T:G	1.13818e-10	-1.73238	-1.2731
117892337	chr1:117892337:T:C	7.18904e-10	0.179667	-1.34202
117893107	chr1:117893107:T:C	1.06951e-10	-1.74106	-1.32665
117893958	chr1:117893958:A:T	1.09097e-10	-1.72266	-1.32519
117894650	chr1:117894650:T:C	5.92776e-10	-1.59923e-10	-1.35527
117894694	chr1:117894694:A:C	5.92826e-10	-1.59923e-10	-1.35518
117894770	chr1:117894770:T:C	6.01024e-10	-1.59923e-10	-1.34145
117894908	chr1:117894908:C:T	6.14641e-10	-1.59923e-10	-1.31905
117894946	chr1:117894946:T:A	7.52537e-10	-1.59923e-10	-1.11663
117895039	chr1:117895039:C:T	1.21998e-09	-1.59923e-10	-0.633493
117895806	chr1:117895806:G:A	1.1829e-10	-1.72862	-1.23833
117897236	chr1:117897236:C:G	6.80685e-10	-1.21698	-3.54416e-10
117897373	chr1:117897373:T:C	5.77222e-10	-0.590051	-0.791807
117897808	chr1:117897808:G:A	6.02844e-10	-1.59923e-10	-1.33843
117898529	chr1:117898529:G:A	6.85876e-10	-1.59923e-10	-1.20939
117898757	chr1:117898757:C:T	5.93014e-10	-1.59923e-10	-1.35487
117898906	chr1:117898906:A:G	1.04873e-09	-1.59923e-10	-0.784753
117899354	chr1:117899354:G:A	5.98543e-10	-1.59923e-10	-1.34559
117900394	chr1:117900394:C:T	5.90723e-10	-1.59923e-10	-1.35874
117900492	chr1:117900492:G:T	8.74538e-10	-1.59923e-10	-0.966389
117900594	chr1:117900594:C:T	1.01982e-09	-1.59923e-10	-0.812705
117900783	chr1:117900783:G:A	6.3006e-10	-1.59923e-10	-1.29427
117901024	chr1:117901024:T:C	2.70025e-09	-1.59923e-10	0.161015
117901194	chr1:117901194:C:T	7.83394e-10	-1.59923e-10	-1.07645
117901346	chr1:117901346:T:G	6.18092e-10	-1.59923e-10	-1.31345
117901830	chr1:117901830:A:C	1.17449e-09	-1.59923e-10	-0.671493
117901864	chr1:117901864:C:A	1.12441e-10	-1.7329	-1.28476
117902974	chr1:117902974:A:C	1.13678e-10	-1.734	-1.27272
117903043	chr1:117903043:T:C	5.95109e-10	-1.59923e-10	-1.35134
117903105	chr1:117903105:T:C	5.9594e-10	-1.59923e-10	-1.34994
117903169	chr1:117903169:T:C	8.18049e-10	-1.59923e-10	-1.03316
117903212	chr1:117903212:G:A	9.64576e-10	-1.59923e-10	-0.868396
117903329	chr1:117903329:G:A	7.08332e-10	-1.59923e-10	-1.17717
117903543	chr1:117903543:T:C	1.12418e-10	-1.73297	-1.28489
117903749	chr1:117903749:G:A	4.1064e-10	-1.72237	-3.54416e-10
117903891	chr1:117903891:T:C	1.16441e-09	-1.59923e-10	-0.680116
117904314	chr1:117904314:T:C	1.13451e-10	-1.72142	-1.2873
117904644	chr1:117904644:T:C	6.89908e-10	-1.59923e-10	-1.20353
117906022	chr1:117906022:A:G	1.06138e-10	-1.74154	-1.3338
117906147	chr1:117906147:G:T	7.17285e-10	-1.59923e-10	-1.16461
117906345	chr1:117906345:A:G	6.12393e-10	-1.59923e-10	-1.32271
117906581	chr1:117906581:G:C	6.23881e-10	-1.59923e-10	-1.30413
117906593	chr1:117906593:G:A	1.12328e-10	-1.73302	-1.28565
117906903	chr1:117906903:G:C	9.98486e-10	-1.59923e-10	-0.833845
117907255	chr1:117907255:C:T	1.06847e-10	-1.74162	-1.32707
117907504	chr1:117907504:C:T	1.12006e-10	-1.73213	-1.2894
117907505	chr1:117907505:G:A	9.0456e-10	-1.59923e-10	-0.932637
117907629	chr1:117907629:T:C	4.08031e-10	-1.72874	-3.54416e-10
117907944	chr1:117907944:C:T	5.95422e-10	-1.59923e-10	-1.35082
117907959	chr1:117907959:C:G	9.70409e-10	-1.59923e-10	-0.862367
117908548	chr1:117908548:C:T	1.1536e-10	-1.71692	-1.27511
117908669	chr1:117908669:T:A	6.37636e-10	-1.59923e-10	-1.28232
117908720	chr1:117908720:G:A	5.9292e-10	-1.59923e-10	-1.35503
117908728	chr1:117908728:C:A	1.18047e-09	-1.59923e-10	-0.666415
117908811	chr1:117908811:T:C	1.20063e-09	-1.59923e-10	-0.649485
117908833	chr1:117908833:AAAT:A	1.27105e-09	-1.59923e-10	-0.59249
117908844	chr1:117908844:T:A	6.31368e-10	-1.59923e-10	-1.2922
117909432	chr1:117909432:T:C	1.06873e-10	-1.74158	-1.32686
117909540	chr1:117909540:A:C	1.21671e-09	-1.59923e-10	-0.636183
117909612	chr1:117909612:A:T	1.07006e-10	-1.73387	-1.33333
117909765	chr1:117909765:T:C	4.07971e-10	-1.72889	-3.54416e-10
117909795	chr1:117909795:C:T	1.06913e-10	-1.7416	-1.32647
117909965	chr1:117909965:T:C	1.75396e-09	-0.682783	0.412331
117910115	chr1:117910115:A:G	7.22261e-10	-1.59923e-10	-1.1577
117910208	chr1:117910208:A:G	1.15121e-09	-1.59923e-10	-0.691514
117910509	chr1:117910509:A:C	1.20561e-09	-1.59923e-10	-0.645342
117910775	chr1:117910775:T:C	1.09596e-10	-1.7326	-1.31068
117910805	chr1:117910805:G:A	4.05225e-10	-1.73564	-3.54416e-10
117911037	chr1:117911037:G:A	4.07048e-10	-1.73115	-3.54416e-10
117911334	chr1:117911334:A:T	1.01559e-09	-1.59923e-10	-0.816856
117911479	chr1:117911479:T:C	5.91518e-10	-1.59923e-10	-1.35739
117911642	chr1:117911642:C:T	1.06919e-10	-1.74108	-1.32693
117911780	chr1:117911780:T:G	6.34144e-10	-1.59923e-10	-1.28781
117912706	chr1:117912706:T:C	1.69998e-09	-1.59923e-10	-0.301716
117913019	chr1:117913019:G:A	1.20994e-09	-1.59923e-10	-0.641763
117913035	chr1:117913035:T:C	6.11085e-10	-1.59923e-10	-1.32485
117913132	chr1:117913132:C:T	2.41641e-10	-0.984416	-1.26822
117914176	chr1:117914176:A:G	6.02472e-10	-1.59923e-10	-1.33904
117914763	chr1:117914763:T:C	1.38558e-09	-1.59923e-10	-0.506212
117914975	chr1:117914975:G:T	5.91834e-10	-1.59923e-10	-1.35686
117915800	chr1:117915800:AT:A	6.19797e-10	-1.59923e-10	-1.31069
117915840	chr1:117915840:T:C	1.29732e-10	-1.71165	-1.16296
117916123	chr1:117916123:G:A	1.06602e-10	-1.7416	-1.32938
117916359	chr1:117916359:A:T	1.08452e-10	-1.72868	-1.32509
117916396	chr1:117916396:T:G	7.42227e-10	-1.59923e-10	-1.13043
117917527	chr1:117917527:A:G	7.84781e-10	-1.59923e-10	-1.07468
117917723	chr1:117917723:T:C	1.16992e-09	-1.59923e-10	-0.675392
117917788	chr1:117917788:T:C	8.18697e-10	-1.59923e-10	-1.03237
117918649	chr1:117918649:A:G	2.81953e-09	-1.59923e-10	0.20424
117919772	chr1:117919772:C:T	7.08392e-10	-1.59923e-10	-1.17709
117920063	chr1:117920063:A:G	7.56195e-10	-1.59923e-10	-1.11179
117921344	chr1:117921344:T:C	1.07531e-10	-1.73237	-1.32993
117922175	chr1:117922175:T:C	6.85141e-10	-1.59923e-10	-1.21046
117922227	chr1:117922227:T:C	6.21639e-10	-1.59923e-10	-1.30773
117922429	chr1:117922429:T:C	4.08978e-10	-1.72642	-3.54416e-10
117922446	chr1:117922446:A:G	1.07013e-10	-1.74044	-1.32669
117922799	chr1:117922799:C:T	6.0378e-10	-1.59923e-10	-1.33688
117922803	chr1:117922803:T:C	1.07252e-10	-1.73805	-1.32686
117923050	chr1:117923050:C:T	1.03477e-09	-1.59923e-10	-0.79815
117923209	chr1:117923209:T:C	4.37997e-09	0.644711	-3.54416e-10
117924188	chr1:117924188:T:C	7.99008e-10	-1.59923e-10	-1.05671
117924633	chr1:117924633:C:T	1.23279e-09	-1.59923e-10	-0.623049
117924706	chr1:117924706:T:C	6.97466e-10	-1.59923e-10	-1.19263
117924912	chr1:117924912:T:C	1.23214e-09	-1.59923e-10	-0.623575
117925016	chr1:117925016:G:A	3.37832e-10	-0.606835	-1.3107
117925191	chr1:117925191:A:G	7.12788e-10	-1.1709	-3.54416e-10
117925652	chr1:117925652:G:A	1.07497e-10	-1.73245	-1.33017
117925888	chr1:117925888:C:T	1.09516e-10	-1.73362	-1.31039
117925922	chr1:117925922:C:T	6.80473e-10	-1.59923e-10	-1.2173
117926174	chr1:117926174:C:T	1.06889e-10	-1.7416	-1.3267
117926192	chr1:117926192:G:C	9.02456e-10	-0.934965	-3.54416e-10
117926220	chr1:117926220:A:G	1.0689e-10	-1.7416	-1.32669
117927529	chr1:117927529:A:C	1.08682e-10	-1.73216	-1.31949
117927662	chr1:117927662:T:G	1.08627e-10	-1.73299	-1.31918
117927952	chr1:117927952:T:C	1.31245e-09	-1.59923e-10	-0.560438
117928209	chr1:117928209:C:A	3.2229e-09	0.337951	-3.54416e-10
117928344	chr1:117928344:A:G	5.92458e-10	-1.59923e-10	-1.35581
117928415	chr1:117928415:T:C	1.15038e-10	-1.72053	-1.27429
117928589	chr1:117928589:C:T	2.06276e-09	-0.637645	0.529358
117928777	chr1:117928777:A:C	6.73684e-10	-1.59923e-10	-1.22732
117928850	chr1:117928850:A:G	6.04588e-10	-1.59923e-10	-1.33554
117929077	chr1:117929077:T:C	9.98486e-10	-1.59923e-10	-0.833845
117929583	chr1:117929583:T:C	6.11911e-10	-1.59923e-10	-1.3235
117929735	chr1:117929735:A:G	8.34021e-10	-1.59923e-10	-1.01383
117929759	chr1:117929759:G:T	7.51523e-10	-1.59923e-10	-1.11798
117929801	chr1:117929801:T:C	1.07415e-10	-1.74148	-1.3219
117929802	chr1:117929802:G:A	5.73954e-10	-1.38754	-3.54416e-10
117930204	chr1:117930204:G:A	6.17399e-10	-1.59923e-10	-1.31457
117930416	chr1:117930416:G:C	4.09886e-10	-1.66855	-0.0556573
117930540	chr1:117930540:C:T	4.03596e-10	-1.73967	-3.54416e-10
117930706	chr1:117930706:G:A	1.14106e-10	-1.71209	-1.29087
117931135	chr1:117931135:G:A	1.17293e-10	-1.67829	-1.29712
117931408	chr1:117931408:A:G	1.17816e-10	-1.67919	-1.29176
117931485	chr1:117931485:G:T	5.95843e-10	-1.59923e-10	-1.35011
117931602	chr1:117931602:A:C	2.02981e-10	-1.10594	-1.32103
117931616	chr1:117931616:G:A	5.957e-10	-1.59923e-10	-1.35035
117931918	chr1:117931918:TG:T	1.17374e-10	-1.68828	-1.28643
117931919	chr1:117931919:G:T	6.24589e-10	-1.59923e-10	-1.30299
117932019	chr1:117932019:A:G	6.76754e-10	-1.59923e-10	-1.22278
117932065	chr1:117932065:G:A	1.08363e-09	-1.59923e-10	-0.752015
117932109	chr1:117932109:A:G	2.05639e-10	-1.45763	-0.956332
117932126	chr1:117932126:T:G	6.06593e-10	-1.59923e-10	-1.33223
117932229	chr1:117932229:G:C	1.14339e-10	-1.71199	-1.28892
117932417	chr1:117932417:A:G	7.98902e-10	-1.59923e-10	-1.05685
117932991	chr1:117932991:T:A	1.10313e-10	-1.71265	-1.32411
117933081	chr1:117933081:G:A	1.00421e-09	-1.59923e-10	-0.828129
117933182	chr1:117933182:C:T	1.10758e-10	-1.70904	-1.3237
117933590	chr1:117933590:T:TTG	1.06911e-10	-1.73997	-1.32811
117933921	chr1:117933921:T:A	3.84488e-10	-1.73694	-0.0512346
117934565	chr1:117934565:G:A	1.09295e-09	-1.59923e-10	-0.743452
117934612	chr1:117934612:A:G	9.7684e-10	-1.59923e-10	-0.855762
117935953	chr1:117935953:A:G	2.45359e-10	-0.889017	-1.34835
117935964	chr1:117935964:T:A	2.56338e-10	-0.8643	-1.32929
117936101	chr1:117936101:T:C	2.5879e-10	-0.865925	-1.31815
117936297	chr1:117936297:C:T	2.43291e-10	-1.46785	-0.777982
117936299	chr1:117936299:G:A	2.58676e-10	-0.86026	-1.32425
117936673	chr1:117936673:T:TATTG	6.67661e-10	-1.59923e-10	-1.2363
117937126	chr1:117937126:G:A	2.43332e-10	-0.966682	-1.27898
117937421	chr1:117937421:G:A	4.47603e-10	-1.63618	-3.54416e-10
117937548	chr1:117937548:G:A	1.05861e-10	-1.74155	-1.3364
117937639	chr1:117937639:C:A	2.44991e-10	-0.925837	-1.31303
117937968	chr1:117937968:T:C	2.40505e-10	-0.917576	-1.33977
117938398	chr1:117938398:AAC:A	1.20712e-09	-1.59923e-10	-0.644091
117938653	chr1:117938653:G:C	1.10203e-10	-1.73518	-1.30258
117938958	chr1:117938958:T:C	1.10699e-10	-1.70767	-1.32559
117939245	chr1:117939245:T:C	8.55116e-10	-1.59923e-10	-0.988847
117939392	chr1:117939392:G:A	9.69686e-10	-0.863113	-3.54416e-10
117939526	chr1:117939526:C:T	5.89215e-10	-0.0406357	-1.32066
117939860	chr1:117939860:A:G	8.11974e-10	-1.59923e-10	-1.04062
117940015	chr1:117940015:T:A	1.20747e-09	-1.59923e-10	-0.643805
117940174	chr1:117940174:A:G	1.10639e-10	-1.71012	-1.3237
117940208	chr1:117940208:G:C	1.06142e-10	-1.74135	-1.33396
117940401	chr1:117940401:A:G	9.08492e-10	-1.59923e-10	-0.928299
117940706	chr1:117940706:C:T	1.24617e-09	-1.59923e-10	-0.612259
117940735	chr1:117940735:A:G	6.11011e-10	-1.59923e-10	-1.32497
117940851	chr1:117940851:C:G	4.03964e-10	-1.73876	-3.54416e-10
117941406	chr1:117941406:C:T	5.64655e-10	-1.40387	-3.54416e-10
117941474	chr1:117941474:T:C	1.0868e-10	-1.74115	-1.31053
117941592	chr1:117941592:T:C	5.95746e-10	-1.59923e-10	-1.35027
117942591	chr1:117942591:A:G	6.49133e-10	-1.59923e-10	-1.26445
117942900	chr1:117942900:T:G	5.90586e-10	-1.59923e-10	-1.35897
117942997	chr1:117942997:G:A	6.07146e-10	-1.59923e-10	-1.33132
117943674	chr1:117943674:T:C	1.25113e-09	-1.59923e-10	-0.60828
117943868	chr1:117943868:AAC:A	1.07571e-10	-1.74133	-1.3206
117944613	chr1:117944613:CT:C	1.06575e-09	-1.59923e-10	-0.768653
117944702	chr1:117944702:T:C	6.02762e-10	-1.59923e-10	-1.33856
117944758	chr1:117944758:T:C	1.92514e-09	-0.661299	0.483968
117945061	chr1:117945061:G:C	1.15871e-10	-1.63376	-1.35384
117945226	chr1:117945226:T:C	5.94939e-10	-1.59923e-10	-1.35163
117945341	chr1:117945341:A:G	5.90761e-10	-1.59923e-10	-1.35867
117945518	chr1:117945518:G:T	1.12439e-10	-1.72076	-1.29691
117945667	chr1:117945667:A:G	6.23035e-10	-1.59923e-10	-1.30548
117945719	chr1:117945719:T:G	1.09405e-10	-1.73961	-1.30542
117945784	chr1:117945784:T:G	5.98191e-10	-1.59923e-10	-1.34618
117946338	chr1:117946338:CTTTAT:C	7.2806e-10	-1.59923e-10	-1.1497
117946448	chr1:117946448:T:C	6.41118e-10	-1.59923e-10	-1.27687
117946482	chr1:117946482:G:A	1.20319e-09	-1.59923e-10	-0.647356
117946595	chr1:117946595:A:G	1.19444e-09	-1.59923e-10	-0.654652
117946857	chr1:117946857:C:T	1.09386e-10	-1.74046	-1.30474
117946982	chr1:117946982:A:G	1.21356e-09	-1.59923e-10	-0.638772
117947256	chr1:117947256:A:ACT	4.08518e-10	-1.72755	-3.54416e-10
117947423	chr1:117947423:G:A	2.56743e-09	0.110574	-3.54416e-10
117947785	chr1:117947785:A:G	1.11129e-10	-1.73532	-1.29407
117947873	chr1:117947873:T:A	1.21121e-09	-1.59923e-10	-0.640711
117947902	chr1:117947902:C:G	1.10716e-10	-1.73828	-1.29484
117948429	chr1:117948429:T:G	8.12745e-10	-1.59923e-10	-1.03967
117948479	chr1:117948479:G:A	1.10406e-10	-1.71312	-1.32281
117948609	chr1:117948609:G:A	5.98979e-10	-1.59923e-10	-1.34486
117948965	chr1:117948965:G:A	5.41263e-10	-1.44618	-3.54416e-10
117949330	chr1:117949330:C:G	1.13787e-10	-1.66002	-1.34574
117949429	chr1:117949429:T:C	2.36914e-10	-0.94292	-1.32947
117949904	chr1:117949904:G:A	1.66379e-10	-1.74093	-0.884882
117949964	chr1:117949964:T:G	1.39273e-09	-0.501062	-3.54416e-10
117950498	chr1:117950498:C:G	7.28774e-10	-1.59923e-10	-1.14872
117950802	chr1:117950802:AC:A	1.17479e-09	-1.59923e-10	-0.671241
117951383	chr1:117951383:A:G	5.98342e-10	-1.59923e-10	-1.34592
117951643	chr1:117951643:T:C	1.09822e-10	-1.73541	-1.30581
117952249	chr1:117952249:T:C	7.24176e-10	-1.59923e-10	-1.15505
117952778	chr1:117952778:C:T	5.90858e-10	-1.59923e-10	-1.35851
117953817	chr1:117953817:T:C	1.13175e-10	-1.73668	-1.27447
117954420	chr1:117954420:A:G	8.79863e-10	-0.960319	-3.54416e-10
117955674	chr1:117955674:G:A	1.06367e-10	-1.73952	-1.33367
117956159	chr1:117956159:T:C	6.27632e-10	-1.59923e-10	-1.29813
117956431	chr1:117956431:T:G	1.34237e-09	-0.731474	0.19358
117956663	chr1:117956663:TACAAAATTA:T	1.06593e-10	-1.73864	-1.33243
117956700	chr1:117956700:G:T	4.03628e-10	-1.73959	-3.54416e-10
117957008	chr1:117957008:T:C	6.14756e-10	-1.59923e-10	-1.31886
117957417	chr1:117957417:CATG:C	6.16225e-10	-1.59923e-10	-1.31647
117957493	chr1:117957493:A:G	6.16348e-10	-1.59923e-10	-1.31627
117957658	chr1:117957658:T:C	2.07573e-09	-1.59923e-10	-0.102018
117958399	chr1:117958399:C:T	7.47197e-10	-1.59923e-10	-1.12376
117959439	chr1:117959439:T:C	9.00683e-10	-1.59923e-10	-0.936932
117959803	chr1:117959803:G:A	1.36347e-09	-1.59923e-10	-0.522293
117959933	chr1:117959933:G:C	1.06246e-10	-1.74111	-1.33322
117960102	chr1:117960102:A:G	8.91779e-10	-1.59923e-10	-0.946867
117960140	chr1:117960140:GTGTGTGTA:G	7.05626e-10	-1.59923e-10	-1.181
117960212	chr1:117960212:C:T	1.06363e-10	-1.74143	-1.33179
117960228	chr1:117960228:C:T	1.05007e-10	-1.74083	-1.34523
117960577	chr1:117960577:T:C	1.17479e-09	-1.59923e-10	-0.671241
117961143	chr1:117961143:C:T	9.01083e-10	-1.59923e-10	-0.936488
117961198	chr1:117961198:A:G	6.14912e-10	-1.59923e-10	-1.31861
117961207	chr1:117961207:C:T	1.18885e-10	-1.70509	-1.25684
117961214	chr1:117961214:C:T	6.33804e-10	-1.59923e-10	-1.28835
117961237	chr1:117961237:A:G	1.17204e-09	-1.59923e-10	-0.673587
117961289	chr1:117961289:T:C	4.05139e-10	-1.73586	-3.54416e-10
117962020	chr1:117962020:C:T	1.93442e-09	-0.617207	0.444683
117962195	chr1:117962195:A:G	1.29815e-10	-1.6806	-1.19338
117962531	chr1:117962531:G:A	2.09283e-08	-1.59923e-10	2.20877
117962882	chr1:117962882:A:C	7.10627e-10	-1.17394	-3.54416e-10
117963395	chr1:117963395:G:A	6.09833e-10	-1.59923e-10	-1.3269
117963513	chr1:117963513:G:A	1.01891e-09	-1.59923e-10	-0.813594
117963750	chr1:117963750:T:A	1.16994e-10	-1.67875	-1.29922
117964016	chr1:117964016:A:G	1.01956e-09	-1.59923e-10	-0.812955
117964479	chr1:117964479:G:T	1.01085e-09	-1.59923e-10	-0.821542
117964994	chr1:117964994:G:A	1.14234e-10	-1.73847	-1.26337
117965065	chr1:117965065:T:C	6.55154e-10	-1.59923e-10	-1.25521
117965270	chr1:117965270:T:C	2.60942e-10	-0.908235	-1.26755
117965632	chr1:117965632:GGCC:G	4.03856e-10	-1.73903	-3.54416e-10
117965731	chr1:117965731:T:C	9.15022e-10	-1.59923e-10	-0.921137
117965741	chr1:117965741:G:A	1.15722e-10	-1.73229	-1.2566
117965894	chr1:117965894:A:G	5.94003e-10	-1.59923e-10	-1.3532
117966661	chr1:117966661:G:T	1.09129e-10	-1.71045	-1.33711
117966965	chr1:117966965:A:T	6.00532e-10	-1.59923e-10	-1.34227
117967237	chr1:117967237:T:G	1.12231e-10	-1.73437	-1.28516
117967377	chr1:117967377:G:A	1.13888e-10	-1.73992	-1.26495
117967584	chr1:117967584:G:A	5.27725e-10	-1.47151	-3.54416e-10
117967663	chr1:117967663:T:TC	1.12275e-10	-1.7336	-1.28554
117967744	chr1:117967744:G:A	8.06096e-10	-1.59923e-10	-1.04788
117968157	chr1:117968157:G:GA	1.09257e-09	-1.59923e-10	-0.743801
117968161	chr1:117968161:G:A	6.02397e-10	-1.06126	-0.277905
117968741	chr1:117968741:T:G	1.23766e-09	-1.59923e-10	-0.619109
117968868	chr1:117968868:C:T	2.03636e-09	-0.121167	-3.54416e-10
117968978	chr1:117968978:C:A	7.92539e-10	-1.59923e-10	-1.06484
117969362	chr1:117969362:A:C	1.17865e-10	-1.72293	-1.24761
117969376	chr1:117969376:C:T	8.83677e-10	-0.955993	-3.54416e-10
117969613	chr1:117969613:TATG:T	6.65068e-10	-1.59923e-10	-1.2402
117970703	chr1:117970703:G:A	1.55359e-10	-1.38715	-1.3072
117970861	chr1:117970861:C:T	3.57311e-10	-0.619683	-1.2418
117971053	chr1:117971053:T:G	4.56571e-10	-1.61634	-3.54416e-10
117971243	chr1:117971243:G:A	6.25227e-10	-1.59923e-10	-1.30197
117971277	chr1:117971277:A:C	1.16943e-09	-1.59923e-10	-0.675812
117971553	chr1:117971553:CTT:C	1.29102e-10	-1.57545	-1.30403
117971626	chr1:117971626:AATG:A	1.22197e-10	-1.71115	-1.2233
117972105	chr1:117972105:A:T	6.31496e-10	-1.59923e-10	-1.29199
117972361	chr1:117972361:G:A	4.04434e-10	-1.7376	-3.54416e-10
117972638	chr1:117972638:T:C	8.57687e-10	-1.59923e-10	-0.985846
117972968	chr1:117972968:C:A	6.01405e-10	-1.59923e-10	-1.34082
117973362	chr1:117973362:AAAAT:A	1.30025e-10	-1.63862	-1.23374
117973459	chr1:117973459:A:T	1.30289e-10	-1.63911	-1.23122
117973558	chr1:117973558:G:C	6.17223e-10	-1.59923e-10	-1.31485
117973631	chr1:117973631:A:G	1.4261e-10	-1.46909	-1.31088
117973651	chr1:117973651:A:G	1.13187e-09	-1.59923e-10	-0.708459
117973764	chr1:117973764:T:C	8.81514e-10	-1.59923e-10	-0.958444
117973801	chr1:117973801:A:T	7.49453e-10	-1.12074	-3.54416e-10
117973904	chr1:117973904:G:C	1.22159e-10	-1.68681	-1.24795
117973945	chr1:117973945:T:G	1.28984e-10	-1.64737	-1.23302
117974150	chr1:117974150:T:C	2.33609e-09	-1.59923e-10	0.0161507
117974521	chr1:117974521:CTAA:C	4.06436e-10	-1.73266	-3.54416e-10
117974572	chr1:117974572:T:G	1.18431e-10	-1.73922	-1.22653
117975020	chr1:117975020:A:G	6.25092e-10	-1.59923e-10	-1.30219
117975569	chr1:117975569:C:T	5.94215e-10	-1.59923e-10	-1.35284
117975686	chr1:117975686:A:G	6.03679e-10	-1.59923e-10	-1.33704
117975694	chr1:117975694:C:T	8.99362e-10	-1.59923e-10	-0.9384
117976004	chr1:117976004:A:G	4.91195e-09	0.759341	-3.54416e-10
117976462	chr1:117976462:G:A	4.15777e-10	-1.70994	-3.54416e-10
117976636	chr1:117976636:C:T	1.53994e-10	-1.36576	-1.33742
117977068	chr1:117977068:G:T	5.99544e-10	-1.59923e-10	-1.34392
117977193	chr1:117977193:T:C	6.20269e-10	-1.59923e-10	-1.30993
117977419	chr1:117977419:C:T	1.56638e-10	-1.35008	-1.33606
117978727	chr1:117978727:C:T	5.59889e-10	-1.37218	-0.0401714
117979067	chr1:117979067:G:C	1.30151e-10	-1.51925	-1.35214
117979151	chr1:117979151:G:A	7.706e-10	-1.59923e-10	-1.09292
117979297	chr1:117979297:T:C	6.20687e-10	-1.59923e-10	-1.30926
117979323	chr1:117979323:C:T	5.91481e-10	-1.59923e-10	-1.35746
117979922	chr1:117979922:G:A	5.28368e-10	-1.41716	-0.053129
117980526	chr1:117980526:C:T	1.24976e-09	-0.609377	-3.54416e-10
117981482	chr1:117981482:T:C	3.19372e-09	-1.59923e-10	0.328857
117981747	chr1:117981747:G:A	1.55623e-10	-1.33454	-1.35811
117982040	chr1:117982040:G:T	3.68612e-09	-1.68375	2.15599
117982476	chr1:117982476:C:T	5.77347e-09	-1.59923e-10	0.920943
117982785	chr1:117982785:C:T	3.3886e-09	-1.59923e-10	0.388087
117982922	chr1:117982922:C:T	4.74173e-09	-1.59923e-10	0.724072
117983111	chr1:117983111:A:T	6.41547e-10	-1.59923e-10	-1.2762
117983430	chr1:117983430:T:A	4.73528e-09	-1.59923e-10	0.72271
117983706	chr1:117983706:T:G	3.79328e-09	-1.59923e-10	0.5009
117983969	chr1:117983969:G:A	1.16048e-10	-1.70412	-1.28196
117984553	chr1:117984553:A:G	1.31858e-09	-1.59923e-10	-0.555773
117985659	chr1:117985659:G:A	9.62732e-10	-0.87031	-3.54416e-10
117985694	chr1:117985694:C:G	3.03784e-10	-1.06868	-0.95509
117986069	chr1:117986069:T:C	3.44166e-09	-1.59923e-10	0.403625
117986242	chr1:117986242:C:T	3.92639e-08	-1.59923e-10	2.83797
117986249	chr1:117986249:C:T	2.57593e-10	-0.830284	-1.35842
117986436	chr1:117986436:C:T	4.03622e-10	-1.73961	-3.54416e-10
117986576	chr1:117986576:G:T	2.81126e-10	-0.788428	-1.31286
117987442	chr1:117987442:T:C	2.80168e-10	-0.785154	-1.31954
117987473	chr1:117987473:C:G	2.73908e-10	-0.803972	-1.32332
117987501	chr1:117987501:C:T	2.82997e-10	-0.787981	-1.30667
117987586	chr1:117987586:T:A	2.40546e-10	-0.897972	-1.3592
117987848	chr1:117987848:C:T	3.39585e-09	-1.59923e-10	0.390223
117988173	chr1:117988173:C:T	2.30722e-10	-0.944837	-1.35403
117989073	chr1:117989073:A:G	6.12594e-10	-1.59923e-10	-1.32238
117989087	chr1:117989087:C:T	4.72621e-10	-1.58179	-3.54416e-10
117989214	chr1:117989214:G:A	2.13993e-10	-1.53786	-0.836283
117989316	chr1:117989316:C:A	1.00347e-09	-1.59923e-10	-0.828867
117989357	chr1:117989357:C:T	2.46732e-09	-1.51602	1.58682
117989483	chr1:117989483:G:T	3.60837e-10	-0.632472	-1.21919
117989672	chr1:117989672:C:T	3.12661e-09	-1.59923e-10	0.307619
117989690	chr1:117989690:C:T	4.0302e-10	-1.7411	-3.54416e-10
117990271	chr1:117990271:C:T	3.34874e-10	-0.667357	-1.25897
117990326	chr1:117990326:C:T	5.90147e-09	-1.70754	2.65041
117990367	chr1:117990367:C:T	2.72841e-09	-1.66616	1.83755
117990745	chr1:117990745:T:C	6.1238e-10	-1.59923e-10	-1.32273
117991053	chr1:117991053:GTCATTCTT:G	5.08569e-09	-1.59923e-10	0.7941
117991231	chr1:117991231:C:T	3.27458e-09	0.35386	-3.54416e-10
117991669	chr1:117991669:C:T	4.06736e-10	-1.73192	-3.54416e-10
117991738	chr1:117991738:G:C	1.45668e-09	-1.59923e-10	-0.456172
117991775	chr1:117991775:G:A	4.09074e-10	-0.572561	-1.15363
117991817	chr1:117991817:A:G	6.12369e-10	-1.59923e-10	-1.32275
117991857	chr1:117991857:G:A	1.55782e-09	-1.59923e-10	-0.389044
117992110	chr1:117992110:G:A	3.75386e-09	-1.73048	2.22093
117992205	chr1:117992205:G:A	6.45679e-10	-1.59923e-10	-1.26978
117992353	chr1:117992353:T:C	6.03124e-09	-0.847219	1.81184
117992449	chr1:117992449:C:T	8.79974e-10	-1.59923e-10	-0.960192
117993109	chr1:117993109:C:T	3.08799e-10	-1.21883	-0.788567
117993795	chr1:117993795:C:T	1.05704e-10	-1.74164	-1.3378
117993962	chr1:117993962:G:A	1.41172e-10	-1.44881	-1.34129
117994927	chr1:117994927:T:G	2.18892e-10	-1.04599	-1.30552
117994942	chr1:117994942:A:G	1.1e-09	-0.737024	-3.54416e-10
117995017	chr1:117995017:G:A	9.38009e-10	-1.59923e-10	-0.896325
117995401	chr1:117995401:T:G	7.63468e-10	-1.59923e-10	-1.10221
117995455	chr1:117995455:T:C	1.52103e-10	-1.45652	-1.259
117995684	chr1:117995684:A:G	7.10646e-10	-1.59923e-10	-1.17391
117995926	chr1:117995926:G:C	2.18266e-10	-1.11099	-1.24338
117996189	chr1:117996189:G:T	4.26945e-10	-1.68343	-3.54416e-10
117996344	chr1:117996344:C:T	5.9155e-10	-1.59923e-10	-1.35734
117996588	chr1:117996588:A:G	1.2746e-09	-1.59923e-10	-0.589696
117997019	chr1:117997019:T:C	1.82474e-10	-1.20395	-1.32953
117997122	chr1:117997122:G:A	1.94756e-10	-1.2137	-1.25463
117997244	chr1:117997244:C:T	1.85883e-09	-1.59923e-10	-0.21238
117997351	chr1:117997351:T:C	1.75346e-10	-1.26043	-1.3129
117997946	chr1:117997946:G:A	1.80987e-10	-1.23883	-1.30283
117997948	chr1:117997948:G:A	1.95109e-10	-1.23066	-1.23586
117998266	chr1:117998266:T:C	3.28998e-10	-0.616527	-1.32751
117998994	chr1:117998994:C:T	4.35951e-09	0.64003	-3.54416e-10
117999022	chr1:117999022:G:A	1.9112e-10	-1.15813	-1.32905
117999125	chr1:117999125:C:T	1.35463e-10	-1.49301	-1.33838
117999737	chr1:117999737:G:A	5.72819e-09	-1.59923e-10	0.91307
118000130	chr1:118000130:T:C	6.27801e-10	-1.59923e-10	-1.29786
118000134	chr1:118000134:G:A	8.06949e-10	-1.59923e-10	-1.04682
118000220	chr1:118000220:C:CTG	5.67707e-10	-1.39848	-3.54416e-10
118000438	chr1:118000438:A:T	8.65416e-10	-1.59923e-10	-0.976875
118000619	chr1:118000619:C:T	5.38517e-10	-1.45127	-3.54416e-10
118000658	chr1:118000658:T:C	1.23146e-09	-1.59923e-10	-0.624129
118000805	chr1:118000805:C:T	5.08415e-10	-1.57582	0.0670328
118000998	chr1:118000998:T:C	2.08782e-10	-1.09565	-1.30314
118001187	chr1:118001187:G:A	8.88527e-10	0.107039	-1.05756
118001653	chr1:118001653:T:G	2.25311e-10	-1.02479	-1.29781
118001813	chr1:118001813:G:A	1.80718e-09	-1.59923e-10	-0.24056
118002213	chr1:118002213:A:T	2.01471e-10	-1.16355	-1.27089
118002474	chr1:118002474:C:G	3.11954e-09	-1.59923e-10	0.305354
118002524	chr1:118002524:A:G	1.83841e-10	-1.23841	-1.2876
118002688	chr1:118002688:C:T	1.99416e-10	-1.1977	-1.24699
118002818	chr1:118002818:C:T	3.38242e-09	-1.59923e-10	0.386262
118002824	chr1:118002824:C:T	2.03064e-10	-1.19652	-1.23005
118003991	chr1:118003991:A:G	1.63479e-10	-1.28691	-1.35649
118004129	chr1:118004129:C:T	2.02524e-10	-1.18349	-1.24573
118004171	chr1:118004171:T:C	6.27787e-10	-1.59923e-10	-1.29788
118004354	chr1:118004354:T:C	2.05919e-10	-1.16475	-1.24786
118004457	chr1:118004457:T:C	1.35695e-10	-1.55296	-1.27672
118004602	chr1:118004602:C:T	1.95326e-10	-1.1543	-1.31111
118004702	chr1:118004702:T:C	6.85012e-10	-1.59923e-10	-1.21065
118004778	chr1:118004778:C:T	5.56975e-10	-1.41757	-3.54416e-10
118004810	chr1:118004810:G:A	1.09418e-10	-1.69895	-1.34596
118004833	chr1:118004833:T:C	2.10094e-10	-1.12726	-1.26528
118005421	chr1:118005421:G:T	5.06308e-10	-1.51294	-3.54416e-10
118006106	chr1:118006106:C:T	1.92529e-10	-1.20847	-1.27137
118006494	chr1:118006494:G:A	1.8996e-10	-1.23043	-1.26284
118006508	chr1:118006508:T:C	1.65733e-09	-1.59923e-10	-0.327124
118006643	chr1:118006643:C:T	8.34413e-10	-1.01336	-3.54416e-10
118007099	chr1:118007099:T:G	4.70172e-10	-1.67173	0.084745
118007335	chr1:118007335:C:CT	6.93981e-10	-1.59923e-10	-1.19764
118007821	chr1:118007821:C:T	1.84338e-09	-1.05619	0.835459
118007929	chr1:118007929:G:GA	1.87035e-10	-1.24594	-1.26284
118007932	chr1:118007932:T:G	1.90438e-10	-1.22247	-1.26829
118007946	chr1:118007946:G:A	1.63372e-09	-1.59923e-10	-0.341467
118007971	chr1:118007971:C:A	6.71651e-10	-1.23035	-3.54416e-10
118008033	chr1:118008033:C:T	3.29e-09	-1.59923e-10	0.358556
118008569	chr1:118008569:A:C	1.89587e-10	-1.22298	-1.27226
118008986	chr1:118008986:C:T	2.00202e-10	-1.17463	-1.26613
118009722	chr1:118009722:T:C	1.70144e-10	-1.2631	-1.34033
118009980	chr1:118009980:A:G	3.10222e-09	-1.59923e-10	0.299789
118010275	chr1:118010275:CAACCGT:C	1.81898e-10	-1.23295	-1.30369
118010550	chr1:118010550:T:C	9.00415e-10	-1.59923e-10	-0.937229
118010624	chr1:118010624:T:C	1.63842e-10	-1.30804	-1.33314
118010779	chr1:118010779:C:G	6.04782e-10	-1.58695	0.251734
118010873	chr1:118010873:G:A	1.89175e-10	-1.23644	-1.26098
118011327	chr1:118011327:C:T	1.96219e-09	-1.1305	0.972233
118011375	chr1:118011375:G:A	1.82371e-09	-1.29807	1.06662
118011652	chr1:118011652:G:A	6.78907e-10	-1.09365	-0.125954
118012783	chr1:118012783:C:T	8.36713e-10	-1.59923e-10	-1.0106
118012883	chr1:118012883:A:G	2.00654e-10	-1.14227	-1.29623
118013102	chr1:118013102:C:T	9.00566e-10	-1.59923e-10	-0.937061
118013410	chr1:118013410:T:C	2.16914e-10	-1.06965	-1.29093
118013679	chr1:118013679:C:T	1.8175e-10	-1.22272	-1.31474
118014232	chr1:118014232:G:C	3.55253e-09	-1.59923e-10	0.435331
118014264	chr1:118014264:T:C	6.38848e-10	-1.59923e-10	-1.28042
118014688	chr1:118014688:G:A	1.31937e-09	-1.59923e-10	-0.555179
118014934	chr1:118014934:C:T	7.37995e-10	-1.59923e-10	-1.13615
118015055	chr1:118015055:C:T	6.99139e-10	-1.19023	-3.54416e-10
118015165	chr1:118015165:A:G	5.66367e-09	0.901742	-3.54416e-10
118017064	chr1:118017064:G:A	1.32581e-09	-1.59923e-10	-0.550303
118017132	chr1:118017132:T:C	5.90448e-10	-1.59923e-10	-1.3592
118017424	chr1:118017424:G:A	3.1147e-09	-1.35472	1.65853
118018193	chr1:118018193:C:T	2.42825e-09	-1.33316	1.388
118018260	chr1:118018260:G:A	3.30128e-10	-0.99583	-0.944776
118018346	chr1:118018346:C:T	1.68183e-10	-1.29173	-1.32331
118018688	chr1:118018688:G:A	6.63953e-10	-1.24187	-3.54416e-10
118018701	chr1:118018701:G:A	3.18735e-09	-1.59923e-10	0.32686
118018782	chr1:118018782:T:C	1.18145e-09	-1.59923e-10	-0.665584
118018930	chr1:118018930:G:C	2.89956e-09	-1.35221	1.58444
118018931	chr1:118018931:T:A	1.36283e-10	-1.58175	-1.2436
118019471	chr1:118019471:A:T	1.74621e-10	-1.28006	-1.29741
118019527	chr1:118019527:G:A	6.01299e-10	-1.59923e-10	-1.34099
118019723	chr1:118019723:G:A	1.5874e-09	-1.59923e-10	-0.37023
118020271	chr1:118020271:C:A	3.11352e-10	-0.997417	-1.00174
118021583	chr1:118021583:T:A	1.72519e-10	-1.45514	-1.13443
118022048	chr1:118022048:G:T	2.05288e-10	-1.08623	-1.32945
118022432	chr1:118022432:A:AAAAC	2.90643e-10	-0.792579	-1.27541
118022591	chr1:118022591:G:A	1.80774e-09	-1.59923e-10	-0.240255
118022809	chr1:118022809:C:T	9.01381e-10	-1.59923e-10	-0.936157
118023330	chr1:118023330:G:A	2.37724e-09	-1.36508	1.39869
118024694	chr1:118024694:T:C	3.4346e-10	-0.946348	-0.954667
118025031	chr1:118025031:T:C	2.12027e-10	-1.05345	-1.32993
118025984	chr1:118025984:A:G	4.0424e-10	-1.73808	-3.54416e-10
118026133	chr1:118026133:AC:A	1.82923e-09	-1.59923e-10	-0.228433
118027995	chr1:118027995:T:C	6.20501e-10	-1.59923e-10	-1.30956
118028204	chr1:118028204:T:C	2.83231e-09	-1.59923e-10	0.208763
118028213	chr1:118028213:TC:T	1.80809e-09	-1.59923e-10	-0.240058
118028429	chr1:118028429:C:T	7.49675e-10	-1.59923e-10	-1.12045
118028466	chr1:118028466:C:A	3.14376e-10	-1.02026	-0.96923
118028824	chr1:118028824:C:A	1.32201e-09	-1.59923e-10	-0.553175
118029755	chr1:118029755:A:G	2.04661e-10	-1.0945	-1.32422
118029801	chr1:118029801:T:C	7.7854e-10	-1.59923e-10	-1.08266
118029887	chr1:118029887:G:A	9.13584e-10	-1.59923e-10	-0.92271
118030523	chr1:118030523:A:G	7.30593e-10	-1.59923e-10	-1.14623
118030676	chr1:118030676:A:G	1.75574e-10	-1.31946	-1.25257
118030805	chr1:118030805:T:C	8.31502e-10	-1.01685	-3.54416e-10
118030956	chr1:118030956:C:T	7.30956e-10	-1.59923e-10	-1.14573
118031048	chr1:118031048:A:G	9.01669e-10	-1.59923e-10	-0.935837
118031621	chr1:118031621:A:G	6.27524e-10	-1.59923e-10	-1.2983
118031851	chr1:118031851:A:G	7.31729e-10	-1.59923e-10	-1.14468
118032554	chr1:118032554:C:G	1.80597e-10	-1.29199	-1.25183
118032782	chr1:118032782:C:T	2.69301e-09	-1.59923e-10	0.158328
118032837	chr1:118032837:G:A	1.90076e-09	-0.190075	-3.54416e-10
118033134	chr1:118033134:T:C	1.67781e-10	-1.34853	-1.2689
118033750	chr1:118033750:C:A	3.5412e-09	-1.59923e-10	0.432134
118033915	chr1:118033915:T:C	2.72501e-09	0.170141	-3.54416e-10
118034004	chr1:118034004:A:T	3.04994e-09	-1.1345	1.41729
118034608	chr1:118034608:G:T	1.74101e-09	-1.59923e-10	-0.277865
118035091	chr1:118035091:A:G	2.12494e-10	-1.72032	-0.660857
118035232	chr1:118035232:T:C	2.36183e-09	0.0271089	-3.54416e-10
118035886	chr1:118035886:T:C	2.68505e-09	-1.59923e-10	0.155371
118035982	chr1:118035982:C:T	1.6995e-09	-1.59923e-10	-0.301994
118036319	chr1:118036319:C:T	1.82054e-10	-1.22942	-1.30637
118036352	chr1:118036352:G:A	2.47505e-09	-1.59923e-10	0.073929
118036364	chr1:118036364:A:T	3.2028e-09	-1.59923e-10	0.331695
118037360	chr1:118037360:A:G	1.25201e-09	-1.59923e-10	-0.60758
118037432	chr1:118037432:C:T	2.67746e-09	-1.59923e-10	0.152538
118037682	chr1:118037682:T:G	6.37904e-10	-1.59923e-10	-1.2819
118037688	chr1:118037688:G:A	4.04422e-10	-1.73763	-3.54416e-10
118038012	chr1:118038012:A:G	6.21714e-10	-1.59923e-10	-1.3076
118038120	chr1:118038120:T:C	6.16391e-10	-1.59923e-10	-1.3162
118038756	chr1:118038756:C:T	1.65226e-10	-1.34574	-1.28703
118038994	chr1:118038994:A:G	1.71498e-10	-1.34044	-1.25507
118039013	chr1:118039013:G:A	3.23496e-09	-1.11012	1.45181
118039066	chr1:118039066:C:T	6.56394e-10	-1.59923e-10	-1.25332
118039923	chr1:118039923:G:A	2.45678e-09	-1.12294	1.18946
118040248	chr1:118040248:G:A	7.37171e-10	-1.13727	-3.54416e-10
118040785	chr1:118040785:G:A	3.01695e-09	-1.12624	1.39816
118041939	chr1:118041939:T:C	3.54433e-09	-1.59923e-10	0.43302
118042606	chr1:118042606:G:A	8.56851e-10	-1.59923e-10	-0.986821
118042756	chr1:118042756:T:C	9.98217e-10	-1.59923e-10	-0.834114
118043222	chr1:118043222:G:C	5.93873e-10	-1.59923e-10	-1.35342
118043680	chr1:118043680:C:T	1.91431e-09	-0.182975	-3.54416e-10
118043726	chr1:118043726:A:G	2.77567e-09	-1.59923e-10	0.188562
118044072	chr1:118044072:TTTA:T	3.74294e-09	-1.59923e-10	0.487541
118044282	chr1:118044282:C:T	2.61895e-09	-1.1955	1.32595
118044659	chr1:118044659:G:C	8.69754e-10	-1.59923e-10	-0.971875
118045726	chr1:118045726:T:C	2.94013e-09	-1.06265	1.30877
118046030	chr1:118046030:T:C	7.46014e-10	-1.12534	-3.54416e-10
118046475	chr1:118046475:T:C	1.2247e-09	-1.59923e-10	-0.629638
118046607	chr1:118046607:A:C	5.98812e-10	-1.59923e-10	-1.34514
118046651	chr1:118046651:A:G	4.69034e-10	-1.51603	-0.0733812
118046677	chr1:118046677:G:A	1.21614e-09	-1.59923e-10	-0.63665
118046829	chr1:118046829:A:G	1.21454e-09	-1.59923e-10	-0.637962
118048554	chr1:118048554:C:T	2.16207e-10	-1.04981	-1.31404
118048942	chr1:118048942:C:T	6.15016e-10	-1.59923e-10	-1.31844
118049543	chr1:118049543:C:T	2.47757e-10	-1.56477	-0.662873
118049670	chr1:118049670:G:A	6.27727e-10	-1.59923e-10	-1.29798
118049842	chr1:118049842:T:C	5.40896e-10	-1.44686	-3.54416e-10
118050078	chr1:118050078:C:T	9.55253e-10	-1.59923e-10	-0.878109
118050392	chr1:118050392:G:T	6.38333e-10	-1.59923e-10	-1.28123
118050961	chr1:118050961:T:C	7.3885e-10	-1.59923e-10	-1.13499
118051170	chr1:118051170:A:G	1.06686e-09	-0.767614	-3.54416e-10
118051318	chr1:118051318:T:C	2.66892e-09	-1.59923e-10	0.149345
118051359	chr1:118051359:A:C	1.90262e-10	-1.18863	-1.30305
118051360	chr1:118051360:T:C	1.91618e-10	-1.18265	-1.30194
118051595	chr1:118051595:A:G	5.20306e-10	-1.48567	-3.54416e-10
118051702	chr1:118051702:TTATAA:T	1.5491e-10	-1.41006	-1.28718
118051915	chr1:118051915:A:G	6.38112e-10	-1.59923e-10	-1.28157
118052077	chr1:118052077:A:G	2.12455e-10	-1.73647	-0.644889
118052122	chr1:118052122:T:C	4.48173e-10	-1.63491	-3.54416e-10
118052201	chr1:118052201:T:G	1.87825e-10	-1.19492	-1.30965
118052636	chr1:118052636:C:T	1.89555e-10	-1.19305	-1.30236
118052816	chr1:118052816:C:A	9.52892e-10	-1.59923e-10	-0.880584
118053099	chr1:118053099:C:A	6.56199e-10	-1.59923e-10	-1.25362
118053869	chr1:118053869:C:G	2.50515e-09	-1.59923e-10	0.0860206
118054145	chr1:118054145:A:G	6.40986e-10	-1.59923e-10	-1.27708
118054698	chr1:118054698:T:A	2.77009e-09	-1.59923e-10	0.186548
118054923	chr1:118054923:T:C	1.09689e-09	-1.59923e-10	-0.739851
118054931	chr1:118054931:C:T	8.98279e-10	-1.59923e-10	-0.939605
118055003	chr1:118055003:C:T	2.21093e-10	-0.992871	-1.34863
118055054	chr1:118055054:A:T	2.24387e-10	-0.975477	-1.35124
118055307	chr1:118055307:CT:C	6.46694e-10	-1.26821	-3.54416e-10
118055739	chr1:118055739:A:G	1.23465e-09	-1.59923e-10	-0.621541
118055863	chr1:118055863:T:C	2.59673e-09	-1.59923e-10	0.121923
118056115	chr1:118056115:C:T	1.80433e-10	-1.21666	-1.32807
118056178	chr1:118056178:A:C	3.53572e-09	-1.59923e-10	0.430587
118056514	chr1:118056514:T:A	2.27626e-10	-1.57734	-0.735041
118056695	chr1:118056695:T:C	7.09738e-10	-1.59923e-10	-1.17519
118056920	chr1:118056920:A:G	5.2046e-10	-1.54654	0.0611653
118057624	chr1:118057624:AT:A	6.28526e-10	-1.59923e-10	-1.29671
118058091	chr1:118058091:AAAGT:A	1.3211e-09	-1.59923e-10	-0.553868
118058119	chr1:118058119:G:C	6.31201e-10	-1.59923e-10	-1.29246
118058281	chr1:118058281:C:T	6.31256e-10	-1.59923e-10	-1.29237
118058482	chr1:118058482:TAGGCATGAGCCACTGGGC:T	1.04565e-09	-1.59923e-10	-0.787696
118059464	chr1:118059464:A:G	3.53637e-09	-1.59923e-10	0.430772
118059505	chr1:118059505:A:G	5.95741e-10	-1.59923e-10	-1.35028
118059570	chr1:118059570:T:C	4.64039e-10	-1.73585	0.135732
118060663	chr1:118060663:T:C	1.87556e-10	-1.18237	-1.32363
118060874	chr1:118060874:T:G	1.28593e-09	-1.59923e-10	-0.580844
118061316	chr1:118061316:T:C	4.03402e-10	-1.74015	-3.54416e-10
118061378	chr1:118061378:C:T	2.54476e-10	-1.56232	-0.638561
118062097	chr1:118062097:GT:G	1.007e-09	-0.825357	-3.54416e-10
118062274	chr1:118062274:G:A	4.99109e-10	-1.52726	-3.54416e-10
118062292	chr1:118062292:G:A	6.9796e-09	1.11066	-3.54416e-10
118062728	chr1:118062728:C:T	4.10608e-09	0.58014	-3.54416e-10
118063277	chr1:118063277:G:A	2.67444e-09	-1.59923e-10	0.15141
118064287	chr1:118064287:G:A	3.51089e-09	-1.59923e-10	0.423539
118064491	chr1:118064491:G:A	3.75995e-10	-0.564179	-1.24633
118065029	chr1:118065029:A:C	1.48904e-09	-1.59923e-10	-0.434197
118065127	chr1:118065127:C:T	1.37776e-09	-1.59923e-10	-0.511872
118065950	chr1:118065950:T:C	6.31851e-10	-1.59923e-10	-1.29143
118066209	chr1:118066209:AAT:A	7.05998e-10	-1.18047	-3.54416e-10
118066312	chr1:118066312:T:C	6.04811e-10	-1.59923e-10	-1.33517
118066442	chr1:118066442:T:C	7.3518e-10	-1.59923e-10	-1.13997
118066583	chr1:118066583:A:G	1.87025e-10	-1.19303	-1.31581
118067169	chr1:118067169:T:G	6.85787e-10	-1.59923e-10	-1.20952
118067231	chr1:118067231:C:T	1.41228e-10	-1.71668	-1.07303
118067288	chr1:118067288:G:T	5.95237e-10	-1.59923e-10	-1.35113
118067733	chr1:118067733:A:G	9.8839e-10	-1.59923e-10	-0.844008
118068000	chr1:118068000:T:C	1.82583e-10	-1.36118	-1.1717
118068983	chr1:118068983:G:T	6.73093e-10	-1.59923e-10	-1.2282
118069109	chr1:118069109:T:G	3.11969e-10	-1.02918	-0.968005
118069413	chr1:118069413:T:C	2.68722e-09	-1.59923e-10	0.156177
118071982	chr1:118071982:A:G	3.94027e-09	-1.59923e-10	0.53892
118072011	chr1:118072011:T:G	1.38746e-09	-0.504857	-3.54416e-10
118072032	chr1:118072032:T:C	6.1816e-10	-1.59923e-10	-1.31334
118072312	chr1:118072312:A:G	4.61867e-09	-1.59923e-10	0.697776
118072383	chr1:118072383:A:G	1.13161e-09	-0.708686	-3.54416e-10
118072424	chr1:118072424:G:A	6.55937e-10	-1.59923e-10	-1.25402
118072592	chr1:118072592:T:TA	8.77003e-10	-1.59923e-10	-0.963575
118072814	chr1:118072814:G:C	1.5209e-10	-1.41099	-1.30462
118073210	chr1:118073210:T:C	6.69587e-10	-1.59923e-10	-1.23342
118073281	chr1:118073281:A:C	8.53782e-10	-1.59923e-10	-0.990409
118074377	chr1:118074377:C:T	4.37616e-10	-1.65874	-3.54416e-10
118074651	chr1:118074651:C:T	1.65315e-10	-1.27374	-1.35849
118074749	chr1:118074749:G:A	1.37947e-10	-1.57306	-1.24016
118074802	chr1:118074802:C:T	4.35889e-09	-1.59923e-10	0.639887
118075082	chr1:118075082:C:T	4.35889e-09	-1.59923e-10	0.639887
118075267	chr1:118075267:C:A	7.52385e-10	-1.59923e-10	-1.11684
118075619	chr1:118075619:T:C	6.48072e-10	-1.59923e-10	-1.26608
118075944	chr1:118075944:C:G	1.1101e-10	-1.69409	-1.33638
118077093	chr1:118077093:T:C	7.22164e-10	-1.59923e-10	-1.15783
118077688	chr1:118077688:A:T	1.4904e-10	-1.57833	-1.15754
118077792	chr1:118077792:A:T	6.69398e-10	-1.59923e-10	-1.23371
118079865	chr1:118079865:T:G	5.10065e-09	-1.59923e-10	0.797037
118079881	chr1:118079881:G:C	2.11821e-09	-1.59923e-10	-0.0817579
118080432	chr1:118080432:A:G	1.78498e-10	-1.39126	-1.16424
118080458	chr1:118080458:G:A	1.42539e-10	-1.43734	-1.34312
118080898	chr1:118080898:T:C	1.69084e-10	-1.31735	-1.29235
118081500	chr1:118081500:C:T	1.94894e-10	-1.34983	-1.1178
118081713	chr1:118081713:T:C	2.86496e-10	-1.24313	-0.839234
118081791	chr1:118081791:C:T	2.74436e-09	-1.59923e-10	0.177218
118082868	chr1:118082868:C:T	4.14854e-10	-1.71216	-3.54416e-10
118083007	chr1:118083007:C:T	1.44786e-10	-1.63947	-1.12535
118083119	chr1:118083119:G:A	2.37113e-09	-1.59923e-10	0.0310357
118083514	chr1:118083514:C:T	1.40849e-10	-1.46273	-1.32967
118083968	chr1:118083968:C:G	4.27851e-10	-1.68131	-3.54416e-10
118084041	chr1:118084041:G:C	3.25987e-10	-1.23515	-0.718077
118085540	chr1:118085540:A:G	7.56039e-10	-1.59923e-10	-1.11199
118085612	chr1:118085612:C:T	5.90967e-10	-1.59923e-10	-1.35832
118086231	chr1:118086231:G:A	1.57503e-10	-1.54667	-1.13397
118086284	chr1:118086284:T:G	4.73973e-09	-1.59923e-10	0.723651
118086297	chr1:118086297:A:G	9.10677e-10	-1.59923e-10	-0.925896
118086502	chr1:118086502:T:C	9.25037e-10	-1.59923e-10	-0.910252
118086651	chr1:118086651:G:A	8.7304e-10	-1.59923e-10	-0.968104
118086976	chr1:118086976:G:A	2.25244e-10	-1.29483	-1.02807
118086984	chr1:118086984:C:T	4.86354e-09	-1.59923e-10	0.749436
118087115	chr1:118087115:G:A	1.6649e-10	-1.44979	-1.17536
118087217	chr1:118087217:T:C	4.0316e-10	-1.74075	-3.54416e-10
118088297	chr1:118088297:G:A	2.09439e-09	-1.59923e-10	-0.0930654
118088454	chr1:118088454:A:T	1.41854e-10	-1.48541	-1.29987
118088690	chr1:118088690:G:T	2.67003e-10	-1.23805	-0.914774
118089066	chr1:118089066:A:G	3.40856e-09	-1.59923e-10	0.393959
118089693	chr1:118089693:A:G	1.94559e-10	-1.3832	-1.08616
118089854	chr1:118089854:T:C	7.71633e-10	-1.59923e-10	-1.09158
118089899	chr1:118089899:A:C	8.65346e-10	-1.44381	0.46685
118090676	chr1:118090676:G:A	9.02996e-10	-1.59923e-10	-0.934367
118091167	chr1:118091167:A:G	7.61289e-10	-1.59923e-10	-1.10507
118091560	chr1:118091560:T:C	4.00291e-09	-1.59923e-10	0.554691
118093092	chr1:118093092:A:T	4.18694e-10	-1.70294	-3.54416e-10
118093935	chr1:118093935:T:G	1.41594e-10	-1.48418	-1.30293
118094176	chr1:118094176:A:G	1.80239e-09	-0.243214	-3.54416e-10
118094421	chr1:118094421:A:G	1.8089e-10	-1.45781	-1.08438
118096280	chr1:118096280:C:T	1.49551e-10	-1.51939	-1.21306
118096394	chr1:118096394:G:C	3.73629e-09	-1.59923e-10	0.485763
118096535	chr1:118096535:G:A	1.75025e-09	-1.59923e-10	-0.272572
118096554	chr1:118096554:A:G	1.48145e-10	-1.5081	-1.23379
118097439	chr1:118097439:C:T	1.07052e-09	-1.59923e-10	-0.76419
118097955	chr1:118097955:A:T	3.59016e-09	-1.59923e-10	0.445867
118098004	chr1:118098004:G:A	7.77159e-10	-1.59923e-10	-1.08444
118099083	chr1:118099083:T:C	1.39037e-10	-1.56098	-1.24437
118099287	chr1:118099287:G:A	4.39326e-10	-1.65484	-3.54416e-10
118099350	chr1:118099350:T:C	3.63058e-10	-0.977209	-0.868314
118100882	chr1:118100882:G:C	5.10759e-09	0.798398	-3.54416e-10
118101307	chr1:118101307:T:C	6.79678e-10	-1.59923e-10	-1.21847
118101901	chr1:118101901:T:A	1.44676e-10	-1.73634	-1.02925
118102215	chr1:118102215:C:T	8.45864e-10	-1.59923e-10	-0.999727
118102501	chr1:118102501:T:C	3.56038e-09	-1.59923e-10	0.437538
118103044	chr1:118103044:G:C	2.09564e-10	-1.38227	-1.01279
118103383	chr1:118103383:A:G	3.26266e-09	-1.59923e-10	0.350212
118103528	chr1:118103528:G:A	2.05442e-09	-1.59923e-10	-0.112339
118103599	chr1:118103599:C:T	6.12698e-10	-1.59923e-10	-1.32221
118104176	chr1:118104176:A:T	5.24855e-09	0.825621	-3.54416e-10
118104582	chr1:118104582:A:T	5.07262e-10	-1.51106	-3.54416e-10
118104866	chr1:118104866:T:C	1.55325e-09	-0.391983	-3.54416e-10
118105011	chr1:118105011:G:A	2.13487e-10	-1.31039	-1.06612
118105256	chr1:118105256:G:A	6.17651e-10	-1.59923e-10	-1.31416
118106480	chr1:118106480:C:G	1.25049e-09	-1.59923e-10	-0.608795
118107217	chr1:118107217:G:T	2.58607e-10	-1.60524	-0.579537
118107343	chr1:118107343:C:T	1.25231e-09	-1.59923e-10	-0.607342
118107482	chr1:118107482:TA:T	3.70441e-09	-1.59923e-10	0.477195
118107962	chr1:118107962:C:T	6.00667e-10	-1.59923e-10	-1.34205
118108136	chr1:118108136:T:C	1.25093e-09	-1.59923e-10	-0.608439
118108658	chr1:118108658:C:T	2.55424e-09	0.105423	-3.54416e-10
118108925	chr1:118108925:T:G	2.58724e-10	-1.56062	-0.623706
118109367	chr1:118109367:G:A	2.11457e-09	-1.59923e-10	-0.0834792
118109409	chr1:118109409:C:T	5.57995e-10	-1.41573	-3.54416e-10
118109626	chr1:118109626:A:G	1.17902e-09	-1.59923e-10	-0.66765
118110131	chr1:118110131:A:G	5.23846e-10	-1.47889	-3.54416e-10
118110271	chr1:118110271:G:C	1.2471e-09	-1.59923e-10	-0.611509
118110663	chr1:118110663:T:C	4.06734e-10	-1.73193	-3.54416e-10
118110700	chr1:118110700:G:A	6.78807e-10	-1.59923e-10	-1.21975
118111143	chr1:118111143:G:A	1.13101e-10	-1.66722	-1.34459
118111628	chr1:118111628:A:T	1.11117e-10	-1.67055	-1.35895
118112106	chr1:118112106:A:T	1.37707e-09	-1.59923e-10	-0.512373
```
