## Supplementary material for "Characterization of shared and ancestry-specific signals driving complex traits using multi-ancestry fine-mapping": susiex_nc2.cs80.snp

```
BP	SNP	PIP(CS1)	LogBF(CS1,Pop1)	LogBF(CS1,Pop2)	PIP(CS2)	LogBF(CS2,Pop1)	LogBF(CS2,Pop2)
117112236	chr1:117112236:G:A	5.48154e-09	-0.91593	1.67952	0.00170947	-0.968233	2.02859
117112341	chr1:117112341:G:A	9.08809e-10	-1.59923e-10	-1.03341	0.000233014	-1.59923e-10	-0.93248
117112471	chr1:117112471:G:A	4.81062e-10	-1.66955	-3.54416e-10	0.000120507	-1.59187	-3.54416e-10
117112522	chr1:117112522:T:C	1.30868e-10	-1.65174	-1.31962	3.06573e-05	-1.62711	-1.3336
117112562	chr1:117112562:T:A	1.35221e-10	-1.62759	-1.31104	3.1735e-05	-1.59981	-1.32635
117112643	chr1:117112643:C:T	4.75966e-10	-1.6802	-3.54416e-10	0.000105221	-1.72752	-3.54416e-10
117112772	chr1:117112772:T:C	9.76172e-10	-1.59923e-10	-0.961909	0.0001855	-1.59923e-10	-1.16052
117112918	chr1:117112918:A:T	1.36167e-10	-1.60682	-1.32484	3.21392e-05	-1.57684	-1.33667
117113466	chr1:117113466:A:G	1.10994e-09	-1.73818	0.90469	0.000167512	-1.70146	0.438936
117113873	chr1:117113873:C:G	2.78252e-09	-1.59923e-10	0.0855657	0.000598909	-1.59923e-10	0.0115308
117113894	chr1:117113894:T:C	8.97802e-10	-1.59923e-10	-1.0456	0.000225064	-1.59923e-10	-0.967193
117114041	chr1:117114041:A:G	1.38741e-10	-1.61643	-1.29651	3.25772e-05	-1.58748	-1.31248
117114527	chr1:117114527:G:A	1.7867e-10	-1.33919	-1.32081	4.55798e-05	-1.22214	-1.34197
117114819	chr1:117114819:G:A	2.24311e-09	-1.59923e-10	-0.12993	0.000446897	-1.59923e-10	-0.281252
117115059	chr1:117115059:ATTTG:A	6.61817e-10	-1.59923e-10	-1.35056	0.000152354	-1.59923e-10	-1.35738
117115233	chr1:117115233:G:A	1.41737e-10	-1.61654	-1.27503	3.313e-05	-1.58761	-1.29553
117115668	chr1:117115668:C:T	7.52546e-10	-1.22209	-3.54416e-10	0.000150507	-1.36957	-3.54416e-10
117115716	chr1:117115716:C:G	6.61809e-10	-1.59923e-10	-1.35057	0.000152353	-1.59923e-10	-1.35738
117116031	chr1:117116031:G:A	7.13303e-10	-1.59923e-10	-1.27564	0.000163755	-1.59923e-10	-1.28521
117116144	chr1:117116144:A:G	1.29917e-10	-1.64757	-1.33108	3.0534e-05	-1.62252	-1.34222
117116661	chr1:117116661:C:T	4.63165e-10	-1.70747	-3.54416e-10	0.000104695	-1.73253	-3.54416e-10
117116670	chr1:117116670:C:T	1.38864e-10	-1.62699	-1.28507	3.25183e-05	-1.59923	-1.30255
117116730	chr1:117116730:C:T	1.43116e-10	-1.52269	-1.3592	2.95898e-05	-1.64343	-1.35272
117116738	chr1:117116738:G:A	7.01187e-10	-1.59923e-10	-1.29277	0.000166426	-1.59923e-10	-1.26903
117116856	chr1:117116856:T:C	5.4032e-10	-1.55339	-3.54416e-10	0.000141391	-1.43205	-3.54416e-10
117117022	chr1:117117022:C:T	1.25681e-09	-1.59923e-10	-0.709214	0.00027497	-1.59923e-10	-0.766917
117117509	chr1:117117509:A:G	4.61161e-10	-1.73739	0.0255878	0.000115872	-1.70645	0.0753577
117117569	chr1:117117569:A:G	2.23745e-10	-1.52499	-0.910045	5.37329e-05	-1.48793	-0.911627
117117609	chr1:117117609:G:A	7.89626e-10	-1.59923e-10	-1.17399	0.000192808	-1.59923e-10	-1.12188
117117986	chr1:117117986:C:T	1.99354e-10	-1.39378	-1.15668	3.55456e-05	-1.55249	-1.26027
117118132	chr1:117118132:C:T	3.22313e-10	-1.62791	-0.442112	5.94255e-05	-1.73628	-0.562577
117118198	chr1:117118198:C:T	6.87148e-10	-1.59923e-10	-1.313	0.000183285	-1.59923e-10	-1.17253
117118690	chr1:117118690:A:T	1.23483e-09	-1.59923e-10	-0.726861	0.000269994	-1.59923e-10	-0.785179
117119088	chr1:117119088:C:T	7.66314e-10	-1.59923e-10	-1.20396	0.000183611	-1.59923e-10	-1.17076
117119354	chr1:117119354:C:T	1.13634e-09	-1.59923e-10	-0.809978	0.000275936	-1.59923e-10	-0.763411
117119780	chr1:117119780:T:C	1.40071e-10	-1.58475	-1.31865	3.32042e-05	-1.55265	-1.32825
117119955	chr1:117119955:T:C	4.76895e-09	-0.918469	1.5428	0.00146011	-0.965539	1.86823
117120039	chr1:117120039:G:A	1.63024e-10	-1.6112	-1.14045	3.75734e-05	-1.58225	-1.17503
117120484	chr1:117120484:T:C	8.44858e-10	-1.59923e-10	-1.10638	0.00018072	-1.59923e-10	-1.18663
117121126	chr1:117121126:T:C	6.91229e-10	-1.59923e-10	-1.30708	0.000163674	-1.59923e-10	-1.2857
117121172	chr1:117121172:G:A	7.10618e-10	-1.59923e-10	-1.27941	0.000163188	-1.59923e-10	-1.28868
117121291	chr1:117121291:C:T	2.39197e-10	-1.55908	-0.809186	4.72927e-05	-1.71056	-0.816667
117121327	chr1:117121327:G:A	6.72567e-10	-1.59923e-10	-1.33445	0.000175165	-1.59923e-10	-1.21785
117121424	chr1:117121424:C:T	2.595e-10	-1.53159	-0.755196	5.05704e-05	-1.69881	-0.761401
117121486	chr1:117121486:A:G	1.34227e-09	-1.59923e-10	-0.64343	0.000292691	-1.59923e-10	-0.704462
117121626	chr1:117121626:G:A	7.05836e-10	-1.59923e-10	-1.28616	0.000163547	-1.59923e-10	-1.28648
117122131	chr1:117122131:C:T	1.27286e-09	-1.59923e-10	-0.696527	0.000277274	-1.59923e-10	-0.758575
117122142	chr1:117122142:A:G	1.37527e-10	-1.6306	-1.29112	3.24305e-05	-1.59631	-1.30817
117122344	chr1:117122344:C:T	7.13949e-10	-1.59923e-10	-1.27474	0.000169932	-1.59923e-10	-1.24818
117122428	chr1:117122428:G:A	1.33183e-09	-1.59923e-10	-0.65124	0.000288816	-1.59923e-10	-0.717789
117122865	chr1:117122865:C:T	8.74125e-10	-1.59923e-10	-1.07232	0.00019101	-1.59923e-10	-1.13125
117122955	chr1:117122955:A:G	3.40215e-10	-1.64542	-0.370551	7.39889e-05	-1.53597	-0.543699
117122972	chr1:117122972:A:G	7.2035e-10	-1.59923e-10	-1.26581	0.000172081	-1.59923e-10	-1.23562
117123013	chr1:117123013:A:G	1.40747e-09	-1.59923e-10	-0.595998	0.000305301	-1.59923e-10	-0.662281
117123381	chr1:117123381:A:G	1.6406e-09	-1.59923e-10	-0.442733	0.000354463	-1.59923e-10	-0.512976
117123512	chr1:117123512:C:CA	1.01357e-09	-1.59923e-10	-0.924313	0.000245792	-1.59923e-10	-0.879092
117123791	chr1:117123791:G:A	4.55284e-10	-1.72463	-3.54416e-10	0.000103814	-1.74098	-3.54416e-10
117124289	chr1:117124289:C:A	7.1986e-10	-1.59923e-10	-1.26649	0.000159336	-1.59923e-10	-1.31257
117124500	chr1:117124500:C:T	1.29404e-09	-1.59923e-10	-0.680026	0.000276438	-1.59923e-10	-0.761592
117124721	chr1:117124721:A:G	1.7453e-09	-1.59923e-10	-0.380866	0.000374015	-1.59923e-10	-0.459283
117124881	chr1:117124881:G:A	4.88209e-10	-1.6548	-3.54416e-10	0.00010573	-1.72269	-3.54416e-10
117125236	chr1:117125236:C:G	2.62256e-09	-1.59923e-10	0.0263583	0.000539321	-1.59923e-10	-0.0932681
117125281	chr1:117125281:T:G	2.69739e-09	-1.59923e-10	0.0544928	0.000554023	-1.59923e-10	-0.0663741
117125685	chr1:117125685:G:A	5.3501e-09	-0.938734	1.67806	0.00162258	-0.988408	1.9966
117126405	chr1:117126405:A:G	1.74012e-09	-1.59923e-10	-0.383839	0.000372898	-1.59923e-10	-0.462275
117126487	chr1:117126487:G:C	6.85798e-10	-1.59923e-10	-1.31496	0.000154343	-1.59923e-10	-1.3444
117126767	chr1:117126767:A:G	1.38949e-10	-1.63736	-1.27408	3.28185e-05	-1.59918	-1.29341
117126804	chr1:117126804:C:T	1.00638e-09	-1.59923e-10	-0.931435	0.000210367	-1.59923e-10	-1.03473
117127209	chr1:117127209:T:C	1.96731e-10	-1.31802	-1.24569	4.71883e-05	-1.33406	-1.19537
117127522	chr1:117127522:A:C	2.00067e-10	-1.68692	-0.859975	5.15704e-05	-1.59916	-0.841469
117127640	chr1:117127640:G:A	5.14934e-10	-1.60151	-3.54416e-10	0.000127521	-1.5353	-3.54416e-10
117128040	chr1:117128040:A:C	9.0126e-10	-1.59923e-10	-1.04175	0.000192341	-1.59923e-10	-1.12431
117128209	chr1:117128209:C:T	5.36832e-09	-1.01555	1.75827	0.00162854	-1.06423	2.07609
117128388	chr1:117128388:T:C	1.38758e-09	-1.59923e-10	-0.610231	0.000321438	-1.59923e-10	-0.610774
117128873	chr1:117128873:A:G	2.63436e-10	-1.68181	-0.589933	6.85108e-05	-1.59122	-0.565371
117129906	chr1:117129906:C:G	2.10183e-10	-1.68987	-0.807705	5.43184e-05	-1.60448	-0.784233
117130066	chr1:117130066:T:C	4.50847e-10	-1.73442	-3.54416e-10	0.000105679	-1.72317	-3.54416e-10
117130099	chr1:117130099:C:T	5.13037e-09	-1.03259	1.72998	0.00157537	-1.0839	2.06257
117130594	chr1:117130594:C:T	7.1962e-10	-1.59923e-10	-1.26682	0.000171712	-1.59923e-10	-1.23776
117130598	chr1:117130598:A:G	1.32499e-09	-1.59923e-10	-0.656387	0.0003383	-1.59923e-10	-0.559645
117131187	chr1:117131187:A:G	6.7436e-10	-1.59923e-10	-1.33178	0.000154565	-1.59923e-10	-1.34296
117131313	chr1:117131313:T:C	7.23992e-10	-1.59923e-10	-1.26077	0.000172981	-1.59923e-10	-1.2304
117131322	chr1:117131322:T:C	7.08975e-10	-1.59923e-10	-1.28173	0.000157921	-1.59923e-10	-1.32148
117131647	chr1:117131647:C:T	7.96313e-10	-1.59923e-10	-1.16556	0.000171658	-1.59923e-10	-1.23808
117131924	chr1:117131924:G:A	1.89407e-10	-1.45158	-1.15007	5.46777e-05	-1.29696	-1.08516
117132087	chr1:117132087:C:T	4.74575e-10	-1.68313	-3.54416e-10	0.000104615	-1.7333	-3.54416e-10
117132111	chr1:117132111:A:T	1.10999e-09	-1.59923e-10	-0.833443	0.000274639	-1.59923e-10	-0.768121
117132127	chr1:117132127:C:T	2.83612e-10	-1.70832	-0.48962	6.29734e-05	-1.58709	-0.653775
117132171	chr1:117132171:G:C	1.90202e-09	-1.59923e-10	-0.294874	0.000440505	-1.59923e-10	-0.295658
117132300	chr1:117132300:A:G	3.55675e-10	-1.7298	-0.241731	8.30842e-05	-1.68671	-0.277013
117132495	chr1:117132495:A:G	2.50598e-10	-1.73921	-0.582487	6.08222e-05	-1.71111	-0.564518
117132712	chr1:117132712:T:G	2.97801e-10	-1.73948	-0.40964	7.22767e-05	-1.71104	-0.392041
117132843	chr1:117132843:TATATG:T	1.42791e-10	-1.70351	-1.18066	3.30358e-05	-1.68609	-1.19989
117133006	chr1:117133006:A:G	1.76748e-09	-1.59923e-10	-0.368235	0.000436855	-1.59923e-10	-0.303978
117133321	chr1:117133321:T:C	2.22674e-10	-1.73821	-0.70163	5.16797e-05	-1.73507	-0.703449
117133417	chr1:117133417:A:AGATAGATAGAT	1.34862e-10	-1.64757	-1.29372	3.32001e-05	-1.62129	-1.25974
117134044	chr1:117134044:GA:G	1.33781e-09	-1.59923e-10	-0.646762	0.000255588	-1.59923e-10	-0.840011
117134074	chr1:117134074:C:T	6.60347e-10	-1.59923e-10	-1.35278	0.000152076	-1.59923e-10	-1.3592
117134327	chr1:117134327:G:A	4.89182e-10	-1.65281	-3.54416e-10	0.000142047	-1.42742	-3.54416e-10
117134834	chr1:117134834:T:G	1.25365e-09	-1.59923e-10	-0.71173	0.00025933	-1.59923e-10	-0.825479
117135264	chr1:117135264:G:A	1.08242e-09	-1.59923e-10	-0.858591	0.000190566	-1.59923e-10	-1.13358
117135439	chr1:117135439:T:C	1.1348e-09	-1.59923e-10	-0.811339	0.000312492	-1.59923e-10	-0.639002
117135453	chr1:117135453:T:G	1.89657e-10	-1.74058	-0.859747	4.50124e-05	-1.71305	-0.863588
117135617	chr1:117135617:T:G	6.9417e-09	-0.953001	1.95276	0.00212826	-1.01452	2.294
117136162	chr1:117136162:T:C	1.66141e-10	-1.74001	-0.992694	3.92289e-05	-1.72963	-0.984533
117136581	chr1:117136581:T:C	6.70301e-10	-1.59923e-10	-1.33782	0.00015354	-1.59923e-10	-1.34962
117136808	chr1:117136808:C:T	1.89523e-10	-1.71134	-0.889694	4.4927e-05	-1.64332	-0.935221
117137234	chr1:117137234:C:G	1.17253e-09	-1.59923e-10	-0.778627	0.000272611	-1.59923e-10	-0.775535
117137636	chr1:117137636:T:A	1.30691e-09	-0.670123	-3.54416e-10	0.000224308	-0.97056	-3.54416e-10
117137788	chr1:117137788:T:C	7.16058e-10	-1.27179	-3.54416e-10	0.000189633	-1.13849	-3.54416e-10
117137863	chr1:117137863:C:T	1.0855e-09	-1.59923e-10	-0.855753	0.000190939	-1.59923e-10	-1.13163
117137893	chr1:117137893:T:C	3.25587e-10	-1.56293	-0.496989	7.43868e-05	-1.40251	-0.671792
117138142	chr1:117138142:T:C	7.25022e-10	-1.59923e-10	-1.25935	0.000153129	-1.59923e-10	-1.3523
117138530	chr1:117138530:C:T	1.57418e-09	-1.59923e-10	-0.484057	0.000362091	-1.59923e-10	-0.491685
117138878	chr1:117138878:T:C	8.23304e-10	-1.13222	-3.54416e-10	0.000196557	-1.10263	-3.54416e-10
117138990	chr1:117138990:A:AC	1.50353e-10	-1.5581	-1.27446	4.2258e-05	-1.40759	-1.2322
117139381	chr1:117139381:T:TATC	1.45325e-10	-1.60208	-1.2645	3.78454e-05	-1.51166	-1.23841
117139568	chr1:117139568:TAAAAATAAA:T	1.66225e-10	-1.63408	-1.09812	3.85323e-05	-1.61852	-1.11357
117139616	chr1:117139616:T:A	7.50104e-10	-1.59923e-10	-1.22534	0.000174335	-1.59923e-10	-1.2226
117140303	chr1:117140303:T:A	6.59472e-10	-1.59923e-10	-1.35411	0.000152086	-1.59923e-10	-1.35913
117140408	chr1:117140408:A:T	6.31787e-10	-1.397	-3.54416e-10	0.000142202	-1.42633	-3.54416e-10
117140523	chr1:117140523:T:C	1.25719e-09	-1.59923e-10	-0.708912	0.000304353	-1.59923e-10	-0.665392
117140754	chr1:117140754:A:G	1.7738e-10	-1.44957	-1.21768	4.26334e-05	-1.51951	-1.11143
117141221	chr1:117141221:G:A	3.98185e-09	-1.59923e-10	0.443954	0.000922097	-1.59923e-10	0.44307
117141989	chr1:117141989:T:C	1.41343e-10	-1.53517	-1.35919	3.17319e-05	-1.58643	-1.33983
117142100	chr1:117142100:A:G	7.16896e-10	-1.59923e-10	-1.27062	0.000177786	-1.59923e-10	-1.203
117142182	chr1:117142182:A:T	1.02028e-09	-1.59923e-10	-0.917717	0.000345063	-1.59923e-10	-0.539853
117142250	chr1:117142250:G:A	2.08436e-10	-1.56556	-0.940354	5.18167e-05	-1.63355	-0.802316
117142938	chr1:117142938:G:A	3.28343e-10	-0.793887	-1.2576	0.000104436	-0.460862	-1.27414
117143285	chr1:117143285:T:C	7.98365e-10	-1.59923e-10	-1.16298	0.000184743	-1.59923e-10	-1.16462
117143370	chr1:117143370:A:G	2.74585e-10	-1.14978	-1.08051	7.97252e-05	-0.850798	-1.1542
117144205	chr1:117144205:C:T	2.62923e-10	-0.925542	-1.34814	7.93953e-05	-0.657474	-1.35167
117144292	chr1:117144292:C:T	2.66458e-10	-0.921374	-1.33896	8.02898e-05	-0.654028	-1.34391
117144415	chr1:117144415:T:C	6.60928e-10	-1.59923e-10	-1.3519	0.000154085	-1.59923e-10	-1.34607
117144503	chr1:117144503:A:T	2.82096e-10	-0.859003	-1.3443	8.59658e-05	-0.581191	-1.34844
117144958	chr1:117144958:G:C	5.0659e-10	-1.61785	-3.54416e-10	0.000112942	-1.65671	-3.54416e-10
117145130	chr1:117145130:CTT:C	7.77876e-10	-1.59923e-10	-1.18898	0.000184115	-1.59923e-10	-1.16802
117145328	chr1:117145328:T:C	8.43815e-10	-1.59923e-10	-1.10761	0.00019663	-1.59923e-10	-1.10226
117145530	chr1:117145530:G:A	8.69738e-10	-1.59923e-10	-1.07736	0.000220565	-1.59923e-10	-0.987388
117146231	chr1:117146231:T:TC	6.3207e-10	-1.30681	-0.0897395	0.000164289	-1.40017	0.118219
117146233	chr1:117146233:A:C	1.58582e-10	-1.55098	-1.22829	3.47697e-05	-1.56149	-1.27335
117146307	chr1:117146307:G:A	1.25092e-09	-1.59923e-10	-0.713912	0.00023655	-1.59923e-10	-0.917418
117146308	chr1:117146308:A:C	1.25035e-09	-1.59923e-10	-0.714369	0.000236461	-1.59923e-10	-0.917796
117146869	chr1:117146869:A:G	7.93558e-10	-1.59923e-10	-1.16902	0.000190726	-1.59923e-10	-1.13274
117147086	chr1:117147086:C:G	6.47068e-10	-1.25427	-0.118829	0.000166641	-1.3532	0.0854626
117147089	chr1:117147089:T:C	6.4225e-10	-1.26174	-0.118829	0.000165509	-1.36001	0.0854626
117147243	chr1:117147243:G:T	1.35745e-09	-1.59923e-10	-0.632183	0.000253167	-1.59923e-10	-0.849531
117147323	chr1:117147323:C:T	6.37601e-10	-1.27017	-0.117668	0.00016434	-1.36929	0.0876531
117147562	chr1:117147562:G:C	7.98564e-10	-1.59923e-10	-1.16273	0.000188746	-1.59923e-10	-1.14318
117147630	chr1:117147630:T:C	7.79346e-10	-1.59923e-10	-1.18709	0.000180922	-1.59923e-10	-1.18551
117147650	chr1:117147650:G:A	3.617e-10	-1.5831	-0.37163	6.31529e-05	-1.57477	-0.663254
117147927	chr1:117147927:C:T	6.56224e-10	-1.59923e-10	-1.35905	0.000152099	-1.59923e-10	-1.35905
117148136	chr1:117148136:C:T	1.3673e-10	-1.57938	-1.34816	3.0971e-05	-1.59141	-1.35912
117148316	chr1:117148316:T:C	6.67044e-10	-1.59923e-10	-1.34269	0.000152076	-1.59923e-10	-1.3592
117148578	chr1:117148578:T:C	1.4884e-10	-1.51719	-1.32549	3.35609e-05	-1.5278	-1.34242
117148622	chr1:117148622:T:C	7.06059e-10	-1.34636	0.0605164	0.00018624	-1.43585	0.279305
117148631	chr1:117148631:T:C	2.10909e-09	-1.59923e-10	-0.191533	0.000447852	-1.59923e-10	-0.279117
117148816	chr1:117148816:T:G	1.88208e-10	-1.24891	-1.35909	4.0791e-05	-1.31612	-1.359
117148928	chr1:117148928:C:T	1.16333e-09	-1.59923e-10	-0.786508	0.000347139	-1.59923e-10	-0.533855
117149083	chr1:117149083:G:A	1.93076e-10	-1.2237	-1.35877	4.18069e-05	-1.29187	-1.35865
117149084	chr1:117149084:G:A	4.5563e-10	-1.72387	-3.54416e-10	0.000110115	-1.68205	-3.54416e-10
117149359	chr1:117149359:C:T	1.90503e-10	-1.23912	-1.35676	4.12893e-05	-1.3065	-1.35647
117150137	chr1:117150137:T:C	1.95208e-09	-1.59923e-10	-0.268896	0.000474747	-1.59923e-10	-0.220797
117150472	chr1:117150472:C:T	1.99924e-10	-1.22647	-1.32114	4.38909e-05	-1.29361	-1.30826
117150597	chr1:117150597:TTTAG:T	2.13349e-09	-1.59923e-10	-0.180031	0.000519345	-1.59923e-10	-0.131011
117150625	chr1:117150625:G:GT	9.47879e-10	-1.59923e-10	-0.99132	0.000212903	-1.59923e-10	-1.02274
117150679	chr1:117150679:T:C	4.62583e-10	-1.70872	-3.54416e-10	0.000114713	-1.64114	-3.54416e-10
117150911	chr1:117150911:C:T	1.25975e-09	-1.59923e-10	-0.706881	0.000305793	-1.59923e-10	-0.660672
117150984	chr1:117150984:T:C	1.2786e-09	-1.59923e-10	-0.692027	0.000310689	-1.59923e-10	-0.644787
117151034	chr1:117151034:G:A	4.48975e-10	-1.73858	-3.54416e-10	0.000104151	-1.73774	-3.54416e-10
117151507	chr1:117151507:C:T	6.70281e-10	-1.33785	-3.54416e-10	0.000142124	-1.42688	-3.54416e-10
117151523	chr1:117151523:C:A	5.35944e-10	-1.56152	-3.54416e-10	0.000114265	-1.64506	-3.54416e-10
117152072	chr1:117152072:G:A	1.06197e-09	-1.59923e-10	-0.877665	0.000274208	-1.59923e-10	-0.769693
117152200	chr1:117152200:T:C	2.82952e-10	-1.44419	-0.756078	5.06527e-05	-1.43016	-1.02843
117152474	chr1:117152474:G:A	5.59329e-10	-1.31747	-0.201339	0.000147017	-1.40982	0.0167923
117152647	chr1:117152647:T:A	5.776e-10	-1.28816	-0.198505	0.000151337	-1.38392	0.019853
117153415	chr1:117153415:G:A	2.33517e-10	-1.5014	-0.890893	4.42266e-05	-1.48867	-1.10559
117153526	chr1:117153526:A:G	2.77101e-10	-1.46941	-0.751754	5.09619e-05	-1.45587	-0.996637
117153825	chr1:117153825:C:T	1.12031e-09	-1.59923e-10	-0.824184	0.000217584	-1.59923e-10	-1.00099
117153967	chr1:117153967:G:T	4.2948e-09	-1.59923e-10	0.519612	0.00160031	-1.59923e-10	0.994372
117153968	chr1:117153968:C:T	4.28663e-09	-1.59923e-10	0.517709	0.00159692	-1.59923e-10	0.992253
117154570	chr1:117154570:G:T	1.39732e-09	-1.59923e-10	-0.603236	0.00034323	-1.59923e-10	-0.545178
117154817	chr1:117154817:A:G	4.48964e-10	-1.7386	-3.54416e-10	0.000104725	-1.73224	-3.54416e-10
117154843	chr1:117154843:A:G	9.09511e-10	-1.59923e-10	-1.03264	0.000220998	-1.59923e-10	-0.985424
117155442	chr1:117155442:A:C	1.09424e-09	-1.59923e-10	-0.84773	0.000224957	-1.59923e-10	-0.967669
117155910	chr1:117155910:A:G	8.97353e-10	-1.59923e-10	-1.0461	0.000217684	-1.59923e-10	-1.00054
117155992	chr1:117155992:G:T	7.8623e-10	-1.59923e-10	-1.1783	0.000185466	-1.59923e-10	-1.16071
117157526	chr1:117157526:C:A	7.63581e-10	-1.59923e-10	-1.20753	0.000199487	-1.59923e-10	-1.08783
117158083	chr1:117158083:T:C	1.1086e-09	-1.59923e-10	-0.834694	0.000287242	-1.59923e-10	-0.723256
117158214	chr1:117158214:A:C	1.41405e-10	-1.53577	-1.35815	3.13948e-05	-1.58295	-1.35399
117158232	chr1:117158232:G:A	1.80506e-09	-1.59923e-10	-0.347199	0.000440751	-1.59923e-10	-0.2951
117158546	chr1:117158546:A:T	1.34568e-09	-1.59923e-10	-0.640892	0.000250442	-1.59923e-10	-0.860353
117159023	chr1:117159023:A:T	1.68346e-10	-1.39723	-1.3223	3.73714e-05	-1.40398	-1.35869
117159384	chr1:117159384:C:G	1.28773e-09	-1.59923e-10	-0.684907	0.000241467	-1.59923e-10	-0.896848
117159738	chr1:117159738:T:G	7.12266e-10	-1.59923e-10	-1.2771	0.00016057	-1.59923e-10	-1.30485
117159822	chr1:117159822:T:C	3.38181e-09	-1.59923e-10	0.280619	0.000714723	-1.59923e-10	0.188316
117160401	chr1:117160401:G:A	8.44946e-10	-1.10627	-3.54416e-10	0.00018707	-1.1521	-3.54416e-10
117160540	chr1:117160540:G:A	1.14036e-09	-0.806445	-3.54416e-10	0.000179792	-1.19178	-3.54416e-10
117160622	chr1:117160622:T:G	7.50676e-10	-1.26787	0.043294	0.000201551	-1.36703	0.289489
117161734	chr1:117161734:C:T	1.30624e-09	-1.59923e-10	-0.670638	0.000343168	-1.59923e-10	-0.545359
117161878	chr1:117161878:G:A	2.45591e-10	-1.17309	-1.16879	4.92288e-05	-1.22784	-1.25926
117162131	chr1:117162131:A:G	1.20473e-09	-1.59923e-10	-0.751537	0.00020349	-1.59923e-10	-1.06796
117162635	chr1:117162635:T:G	1.27431e-09	-1.59923e-10	-0.695386	0.000238879	-1.59923e-10	-0.907622
117163008	chr1:117163008:A:G	1.28869e-10	-1.63224	-1.35451	2.87933e-05	-1.66551	-1.35792
117163413	chr1:117163413:T:A	1.6355e-09	-1.45495	1.00911	0.000248817	-1.4675	0.600635
117164118	chr1:117164118:C:T	5.65608e-10	-1.50765	-3.54416e-10	0.000126033	-1.54703	-3.54416e-10
117164515	chr1:117164515:TA:T	9.04702e-10	-1.59923e-10	-1.03794	0.000209534	-1.59923e-10	-1.03869
117164728	chr1:117164728:A:T	3.70231e-09	-1.59923e-10	0.371166	0.000983604	-1.59923e-10	0.507644
117165040	chr1:117165040:T:C	7.22192e-10	-1.59923e-10	-1.26326	0.000163704	-1.59923e-10	-1.28552
117165611	chr1:117165611:A:C	2.26191e-10	-1.3616	-1.06256	4.67188e-05	-1.37711	-1.16232
117165812	chr1:117165812:G:A	1.07911e-09	-1.59923e-10	-0.861653	0.000266224	-1.59923e-10	-0.79924
117165855	chr1:117165855:T:C	2.16617e-10	-1.40091	-1.06651	4.47878e-05	-1.4161	-1.16554
117166102	chr1:117166102:T:A	5.57577e-10	-1.02989	-0.492055	0.000136771	-1.17633	-0.288947
117166133	chr1:117166133:T:C	1.00645e-09	-1.59923e-10	-0.931368	0.00019875	-1.59923e-10	-1.09153
117166149	chr1:117166149:G:A	4.47765e-10	-1.74128	-3.54416e-10	0.000104865	-1.7309	-3.54416e-10
117166199	chr1:117166199:C:T	7.74254e-10	-1.59923e-10	-1.19365	0.000176061	-1.59923e-10	-1.21275
117166247	chr1:117166247:A:G	8.94922e-10	-1.59923e-10	-1.04881	0.000207631	-1.59923e-10	-1.04782
117166539	chr1:117166539:G:C	6.73912e-10	-1.59923e-10	-1.33245	0.000154347	-1.59923e-10	-1.34437
117166599	chr1:117166599:C:CA	1.89449e-09	-1.59923e-10	-0.298844	0.000383576	-1.59923e-10	-0.434043
117166842	chr1:117166842:AG:A	3.15178e-09	-1.59923e-10	0.210176	0.000894136	-1.59923e-10	0.412279
117167071	chr1:117167071:C:T	1.19946e-09	-1.59923e-10	-0.755921	0.000220162	-1.59923e-10	-0.989217
117167466	chr1:117167466:C:G	7.63369e-09	-1.59923e-10	1.09478	0.00203887	-1.59923e-10	1.23657
117167507	chr1:117167507:G:A	2.3243e-09	-1.59923e-10	-0.0943753	0.000653044	-1.59923e-10	0.0980657
117167649	chr1:117167649:T:C	9.7952e-10	-1.59923e-10	-0.958485	0.000294434	-1.59923e-10	-0.698525
117168013	chr1:117168013:C:A	1.20175e-09	-1.59923e-10	-0.754012	0.000219642	-1.59923e-10	-0.991583
117168061	chr1:117168061:T:C	7.12802e-10	-1.59923e-10	-1.27634	0.000157185	-1.59923e-10	-1.32616
117168093	chr1:117168093:A:C	7.40735e-10	-1.59923e-10	-1.2379	0.000183784	-1.59923e-10	-1.16982
117168183	chr1:117168183:T:C	1.53855e-10	-1.45962	-1.34992	3.53023e-05	-1.466	-1.35363
117168208	chr1:117168208:A:G	1.01579e-09	-1.59923e-10	-0.922129	0.000246968	-1.59923e-10	-0.874319
117168433	chr1:117168433:T:C	5.07917e-09	-1.59923e-10	0.687356	0.00116449	-1.59923e-10	0.676459
117168725	chr1:117168725:A:G	2.02051e-10	-1.72394	-0.813093	4.17957e-05	-1.68722	-0.963569
117169073	chr1:117169073:C:A	7.59854e-10	-1.59923e-10	-1.21242	0.000174328	-1.59923e-10	-1.22264
117169183	chr1:117169183:T:G	1.82335e-09	-1.59923e-10	-0.337117	0.000323175	-1.59923e-10	-0.605386
117169289	chr1:117169289:G:A	6.52165e-10	-1.06865	-0.296599	0.000164792	-1.21126	-0.0676367
117169423	chr1:117169423:G:A	7.00074e-10	-1.59923e-10	-1.29436	0.000160374	-1.59923e-10	-1.30607
117169483	chr1:117169483:C:T	1.209e-10	-1.72908	-1.32151	2.80523e-05	-1.70391	-1.34559
117169758	chr1:117169758:T:G	6.99807e-10	-1.59923e-10	-1.29474	0.000159958	-1.59923e-10	-1.30867
117170136	chr1:117170136:A:G	7.54984e-10	-1.59923e-10	-1.21885	0.000189301	-1.59923e-10	-1.14024
117170482	chr1:117170482:T:C	7.5533e-10	-1.59923e-10	-1.21839	0.000189498	-1.59923e-10	-1.1392
117170886	chr1:117170886:C:T	9.6945e-10	-1.59923e-10	-0.968819	0.000191131	-1.59923e-10	-1.13062
117171080	chr1:117171080:A:G	9.12486e-10	-1.59923e-10	-1.02937	0.000206243	-1.59923e-10	-1.05453
117171173	chr1:117171173:G:A	7.686e-10	-1.59923e-10	-1.20098	0.000187782	-1.59923e-10	-1.1483
117171945	chr1:117171945:G:A	1.75295e-10	-1.34937	-1.32971	3.86225e-05	-1.42299	-1.30675
117172127	chr1:117172127:T:C	3.18735e-10	-0.956878	-1.12431	6.1937e-05	-1.03533	-1.22214
117172331	chr1:117172331:G:A	9.68955e-10	-0.969329	-3.54416e-10	0.000142449	-1.42459	-3.54416e-10
117172345	chr1:117172345:T:C	1.82613e-09	-1.59923e-10	-0.335594	0.000463379	-1.59923e-10	-0.245035
117172404	chr1:117172404:C:T	4.93217e-10	-1.10028	-0.544321	9.00819e-05	-1.1324	-0.750457
117172666	chr1:117172666:T:C	4.34072e-10	-0.701794	-1.07054	8.54957e-05	-0.949535	-0.985578
117172859	chr1:117172859:C:T	1.28776e-10	-1.65736	-1.33011	3.19788e-05	-1.61347	-1.30503
117172864	chr1:117172864:G:A	1.27854e-10	-1.68693	-1.30772	3.17297e-05	-1.65	-1.27632
117173492	chr1:117173492:C:A	1.31064e-09	-0.667278	-3.54416e-10	0.000246384	-0.876689	-3.54416e-10
117173531	chr1:117173531:T:C	1.91686e-09	-1.59923e-10	-0.287105	0.000447311	-1.59923e-10	-0.280326
117173654	chr1:117173654:T:A	2.88182e-10	-1.18893	-0.993024	5.83158e-05	-1.18323	-1.13448
117173771	chr1:117173771:G:A	6.77507e-10	-1.59923e-10	-1.32713	0.000158806	-1.59923e-10	-1.3159
117174577	chr1:117174577:G:A	1.29489e-09	-0.67937	-3.54416e-10	0.000244017	-0.88634	-3.54416e-10
117174638	chr1:117174638:G:A	1.4889e-09	-1.59923e-10	-0.539754	0.000303656	-1.59923e-10	-0.667682
117174680	chr1:117174680:T:C	1.31578e-09	-0.663361	-3.54416e-10	0.000247408	-0.872542	-3.54416e-10
117174867	chr1:117174867:G:A	1.75949e-09	-1.59923e-10	-0.372769	0.000404181	-1.59923e-10	-0.381716
117175086	chr1:117175086:A:AGCT	6.61713e-10	-1.59923e-10	-1.35072	0.000153229	-1.59923e-10	-1.35165
117175406	chr1:117175406:T:C	1.47371e-09	-0.550011	-3.54416e-10	0.000273752	-0.771359	-3.54416e-10
117175427	chr1:117175427:A:G	2.49493e-09	-1.59923e-10	-0.0235303	0.000488805	-1.59923e-10	-0.191615
117175433	chr1:117175433:C:T	1.39991e-09	-0.601385	-3.54416e-10	0.000261072	-0.818784	-3.54416e-10
117175621	chr1:117175621:G:A	6.58549e-10	-1.59923e-10	-1.35551	0.000152214	-1.59923e-10	-1.35829
117176000	chr1:117176000:C:T	1.61289e-09	-1.59923e-10	-0.459765	0.000380521	-1.59923e-10	-0.442037
117176157	chr1:117176157:C:T	2.30127e-10	-1.636	-0.770915	4.73038e-05	-1.61739	-0.909603
117176175	chr1:117176175:A:G	2.09473e-10	-1.63202	-0.868933	4.3785e-05	-1.61	-0.994294
117176426	chr1:117176426:CAAG:C	1.28849e-10	-1.67257	-1.31434	3.11526e-05	-1.65285	-1.29184
117176509	chr1:117176509:A:G	1.38366e-09	-0.613062	-3.54416e-10	0.000258948	-0.826951	-3.54416e-10
117176822	chr1:117176822:A:G	1.34722e-09	-0.639748	-3.54416e-10	0.000252954	-0.850373	-3.54416e-10
117176853	chr1:117176853:C:CT	7.23887e-10	-1.59923e-10	-1.26091	0.000161706	-1.59923e-10	-1.2978
117176955	chr1:117176955:C:T	6.56436e-10	-1.59923e-10	-1.35872	0.000152329	-1.59923e-10	-1.35754
117177040	chr1:117177040:T:C	1.90245e-10	-1.65876	-0.938471	3.99069e-05	-1.638	-1.05903
117177677	chr1:117177677:C:A	9.53753e-09	-1.59923e-10	1.31744	0.0017484	-1.59923e-10	1.08288
117177958	chr1:117177958:G:A	5.10403e-10	-1.61035	-3.54416e-10	0.000104265	-1.73664	-3.54416e-10
117178113	chr1:117178113:A:T	1.48028e-09	-1.59923e-10	-0.545558	0.000411307	-1.59923e-10	-0.364239
117178202	chr1:117178202:G:T	1.36872e-09	-1.59923e-10	-0.623919	0.00032789	-1.59923e-10	-0.590902
117178352	chr1:117178352:G:A	2.30105e-09	-0.104426	-3.54416e-10	0.000317402	-0.623411	-3.54416e-10
117178547	chr1:117178547:T:C	1.96613e-10	-1.63893	-0.925381	4.13709e-05	-1.61519	-1.04581
117178729	chr1:117178729:G:A	3.8973e-10	-1.27344	-0.606658	7.50556e-05	-1.27405	-0.791304
117178736	chr1:117178736:T:G	3.13815e-10	-1.07677	-1.01998	6.27198e-05	-1.10188	-1.14303
117178751	chr1:117178751:G:A	2.25676e-10	-1.06769	-1.35876	6.46996e-05	-0.8626	-1.35122
117178816	chr1:117178816:C:T	1.5386e-09	-1.59923e-10	-0.506917	0.000430143	-1.59923e-10	-0.319461
117179135	chr1:117179135:T:G	4.57007e-09	-1.59923e-10	0.581737	0.000828907	-1.59923e-10	0.336528
117179209	chr1:117179209:C:T	1.46919e-09	-1.59923e-10	-0.553078	0.000324155	-1.59923e-10	-0.602358
117179245	chr1:117179245:T:C	1.80746e-09	-1.59923e-10	-0.34587	0.000404352	-1.59923e-10	-0.381295
117179376	chr1:117179376:G:A	2.53131e-10	-1.44079	-0.870851	5.12896e-05	-1.43936	-1.00673
117179558	chr1:117179558:G:T	2.34486e-10	-1.44348	-0.944669	4.79785e-05	-1.44634	-1.06649
117179948	chr1:117179948:C:T	1.95502e-09	-1.59923e-10	-0.267393	0.000422835	-1.59923e-10	-0.336597
117179960	chr1:117179960:G:C	7.79189e-10	-1.59923e-10	-1.18729	0.000175581	-1.59923e-10	-1.21548
117180214	chr1:117180214:C:CA	1.28685e-09	-1.59923e-10	-0.685598	0.000327648	-1.59923e-10	-0.591639
117180350	chr1:117180350:T:G	1.27075e-09	-1.59923e-10	-0.698184	0.00032309	-1.59923e-10	-0.605649
117180685	chr1:117180685:T:A	2.35498e-10	-1.34335	-1.04049	4.11311e-05	-1.52369	-1.14313
117180776	chr1:117180776:C:G	1.33131e-10	-1.68072	-1.2735	2.85759e-05	-1.7281	-1.30292
117180941	chr1:117180941:C:T	1.02384e-09	-1.59923e-10	-0.914233	0.000237133	-1.59923e-10	-0.914957
117180967	chr1:117180967:G:C	9.16809e-10	-1.59923e-10	-1.02465	0.00022547	-1.59923e-10	-0.965393
117181009	chr1:117181009:C:T	2.18835e-10	-1.52195	-0.935281	5.18285e-05	-1.43621	-0.999425
117181146	chr1:117181146:G:T	2.58421e-10	-1.4529	-0.838061	5.46011e-05	-1.47792	-0.905605
117181156	chr1:117181156:C:T	5.27162e-10	-1.57804	-3.54416e-10	0.000112013	-1.66497	-3.54416e-10
117181165	chr1:117181165:C:T	8.53319e-10	-1.59923e-10	-1.09641	0.000207153	-1.59923e-10	-1.05012
117181419	chr1:117181419:C:T	1.40048e-10	-1.65642	-1.24714	3.69416e-05	-1.54988	-1.22436
117181736	chr1:117181736:G:T	8.04183e-10	-1.59923e-10	-1.15572	0.000188207	-1.59923e-10	-1.14604
117181777	chr1:117181777:C:T	5.80353e-09	-1.59923e-10	0.820675	0.00122497	-1.59923e-10	0.727092
117181796	chr1:117181796:G:A	2.62474e-09	-1.59923e-10	0.0271893	0.000479294	-1.59923e-10	-0.211265
117181957	chr1:117181957:G:A	5.38145e-10	-1.55742	-3.54416e-10	0.000138034	-1.45608	-3.54416e-10
117182450	chr1:117182450:C:T	1.20159e-09	-1.59923e-10	-0.754148	0.000278996	-1.59923e-10	-0.752383
117182549	chr1:117182549:A:T	1.19379e-09	-1.59923e-10	-0.760656	0.000277009	-1.59923e-10	-0.759528
117182584	chr1:117182584:C:T	9.03502e-10	-1.59923e-10	-1.03927	0.000181137	-1.59923e-10	-1.18433
117183720	chr1:117183720:C:T	6.86985e-10	-1.59923e-10	-1.31323	0.000160682	-1.59923e-10	-1.30415
117184163	chr1:117184163:C:A	4.52727e-10	-1.73026	-3.54416e-10	0.000109153	-1.69083	-3.54416e-10
117184580	chr1:117184580:C:T	9.97802e-10	-1.59923e-10	-0.939993	0.000342587	-1.59923e-10	-0.547054
117185085	chr1:117185085:G:A	6.88058e-10	-1.59923e-10	-1.31168	0.000160961	-1.59923e-10	-1.30242
117185103	chr1:117185103:A:C	4.77256e-10	-1.67749	-3.54416e-10	0.000117992	-1.61296	-3.54416e-10
117186016	chr1:117186016:T:A	4.0707e-09	-1.59923e-10	0.466024	0.000899208	-1.59923e-10	0.417935
117186030	chr1:117186030:A:G	2.79838e-10	-0.998847	-1.21249	5.55473e-05	-1.06174	-1.30461
117186734	chr1:117186734:C:T	5.1676e-10	-1.59797	-3.54416e-10	0.000132199	-1.49927	-3.54416e-10
117186747	chr1:117186747:C:T	6.5785e-10	-1.59923e-10	-1.35657	0.000152284	-1.59923e-10	-1.35783
117187061	chr1:117187061:T:C	1.48266e-10	-1.48776	-1.35879	3.38072e-05	-1.51774	-1.34516
117187074	chr1:117187074:T:C	2.54371e-10	-1.04376	-1.263	7.2722e-05	-0.889055	-1.20788
117187301	chr1:117187301:C:T	9.3711e-10	-1.00275	-3.54416e-10	0.000205115	-1.06001	-3.54416e-10
117187353	chr1:117187353:T:C	7.63133e-10	-1.59923e-10	-1.20811	0.00018428	-1.59923e-10	-1.16712
117187426	chr1:117187426:G:C	1.74963e-10	-1.42337	-1.25761	4.39645e-05	-1.46329	-1.13691
117187452	chr1:117187452:A:G	1.63779e-10	-1.48771	-1.25932	3.80731e-05	-1.44779	-1.29628
117187601	chr1:117187601:G:C	1.71372e-10	-1.4597	-1.242	3.98083e-05	-1.41764	-1.28186
117187814	chr1:117187814:G:A	7.34556e-10	-1.59923e-10	-1.24628	0.000198317	-1.59923e-10	-1.09371
117188001	chr1:117188001:G:A	1.36687e-10	-1.68711	-1.24074	3.09274e-05	-1.73194	-1.21999
117188058	chr1:117188058:T:C	1.40525e-09	-1.59923e-10	-0.597575	0.000311021	-1.59923e-10	-0.643719
117188441	chr1:117188441:G:A	1.7237e-10	-1.4496	-1.24631	4.00155e-05	-1.40866	-1.28565
117188598	chr1:117188598:A:G	7.35722e-10	-1.59923e-10	-1.2447	0.000162111	-1.59923e-10	-1.2953
117188617	chr1:117188617:A:C	3.21425e-09	-1.59923e-10	0.2298	0.000732404	-1.59923e-10	0.212753
117189351	chr1:117189351:T:A	1.29046e-09	-1.59923e-10	-0.682793	0.000412472	-1.59923e-10	-0.361411
117189549	chr1:117189549:G:A	1.44603e-10	-1.51911	-1.35244	3.02218e-05	-1.62607	-1.34895
117189790	chr1:117189790:T:A	9.39687e-10	-1.59923e-10	-1	0.000184645	-1.59923e-10	-1.16515
117190252	chr1:117190252:A:G	6.88403e-10	-1.59923e-10	-1.31117	0.000152549	-1.59923e-10	-1.35609
117190278	chr1:117190278:T:G	6.57828e-10	-1.59923e-10	-1.3566	0.000152131	-1.59923e-10	-1.35884
117190570	chr1:117190570:A:G	7.5618e-09	-1.59923e-10	1.08532	0.00139131	-1.59923e-10	0.854419
117190664	chr1:117190664:C:G	7.39838e-10	-1.59923e-10	-1.23912	0.000180803	-1.59923e-10	-1.18617
117191068	chr1:117191068:C:T	7.85765e-10	-1.59923e-10	-1.17889	0.000185443	-1.59923e-10	-1.16083
117191675	chr1:117191675:G:A	1.88885e-10	-1.41006	-1.19434	3.5561e-05	-1.55469	-1.25764
117191991	chr1:117191991:T:C	2.37402e-10	-1.02578	-1.35002	6.31193e-05	-0.879501	-1.35905
117192014	chr1:117192014:TAG:T	1.27485e-09	-1.59923e-10	-0.694963	0.000404985	-1.59923e-10	-0.379729
117192057	chr1:117192057:A:G	8.09149e-10	-1.59923e-10	-1.14956	0.000184072	-1.59923e-10	-1.16825
117192069	chr1:117192069:G:A	1.08454e-09	-1.59923e-10	-0.856632	0.000272997	-1.59923e-10	-0.774118
117192925	chr1:117192925:G:T	6.67781e-10	-1.59923e-10	-1.34159	0.000154232	-1.59923e-10	-1.34512
117193261	chr1:117193261:A:T	3.99461e-10	-0.666901	-1.18853	0.00011578	-0.484196	-1.14769
117193349	chr1:117193349:T:C	1.64006e-10	-1.3984	-1.34724	3.95187e-05	-1.35741	-1.3494
117193415	chr1:117193415:G:A	9.85022e-10	-0.952883	-3.54416e-10	0.000236454	-0.917824	-3.54416e-10
117193577	chr1:117193577:A:AC	2.47926e-10	-1.0138	-1.31862	7.06534e-05	-0.846455	-1.27934
117193632	chr1:117193632:A:G	7.85199e-10	-1.59923e-10	-1.17961	0.00017882	-1.59923e-10	-1.1972
117193895	chr1:117193895:T:C	5.2458e-10	-1.58295	-3.54416e-10	0.000116082	-1.62928	-3.54416e-10
117193928	chr1:117193928:A:G	7.72359e-10	-1.59923e-10	-1.1961	0.00018195	-1.59923e-10	-1.17985
117194114	chr1:117194114:A:G	7.17862e-10	-1.59923e-10	-1.26927	0.000175534	-1.59923e-10	-1.21575
117194864	chr1:117194864:A:G	2.76736e-10	-1.27171	-0.950775	7.81619e-05	-1.16603	-0.858768
117195114	chr1:117195114:C:T	1.46842e-10	-1.59694	-1.25925	3.3755e-05	-1.67242	-1.19203
117195312	chr1:117195312:A:T	8.51792e-10	-1.59923e-10	-1.0982	0.000218635	-1.59923e-10	-0.996178
117195533	chr1:117195533:C:T	9.54927e-10	-1.59923e-10	-0.983913	0.000195869	-1.59923e-10	-1.10613
117196015	chr1:117196015:A:G	1.26404e-10	-1.67352	-1.33255	2.96952e-05	-1.69045	-1.30215
117196091	chr1:117196091:G:A	2.36515e-09	-1.59923e-10	-0.0769495	0.000541804	-1.59923e-10	-0.0886745
117196193	chr1:117196193:A:G	1.6079e-09	-0.914596	0.451735	0.000312903	-0.746481	0.108796
117196405	chr1:117196405:G:T	5.61868e-09	0.788305	-3.54416e-10	0.00131938	0.801338	-3.54416e-10
117196407	chr1:117196407:G:T	1.58633e-10	-1.56685	-1.2121	5.47413e-05	-1.28298	-1.09798
117196580	chr1:117196580:A:T	4.63002e-10	-1.70782	-3.54416e-10	0.000110919	-1.67478	-3.54416e-10
117196824	chr1:117196824:A:C	1.49351e-09	-1.59923e-10	-0.536664	0.000491062	-1.59923e-10	-0.187008
117196836	chr1:117196836:C:A	4.98755e-10	-1.63343	-3.54416e-10	0.000109514	-1.68753	-3.54416e-10
117197176	chr1:117197176:G:A	3.01147e-10	-0.935955	-1.20199	7.32492e-05	-0.899394	-1.19032
117197224	chr1:117197224:C:T	3.1046e-10	-0.949344	-1.15815	7.5415e-05	-0.913986	-1.14659
117197598	chr1:117197598:G:A	1.36026e-10	-1.70328	-1.22942	3.616e-05	-1.66899	-1.12663
117197735	chr1:117197735:A:G	1.66289e-10	-1.37389	-1.35793	3.58555e-05	-1.46201	-1.34208
117198508	chr1:117198508:C:T	7.55563e-10	-1.59923e-10	-1.21808	0.000163465	-1.59923e-10	-1.28698
117198633	chr1:117198633:C:T	3.19562e-10	-1.72685	-0.351749	7.76261e-05	-1.60593	-0.425743
117198725	chr1:117198725:CAAT:C	7.6755e-10	-1.59923e-10	-1.20234	0.00017116	-1.59923e-10	-1.24098
117198913	chr1:117198913:G:A	7.90409e-10	-1.59923e-10	-1.173	0.000171829	-1.59923e-10	-1.23708
117199314	chr1:117199314:A:G	6.57625e-10	-1.59923e-10	-1.35691	0.000153047	-1.59923e-10	-1.35284
117199421	chr1:117199421:G:A	6.66451e-10	-1.34358	-3.54416e-10	0.000128997	-1.52379	-3.54416e-10
117199446	chr1:117199446:C:T	2.5611e-10	-1.71017	-0.589774	4.77619e-05	-1.72183	-0.79552
117199605	chr1:117199605:C:T	1.32212e-10	-1.63143	-1.32971	3.69509e-05	-1.4218	-1.35219
117199776	chr1:117199776:C:T	3.80996e-10	-1.65857	-0.244191	9.73299e-05	-1.73494	-0.0705303
117200449	chr1:117200449:A:T	8.76244e-10	-1.59923e-10	-1.0699	0.00021039	-1.59923e-10	-1.03462
117200704	chr1:117200704:C:T	9.86135e-10	-1.59923e-10	-0.951754	0.000251037	-1.59923e-10	-0.85798
117200824	chr1:117200824:C:T	7.39835e-10	-1.59923e-10	-1.23912	0.000176123	-1.59923e-10	-1.2124
117201346	chr1:117201346:G:A	7.05634e-10	-1.59923e-10	-1.28645	0.000173968	-1.59923e-10	-1.22471
117201360	chr1:117201360:T:C	3.19927e-09	-1.59923e-10	0.225131	0.000720839	-1.59923e-10	0.196836
117201641	chr1:117201641:A:T	7.05926e-10	-1.59923e-10	-1.28604	0.000174568	-1.59923e-10	-1.22126
117201642	chr1:117201642:C:T	1.03101e-09	-1.59923e-10	-0.907257	0.000275014	-1.59923e-10	-0.766756
117201791	chr1:117201791:C:G	9.56449e-10	-0.98232	-3.54416e-10	0.00030203	-0.673052	-3.54416e-10
117202538	chr1:117202538:A:G	6.5812e-10	-1.59923e-10	-1.35616	0.000153209	-1.59923e-10	-1.35178
117202861	chr1:117202861:G:A	6.74975e-10	-1.59923e-10	-1.33087	0.000152102	-1.59923e-10	-1.35903
117203150	chr1:117203150:G:A	6.93861e-10	-1.59923e-10	-1.30328	0.000167752	-1.59923e-10	-1.26109
117203203	chr1:117203203:T:A	4.60587e-10	-1.71305	-3.54416e-10	0.000119231	-1.60252	-3.54416e-10
117203325	chr1:117203325:T:C	6.57151e-10	-1.59923e-10	-1.35763	0.00015304	-1.59923e-10	-1.35288
117203428	chr1:117203428:T:C	7.20653e-10	-1.59923e-10	-1.26539	0.000178142	-1.59923e-10	-1.201
117203460	chr1:117203460:AAG:A	6.89108e-10	-1.59923e-10	-1.31015	0.000173745	-1.59923e-10	-1.22599
117203534	chr1:117203534:G:C	1.76697e-10	-1.60605	-1.06506	4.38897e-05	-1.66808	-0.933817
117203589	chr1:117203589:C:T	8.45492e-10	0.214468	-1.3201	0.000311339	0.681332	-1.32403
117204017	chr1:117204017:G:A	1.20365e-10	-1.72701	-1.32801	3.05562e-05	-1.72729	-1.23672
117204019	chr1:117204019:A:G	6.94577e-10	-1.59923e-10	-1.30224	0.000157383	-1.59923e-10	-1.3249
117204048	chr1:117204048:T:A	8.11974e-10	0.0236822	-1.16976	0.000193962	0.0121116	-1.12803
117204049	chr1:117204049:G:A	6.95781e-10	-1.59923e-10	-1.30051	0.000173992	-1.59923e-10	-1.22457
117204169	chr1:117204169:C:T	6.80454e-10	-1.59923e-10	-1.32279	0.000170055	-1.59923e-10	-1.24745
117204472	chr1:117204472:T:A	2.10121e-10	-1.55827	-0.939597	5.21951e-05	-1.62778	-0.800808
117204489	chr1:117204489:T:C	6.91989e-10	-1.59923e-10	-1.30598	0.000155315	-1.59923e-10	-1.33812
117204598	chr1:117204598:G:T	7.11755e-10	-1.59923e-10	-1.27781	0.000163777	-1.59923e-10	-1.28508
117204642	chr1:117204642:G:A	7.31166e-10	-1.59923e-10	-1.25091	0.000181512	-1.59923e-10	-1.18226
117204726	chr1:117204726:T:C	6.82423e-10	-1.59923e-10	-1.3199	0.000170911	-1.59923e-10	-1.24244
117204840	chr1:117204840:TGGGCAACAGAGC:T	2.13639e-10	-1.72695	-0.754306	5.73807e-05	-1.62415	-0.709724
117205028	chr1:117205028:A:G	6.82259e-10	-1.59923e-10	-1.32014	0.000170853	-1.59923e-10	-1.24278
117205151	chr1:117205151:TATATATAGAGAGAGAGAGAGAGA:T	6.79932e-10	-1.59923e-10	-1.32355	0.000170338	-1.59923e-10	-1.24579
117205163	chr1:117205163:G:T	9.26041e-10	-1.01463	-3.54416e-10	0.000175962	-1.21331	-3.54416e-10
117205165	chr1:117205165:G:T	1.74023e-10	-1.5072	-1.17916	3.89495e-05	-1.5606	-1.16071
117205190	chr1:117205190:C:T	1.61822e-10	-1.52982	-1.22923	3.81495e-05	-1.49001	-1.25206
117205218	chr1:117205218:C:G	6.71182e-10	-1.59923e-10	-1.33651	0.000165819	-1.59923e-10	-1.27268
117205244	chr1:117205244:C:T	6.80951e-10	-1.59923e-10	-1.32206	0.000170313	-1.59923e-10	-1.24594
117205251	chr1:117205251:G:C	6.84591e-10	-1.59923e-10	-1.31673	0.000171844	-1.59923e-10	-1.23699
117205360	chr1:117205360:A:G	2.33629e-10	-1.71916	-0.672651	6.77295e-05	-1.60695	-0.561109
117205405	chr1:117205405:C:T	2.05067e-10	-1.55894	-0.963265	5.08361e-05	-1.62752	-0.827449
117205884	chr1:117205884:A:T	6.92157e-10	-1.59923e-10	-1.30574	0.000174995	-1.59923e-10	-1.21882
117205949	chr1:117205949:C:T	2.29959e-10	-1.69326	-0.714386	6.44605e-05	-1.54742	-0.670103
117206176	chr1:117206176:C:A	2.42014e-09	-1.59923e-10	-0.0539688	0.000708487	-1.59923e-10	0.179552
117206308	chr1:117206308:T:A	6.62734e-10	-1.59923e-10	-1.34917	0.000152076	-1.59923e-10	-1.3592
117206497	chr1:117206497:T:C	9.15681e-10	-1.59923e-10	-1.02588	0.000187238	-1.59923e-10	-1.1512
117206576	chr1:117206576:C:T	7.06822e-10	-1.59923e-10	-1.28477	0.000164067	-1.59923e-10	-1.28331
117206645	chr1:117206645:C:T	6.8154e-10	-1.59923e-10	-1.32119	0.000152286	-1.59923e-10	-1.35782
117206669	chr1:117206669:T:A	1.20423e-10	-1.73939	-1.31514	3.04276e-05	-1.67747	-1.29076
117206845	chr1:117206845:A:G	1.72006e-10	-1.7091	-0.988924	3.79431e-05	-1.74073	-1.00677
117206959	chr1:117206959:T:C	4.95213e-09	-1.59923e-10	0.662026	0.00178679	-1.59923e-10	1.10459
117207069	chr1:117207069:G:T	6.03163e-10	-1.44336	-3.54416e-10	0.000125885	-1.54821	-3.54416e-10
117207147	chr1:117207147:G:A	8.23233e-10	-1.59923e-10	-1.13231	0.000192832	-1.59923e-10	-1.12176
117207149	chr1:117207149:A:G	7.052e-10	-1.59923e-10	-1.28707	0.000169463	-1.59923e-10	-1.25094
117207187	chr1:117207187:C:T	2.67038e-10	-1.70194	-0.55622	7.97679e-05	-1.56843	-0.436026
117207532	chr1:117207532:C:T	5.63301e-09	-1.59923e-10	0.790851	0.00204448	-1.59923e-10	1.23932
117207773	chr1:117207773:T:C	1.97287e-09	-1.59923e-10	-0.258301	0.000439882	-1.59923e-10	-0.297073
117207989	chr1:117207989:C:T	9.51178e-10	-1.59923e-10	-0.987846	0.000207285	-1.59923e-10	-1.04949
117208064	chr1:117208064:C:T	9.52169e-10	0.306441	-1.29325	0.000349775	0.787013	-1.3133
117208177	chr1:117208177:T:C	2.50453e-10	-1.70538	-0.616897	7.40261e-05	-1.57288	-0.506279
117208245	chr1:117208245:A:G	9.0113e-10	-1.59923e-10	-1.0419	0.000204372	-1.59923e-10	-1.06364
117208326	chr1:117208326:A:G	5.11539e-10	-1.60812	-3.54416e-10	0.000130892	-1.50921	-3.54416e-10
117208383	chr1:117208383:A:G	6.85065e-10	-1.59923e-10	-1.31603	0.000171933	-1.59923e-10	-1.23648
117208409	chr1:117208409:C:T	6.82289e-10	-1.59923e-10	-1.32009	0.000170822	-1.59923e-10	-1.24296
117208442	chr1:117208442:A:C	7.52743e-10	-1.59923e-10	-1.22182	0.0001683	-1.59923e-10	-1.25783
117208743	chr1:117208743:C:T	9.88419e-10	0.346466	-1.29591	0.00036726	0.837816	-1.31532
117208824	chr1:117208824:A:C	1.69971e-09	-1.59923e-10	-0.407336	0.000399506	-1.59923e-10	-0.393351
117208894	chr1:117208894:A:C	2.27925e-10	-1.67459	-0.741945	6.8879e-05	-1.51322	-0.638011
117209089	chr1:117209089:G:A	1.09235e-09	-1.59923e-10	-0.84946	0.000287083	-1.59923e-10	-0.723806
117209103	chr1:117209103:C:T	8.23657e-10	0.0994985	-1.23129	0.00030658	0.573964	-1.23206
117209114	chr1:117209114:G:A	1.72709e-10	-1.64982	-1.04412	4.41747e-05	-1.69801	-0.897418
117209129	chr1:117209129:G:A	6.70135e-10	-1.59923e-10	-1.33807	0.000152193	-1.59923e-10	-1.35843
117209145	chr1:117209145:C:T	7.04036e-10	-1.59923e-10	-1.28872	0.000177079	-1.59923e-10	-1.20698
117209278	chr1:117209278:C:T	6.96625e-10	-1.59923e-10	-1.2993	0.000157721	-1.59923e-10	-1.32275
117209389	chr1:117209389:A:G	6.82601e-10	-1.59923e-10	-1.31964	0.000170953	-1.59923e-10	-1.24219
117209430	chr1:117209430:G:T	1.47325e-10	-1.73287	-1.12003	3.50546e-05	-1.64747	-1.1792
117209483	chr1:117209483:T:C	1.39532e-10	-1.74093	-1.16632	3.2657e-05	-1.67799	-1.21953
117209640	chr1:117209640:G:A	1.52222e-09	-0.517625	-3.54416e-10	0.000642296	0.0814705	-3.54416e-10
117209859	chr1:117209859:G:A	1.02085e-09	-1.59923e-10	-0.917161	0.000248787	-1.59923e-10	-0.866983
117209876	chr1:117209876:G:A	2.38586e-10	-1.59692	-0.773897	6.19453e-05	-1.37975	-0.877574
117210354	chr1:117210354:A:G	1.10356e-09	-1.59923e-10	-0.839254	0.000222025	-1.59923e-10	-0.980788
117210468	chr1:117210468:C:A	6.79604e-10	-1.32404	-3.54416e-10	0.000142318	-1.42552	-3.54416e-10
117210493	chr1:117210493:C:A	7.37565e-10	-1.59923e-10	-1.24219	0.000189232	-1.59923e-10	-1.14061
117210833	chr1:117210833:A:G	5.38215e-10	-1.55729	-3.54416e-10	0.000114543	-1.64263	-3.54416e-10
117210921	chr1:117210921:G:A	4.91641e-09	0.654786	-3.54416e-10	0.00122009	0.723102	-3.54416e-10
117211078	chr1:117211078:G:C	8.37201e-10	-1.59923e-10	-1.11548	0.000214436	-1.59923e-10	-1.01557
117211385	chr1:117211385:G:A	3.37511e-10	-1.44018	-0.583774	9.25085e-05	-1.15755	-0.698732
117211437	chr1:117211437:T:C	3.67835e-10	-1.36403	-0.57388	0.000103625	-1.05291	-0.689888
117211597	chr1:117211597:T:C	2.42778e-10	-1.50584	-0.847558	6.5408e-05	-1.24523	-0.957703
117211728	chr1:117211728:T:C	2.46259e-09	-1.59923e-10	-0.0365783	0.000820273	-1.59923e-10	0.326058
117211838	chr1:117211838:T:C	1.23659e-10	-1.68256	-1.34546	3.17453e-05	-1.57165	-1.35419
117212012	chr1:117212012:T:C	6.77524e-10	-1.59923e-10	-1.3271	0.000152273	-1.59923e-10	-1.3579
117212068	chr1:117212068:C:G	9.02397e-10	-1.59923e-10	-1.04049	0.000197275	-1.59923e-10	-1.09898
117212155	chr1:117212155:A:G	8.98784e-10	-1.59923e-10	-1.0445	0.000196262	-1.59923e-10	-1.10413
117212368	chr1:117212368:G:A	3.28636e-10	-1.63633	-0.414272	8.76541e-05	-1.34124	-0.568945
117212379	chr1:117212379:C:T	2.67703e-10	-1.61341	-0.642265	7.20712e-05	-1.3229	-0.783025
117212466	chr1:117212466:A:G	1.39113e-10	-1.70514	-1.20512	3.6656e-05	-1.56524	-1.21677
117212547	chr1:117212547:C:T	8.42169e-10	-1.59923e-10	-1.10957	0.000191708	-1.59923e-10	-1.12761
117212749	chr1:117212749:A:C	1.48965e-10	-1.66041	-1.18142	4.10195e-05	-1.41645	-1.25308
117213178	chr1:117213178:T:C	2.77896e-10	-1.56416	-0.654137	7.79924e-05	-1.23209	-0.794875
117213204	chr1:117213204:G:C	1.15984e-10	-1.74143	-1.35067	2.71314e-05	-1.73482	-1.34807
117213213	chr1:117213213:C:T	8.62172e-10	-1.59923e-10	-1.08609	0.000196061	-1.59923e-10	-1.10516
117213235	chr1:117213235:A:T	8.41774e-10	-1.59923e-10	-1.11004	0.000185372	-1.59923e-10	-1.16121
117213513	chr1:117213513:C:G	7.05231e-10	-1.59923e-10	-1.28702	0.000164079	-1.59923e-10	-1.28323
117213610	chr1:117213610:A:T	3.28644e-10	-1.59145	-0.459125	9.85524e-05	-1.25419	-0.538802
117213886	chr1:117213886:C:T	6.57939e-10	-1.59923e-10	-1.35643	0.000152131	-1.59923e-10	-1.35884
117214011	chr1:117214011:G:A	4.66513e-10	-1.70026	-3.54416e-10	0.000119102	-1.6036	-3.54416e-10
117214103	chr1:117214103:C:G	1.19263e-10	-1.70542	-1.35879	2.88227e-05	-1.66561	-1.35681
117214174	chr1:117214174:C:T	2.58779e-10	-1.64425	-0.645318	6.77879e-05	-1.38053	-0.786671
117214229	chr1:117214229:C:T	2.37365e-10	-1.52128	-0.854667	6.85737e-05	-1.17216	-0.983512
117214348	chr1:117214348:C:T	6.82996e-10	-1.59923e-10	-1.31906	0.00015531	-1.59923e-10	-1.33815
117214571	chr1:117214571:A:G	8.41774e-10	-1.59923e-10	-1.11004	0.000185372	-1.59923e-10	-1.16121
117214881	chr1:117214881:C:T	1.96545e-10	-1.61564	-0.949016	5.53674e-05	-1.39964	-0.969947
117214905	chr1:117214905:T:C	6.96629e-10	-1.59923e-10	-1.2993	0.000162591	-1.59923e-10	-1.29234
117215138	chr1:117215138:T:C	8.41774e-10	-1.59923e-10	-1.11004	0.000185372	-1.59923e-10	-1.16121
117215275	chr1:117215275:A:G	8.41815e-10	-1.59923e-10	-1.10999	0.000185419	-1.59923e-10	-1.16096
117215289	chr1:117215289:C:G	2.5107e-10	-1.62716	-0.692657	6.70792e-05	-1.34813	-0.829572
117215589	chr1:117215589:C:T	1.55571e-10	-1.66231	-1.13613	4.19837e-05	-1.48747	-1.15883
117215627	chr1:117215627:C:T	1.23947e-10	-1.69182	-1.33388	3.11091e-05	-1.58775	-1.35833
117215722	chr1:117215722:C:T	1.4905e-10	-1.48907	-1.3522	3.8358e-05	-1.40146	-1.33515
117215729	chr1:117215729:C:T	1.25414e-09	-1.59923e-10	-0.711346	0.000275147	-1.59923e-10	-0.766274
117215800	chr1:117215800:A:T	7.83271e-10	-1.59923e-10	-1.18207	0.000178746	-1.59923e-10	-1.19761
117215853	chr1:117215853:G:A	6.56439e-10	-1.59923e-10	-1.35872	0.000153934	-1.59923e-10	-1.34706
117215999	chr1:117215999:C:T	1.25366e-10	-1.67571	-1.3386	3.20214e-05	-1.56002	-1.35716
117216125	chr1:117216125:C:A	1.11107e-09	-1.59923e-10	-0.832465	0.000293945	-1.59923e-10	-0.700188
117216150	chr1:117216150:G:A	3.30691e-10	-1.61454	-0.429825	9.18963e-05	-1.29848	-0.564439
117216295	chr1:117216295:A:G	2.33104e-10	-1.51353	-0.880534	6.78861e-05	-1.15947	-1.00628
117216703	chr1:117216703:C:T	2.28938e-10	-1.52882	-0.883282	6.61798e-05	-1.18417	-1.00704
117216950	chr1:117216950:C:T	1.13655e-09	-1.59923e-10	-0.809798	0.000250341	-1.59923e-10	-0.860755
117216973	chr1:117216973:A:G	7.16145e-10	-1.59923e-10	-1.27167	0.000166686	-1.59923e-10	-1.26747
117217280	chr1:117217280:A:G	1.08077e-09	-1.59923e-10	-0.860117	0.000284897	-1.59923e-10	-0.73145
117217319	chr1:117217319:C:T	2.52258e-10	-1.63485	-0.680251	6.69256e-05	-1.3618	-0.818199
117217320	chr1:117217320:G:A	1.24965e-10	-1.67854	-1.33898	3.18897e-05	-1.56426	-1.35704
117217401	chr1:117217401:G:A	2.44691e-10	-1.62875	-0.716802	6.55771e-05	-1.35039	-0.849963
117217532	chr1:117217532:A:AT	8.86896e-10	-1.59923e-10	-1.05782	0.000178366	-1.59923e-10	-1.19974
117217566	chr1:117217566:G:A	2.26006e-09	-1.59923e-10	-0.122401	0.000674749	-1.59923e-10	0.130761
117217648	chr1:117217648:T:C	2.05382e-10	-1.5783	-0.942378	5.92004e-05	-1.34049	-0.96216
117217664	chr1:117217664:C:G	8.4823e-10	-1.59923e-10	-1.1024	0.00018664	-1.59923e-10	-1.1544
117217757	chr1:117217757:G:A	6.83056e-10	-1.59923e-10	-1.31897	0.000155321	-1.59923e-10	-1.33809
117217978	chr1:117217978:C:G	2.63553e-10	-1.64278	-0.628509	6.90847e-05	-1.37717	-0.771073
117218130	chr1:117218130:C:T	1.16126e-09	-1.59923e-10	-0.788287	0.000399536	-1.59923e-10	-0.393275
117218443	chr1:117218443:C:A	2.35988e-10	-1.63596	-0.745803	6.29793e-05	-1.36412	-0.876655
117218791	chr1:117218791:G:A	8.13291e-10	-1.59923e-10	-1.14446	0.000179862	-1.59923e-10	-1.19139
117218958	chr1:117218958:G:A	1.36576e-09	-1.59923e-10	-0.626083	0.000297185	-1.59923e-10	-0.689224
117219080	chr1:117219080:C:A	2.45933e-10	-1.62839	-0.712095	6.58339e-05	-1.34951	-0.846935
117219186	chr1:117219186:T:C	9.13718e-10	-1.59923e-10	-1.02803	0.000189772	-1.59923e-10	-1.13776
117219268	chr1:117219268:G:A	2.44127e-10	-1.62639	-0.721472	6.55876e-05	-1.34633	-0.853862
117219305	chr1:117219305:A:G	7.84449e-10	-1.59923e-10	-1.18057	0.000179114	-1.59923e-10	-1.19556
117219318	chr1:117219318:T:C	2.47428e-10	-1.66135	-0.673081	6.39089e-05	-1.41514	-0.810978
117219325	chr1:117219325:C:A	2.50666e-10	-1.62716	-0.694266	6.70822e-05	-1.34803	-0.82963
117219381	chr1:117219381:T:G	6.58791e-10	-1.59923e-10	-1.35514	0.000152976	-1.59923e-10	-1.3533
117219527	chr1:117219527:T:C	7.93079e-10	-1.59923e-10	-1.16962	0.000169396	-1.59923e-10	-1.25134
117219705	chr1:117219705:A:C	1.26328e-10	-1.66611	-1.34056	3.25672e-05	-1.54379	-1.35649
117219813	chr1:117219813:TAA:T	7.12653e-10	-1.59923e-10	-1.27655	0.000165855	-1.59923e-10	-1.27247
117219855	chr1:117219855:G:A	6.94649e-10	-1.59923e-10	-1.30214	0.000162068	-1.59923e-10	-1.29556
117219879	chr1:117219879:G:A	1.23215e-10	-1.6863	-1.34532	3.156e-05	-1.57754	-1.35415
117220131	chr1:117220131:T:A	6.93662e-10	-1.59923e-10	-1.30356	0.000161825	-1.59923e-10	-1.29707
117220244	chr1:117220244:A:G	6.89116e-10	-1.59923e-10	-1.31014	0.000160659	-1.59923e-10	-1.3043
117220332	chr1:117220332:T:C	9.15384e-10	-1.59923e-10	-1.0262	0.000190052	-1.59923e-10	-1.13628
117220409	chr1:117220409:T:C	8.13399e-10	-1.59923e-10	-1.14433	0.000179816	-1.59923e-10	-1.19164
117220523	chr1:117220523:G:A	4.51807e-10	-1.73229	-3.54416e-10	0.00010926	-1.68985	-3.54416e-10
117220552	chr1:117220552:C:T	1.35883e-10	-1.63021	-1.30354	3.69997e-05	-1.4886	-1.28407
117220684	chr1:117220684:A:T	7.80758e-10	-1.59923e-10	-1.18528	0.000204973	-1.59923e-10	-1.0607
117220809	chr1:117220809:G:A	8.21433e-10	-1.59923e-10	-1.1345	0.000209883	-1.59923e-10	-1.03703
117220915	chr1:117220915:G:A	3.3959e-10	-1.61673	-0.401081	9.39519e-05	-1.30195	-0.538845
117221120	chr1:117221120:A:G	6.99665e-10	-1.59923e-10	-1.29495	0.000165053	-1.59923e-10	-1.27731
117221317	chr1:117221317:A:G	7.16264e-10	-1.59923e-10	-1.2715	0.00016671	-1.59923e-10	-1.26733
117221369	chr1:117221369:A:G	1.13556e-09	-1.59923e-10	-0.810668	0.000250144	-1.59923e-10	-0.861542
117221385	chr1:117221385:C:A	3.61196e-10	-1.635	-0.321125	9.924e-05	-1.3698	-0.416236
117221487	chr1:117221487:G:A	7.97702e-10	-1.59923e-10	-1.16381	0.000205434	-1.59923e-10	-1.05845
117221514	chr1:117221514:G:A	3.14376e-10	-1.54761	-0.547351	9.13074e-05	-1.22317	-0.646173
117221638	chr1:117221638:A:G	3.70658e-10	-1.66561	-0.264658	9.42835e-05	-1.40113	-0.436146
117221825	chr1:117221825:T:C	1.89156e-10	-1.63757	-0.965407	5.28946e-05	-1.43831	-0.976968
117221829	chr1:117221829:C:A	3.06195e-10	-1.64948	-0.47184	8.97094e-05	-1.46675	-0.42025
117222189	chr1:117222189:A:C	1.64646e-10	-1.74093	-1.00083	3.6639e-05	-1.68192	-1.10055
117222217	chr1:117222217:C:T	3.10914e-10	-1.55664	-0.549386	8.98343e-05	-1.23822	-0.64739
117222283	chr1:117222283:G:A	3.47088e-10	-1.69519	-0.300778	9.58874e-05	-1.54712	-0.273288
117222570	chr1:117222570:C:T	3.53032e-09	-1.59923e-10	0.323596	0.0012199	-1.59923e-10	0.722947
117222652	chr1:117222652:A:T	4.48007e-10	-1.74074	-3.54416e-10	0.000115308	-1.63597	-3.54416e-10
117222744	chr1:117222744:T:G	5.74583e-10	-1.67993	0.188026	0.000135997	-1.46008	-0.0108669
117222781	chr1:117222781:T:C	6.89119e-10	-1.59923e-10	-1.31013	0.000156192	-1.59923e-10	-1.3325
117222861	chr1:117222861:G:T	3.1696e-10	-1.57137	-0.515404	9.04168e-05	-1.26272	-0.616427
117222977	chr1:117222977:T:C	3.24337e-10	-1.57895	-0.484813	9.18789e-05	-1.27539	-0.587714
117223077	chr1:117223077:G:A	3.13544e-10	-1.60024	-0.497366	8.7581e-05	-1.31192	-0.599093
117223400	chr1:117223400:T:C	6.80493e-10	-1.59923e-10	-1.32273	0.000152399	-1.59923e-10	-1.35708
117223423	chr1:117223423:T:C	3.25638e-10	-1.56687	-0.492887	9.31132e-05	-1.25459	-0.595168
117223487	chr1:117223487:C:T	3.51128e-10	-1.56556	-0.418836	9.39294e-05	-1.2489	-0.592138
117223496	chr1:117223496:G:A	1.26517e-10	-1.72431	-1.28086	2.99021e-05	-1.68169	-1.30396
117223644	chr1:117223644:C:T	6.56248e-10	-1.59923e-10	-1.35901	0.000152688	-1.59923e-10	-1.35518
117224081	chr1:117224081:G:C	3.57034e-09	-1.59923e-10	0.33487	0.00123876	-1.59923e-10	0.738287
117224151	chr1:117224151:A:T	7.90265e-10	-1.59923e-10	-1.17318	0.000180339	-1.59923e-10	-1.18874
117224196	chr1:117224196:G:A	1.26334e-10	-1.67993	-1.32669	3.17544e-05	-1.5664	-1.35915
117224465	chr1:117224465:C:T	4.39719e-10	-1.57453	-0.184877	0.00012392	-1.22928	-0.334664
117224684	chr1:117224684:C:T	7.09795e-10	-1.59923e-10	-1.28057	0.000170011	-1.59923e-10	-1.24772
117224764	chr1:117224764:C:G	8.04376e-10	-1.59923e-10	-1.15548	0.00018345	-1.59923e-10	-1.17164
117224814	chr1:117224814:G:A	3.46451e-10	-1.53955	-0.458255	0.000100571	-1.21127	-0.56145
117225005	chr1:117225005:T:C	1.2558e-10	-1.68989	-1.32271	3.1209e-05	-1.58367	-1.3592
117225102	chr1:117225102:G:A	4.74882e-10	-1.68248	-3.54416e-10	0.000117491	-1.61722	-3.54416e-10
117225114	chr1:117225114:G:A	1.26237e-10	-1.67783	-1.32956	3.1869e-05	-1.56301	-1.35894
117225185	chr1:117225185:C:T	1.09455e-09	-1.59923e-10	-0.847448	0.000288811	-1.59923e-10	-0.717806
117225374	chr1:117225374:T:G	8.31143e-10	-1.59923e-10	-1.12275	0.000191223	-1.59923e-10	-1.13014
117225410	chr1:117225410:T:A	7.40225e-10	-1.23859	-3.54416e-10	0.000184058	-1.16833	-3.54416e-10
117225431	chr1:117225431:G:A	2.9658e-09	-1.59923e-10	0.149356	0.000670808	-1.59923e-10	0.124903
117225468	chr1:117225468:C:G	9.79182e-10	-1.59923e-10	-0.95883	0.000229327	-1.59923e-10	-0.948431
117225599	chr1:117225599:AGG:A	3.59658e-10	-1.63795	-0.322445	9.8397e-05	-1.37622	-0.418347
117226228	chr1:117226228:G:A	8.41035e-10	-1.59923e-10	-1.11091	0.000216322	-1.59923e-10	-1.00681
117226379	chr1:117226379:A:G	4.79581e-10	-1.67263	-3.54416e-10	0.000111491	-1.66964	-3.54416e-10
117227434	chr1:117227434:A:G	6.65898e-10	-1.59923e-10	-1.34441	0.000158575	-1.59923e-10	-1.31735
117227528	chr1:117227528:T:C	2.32403e-10	-1.61908	-0.777993	6.7286e-05	-1.34566	-0.828964
117227554	chr1:117227554:C:T	2.02136e-10	-1.61075	-0.925855	5.9282e-05	-1.33059	-0.970681
117227607	chr1:117227607:A:G	1.26619e-10	-1.68702	-1.31734	3.13682e-05	-1.57885	-1.35894
117227639	chr1:117227639:C:T	2.78559e-09	-1.59923e-10	0.0866664	0.000631276	-1.59923e-10	0.0641635
117227720	chr1:117227720:C:T	9.18383e-10	-1.59923e-10	-1.02293	0.000205147	-1.59923e-10	-1.05985
117228001	chr1:117228001:T:G	8.05714e-10	-1.59923e-10	-1.15382	0.000178379	-1.59923e-10	-1.19967
117228021	chr1:117228021:G:A	3.32922e-10	-1.63094	-0.4067	9.12305e-05	-1.33165	-0.538544
117228303	chr1:117228303:A:G	8.30492e-10	-1.59923e-10	-1.12353	0.000183183	-1.59923e-10	-1.17309
117228315	chr1:117228315:C:T	8.15129e-10	-1.59923e-10	-1.1422	0.000208843	-1.59923e-10	-1.042
117228334	chr1:117228334:T:C	6.60972e-10	-1.59923e-10	-1.35184	0.000152269	-1.59923e-10	-1.35793
117228468	chr1:117228468:G:C	6.61729e-10	-1.59923e-10	-1.35069	0.000153548	-1.59923e-10	-1.34957
117228524	chr1:117228524:G:A	1.69494e-10	-1.63191	-1.08082	4.34281e-05	-1.48682	-1.12566
117228556	chr1:117228556:C:T	1.57897e-10	-1.67446	-1.10915	3.73557e-05	-1.60322	-1.15987
117228557	chr1:117228557:G:A	6.56434e-10	-1.59923e-10	-1.35873	0.000152448	-1.59923e-10	-1.35676
117228631	chr1:117228631:A:G	6.96934e-10	-1.59923e-10	-1.29886	0.000157674	-1.59923e-10	-1.32305
117228682	chr1:117228682:A:G	7.87232e-10	-1.59923e-10	-1.17702	0.000174782	-1.59923e-10	-1.22004
117228893	chr1:117228893:C:T	1.30073e-10	-1.66443	-1.31301	3.61504e-05	-1.45871	-1.33718
117229213	chr1:117229213:T:C	1.11303e-09	-1.59923e-10	-0.830705	0.000295505	-1.59923e-10	-0.694893
117229325	chr1:117229325:A:G	3.5816e-09	-1.59923e-10	0.338016	0.00123979	-1.59923e-10	0.739119
117229347	chr1:117229347:C:T	6.57832e-10	-1.59923e-10	-1.3566	0.000152134	-1.59923e-10	-1.35882
117229454	chr1:117229454:T:C	6.6644e-10	-1.59923e-10	-1.3436	0.00015786	-1.59923e-10	-1.32187
117229655	chr1:117229655:A:C	1.10531e-09	-1.59923e-10	-0.837667	0.000292548	-1.59923e-10	-0.704951
117229675	chr1:117229675:A:T	1.51293e-10	-1.67951	-1.14682	4.24979e-05	-1.52946	-1.10467
117229849	chr1:117229849:C:T	3.16532e-10	-1.60197	-0.486158	8.92103e-05	-1.27697	-0.615614
117230146	chr1:117230146:TTGCTTTCAGCC:T	8.65263e-10	-1.59923e-10	-1.08251	0.000223581	-1.59923e-10	-0.973806
117230580	chr1:117230580:G:A	2.3053e-10	-1.68165	-0.723518	5.7496e-05	-1.44353	-0.888332
117230601	chr1:117230601:C:T	7.09309e-10	-1.59923e-10	-1.28126	0.000159572	-1.59923e-10	-1.31108
117230709	chr1:117230709:C:T	7.52015e-10	-1.59923e-10	-1.22279	0.000168324	-1.59923e-10	-1.25769
117230972	chr1:117230972:C:T	6.6316e-10	-1.59923e-10	-1.34853	0.000157498	-1.59923e-10	-1.32417
117231216	chr1:117231216:A:T	8.08854e-10	-1.59923e-10	-1.14993	0.000213919	-1.59923e-10	-1.01798
117231222	chr1:117231222:T:C	6.93213e-10	-1.59923e-10	-1.30421	0.000161534	-1.59923e-10	-1.29886
117231282	chr1:117231282:T:G	6.57044e-10	-1.59923e-10	-1.3578	0.000154347	-1.59923e-10	-1.34437
117231479	chr1:117231479:A:G	7.31647e-10	-1.59923e-10	-1.25025	0.000165024	-1.59923e-10	-1.27749
117231929	chr1:117231929:G:A	1.51908e-10	-1.70203	-1.12024	3.52862e-05	-1.6509	-1.16919
117232461	chr1:117232461:C:G	7.77712e-10	-1.18919	-3.54416e-10	0.000203692	-1.06697	-3.54416e-10
117232566	chr1:117232566:C:G	7.69722e-10	-1.59923e-10	-1.19952	0.000175897	-1.59923e-10	-1.21368
117233015	chr1:117233015:G:A	5.01824e-10	-1.6273	-3.54416e-10	0.000125578	-1.55065	-3.54416e-10
117233412	chr1:117233412:G:T	3.21854e-10	-1.61276	-0.458694	8.95602e-05	-1.2999	-0.588766
117233739	chr1:117233739:T:C	6.61918e-10	-1.59923e-10	-1.35041	0.000152102	-1.59923e-10	-1.35903
117233751	chr1:117233751:G:A	7.14978e-10	-1.59923e-10	-1.2733	0.000157396	-1.59923e-10	-1.32481
117233986	chr1:117233986:C:G	8.20591e-10	-1.59923e-10	-1.13552	0.00021016	-1.59923e-10	-1.03571
117234039	chr1:117234039:T:C	6.8719e-10	-1.59923e-10	-1.31294	0.000195588	-1.59923e-10	-1.10757
117234303	chr1:117234303:G:A	7.59686e-10	-1.59923e-10	-1.21264	0.000173455	-1.59923e-10	-1.22766
117234401	chr1:117234401:G:C	1.19669e-09	-1.59923e-10	-0.758236	0.00032044	-1.59923e-10	-0.613885
117234672	chr1:117234672:C:T	1.88547e-09	-1.59923e-10	-0.303614	0.000548559	-1.59923e-10	-0.0762841
117235353	chr1:117235353:A:G	7.4454e-10	-1.59923e-10	-1.23278	0.000192501	-1.59923e-10	-1.12348
117235379	chr1:117235379:A:C	6.89412e-10	-1.59923e-10	-1.30971	0.000156425	-1.59923e-10	-1.331
117235504	chr1:117235504:T:C	1.48676e-10	-1.73262	-1.11115	3.65142e-05	-1.63534	-1.15054
117235605	chr1:117235605:A:G	1.56853e-10	-1.67615	-1.11409	4.37111e-05	-1.52035	-1.08562
117235621	chr1:117235621:G:T	4.64417e-10	-1.70476	-3.54416e-10	0.00011359	-1.65099	-3.54416e-10
117235665	chr1:117235665:G:A	6.58531e-10	-1.59923e-10	-1.35554	0.000153465	-1.59923e-10	-1.3501
117235740	chr1:117235740:G:A	8.10131e-10	-1.59923e-10	-1.14835	0.000206495	-1.59923e-10	-1.0533
117235764	chr1:117235764:C:G	6.66248e-10	-1.59923e-10	-1.34389	0.000157269	-1.59923e-10	-1.32562
117235955	chr1:117235955:G:T	1.31967e-10	-1.73419	-1.22881	2.94865e-05	-1.71803	-1.28162
117236491	chr1:117236491:C:T	8.14404e-10	-1.59923e-10	-1.14309	0.000207956	-1.59923e-10	-1.04625
117236646	chr1:117236646:T:C	1.29985e-09	0.633217	-1.30876	0.000487213	1.09881	-1.29369
117236772	chr1:117236772:T:C	1.27993e-10	-1.73277	-1.26081	2.8748e-05	-1.72031	-1.3047
117237070	chr1:117237070:G:A	7.73732e-10	-1.59923e-10	-1.19432	0.000195014	-1.59923e-10	-1.11051
117237224	chr1:117237224:C:T	7.17352e-10	-1.59923e-10	-1.26998	0.000168188	-1.59923e-10	-1.2585
117237225	chr1:117237225:G:A	7.85898e-10	-1.59923e-10	-1.17872	0.000183273	-1.59923e-10	-1.1726
117237326	chr1:117237326:A:G	6.56119e-10	-1.59923e-10	-1.3592	0.00015304	-1.59923e-10	-1.35288
117237451	chr1:117237451:A:G	1.34464e-10	-1.68337	-1.26089	3.20196e-05	-1.62179	-1.29544
117237488	chr1:117237488:T:C	4.74785e-09	-1.59923e-10	0.6199	0.000906996	-1.59923e-10	0.426559
117237609	chr1:117237609:G:A	7.60005e-10	-1.59923e-10	-1.21222	0.00017904	-1.59923e-10	-1.19597
117238206	chr1:117238206:T:G	1.14095e-09	-1.59923e-10	-0.805935	0.000332644	-1.59923e-10	-0.576507
117238493	chr1:117238493:G:T	2.47462e-10	-1.48054	-0.853746	3.87252e-05	-1.59158	-1.1355
117238851	chr1:117238851:C:T	1.37499e-10	-1.56276	-1.35917	2.98411e-05	-1.63009	-1.35761
117239012	chr1:117239012:C:T	6.95338e-10	-1.59923e-10	-1.30115	0.000239868	-1.59923e-10	-0.903492
117239054	chr1:117239054:T:C	6.65236e-10	-1.59923e-10	-1.34541	0.000152085	-1.59923e-10	-1.35914
117239120	chr1:117239120:C:T	4.47758e-10	-1.74129	-3.54416e-10	0.000103817	-1.74095	-3.54416e-10
117239301	chr1:117239301:TTAGA:T	6.70181e-10	-1.59923e-10	-1.338	0.000213742	-1.59923e-10	-1.01881
117239328	chr1:117239328:G:A	1.45929e-10	-1.55962	-1.30281	3.08217e-05	-1.62498	-1.33038
117239356	chr1:117239356:G:A	2.41207e-09	-1.59923e-10	-0.0573083	0.000563084	-1.59923e-10	-0.0501515
117239379	chr1:117239379:A:G	1.4067e-10	-1.69808	-1.20105	3.73612e-05	-1.70731	-1.05563
117239380	chr1:117239380:T:A	1.40889e-10	-1.69653	-1.20105	3.74131e-05	-1.70593	-1.05563
117239438	chr1:117239438:T:A	1.17167e-10	-1.72329	-1.35865	2.68889e-05	-1.74048	-1.35139
117239522	chr1:117239522:A:G	1.34682e-10	-1.70079	-1.24184	2.71709e-05	-1.73738	-1.34405
117240461	chr1:117240461:T:C	1.33533e-10	-1.59444	-1.35676	2.86783e-05	-1.67716	-1.35028
117240654	chr1:117240654:T:G	6.72486e-10	-1.59923e-10	-1.33457	0.000160376	-1.59923e-10	-1.30606
117240771	chr1:117240771:G:C	4.78244e-10	-1.68215	0.00672253	0.000135504	-1.72071	0.246129
117240810	chr1:117240810:C:T	7.33204e-10	-1.24812	-3.54416e-10	0.000280604	-0.746636	-3.54416e-10
117241105	chr1:117241105:G:A	1.79055e-09	-0.970674	0.615405	0.000370583	-1.11088	0.642378
117241121	chr1:117241121:C:T	7.72851e-10	-1.59923e-10	-1.19546	0.000166683	-1.59923e-10	-1.26748
117241300	chr1:117241300:A:T	7.84853e-10	-1.59923e-10	-1.18005	0.000247224	-1.59923e-10	-0.873283
117241304	chr1:117241304:A:C	7.32525e-10	-1.59923e-10	-1.24905	0.000222041	-1.59923e-10	-0.980719
117241386	chr1:117241386:C:A	6.80247e-10	-1.59923e-10	-1.32309	0.000163015	-1.59923e-10	-1.28974
117241514	chr1:117241514:T:G	6.74618e-10	-1.59923e-10	-1.3314	0.000152283	-1.59923e-10	-1.35784
117241551	chr1:117241551:T:C	1.28076e-10	-1.74148	-1.25144	2.76513e-05	-1.73593	-1.32797
117242035	chr1:117242035:T:C	6.5612e-10	-1.59923e-10	-1.3592	0.000155537	-1.59923e-10	-1.3367
117242190	chr1:117242190:C:T	1.3138e-10	-1.7314	-1.23605	2.85019e-05	-1.71493	-1.31868
117242251	chr1:117242251:T:C	6.13781e-10	-1.42591	-3.54416e-10	0.000133672	-1.48819	-3.54416e-10
117242903	chr1:117242903:A:G	1.24055e-10	-1.72943	-1.29539	2.79025e-05	-1.73467	-1.3202
117242936	chr1:117242936:G:C	7.01987e-10	-1.59923e-10	-1.29163	0.000204642	-1.59923e-10	-1.06232
117243191	chr1:117243191:C:T	6.92989e-10	-1.59923e-10	-1.30453	0.000152215	-1.59923e-10	-1.35829
117243192	chr1:117243192:C:T	7.2586e-10	-1.59923e-10	-1.25819	0.000178201	-1.59923e-10	-1.20067
117243259	chr1:117243259:T:TAAG	6.57443e-10	-1.59923e-10	-1.35719	0.000153765	-1.59923e-10	-1.34815
117243357	chr1:117243357:T:C	1.48662e-09	-1.59923e-10	-0.541285	0.000377006	-1.59923e-10	-0.451319
117243740	chr1:117243740:G:A	1.59588e-10	-1.71969	-1.05326	4.04128e-05	-1.73747	-0.946961
117243816	chr1:117243816:C:G	1.74308e-10	-1.72752	-0.957207	4.53311e-05	-1.7405	-0.829085
117243893	chr1:117243893:T:C	5.33836e-09	-1.59923e-10	0.737126	0.00100754	-1.59923e-10	0.531687
117243997	chr1:117243997:T:C	6.57443e-10	-1.59923e-10	-1.35719	0.000153765	-1.59923e-10	-1.34815
117244039	chr1:117244039:C:T	7.70401e-10	-1.59923e-10	-1.19864	0.000158189	-1.59923e-10	-1.31979
117244081	chr1:117244081:A:C	6.05045e-09	-1.59923e-10	0.86234	0.00175645	-1.59923e-10	1.08747
117244131	chr1:117244131:G:T	6.86202e-10	-1.59923e-10	-1.31438	0.000159278	-1.59923e-10	-1.31293
117244237	chr1:117244237:A:G	4.47857e-10	-1.74107	-3.54416e-10	0.000103923	-1.73993	-3.54416e-10
117244370	chr1:117244370:G:A	1.67266e-10	-1.73207	-0.993892	4.31529e-05	-1.74136	-0.877466
117244608	chr1:117244608:G:A	7.37913e-10	-1.59923e-10	-1.24172	0.000158604	-1.59923e-10	-1.31717
117244832	chr1:117244832:C:A	6.865e-10	-1.59923e-10	-1.31394	0.000159348	-1.59923e-10	-1.31249
117244858	chr1:117244858:C:T	6.651e-10	-1.59923e-10	-1.34561	0.000152892	-1.59923e-10	-1.35385
117244863	chr1:117244863:T:C	2.07549e-09	-1.59923e-10	-0.207594	0.000526395	-1.59923e-10	-0.117527
117244880	chr1:117244880:C:A	1.33545e-10	-1.70699	-1.24412	3.1406e-05	-1.71861	-1.21797
117244994	chr1:117244994:C:T	1.33951e-10	-1.70834	-1.23973	3.15343e-05	-1.71961	-1.21289
117246108	chr1:117246108:T:C	2.39995e-10	-1.63398	-0.730945	6.37594e-05	-1.67428	-0.554186
117246661	chr1:117246661:G:A	2.2639e-10	-1.72445	-0.698839	6.26152e-05	-1.74121	-0.505359
117247015	chr1:117247015:A:G	1.0653e-09	-1.59923e-10	-0.874538	0.000239142	-1.59923e-10	-0.906522
117247082	chr1:117247082:T:C	7.1222e-10	-1.59923e-10	-1.27716	0.000237319	-1.59923e-10	-0.914172
117247083	chr1:117247083:C:T	2.06684e-09	-1.59923e-10	-0.211773	0.000399244	-1.59923e-10	-0.394006
117247214	chr1:117247214:C:T	1.71883e-10	-1.74054	-0.958193	4.50746e-05	-1.73899	-0.836273
117247417	chr1:117247417:A:T	1.83762e-10	-1.689	-0.942901	4.66752e-05	-1.72067	-0.819698
117247617	chr1:117247617:G:C	1.68236e-10	-1.72261	-0.997566	4.31302e-05	-1.73829	-0.88107
117247691	chr1:117247691:G:A	8.20258e-10	-1.59923e-10	-1.13593	0.000264778	-1.59923e-10	-0.804687
117247748	chr1:117247748:C:T	1.42984e-09	-1.59923e-10	-0.580232	0.000328929	-1.59923e-10	-0.587738
117247786	chr1:117247786:C:T	2.20781e-09	-1.59923e-10	-0.14579	0.000512816	-1.59923e-10	-0.143662
117248122	chr1:117248122:G:C	6.89447e-10	-1.59923e-10	-1.30966	0.000219187	-1.59923e-10	-0.993656
117248314	chr1:117248314:A:G	3.22906e-10	-1.73823	-0.329958	0.000111059	-1.74154	0.0680266
117248323	chr1:117248323:A:G	6.57207e-10	-1.59923e-10	-1.35755	0.000156839	-1.59923e-10	-1.32836
117248558	chr1:117248558:A:G	1.94019e-09	-1.59923e-10	-0.275006	0.000537295	-1.59923e-10	-0.0970316
117248906	chr1:117248906:T:C	1.18407e-10	-1.71256	-1.35886	2.68492e-05	-1.73737	-1.35597
117248959	chr1:117248959:T:G	6.62646e-10	-1.59923e-10	-1.34931	0.000160714	-1.59923e-10	-1.30395
117249026	chr1:117249026:C:T	1.094e-09	-0.847954	-3.54416e-10	0.000224696	-0.968831	-3.54416e-10
117249038	chr1:117249038:G:A	5.029e-10	-1.62516	-3.54416e-10	0.000114732	-1.64098	-3.54416e-10
117249138	chr1:117249138:A:G	6.68469e-10	-1.59923e-10	-1.34056	0.000152083	-1.59923e-10	-1.35915
117249140	chr1:117249140:C:T	6.84093e-10	-1.59923e-10	-1.31745	0.000213931	-1.59923e-10	-1.01792
117249314	chr1:117249314:C:T	7.18111e-10	-1.59923e-10	-1.26892	0.0001534	-1.59923e-10	-1.35053
117249509	chr1:117249509:C:G	6.82599e-10	-1.59923e-10	-1.31964	0.000153434	-1.59923e-10	-1.35031
117249513	chr1:117249513:A:G	7.02921e-10	-1.59923e-10	-1.2903	0.000152583	-1.59923e-10	-1.35587
117249642	chr1:117249642:C:T	6.73113e-10	-1.59923e-10	-1.33363	0.000158464	-1.59923e-10	-1.31805
117250172	chr1:117250172:G:A	7.41771e-10	-1.23651	-3.54416e-10	0.000124297	-1.56091	-3.54416e-10
117250176	chr1:117250176:C:A	1.23083e-10	-1.72481	-1.30788	2.77976e-05	-1.74015	-1.31848
117250201	chr1:117250201:G:C	6.82741e-10	-1.59923e-10	-1.31943	0.000153448	-1.59923e-10	-1.35022
117250220	chr1:117250220:A:G	1.23076e-10	-1.68322	-1.34953	2.80283e-05	-1.7001	-1.35027
117250484	chr1:117250484:C:G	1.22373e-10	-1.72523	-1.31325	2.76634e-05	-1.74022	-1.32324
117250612	chr1:117250612:C:T	1.2118e-10	-1.69016	-1.35811	2.72935e-05	-1.71776	-1.35917
117251350	chr1:117251350:A:C	6.77936e-10	-1.59923e-10	-1.32649	0.000152255	-1.59923e-10	-1.35802
117251611	chr1:117251611:T:C	2.02926e-09	-1.59923e-10	-0.230121	0.000392148	-1.59923e-10	-0.41194
117252213	chr1:117252213:C:T	1.73584e-10	-1.62833	-1.06055	5.58556e-05	-1.48602	-0.874793
117252338	chr1:117252338:T:A	1.24025e-10	-1.70843	-1.31663	3.34703e-05	-1.64842	-1.2245
117252440	chr1:117252440:C:A	6.58267e-10	-1.59923e-10	-1.35594	0.00015376	-1.59923e-10	-1.34819
117252666	chr1:117252666:G:A	9.16482e-10	-1.59923e-10	-1.02501	0.000193544	-1.59923e-10	-1.11807
117252684	chr1:117252684:G:A	7.36044e-10	-1.59923e-10	-1.24426	0.000166504	-1.59923e-10	-1.26856
117252690	chr1:117252690:C:T	6.57524e-10	-1.59923e-10	-1.35707	0.000154269	-1.59923e-10	-1.34488
117252697	chr1:117252697:C:T	6.63325e-10	-1.59923e-10	-1.34828	0.000154663	-1.59923e-10	-1.34233
117252753	chr1:117252753:T:C	6.56527e-10	-1.59923e-10	-1.35858	0.000162544	-1.59923e-10	-1.29263
117252762	chr1:117252762:G:A	6.56504e-10	-1.59923e-10	-1.35862	0.000165008	-1.59923e-10	-1.27758
117252765	chr1:117252765:T:C	6.59335e-10	-1.59923e-10	-1.35432	0.000159551	-1.59923e-10	-1.31121
117252774	chr1:117252774:T:A	1.0561e-09	-1.59923e-10	-0.883205	0.000219735	-1.59923e-10	-0.991159
117252846	chr1:117252846:G:A	6.96101e-10	-1.59923e-10	-1.30005	0.000166455	-1.59923e-10	-1.26885
117252885	chr1:117252885:C:T	6.56974e-10	-1.59923e-10	-1.3579	0.000161552	-1.59923e-10	-1.29875
117252915	chr1:117252915:T:C	6.80211e-10	-1.59923e-10	-1.32314	0.000153124	-1.59923e-10	-1.35233
117252988	chr1:117252988:G:A	5.65562e-09	-1.59923e-10	0.794857	0.00169065	-1.59923e-10	1.04929
117253019	chr1:117253019:C:G	6.5612e-10	-1.59923e-10	-1.3592	0.000152311	-1.59923e-10	-1.35765
117253343	chr1:117253343:T:C	6.56313e-10	-1.59923e-10	-1.35891	0.000152078	-1.59923e-10	-1.35918
117253883	chr1:117253883:A:G	7.32655e-10	-1.59923e-10	-1.24887	0.000159123	-1.59923e-10	-1.3139
117253915	chr1:117253915:G:A	5.70326e-10	-1.49934	-3.54416e-10	0.000117208	-1.61963	-3.54416e-10
117254155	chr1:117254155:G:A	8.04571e-10	-1.59923e-10	-1.15524	0.000186867	-1.59923e-10	-1.15318
117254417	chr1:117254417:T:C	1.02215e-09	-1.59923e-10	-0.915889	0.00022365	-1.59923e-10	-0.973497
117254686	chr1:117254686:C:T	8.41021e-10	-1.11093	-3.54416e-10	0.000186845	-1.1533	-3.54416e-10
117254690	chr1:117254690:C:T	1.31266e-10	-1.61214	-1.35618	2.76022e-05	-1.73436	-1.33133
117254691	chr1:117254691:G:A	5.24027e-10	-1.61535	0.0313492	9.11652e-05	-1.73797	-0.13294
117254705	chr1:117254705:TG:T	6.65599e-10	-1.59923e-10	-1.34486	0.000154965	-1.59923e-10	-1.34038
117254806	chr1:117254806:TAAG:T	7.32027e-10	-1.59923e-10	-1.24973	0.00015904	-1.59923e-10	-1.31442
117254865	chr1:117254865:C:T	6.57598e-10	-1.59923e-10	-1.35695	0.000155983	-1.59923e-10	-1.33384
117254894	chr1:117254894:C:T	6.87077e-10	-1.59923e-10	-1.3131	0.000177583	-1.59923e-10	-1.20414
117255166	chr1:117255166:A:G	1.34702e-09	-0.639895	-3.54416e-10	0.000277587	-0.757447	-3.54416e-10
117255776	chr1:117255776:T:C	7.27541e-10	-1.59923e-10	-1.25588	0.000158423	-1.59923e-10	-1.31831
117256125	chr1:117256125:C:T	6.62919e-10	-1.59923e-10	-1.34889	0.000157127	-1.59923e-10	-1.32652
117256159	chr1:117256159:G:A	7.27654e-10	-1.59923e-10	-1.25572	0.000158437	-1.59923e-10	-1.31822
117256418	chr1:117256418:T:G	6.57615e-10	-1.59923e-10	-1.35693	0.000157442	-1.59923e-10	-1.32452
117257080	chr1:117257080:G:A	6.56187e-10	-1.59923e-10	-1.3591	0.000152688	-1.59923e-10	-1.35518
117257856	chr1:117257856:A:G	8.74021e-10	-1.59923e-10	-1.07244	0.000237323	-1.59923e-10	-0.914156
117257941	chr1:117257941:A:C	6.80889e-10	-1.59923e-10	-1.32215	0.000160649	-1.59923e-10	-1.30436
117258645	chr1:117258645:G:A	9.84823e-09	-1.59923e-10	1.3495	0.00301253	-1.59923e-10	1.62696
117258857	chr1:117258857:C:T	6.57021e-10	-1.59923e-10	-1.35783	0.000154504	-1.59923e-10	-1.34336
117258969	chr1:117258969:A:G	1.92121e-10	-1.56474	-1.02268	4.19691e-05	-1.65715	-0.989491
117259007	chr1:117259007:A:AAACCATTT	8.79517e-09	-1.59923e-10	1.23641	0.00267047	-1.59923e-10	1.50643
117259650	chr1:117259650:T:C	1.35365e-10	-1.74141	-1.19616	3.19037e-05	-1.72953	-1.19133
117259805	chr1:117259805:G:A	1.2146e-09	-0.743376	-3.54416e-10	0.000290016	-0.713645	-3.54416e-10
117259858	chr1:117259858:C:T	6.68909e-10	-1.59923e-10	-1.3399	0.00015223	-1.59923e-10	-1.35819
117260070	chr1:117260070:G:T	6.57038e-10	-1.59923e-10	-1.35781	0.000152269	-1.59923e-10	-1.35793
117260126	chr1:117260126:T:C	2.04773e-10	-1.46439	-1.05926	4.35987e-05	-1.58192	-1.02663
117260137	chr1:117260137:A:C	9.37434e-10	-1.59923e-10	-1.0024	0.000258506	-1.59923e-10	-0.828662
117260139	chr1:117260139:C:T	6.90929e-10	-1.59923e-10	-1.30751	0.000163984	-1.59923e-10	-1.28381
117260354	chr1:117260354:A:G	1.85849e-10	-1.39113	-1.22949	4.19518e-05	-1.48177	-1.16528
117260410	chr1:117260410:T:C	4.35698e-09	-1.59923e-10	0.533988	0.00132555	-1.59923e-10	0.806
117260474	chr1:117260474:A:C	1.17741e-09	-0.774475	-3.54416e-10	0.00031333	-0.636322	-3.54416e-10
117260589	chr1:117260589:C:A	6.67334e-10	-1.59923e-10	-1.34226	0.000154733	-1.59923e-10	-1.34188
117260623	chr1:117260623:A:G	1.81657e-10	-1.40014	-1.24329	4.08434e-05	-1.49069	-1.18315
117260714	chr1:117260714:T:C	1.99894e-10	-1.3164	-1.23137	4.45876e-05	-1.41784	-1.16829
117260795	chr1:117260795:AC:A	1.92382e-10	-1.35634	-1.22973	4.31198e-05	-1.45298	-1.16662
117260946	chr1:117260946:G:A	8.07365e-10	-1.59923e-10	-1.15177	0.000212199	-1.59923e-10	-1.02605
117261514	chr1:117261514:G:A	4.40912e-09	-1.59923e-10	0.545884	0.000910606	-1.59923e-10	0.430531
117261645	chr1:117261645:C:A	1.19965e-10	-1.73641	-1.32193	2.93699e-05	-1.70939	-1.29422
117261706	chr1:117261706:T:A	6.56121e-10	-1.59923e-10	-1.3592	0.000164526	-1.59923e-10	-1.28051
117262096	chr1:117262096:G:A	6.56119e-10	-1.59923e-10	-1.3592	0.000164544	-1.59923e-10	-1.2804
117262298	chr1:117262298:T:C	7.98396e-10	-1.59923e-10	-1.16294	0.000221206	-1.59923e-10	-0.984485
117262432	chr1:117262432:C:G	1.04195e-09	-1.59923e-10	-0.896695	0.000241212	-1.59923e-10	-0.897905
117262926	chr1:117262926:A:T	7.72102e-10	-1.59923e-10	-1.19643	0.000190153	-1.59923e-10	-1.13575
117263192	chr1:117263192:G:A	7.31854e-10	-1.59923e-10	-1.24997	0.000177829	-1.59923e-10	-1.20275
117264040	chr1:117264040:G:A	1.51314e-10	-1.71267	-1.11353	3.47861e-05	-1.73757	-1.09679
117264198	chr1:117264198:A:C	7.47512e-10	-1.59923e-10	-1.2288	0.000183363	-1.59923e-10	-1.17211
117264263	chr1:117264263:G:GC	6.76255e-10	-1.59923e-10	-1.32898	0.000158844	-1.59923e-10	-1.31566
117264825	chr1:117264825:G:A	5.98383e-10	-1.45132	-3.54416e-10	0.000105592	-1.724	-3.54416e-10
117264860	chr1:117264860:T:C	1.83418e-10	-1.32759	-1.30619	3.14967e-05	-1.58054	-1.35315
117264861	chr1:117264861:G:T	2.93368e-10	-1.12933	-1.03479	6.87462e-05	-1.13131	-1.02185
117264865	chr1:117264865:G:A	6.74306e-10	-1.33186	-3.54416e-10	0.000130988	-1.50848	-3.54416e-10
117265015	chr1:117265015:C:A	2.35419e-09	-1.59923e-10	-0.0815936	0.000682866	-1.59923e-10	0.142719
117265185	chr1:117265185:T:C	7.06312e-10	-1.59923e-10	-1.28549	0.000156182	-1.59923e-10	-1.33256
117265343	chr1:117265343:G:A	4.68961e-09	0.607558	-3.54416e-10	0.000462397	-0.247155	-3.54416e-10
117265570	chr1:117265570:A:G	1.64181e-10	-1.60675	-1.13782	4.30945e-05	-1.73405	-0.886135
117265813	chr1:117265813:GA:G	6.56157e-10	-1.59923e-10	-1.35915	0.00015293	-1.59923e-10	-1.3536
117265930	chr1:117265930:A:T	1.26325e-10	-1.72806	-1.27863	2.95539e-05	-1.73299	-1.26438
117265941	chr1:117265941:C:T	7.33838e-10	-1.59923e-10	-1.24726	0.000163474	-1.59923e-10	-1.28692
117266705	chr1:117266705:A:G	1.16986e-09	-0.233992	-0.546916	0.00035947	-0.265522	-0.233427
117266862	chr1:117266862:C:A	6.95424e-10	-1.59923e-10	-1.30103	0.00015363	-1.59923e-10	-1.34903
117266881	chr1:117266881:C:T	1.92888e-10	-1.53807	-1.04537	4.76299e-05	-1.71356	-0.806559
117267179	chr1:117267179:C:T	7.05794e-10	-1.59923e-10	-1.28622	0.000157792	-1.59923e-10	-1.3223
117267263	chr1:117267263:C:T	7.03008e-10	-1.59923e-10	-1.29018	0.000170413	-1.59923e-10	-1.24535
117267553	chr1:117267553:T:C	8.82579e-10	-1.59923e-10	-1.0627	0.000191008	-1.59923e-10	-1.13127
117267844	chr1:117267844:C:G	8.05624e-09	-1.59923e-10	1.14865	0.00135917	-1.59923e-10	0.831048
117268213	chr1:117268213:G:A	1.3694e-10	-1.59883	-1.32718	2.75805e-05	-1.71687	-1.34961
117268533	chr1:117268533:C:T	1.66592e-10	-1.74115	-0.988846	4.07195e-05	-1.69009	-0.986782
117268628	chr1:117268628:T:C	6.69775e-10	-1.59923e-10	-1.33861	0.000152097	-1.59923e-10	-1.35906
117268917	chr1:117268917:G:A	4.73249e-10	-1.44335	-0.242575	0.000108113	-1.43631	-0.264094
117269335	chr1:117269335:C:T	1.34159e-09	-0.643938	-3.54416e-10	0.000268573	-0.790456	-3.54416e-10
117269365	chr1:117269365:T:C	3.14472e-10	-1.302	-0.792656	8.36166e-05	-1.24415	-0.71319
117269432	chr1:117269432:G:A	2.6974e-09	-1.59923e-10	0.0544951	0.000576528	-1.59923e-10	-0.0265554
117269453	chr1:117269453:G:C	4.13235e-10	-1.7224	-0.0991357	9.6153e-05	-1.71357	-0.104069
117269461	chr1:117269461:A:G	3.29108e-10	-0.905792	-1.14337	5.72646e-05	-1.46015	-0.875751
117269634	chr1:117269634:C:T	7.89918e-10	-1.59923e-10	-1.17362	0.000166774	-1.59923e-10	-1.26694
117269727	chr1:117269727:C:G	6.7333e-10	-1.59923e-10	-1.33331	0.00015559	-1.59923e-10	-1.33635
117269832	chr1:117269832:G:A	2.24227e-10	-1.73154	-0.701342	5.38036e-05	-1.73724	-0.661
117269859	chr1:117269859:C:T	9.47656e-10	-0.177281	-0.814275	0.000129376	-0.779698	-0.741157
117270418	chr1:117270418:A:G	8.16092e-10	-1.59923e-10	-1.14102	0.000217453	-1.59923e-10	-1.0016
117270603	chr1:117270603:A:G	8.01012e-10	-1.59923e-10	-1.15967	0.000174538	-1.59923e-10	-1.22144
117270767	chr1:117270767:T:A	6.81845e-10	-1.59923e-10	-1.32074	0.000161282	-1.59923e-10	-1.30043
117270797	chr1:117270797:G:A	6.31536e-10	-1.39739	-3.54416e-10	0.000180888	-1.1857	-3.54416e-10
117270865	chr1:117270865:G:T	1.23329e-10	-1.73927	-1.29142	3.17785e-05	-1.6837	-1.24108
117271629	chr1:117271629:A:C	2.8969e-09	-1.59923e-10	0.125848	0.000549743	-1.59923e-10	-0.0741292
117271702	chr1:117271702:G:A	6.56379e-10	-1.59923e-10	-1.35881	0.000152091	-1.59923e-10	-1.3591
117271934	chr1:117271934:A:G	6.63891e-10	-1.59923e-10	-1.34743	0.000156365	-1.59923e-10	-1.33138
117271996	chr1:117271996:A:G	6.78128e-10	-1.59923e-10	-1.32621	0.00016022	-1.59923e-10	-1.30703
117272014	chr1:117272014:A:C	6.81198e-10	-1.59923e-10	-1.32169	0.000161154	-1.59923e-10	-1.30122
117272067	chr1:117272067:A:G	1.66373e-10	-1.45872	-1.27259	2.67412e-05	-1.74143	-1.35594
117272106	chr1:117272106:C:T	6.69352e-10	-1.59923e-10	-1.33924	0.000157887	-1.59923e-10	-1.3217
117272350	chr1:117272350:G:A	8.0711e-10	-1.15209	-3.54416e-10	0.000324503	-0.601284	-3.54416e-10
117272750	chr1:117272750:T:G	6.67877e-10	-1.59923e-10	-1.34144	0.000152554	-1.59923e-10	-1.35606
117272953	chr1:117272953:G:A	2.14047e-10	-1.66728	-0.812075	5.10564e-05	-1.64143	-0.809222
117272987	chr1:117272987:T:C	8.12731e-10	-1.59923e-10	-1.14515	0.000171943	-1.59923e-10	-1.23642
117272997	chr1:117272997:A:C	6.58584e-10	-1.59923e-10	-1.35546	0.000159042	-1.59923e-10	-1.31441
117273362	chr1:117273362:C:T	1.29811e-10	-1.72031	-1.25916	5.21891e-05	-1.3942	-1.0345
117273784	chr1:117273784:G:A	7.76645e-10	-1.19056	-3.54416e-10	0.000134671	-1.48074	-3.54416e-10
117273803	chr1:117273803:G:A	6.58855e-10	-1.59923e-10	-1.35504	0.000152318	-1.59923e-10	-1.35761
117273983	chr1:117273983:G:A	1.21782e-10	-1.69663	-1.34669	2.90049e-05	-1.67238	-1.34374
117274000	chr1:117274000:G:A	1.39731e-09	-1.59923e-10	-0.603242	0.00024296	-1.59923e-10	-0.890682
117274369	chr1:117274369:C:A	1.77106e-10	-1.52809	-1.14071	5.70735e-05	-1.54958	-0.789658
117274418	chr1:117274418:A:G	2.83157e-10	-1.15899	-1.04055	5.35569e-05	-1.45262	-0.950216
117274431	chr1:117274431:C:A	2.46657e-10	-1.29342	-1.04413	4.90785e-05	-1.53628	-0.953877
117275129	chr1:117275129:CACAGATAATCAT:C	2.15454e-10	-1.35119	-1.12161	4.32032e-05	-1.57524	-1.04243
117275148	chr1:117275148:CT:C	2.16168e-10	-1.35302	-1.11647	4.34027e-05	-1.57632	-1.03674
117275315	chr1:117275315:C:T	1.35369e-10	-1.61587	-1.32168	2.82739e-05	-1.72538	-1.31626
117275325	chr1:117275325:A:G	3.35699e-09	-1.59923e-10	0.273254	0.000722967	-1.59923e-10	0.199784
117275327	chr1:117275327:A:T	1.34946e-08	-1.59923e-10	1.6645	0.00439018	-1.59923e-10	2.00355
117275621	chr1:117275621:A:G	1.95666e-10	-1.31069	-1.25845	3.72701e-05	-1.54891	-1.21647
117275726	chr1:117275726:G:A	6.12701e-09	-1.59923e-10	0.874915	0.00134193	-1.59923e-10	0.818282
117276081	chr1:117276081:C:T	2.22615e-10	-1.31573	-1.12438	4.40754e-05	-1.55196	-1.04572
117276099	chr1:117276099:C:A	3.20318e-09	-1.59923e-10	0.226351	0.000786611	-1.59923e-10	0.284154
117276186	chr1:117276186:A:C	6.92818e-08	-1.59923e-10	3.30039	0.018758	-1.59923e-10	3.4558
117276617	chr1:117276617:C:T	1.43923e-10	-1.57118	-1.30509	2.85183e-05	-1.73618	-1.29685
117276695	chr1:117276695:AT:A	2.19307e-10	-1.33994	-1.11514	4.38223e-05	-1.56838	-1.03506
117276723	chr1:117276723:A:C	7.72718e-10	-1.59923e-10	-1.19563	0.000185413	-1.59923e-10	-1.16099
117276735	chr1:117276735:C:T	2.28724e-10	-1.32133	-1.0917	4.55909e-05	-1.55578	-1.00809
117277081	chr1:117277081:G:A	2.12138e-10	-1.34766	-1.14065	4.23472e-05	-1.57323	-1.06445
117277088	chr1:117277088:G:A	2.14825e-10	-1.3439	-1.13182	4.28906e-05	-1.5706	-1.05432
117277149	chr1:117277149:G:A	4.61737e-10	-1.71055	-3.54416e-10	0.000104289	-1.73641	-3.54416e-10
117277311	chr1:117277311:A:G	2.23018e-10	-1.30516	-1.13314	4.38956e-05	-1.54565	-1.05611
117277483	chr1:117277483:G:A	1.39819e-10	-1.58229	-1.32291	2.80013e-05	-1.73391	-1.31742
117277495	chr1:117277495:C:T	2.78454e-10	-1.61409	-0.6022	7.42722e-05	-1.63087	-0.444968
117278058	chr1:117278058:G:A	1.37496e-10	-1.58851	-1.33344	2.77211e-05	-1.73248	-1.3289
117278132	chr1:117278132:A:G	8.05137e-10	-1.59923e-10	-1.15454	0.000194109	-1.59923e-10	-1.11516
117278386	chr1:117278386:C:T	9.16751e-10	-1.59923e-10	-1.02471	0.000190424	-1.59923e-10	-1.13433
117278559	chr1:117278559:G:A	4.51281e-09	-1.59923e-10	0.569127	0.00136852	-1.59923e-10	0.837903
117278668	chr1:117278668:TGGCATA:T	7.67596e-10	-1.59923e-10	-1.20228	0.000264976	-1.59923e-10	-0.803941
117278757	chr1:117278757:C:T	2.41268e-09	-1.59923e-10	-0.0570545	0.00091623	-1.59923e-10	0.436687
117278758	chr1:117278758:G:A	1.35294e-10	-1.59514	-1.34296	3.13409e-05	-1.61239	-1.32626
117279083	chr1:117279083:T:C	2.24136e-10	-1.30765	-1.12564	4.40507e-05	-1.54989	-1.04834
117279150	chr1:117279150:G:A	1.3855e-10	-1.57901	-1.33531	2.76073e-05	-1.73461	-1.33089
117279169	chr1:117279169:G:C	6.27776e-09	-1.59923e-10	0.89922	0.00150608	-1.59923e-10	0.933688
117279333	chr1:117279333:C:G	6.5868e-10	-1.59923e-10	-1.35531	0.000152075	-1.59923e-10	-1.3592
117279396	chr1:117279396:T:C	1.00895e-09	-1.59923e-10	-0.928882	0.000213503	-1.59923e-10	-1.01993
117279464	chr1:117279464:G:A	2.14283e-10	-1.31615	-1.1621	4.20128e-05	-1.55533	-1.09027
117279514	chr1:117279514:C:T	6.08429e-10	-1.43467	-3.54416e-10	0.000116358	-1.62691	-3.54416e-10
117279605	chr1:117279605:T:A	2.17946e-10	-1.32087	-1.14043	4.29281e-05	-1.55859	-1.06546
117279693	chr1:117279693:G:A	1.40277e-10	-1.54367	-1.35825	3.39344e-05	-1.56487	-1.29427
117279781	chr1:117279781:C:T	6.58915e-10	-1.59923e-10	-1.35495	0.000152275	-1.59923e-10	-1.35789
117280296	chr1:117280296:A:G	6.58477e-10	-1.59923e-10	-1.35562	0.000153386	-1.59923e-10	-1.35062
117280774	chr1:117280774:C:T	7.96833e-10	-1.59923e-10	-1.1649	0.000192187	-1.59923e-10	-1.12511
117280947	chr1:117280947:G:C	1.93775e-10	-1.27637	-1.30248	3.31575e-05	-1.53892	-1.34339
117281279	chr1:117281279:G:A	2.39692e-10	-1.13553	-1.23067	4.31329e-05	-1.43526	-1.18403
117281491	chr1:117281491:G:A	8.99757e-10	-1.59923e-10	-1.04342	0.000182033	-1.59923e-10	-1.17939
117281635	chr1:117281635:G:A	9.83194e-10	-1.59923e-10	-0.954741	0.000241647	-1.59923e-10	-0.896103
117281733	chr1:117281733:A:C	1.15176e-10	-1.74152	-1.35757	2.66967e-05	-1.74088	-1.35816
117281743	chr1:117281743:A:G	3.85583e-09	-1.59923e-10	0.411795	0.00153112	-1.59923e-10	0.950174
117281748	chr1:117281748:T:C	9.70913e-10	-1.59923e-10	-0.96731	0.000238413	-1.59923e-10	-0.909575
117281882	chr1:117281882:G:A	4.51219e-10	-1.73359	-3.54416e-10	0.000103771	-1.7414	-3.54416e-10
117282883	chr1:117282883:C:T	6.65922e-10	-1.59923e-10	-1.34437	0.000163934	-1.59923e-10	-1.28411
117283197	chr1:117283197:C:T	2.46932e-10	-1.09057	-1.24586	4.38177e-05	-1.40208	-1.20146
117283289	chr1:117283289:A:G	1.51626e-10	-1.58897	-1.23516	3.0711e-05	-1.73234	-1.22662
117283471	chr1:117283471:C:A	8.46634e-10	-1.59923e-10	-1.10428	0.000177179	-1.59923e-10	-1.20642
117283849	chr1:117283849:C:G	1.03739e-09	-1.59923e-10	-0.90108	0.000218592	-1.59923e-10	-0.996374
117283931	chr1:117283931:C:T	8.89048e-10	-1.59923e-10	-1.0554	0.000208498	-1.59923e-10	-1.04365
117284620	chr1:117284620:T:C	2.34963e-09	-1.59923e-10	-0.0835341	0.000638102	-1.59923e-10	0.0749192
117284658	chr1:117284658:G:C	6.64052e-10	-1.59923e-10	-1.34719	0.000152294	-1.59923e-10	-1.35777
117284664	chr1:117284664:T:A	2.02388e-10	-1.28301	-1.25235	3.73587e-05	-1.55065	-1.21236
117284950	chr1:117284950:T:G	1.96941e-10	-1.30646	-1.25618	3.66437e-05	-1.56557	-1.21677
117285449	chr1:117285449:AGCTTAGAGTTGGGAAAAGGACCCTAAAG:A	8.52119e-10	-1.59923e-10	-1.09782	0.000206979	-1.59923e-10	-1.05096
117285487	chr1:117285487:G:T	8.09328e-10	-1.59923e-10	-1.14934	0.000292572	-1.59923e-10	-0.704869
117285667	chr1:117285667:G:A	1.20719e-10	-1.70834	-1.34375	2.87574e-05	-1.74136	-1.28332
117285750	chr1:117285750:G:A	6.72367e-10	-1.59923e-10	-1.33474	0.000172878	-1.59923e-10	-1.23099
117285900	chr1:117285900:G:A	1.06953e-09	-1.59923e-10	-0.870569	0.000213353	-1.59923e-10	-1.02063
117286077	chr1:117286077:G:C	1.9836e-10	-1.27664	-1.27883	3.63818e-05	-1.54695	-1.24256
117286082	chr1:117286082:T:A	3.3167e-09	-1.59923e-10	0.261179	0.000819512	-1.59923e-10	0.32513
117286642	chr1:117286642:C:T	6.56153e-10	-1.59923e-10	-1.35915	0.000197831	-1.59923e-10	-1.09616
117286673	chr1:117286673:C:A	1.67204e-10	-1.6246	-1.10173	3.26434e-05	-1.72097	-1.17696
117286805	chr1:117286805:C:T	2.16681e-10	-1.24137	-1.22576	3.96029e-05	-1.52385	-1.18083
117286917	chr1:117286917:C:CA	6.56119e-10	-1.59923e-10	-1.35921	0.000154849	-1.59923e-10	-1.34113
117286938	chr1:117286938:G:A	4.63265e-10	-1.70725	-3.54416e-10	0.000103937	-1.73979	-3.54416e-10
117287122	chr1:117287122:A:G	2.50167e-09	-1.59923e-10	-0.0208331	0.000942796	-1.59923e-10	0.46527
117287208	chr1:117287208:G:A	1.94097e-10	-1.322	-1.25519	3.63539e-05	-1.57477	-1.21551
117287317	chr1:117287317:G:A	7.68445e-10	-1.59923e-10	-1.20118	0.000166429	-1.59923e-10	-1.26901
117287597	chr1:117287597:T:C	1.99657e-10	-1.29342	-1.25553	3.6949e-05	-1.55798	-1.21606
117287716	chr1:117287716:G:A	2.06151e-10	-1.28145	-1.23549	3.82145e-05	-1.55057	-1.18979
117287810	chr1:117287810:G:C	8.07398e-10	-1.59923e-10	-1.15173	0.000159586	-1.59923e-10	-1.311
117287841	chr1:117287841:G:A	1.23835e-10	-1.66762	-1.35897	3.17059e-05	-1.73183	-1.19525
117287852	chr1:117287852:A:T	8.33416e-10	-1.59923e-10	-1.12001	0.000201958	-1.59923e-10	-1.07552
117288321	chr1:117288321:T:A	7.14146e-09	-1.59923e-10	1.02813	0.00145568	-1.59923e-10	0.899649
117288387	chr1:117288387:G:A	2.01786e-10	-1.63441	-0.903929	6.66339e-05	-1.71422	-0.470148
117288440	chr1:117288440:TAAAC:T	7.51128e-10	-1.22397	-3.54416e-10	0.000140278	-1.43995	-3.54416e-10
117288605	chr1:117288605:G:A	2.01587e-10	-1.28276	-1.25656	3.71796e-05	-1.55067	-1.21715
117288866	chr1:117288866:ATGT:A	1.89929e-10	-1.68207	-0.91683	7.46846e-05	-1.73546	-0.33484
117288961	chr1:117288961:C:A	2.02895e-10	-1.28902	-1.24384	3.75948e-05	-1.55469	-1.20202
117289206	chr1:117289206:C:T	1.20207e-10	-1.71896	-1.33737	2.70437e-05	-1.73427	-1.35186
117289366	chr1:117289366:G:A	1.74378e-09	-1.59923e-10	-0.381735	0.00048357	-1.59923e-10	-0.202384
117289524	chr1:117289524:A:C	1.97087e-10	-1.29093	-1.27098	3.63575e-05	-1.55579	-1.23438
117289550	chr1:117289550:T:G	2.14191e-10	-1.69141	-0.787267	9.27179e-05	-1.73786	-0.116157
117289875	chr1:117289875:A:G	1.42121e-10	-1.72253	-1.16634	2.9224e-05	-1.73676	-1.27183
117289995	chr1:117289995:C:T	2.01808e-10	-1.27796	-1.26027	3.71351e-05	-1.54753	-1.22149
117290016	chr1:117290016:C:T	6.77467e-10	-1.59923e-10	-1.32719	0.000155425	-1.59923e-10	-1.33742
117290100	chr1:117290100:A:G	2.04034e-10	-1.26963	-1.25763	3.74591e-05	-1.54201	-1.21832
117290233	chr1:117290233:G:T	1.66803e-10	-1.37107	-1.35766	3.11198e-05	-1.60714	-1.3386
117290688	chr1:117290688:T:C	6.71182e-10	-1.59923e-10	-1.33651	0.000153653	-1.59923e-10	-1.34888
117290805	chr1:117290805:C:T	7.87953e-10	-1.59923e-10	-1.17611	0.000169802	-1.59923e-10	-1.24895
117290844	chr1:117290844:T:G	6.76341e-10	-1.59923e-10	-1.32885	0.000166631	-1.59923e-10	-1.2678
117291057	chr1:117291057:A:G	5.63718e-10	-1.51099	-3.54416e-10	0.000108923	-1.69294	-3.54416e-10
117291374	chr1:117291374:G:T	2.00073e-10	-1.27308	-1.27379	3.72882e-05	-1.54167	-1.22323
117291454	chr1:117291454:C:A	8.00279e-10	-1.59923e-10	-1.16059	0.000171864	-1.59923e-10	-1.23688
117291791	chr1:117291791:T:C	8.16821e-10	-1.59923e-10	-1.14013	0.000174254	-1.59923e-10	-1.22306
117291875	chr1:117291875:A:G	7.88855e-10	-1.59923e-10	-1.17496	0.000169953	-1.59923e-10	-1.24806
117291890	chr1:117291890:C:T	1.27984e-09	-1.59923e-10	-0.691056	0.000391793	-1.59923e-10	-0.412846
117291972	chr1:117291972:G:A	7.60774e-10	-1.59923e-10	-1.21121	0.000159129	-1.59923e-10	-1.31387
117292119	chr1:117292119:T:G	1.96384e-10	-1.26078	-1.30469	3.57734e-05	-1.53147	-1.27491
117292149	chr1:117292149:T:C	1.22159e-10	-1.68556	-1.35466	2.99396e-05	-1.73669	-1.2477
117292524	chr1:117292524:T:C	1.2469e-09	-1.59923e-10	-0.71713	0.000378241	-1.59923e-10	-0.448048
117292552	chr1:117292552:C:T	1.61886e-10	-1.68482	-1.07383	3.02943e-05	-1.71175	-1.26087
117292577	chr1:117292577:G:T	7.45307e-10	-1.59923e-10	-1.23175	0.000174301	-1.59923e-10	-1.2228
117292769	chr1:117292769:G:A	1.91152e-08	-1.59923e-10	2.01269	0.00343645	-1.59923e-10	1.75861
117292786	chr1:117292786:T:A	1.81981e-09	-1.59923e-10	-0.339061	0.000513917	-1.59923e-10	-0.141519
117293413	chr1:117293413:T:C	1.48331e-09	-1.59923e-10	-0.543514	0.00046617	-1.59923e-10	-0.239028
117293442	chr1:117293442:T:C	7.11453e-10	-1.59923e-10	-1.27824	0.000181442	-1.59923e-10	-1.18264
117293492	chr1:117293492:G:A	7.10859e-10	-1.59923e-10	-1.27907	0.000156069	-1.59923e-10	-1.33328
117293498	chr1:117293498:T:C	1.2476e-09	-1.59923e-10	-0.716571	0.000378492	-1.59923e-10	-0.447384
117293764	chr1:117293764:A:G	7.71356e-10	-1.59923e-10	-1.1974	0.000167081	-1.59923e-10	-1.2651
117294367	chr1:117294367:C:T	1.99577e-10	-1.25413	-1.29522	3.63132e-05	-1.52836	-1.26304
117294534	chr1:117294534:G:A	1.15818e-10	-1.73553	-1.358	3.06392e-05	-1.7339	-1.2274
117294774	chr1:117294774:C:T	3.73021e-10	-1.4178	-0.506118	4.41283e-05	-1.69637	-0.900111
117294848	chr1:117294848:T:G	1.22832e-09	-1.59923e-10	-0.732147	0.000267494	-1.59923e-10	-0.794483
117295316	chr1:117295316:A:G	1.24561e-09	-1.59923e-10	-0.718169	0.000377755	-1.59923e-10	-0.449333
117295342	chr1:117295342:CCTCTCACTCAG:C	1.24742e-09	-1.59923e-10	-0.716714	0.000378416	-1.59923e-10	-0.447585
117295471	chr1:117295471:A:G	1.46863e-09	-1.59923e-10	-0.553461	0.000353502	-1.59923e-10	-0.51569
117295669	chr1:117295669:C:T	1.05417e-09	-1.59923e-10	-0.885039	0.000191648	-1.59923e-10	-1.12792
117295982	chr1:117295982:A:G	1.44768e-09	-1.59923e-10	-0.567828	0.000348407	-1.59923e-10	-0.530209
117296317	chr1:117296317:T:C	1.81038e-10	-1.29859	-1.34825	3.29918e-05	-1.5569	-1.33042
117296459	chr1:117296459:T:C	1.67192e-10	-1.61256	-1.11384	3.12649e-05	-1.65758	-1.2835
117296579	chr1:117296579:G:A	1.5584e-10	-1.54927	-1.24745	3.01445e-05	-1.73902	-1.23855
117296592	chr1:117296592:A:C	1.03646e-09	-1.59923e-10	-0.901977	0.000318873	-1.59923e-10	-0.618788
117296979	chr1:117296979:G:A	1.80975e-08	-1.59923e-10	1.95798	0.00327974	-1.59923e-10	1.71194
117297180	chr1:117297180:T:C	7.08518e-10	-1.59923e-10	-1.28237	0.000155795	-1.59923e-10	-1.33504
117297408	chr1:117297408:C:T	6.76035e-10	-1.59923e-10	-1.3293	0.000155262	-1.59923e-10	-1.33847
117297756	chr1:117297756:G:A	2.47111e-10	-0.99414	-1.34157	5.15622e-05	-1.15569	-1.2851
117297939	chr1:117297939:T:C	6.94951e-10	-1.59923e-10	-1.30171	0.000176077	-1.59923e-10	-1.21266
117298535	chr1:117298535:G:A	7.1046e-10	-1.59923e-10	-1.27963	0.000158847	-1.59923e-10	-1.31564
117298828	chr1:117298828:A:G	4.8063e-10	-1.67045	-3.54416e-10	0.000106719	-1.71338	-3.54416e-10
117299126	chr1:117299126:GTGTGTGTGTGTGTGTA:G	6.56456e-10	-1.59923e-10	-1.35869	0.000194989	-1.59923e-10	-1.11064
117299319	chr1:117299319:C:T	2.03883e-09	-1.59923e-10	-0.225415	0.000570739	-1.59923e-10	-0.0366478
117299911	chr1:117299911:T:C	7.00595e-10	-1.59923e-10	-1.29362	0.000157279	-1.59923e-10	-1.32556
117300516	chr1:117300516:A:C	7.50443e-10	-1.59923e-10	-1.22488	0.000161072	-1.59923e-10	-1.30173
117300572	chr1:117300572:A:G	8.00327e-10	-1.59923e-10	-1.16053	0.000287474	-1.59923e-10	-0.722448
117300653	chr1:117300653:G:A	1.50406e-10	-1.6101	-1.22211	3.32048e-05	-1.69414	-1.18675
117300881	chr1:117300881:C:T	6.79545e-10	-1.59923e-10	-1.32412	0.000155491	-1.59923e-10	-1.33699
117300996	chr1:117300996:C:A	4.9127e-10	-1.64855	-3.54416e-10	0.000121784	-1.58133	-3.54416e-10
117301001	chr1:117301001:C:T	1.24977e-10	-1.72408	-1.29333	2.71853e-05	-1.73907	-1.34183
117301119	chr1:117301119:C:T	7.28138e-10	-1.59923e-10	-1.25506	0.0002324	-1.59923e-10	-0.93512
117301406	chr1:117301406:A:G	6.712e-10	-1.59923e-10	-1.33648	0.000153213	-1.59923e-10	-1.35175
117301629	chr1:117301629:A:G	1.23522e-10	-1.74012	-1.28901	2.83169e-05	-1.69964	-1.34048
117302171	chr1:117302171:C:T	6.79434e-10	-1.59923e-10	-1.32429	0.00016874	-1.59923e-10	-1.25522
117302252	chr1:117302252:T:A	6.9415e-10	-1.59923e-10	-1.30286	0.000174763	-1.59923e-10	-1.22015
117302410	chr1:117302410:G:A	5.81713e-10	-0.158117	-1.32145	3.96987e-05	-1.34321	-1.35905
117303304	chr1:117303304:C:G	6.92553e-10	-0.042593	-1.26257	4.47025e-05	-1.2541	-1.32945
117303617	chr1:117303617:T:C	8.24668e-10	-1.59923e-10	-1.13057	0.000169246	-1.59923e-10	-1.25223
117303736	chr1:117303736:A:C	8.3069e-10	-1.59923e-10	-1.12329	0.000170137	-1.59923e-10	-1.24697
117303738	chr1:117303738:T:C	8.29271e-10	-1.59923e-10	-1.125	0.000169939	-1.59923e-10	-1.24814
117304577	chr1:117304577:C:A	7.89218e-10	0.169295	-1.3438	5.14077e-05	-1.14623	-1.29756
117304588	chr1:117304588:C:A	1.36303e-09	-1.59923e-10	-0.628084	0.000287731	-1.59923e-10	-0.721554
117304713	chr1:117304713:A:G	6.92681e-10	-1.59923e-10	-1.30498	0.000177307	-1.59923e-10	-1.2057
117305119	chr1:117305119:C:T	1.20549e-10	-1.73982	-1.31367	2.82911e-05	-1.71927	-1.32177
117305162	chr1:117305162:A:G	6.93367e-10	-1.59923e-10	-1.30399	0.000174685	-1.59923e-10	-1.22059
117305445	chr1:117305445:G:A	7.06292e-10	-1.59923e-10	-1.28552	0.000183555	-1.59923e-10	-1.17106
117305618	chr1:117305618:A:G	1.48903e-09	-1.59923e-10	-0.539665	0.00031276	-1.59923e-10	-0.638142
117306200	chr1:117306200:G:A	2.61328e-10	-1.60044	-0.679335	6.99811e-05	-1.7057	-0.429651
117307245	chr1:117307245:G:A	1.36354e-09	-1.59923e-10	-0.627711	0.000287837	-1.59923e-10	-0.721186
117307260	chr1:117307260:G:T	6.60827e-10	-1.59923e-10	-1.35206	0.000152775	-1.59923e-10	-1.35462
117307289	chr1:117307289:A:G	1.88512e-09	-1.59923e-10	-0.303802	0.000320414	-1.59923e-10	-0.613966
117307379	chr1:117307379:C:T	1.36422e-09	-1.59923e-10	-0.627209	0.000287956	-1.59923e-10	-0.720771
117307511	chr1:117307511:A:C	1.36224e-09	-1.59923e-10	-0.628662	0.000287562	-1.59923e-10	-0.72214
117308264	chr1:117308264:G:A	1.41222e-10	-1.56316	-1.33206	2.89816e-05	-1.72627	-1.29065
117308369	chr1:117308369:T:G	6.93819e-10	-1.59923e-10	-1.30334	0.000174872	-1.59923e-10	-1.21953
117308654	chr1:117308654:G:C	6.97779e-10	-1.59923e-10	-1.29765	0.000176481	-1.59923e-10	-1.21037
117308759	chr1:117308759:GGAAAGA:G	8.08583e-10	-1.59923e-10	-1.15026	0.000181355	-1.59923e-10	-1.18312
117308776	chr1:117308776:A:G	6.88253e-10	-1.59923e-10	-1.31139	0.000157398	-1.59923e-10	-1.3248
117308814	chr1:117308814:G:A	8.9957e-10	-1.59923e-10	-1.04363	0.000191642	-1.59923e-10	-1.12795
117309177	chr1:117309177:T:C	2.78828e-09	-1.59923e-10	0.0876319	0.000597526	-1.59923e-10	0.00921756
117309239	chr1:117309239:T:C	1.36303e-09	-1.59923e-10	-0.628084	0.000287731	-1.59923e-10	-0.721554
117309245	chr1:117309245:C:G	6.45527e-10	-0.95389	-0.421591	6.66658e-05	-1.62225	-0.561641
117309575	chr1:117309575:G:A	2.72908e-09	0.0661706	-3.54416e-10	0.000352358	-0.518931	-3.54416e-10
117310091	chr1:117310091:G:A	7.91898e-10	-1.59923e-10	-1.17112	0.000274541	-1.59923e-10	-0.768479
117310213	chr1:117310213:G:A	1.05217e-09	-1.59923e-10	-0.886938	0.000190003	-1.59923e-10	-1.13654
117310237	chr1:117310237:G:A	2.02137e-09	-1.59923e-10	-0.234018	0.000557253	-1.59923e-10	-0.0605597
117310959	chr1:117310959:G:A	5.00228e-10	-1.63048	-3.54416e-10	0.000112754	-1.65837	-3.54416e-10
117311059	chr1:117311059:G:A	8.23134e-10	-1.59923e-10	-1.13243	0.000166082	-1.59923e-10	-1.2711
117311204	chr1:117311204:G:A	8.90167e-10	-1.59923e-10	-1.05414	0.000171729	-1.59923e-10	-1.23766
117311291	chr1:117311291:A:G	7.93323e-10	0.133934	-1.30325	4.81574e-05	-1.16557	-1.34354
117311509	chr1:117311509:G:A	1.32432e-09	-1.59923e-10	-0.656893	0.000280459	-1.59923e-10	-0.747154
117311657	chr1:117311657:C:T	1.62035e-10	-1.62152	-1.13622	3.20124e-05	-1.72892	-1.18854
117311758	chr1:117311758:A:G	1.86986e-09	-1.59923e-10	-0.311931	0.000459308	-1.59923e-10	-0.25386
117311796	chr1:117311796:T:C	9.44845e-10	-0.399953	-0.594574	0.000135323	-1.01241	-0.463506
117311937	chr1:117311937:T:C	3.53879e-10	-0.642112	-1.33448	4.69256e-05	-1.18566	-1.34936
117312067	chr1:117312067:T:C	9.89808e-10	-0.177987	-0.770049	6.13775e-05	-1.16892	-1.09762
117312097	chr1:117312097:G:A	1.61557e-09	-1.59923e-10	-0.458105	0.000443123	-1.59923e-10	-0.289732
117312148	chr1:117312148:T:C	3.38309e-08	-1.59923e-10	2.58358	0.00519141	-1.59923e-10	2.17118
117312256	chr1:117312256:C:T	6.93109e-10	-1.59923e-10	-1.30436	0.000174627	-1.59923e-10	-1.22093
117312289	chr1:117312289:C:T	2.04019e-10	-1.66196	-0.865375	3.21244e-05	-1.71037	-1.20359
117312310	chr1:117312310:C:T	2.19957e-10	-1.6546	-0.797513	3.3565e-05	-1.7058	-1.1643
117312557	chr1:117312557:T:C	8.53777e-10	-1.59923e-10	-1.09588	0.000184109	-1.59923e-10	-1.16805
117312973	chr1:117312973:T:G	1.4233e-09	-1.59923e-10	-0.584813	0.000299542	-1.59923e-10	-0.681325
117312995	chr1:117312995:T:C	9.63858e-10	-1.59923e-10	-0.974603	0.000193285	-1.59923e-10	-1.11941
117313440	chr1:117313440:T:C	2.30174e-10	-1.66899	-0.737726	3.45173e-05	-1.7145	-1.12762
117313459	chr1:117313459:A:G	8.13058e-10	-1.59923e-10	-1.14475	0.000288193	-1.59923e-10	-0.71995
117313530	chr1:117313530:AAGT:A	1.43915e-09	-1.59923e-10	-0.573738	0.000302896	-1.59923e-10	-0.670191
117313535	chr1:117313535:CATT:C	1.43846e-09	-1.59923e-10	-0.574219	0.000302748	-1.59923e-10	-0.670679
117313538	chr1:117313538:T:C	1.17499e-09	0.440728	-1.21726	0.000104719	-0.411546	-1.32075
117313590	chr1:117313590:C:A	2.74744e-08	-1.59923e-10	2.37546	0.0042847	-1.59923e-10	1.97923
117313953	chr1:117313953:A:C	2.04579e-10	-1.66362	-0.860973	3.20103e-05	-1.71104	-1.20648
117314151	chr1:117314151:GT:G	8.3452e-10	-1.59923e-10	-1.11869	0.000301419	-1.59923e-10	-0.675077
117314259	chr1:117314259:T:C	4.77378e-10	-1.67724	-3.54416e-10	0.000107311	-1.70785	-3.54416e-10
117314372	chr1:117314372:G:C	9.02732e-10	-1.59923e-10	-1.04012	0.00017096	-1.59923e-10	-1.24215
117314588	chr1:117314588:C:A	4.77778e-10	-1.6764	-3.54416e-10	0.000103841	-1.74072	-3.54416e-10
117315106	chr1:117315106:G:A	1.70097e-09	-1.59923e-10	-0.406596	0.000463487	-1.59923e-10	-0.2448
117315384	chr1:117315384:C:T	2.03899e-09	-1.59923e-10	-0.225338	0.0003101	-1.59923e-10	-0.646686
117315688	chr1:117315688:A:G	9.67114e-10	0.337461	-1.30869	0.000100909	-0.496971	-1.27239
117315906	chr1:117315906:C:T	2.58743e-09	0.0128711	-3.54416e-10	0.00145206	0.897161	-3.54416e-10
117316154	chr1:117316154:G:A	3.20375e-09	-1.59923e-10	0.22653	0.000683616	-1.59923e-10	0.143816
117316398	chr1:117316398:T:C	5.37849e-10	-1.55797	-3.54416e-10	0.000111666	-1.66806	-3.54416e-10
117316471	chr1:117316471:T:G	7.08249e-10	-1.59923e-10	-1.28275	0.000180343	-1.59923e-10	-1.18872
117316530	chr1:117316530:C:T	6.70329e-10	-1.59923e-10	-1.33778	0.000152082	-1.59923e-10	-1.35916
117316905	chr1:117316905:T:C	4.45777e-10	-0.447737	-1.29799	7.40532e-05	-0.719634	-1.35916
117317089	chr1:117317089:C:A	6.45379e-10	-1.04674	-0.328972	6.96298e-05	-1.66053	-0.479861
117317176	chr1:117317176:C:T	7.1181e-10	-0.952645	-0.325091	7.22524e-05	-1.62705	-0.476363
117317399	chr1:117317399:G:A	6.90113e-10	-1.59923e-10	-1.30869	0.000173584	-1.59923e-10	-1.22692
117317591	chr1:117317591:C:A	1.03453e-09	0.406958	-1.3108	0.000106044	-0.442831	-1.27689
117317671	chr1:117317671:T:C	1.31021e-10	-1.63622	-1.33397	2.74395e-05	-1.71896	-1.35264
117317803	chr1:117317803:C:T	1.0301e-09	-1.59923e-10	-0.908139	0.000286161	-1.59923e-10	-0.727026
117318064	chr1:117318064:G:A	3.15369e-09	-1.59923e-10	0.21078	0.000672276	-1.59923e-10	0.127089
117318131	chr1:117318131:G:A	4.87699e-10	-1.65585	-3.54416e-10	0.000104099	-1.73823	-3.54416e-10
117318243	chr1:117318243:G:T	5.93746e-09	-1.59923e-10	0.843489	0.000795239	-1.59923e-10	0.295063
117319136	chr1:117319136:G:A	1.20977e-10	-1.73762	-1.31233	2.76976e-05	-1.73874	-1.32349
117319657	chr1:117319657:G:A	6.88042e-09	-1.59923e-10	0.990888	0.00216817	-1.59923e-10	1.29806
117319960	chr1:117319960:T:C	8.268e-10	-1.59923e-10	-1.12798	0.000296889	-1.59923e-10	-0.69022
117320281	chr1:117320281:G:A	1.69986e-08	-1.59923e-10	1.89534	0.00270592	-1.59923e-10	1.51962
117321425	chr1:117321425:C:T	2.12967e-10	-1.12935	-1.35506	6.34679e-05	-0.890979	-1.34207
117321467	chr1:117321467:G:A	4.4929e-10	-0.443815	-1.29406	7.58762e-05	-0.697337	-1.35714
117321666	chr1:117321666:A:G	7.44734e-10	-1.59923e-10	-1.23252	0.000159757	-1.59923e-10	-1.30992
117322541	chr1:117322541:G:A	6.90812e-10	-1.59923e-10	-1.30768	0.000153835	-1.59923e-10	-1.3477
117322542	chr1:117322542:C:T	6.90812e-10	-1.59923e-10	-1.30768	0.000153835	-1.59923e-10	-1.3477
117323039	chr1:117323039:C:A	2.02716e-10	-1.73791	-0.795835	4.89755e-05	-1.6108	-0.881455
117323365	chr1:117323365:AGGGAAG:A	7.21361e-10	-1.59923e-10	-1.26441	0.000185343	-1.59923e-10	-1.16137
117323508	chr1:117323508:C:T	2.27659e-10	-1.72496	-0.69274	3.12127e-05	-1.73604	-1.20671
117323541	chr1:117323541:G:A	4.34958e-09	-1.59923e-10	0.532287	0.00131016	-1.59923e-10	0.794326
117323752	chr1:117323752:G:A	1.25427e-10	-1.73573	-1.2781	2.75681e-05	-1.71961	-1.34731
117323865	chr1:117323865:T:TAA	1.13288e-09	-1.59923e-10	-0.813028	0.00019641	-1.59923e-10	-1.10337
117324067	chr1:117324067:T:C	9.37942e-10	-1.59923e-10	-1.00186	0.00037797	-1.59923e-10	-0.448766
117324302	chr1:117324302:T:C	2.44781e-10	-1.72173	-0.623454	3.23658e-05	-1.73406	-1.17241
117324637	chr1:117324637:A:C	2.32547e-10	-1.72517	-0.671282	3.15486e-05	-1.73606	-1.19599
117324680	chr1:117324680:G:A	2.47811e-10	-1.71714	-0.61574	3.25882e-05	-1.73111	-1.16852
117324717	chr1:117324717:C:T	8.32407e-10	-0.105405	-1.01582	0.000107111	-0.486092	-1.22362
117324933	chr1:117324933:AT:A	5.5593e-10	-0.329199	-1.19571	7.71721e-05	-0.946824	-1.09072
117324940	chr1:117324940:C:A	2.36862e-10	-1.72931	-0.648758	3.18309e-05	-1.73836	-1.18478
117325033	chr1:117325033:T:A	2.29703e-10	-1.73688	-0.671885	5.47774e-05	-1.61569	-0.764606
117325179	chr1:117325179:A:G	2.47204e-10	-1.71795	-0.61738	3.25366e-05	-1.73166	-1.16955
117325301	chr1:117325301:C:A	6.67931e-10	-1.59923e-10	-1.34136	0.00015537	-1.59923e-10	-1.33777
117325395	chr1:117325395:T:G	2.88588e-09	-1.59923e-10	0.122037	0.000815453	-1.59923e-10	0.320164
117325753	chr1:117325753:A:G	9.28119e-10	-0.993864	-0.0185243	9.35243e-05	-1.64255	-0.202806
117325764	chr1:117325764:A:C	6.67816e-10	-1.59923e-10	-1.34154	0.000155339	-1.59923e-10	-1.33797
117326168	chr1:117326168:T:C	6.22035e-10	-0.243734	-1.16882	8.4929e-05	-0.883284	-1.05848
117326703	chr1:117326703:T:TA	8.47289e-10	-1.59923e-10	-1.10351	0.000237897	-1.59923e-10	-0.911744
117326950	chr1:117326950:T:A	3.65762e-10	-0.997132	-0.946433	4.07861e-05	-1.6476	-1.02764
117327463	chr1:117327463:C:G	1.55621e-09	0.0510925	-0.54663	0.0001713	-0.354981	-0.885179
117327526	chr1:117327526:G:A	6.56168e-10	-1.59923e-10	-1.35913	0.00015219	-1.59923e-10	-1.35845
117327756	chr1:117327756:G:T	9.60705e-10	0.0376961	-1.01558	0.000356232	0.355566	-0.863563
117328781	chr1:117328781:C:T	1.86808e-10	-1.49519	-1.12027	2.96114e-05	-1.67668	-1.31874
117329021	chr1:117329021:C:T	6.66999e-10	-1.59923e-10	-1.34276	0.000155134	-1.59923e-10	-1.33929
117329703	chr1:117329703:A:C	8.16751e-10	-1.59923e-10	-1.14021	0.000224485	-1.59923e-10	-0.96977
117329919	chr1:117329919:A:G	1.39354e-09	-0.0910408	-0.514905	0.000156349	-0.481533	-0.849959
117330005	chr1:117330005:G:A	1.34126e-09	-1.59923e-10	-0.644184	0.000444308	-1.59923e-10	-0.287062
117330138	chr1:117330138:G:C	2.21907e-10	-1.73695	-0.706342	5.29311e-05	-1.61441	-0.800178
117330224	chr1:117330224:G:A	1.01269e-09	-1.59923e-10	-0.925184	0.000211027	-1.59923e-10	-1.03159
117330271	chr1:117330271:G:A	1.36874e-10	-1.73824	-1.18825	2.71528e-05	-1.72493	-1.35717
117330400	chr1:117330400:G:C	1.86284e-10	-1.43678	-1.18149	4.97809e-05	-1.65084	-0.825104
117330455	chr1:117330455:T:C	1.90685e-10	-1.53629	-1.05864	2.97168e-05	-1.70858	-1.28329
117330469	chr1:117330469:GATTAT:G	1.03817e-09	-0.900331	-3.54416e-10	0.00019274	-1.12224	-3.54416e-10
117330470	chr1:117330470:A:T	8.30596e-10	-1.59923e-10	-1.1234	0.000305259	-1.59923e-10	-0.662419
117330600	chr1:117330600:T:C	1.59161e-10	-1.46333	-1.31231	3.60914e-05	-1.66427	-1.13325
117330845	chr1:117330845:A:G	1.85095e-10	-1.54981	-1.07487	2.93251e-05	-1.71369	-1.29144
117330996	chr1:117330996:C:T	1.36779e-10	-1.73581	-1.19137	2.73013e-05	-1.71986	-1.35678
117331013	chr1:117331013:A:T	1.85824e-10	-1.55748	-1.06326	2.94091e-05	-1.71656	-1.28572
117331533	chr1:117331533:C:T	2.01116e-10	-1.54447	-0.9972	3.09441e-05	-1.70099	-1.2504
117331746	chr1:117331746:C:T	2.10115e-10	-1.52537	-0.972529	3.16591e-05	-1.69196	-1.2366
117331839	chr1:117331839:G:A	2.08357e-10	-1.52334	-0.982949	3.15062e-05	-1.69096	-1.24243
117332322	chr1:117332322:T:C	2.07289e-10	-1.52876	-0.982674	3.1429e-05	-1.69324	-1.24261
117332470	chr1:117332470:G:A	1.15948e-09	-1.59923e-10	-0.789822	0.000189873	-1.59923e-10	-1.13722
117332593	chr1:117332593:C:T	1.49763e-09	-0.0114653	-0.522446	0.000162355	-0.429872	-0.863919
117332692	chr1:117332692:G:A	6.86208e-10	-1.59923e-10	-1.31437	0.000152913	-1.59923e-10	-1.35371
117332839	chr1:117332839:C:T	2.03254e-10	-1.53481	-0.996278	3.11012e-05	-1.69616	-1.25017
117332841	chr1:117332841:A:C	2.0657e-10	-1.5106	-1.0043	3.12869e-05	-1.68501	-1.25537
117332995	chr1:117332995:G:A	7.81444e-10	-1.59923e-10	-1.1844	0.000211506	-1.59923e-10	-1.02932
117333815	chr1:117333815:T:G	2.49052e-10	-1.4884	-0.839485	0.000115602	-1.37146	-0.261964
117334030	chr1:117334030:G:A	6.6416e-09	-1.59923e-10	0.95556	0.000870347	-1.59923e-10	0.385313
117334173	chr1:117334173:A:G	8.5903e-10	-0.0811602	-1.00858	0.000128828	-0.739888	-0.785212
117334284	chr1:117334284:GGT:G	8.3293e-10	-1.59923e-10	-1.1206	0.000306858	-1.59923e-10	-0.657195
117334905	chr1:117334905:A:G	1.66279e-09	-1.73892	1.30963	0.000314721	-1.59706	0.965168
117334931	chr1:117334931:A:G	8.51822e-10	-1.59923e-10	-1.09817	0.000318917	-1.59923e-10	-0.618649
117335692	chr1:117335692:C:T	4.92021e-10	-1.01662	-0.630407	6.4687e-05	-1.65542	-0.558603
117335884	chr1:117335884:T:C	2.30698e-09	-1.59923e-10	-0.101851	0.000518833	-1.59923e-10	-0.131998
117336428	chr1:117336428:G:A	9.90748e-09	1.3555	-3.54416e-10	0.0032439	1.70095	-3.54416e-10
117336444	chr1:117336444:C:T	6.69447e-10	-0.266281	-1.07281	9.4066e-05	-0.906374	-0.933209
117336498	chr1:117336498:C:T	2.80864e-09	-1.59923e-10	0.0949095	0.000617618	-1.59923e-10	0.0422908
117336777	chr1:117336777:C:A	9.04196e-10	-1.0385	-3.54416e-10	0.000134179	-1.48441	-3.54416e-10
117336999	chr1:117336999:G:T	8.28994e-10	-1.59923e-10	-1.12533	0.000304961	-1.59923e-10	-0.663394
117337089	chr1:117337089:A:G	1.05283e-09	-1.59923e-10	-0.886313	0.000188867	-1.59923e-10	-1.14253
117337692	chr1:117337692:T:C	7.75489e-10	-1.59923e-10	-1.19205	0.000163807	-1.59923e-10	-1.28489
117337888	chr1:117337888:C:A	9.50658e-10	-1.59923e-10	-0.988393	0.000374325	-1.59923e-10	-0.458455
117338416	chr1:117338416:C:T	2.81013e-09	-1.59923e-10	0.09544	0.000537265	-1.59923e-10	-0.0970872
117338544	chr1:117338544:C:T	2.48794e-09	-1.59923e-10	-0.0263375	0.000469583	-1.59923e-10	-0.231734
117338650	chr1:117338650:G:A	7.71029e-10	-1.59923e-10	-1.19782	0.000211331	-1.59923e-10	-1.03015
117339660	chr1:117339660:T:C	8.24981e-10	-1.59923e-10	-1.13019	0.000303258	-1.59923e-10	-0.668994
117340011	chr1:117340011:A:C	8.25976e-10	-1.59923e-10	-1.12898	0.0003039	-1.59923e-10	-0.66688
117340270	chr1:117340270:C:G	1.55542e-10	-1.68236	-1.11627	3.79673e-05	-1.68753	-1.05932
117340809	chr1:117340809:T:A	7.91245e-10	-1.59923e-10	-1.17194	0.000220005	-1.59923e-10	-0.989931
117341212	chr1:117341212:A:G	1.27478e-10	-1.70527	-1.29233	4.58778e-05	-1.35289	-1.20471
117341400	chr1:117341400:G:A	7.74486e-10	-1.01646	-0.176887	8.14819e-05	-1.64556	-0.337642
117341433	chr1:117341433:C:T	7.65845e-10	-1.59923e-10	-1.20457	0.000162572	-1.59923e-10	-1.29246
117342090	chr1:117342090:T:C	8.24981e-10	-1.59923e-10	-1.13019	0.000303258	-1.59923e-10	-0.668994
117342263	chr1:117342263:T:A	8.01326e-10	-1.59923e-10	-1.15928	0.000288121	-1.59923e-10	-0.720199
117342536	chr1:117342536:G:A	8.43099e-10	-1.59923e-10	-1.10846	0.000236056	-1.59923e-10	-0.919511
117342760	chr1:117342760:T:C	8.22714e-10	-1.59923e-10	-1.13294	0.000302311	-1.59923e-10	-0.672124
117342781	chr1:117342781:A:C	7.77278e-10	0.109678	-1.29943	0.000248857	0.458504	-1.32521
117342873	chr1:117342873:A:G	8.6118e-10	-1.59923e-10	-1.08724	0.000238155	-1.59923e-10	-0.910658
117342995	chr1:117342995:G:A	2.02481e-09	-0.232317	-3.54416e-10	0.00106875	0.590661	-3.54416e-10
117343216	chr1:117343216:C:T	7.92578e-10	-1.59923e-10	-1.17026	0.000282902	-1.59923e-10	-0.738478
117343427	chr1:117343427:G:A	1.33896e-09	-0.645896	-3.54416e-10	0.000341292	-0.550842	-3.54416e-10
117343452	chr1:117343452:T:C	8.20494e-10	-1.59923e-10	-1.13564	0.000300865	-1.59923e-10	-0.676919
117343556	chr1:117343556:C:T	8.20697e-10	-1.59923e-10	-1.13539	0.000300987	-1.59923e-10	-0.676514
117343672	chr1:117343672:A:G	8.18953e-10	-1.59923e-10	-1.13752	0.00029988	-1.59923e-10	-0.680197
117343947	chr1:117343947:A:G	8.22019e-10	-1.59923e-10	-1.13378	0.000301833	-1.59923e-10	-0.673706
117344061	chr1:117344061:T:A	4.59503e-10	-1.7154	-3.54416e-10	0.000104629	-1.73315	-3.54416e-10
117344502	chr1:117344502:T:C	8.18785e-10	-1.59923e-10	-1.13773	0.000299855	-1.59923e-10	-0.68028
117344903	chr1:117344903:G:C	1.16861e-09	-0.781975	-3.54416e-10	0.00019975	-1.08651	-3.54416e-10
117345015	chr1:117345015:A:C	7.2622e-10	-1.59923e-10	-1.25769	0.000188034	-1.59923e-10	-1.14696
117345115	chr1:117345115:G:A	7.0538e-10	-1.59923e-10	-1.28681	0.000165955	-1.59923e-10	-1.27186
117345491	chr1:117345491:C:G	5.98615e-10	-0.301319	-1.14961	6.42997e-05	-0.957493	-1.26253
117345659	chr1:117345659:G:A	2.19405e-10	-1.74004	-0.714586	5.76021e-05	-1.53696	-0.793055
117345796	chr1:117345796:C:T	3.2204e-09	-1.59923e-10	0.231712	0.000355529	-1.59923e-10	-0.509973
117345898	chr1:117345898:C:G	7.95713e-10	-1.59923e-10	-1.16631	0.000166615	-1.59923e-10	-1.2679
117345910	chr1:117345910:G:A	1.33918e-10	-1.65437	-1.29395	3.21427e-05	-1.66087	-1.25252
117346384	chr1:117346384:T:C	7.6097e-10	-0.216497	-0.994457	7.08237e-05	-0.893819	-1.22957
117346436	chr1:117346436:C:T	8.47113e-10	0.00275676	-1.10647	0.000303551	0.314601	-0.98263
117347279	chr1:117347279:T:C	1.09395e-09	-1.59923e-10	-0.847993	0.000254761	-1.59923e-10	-0.843252
117347446	chr1:117347446:A:G	8.19261e-10	-1.59923e-10	-1.13714	0.000300066	-1.59923e-10	-0.679577
117347510	chr1:117347510:C:G	1.79092e-09	-1.14533	0.790268	0.000900661	-0.365131	0.784681
117347608	chr1:117347608:A:G	7.86726e-10	-1.59923e-10	-1.17767	0.000154581	-1.59923e-10	-1.34286
117347757	chr1:117347757:C:T	3.48685e-10	-1.06023	-0.931145	4.13516e-05	-1.66232	-0.999154
117347890	chr1:117347890:C:G	7.06334e-10	-1.59923e-10	-1.28546	0.000176253	-1.59923e-10	-1.21166
117348259	chr1:117348259:T:C	7.72191e-10	-1.59923e-10	-1.19632	0.00021316	-1.59923e-10	-1.02154
117348350	chr1:117348350:A:G	8.20494e-10	-1.59923e-10	-1.13564	0.000300865	-1.59923e-10	-0.676919
117348701	chr1:117348701:A:G	8.20128e-10	-1.59923e-10	-1.13609	0.00030062	-1.59923e-10	-0.677733
117348748	chr1:117348748:T:G	1.24099e-10	-1.7212	-1.30327	4.1112e-05	-1.41327	-1.25401
117348820	chr1:117348820:T:A	8.64608e-10	-1.59923e-10	-1.08327	0.000329081	-1.59923e-10	-0.587276
117349279	chr1:117349279:A:T	8.73546e-10	-1.59923e-10	-1.07299	0.000334686	-1.59923e-10	-0.570386
117349291	chr1:117349291:A:G	9.74094e-10	-0.96404	-3.54416e-10	0.000140322	-1.43964	-3.54416e-10
117349414	chr1:117349414:G:T	7.17394e-10	-1.59923e-10	-1.26992	0.000182218	-1.59923e-10	-1.17837
117349525	chr1:117349525:C:T	6.61334e-10	-1.59923e-10	-1.35129	0.00015233	-1.59923e-10	-1.35753
117349647	chr1:117349647:T:A	7.0479e-10	-1.59923e-10	-1.28765	0.000154092	-1.59923e-10	-1.34603
117350047	chr1:117350047:C:T	5.76815e-10	-0.151187	-1.33684	6.6247e-05	-0.838513	-1.35168
117350173	chr1:117350173:T:C	2.01653e-10	-1.74101	-0.797988	5.25379e-05	-1.55048	-0.87156
117350729	chr1:117350729:C:T	1.11954e-09	-1.59923e-10	-0.824873	0.000260773	-1.59923e-10	-0.81993
117350781	chr1:117350781:T:C	7.71579e-10	-1.59923e-10	-1.19711	0.000212922	-1.59923e-10	-1.02265
117350875	chr1:117350875:C:T	8.23324e-10	-1.59923e-10	-1.1322	0.000302766	-1.59923e-10	-0.670618
117350882	chr1:117350882:C:T	9.43797e-10	0.0862624	-1.0819	0.00034221	0.404273	-0.952428
117350897	chr1:117350897:T:C	7.52125e-10	-1.03001	-0.192639	8.00706e-05	-1.64882	-0.351847
117350960	chr1:117350960:T:C	8.45076e-10	-0.0335235	-1.0726	0.000300949	0.262617	-0.939256
117351028	chr1:117351028:C:T	7.06878e-10	-1.59923e-10	-1.28469	0.000159293	-1.59923e-10	-1.31283
117351141	chr1:117351141:G:C	8.20494e-10	-1.59923e-10	-1.13564	0.000300865	-1.59923e-10	-0.676919
117351209	chr1:117351209:C:T	1.49093e-09	-0.538392	-3.54416e-10	0.000517171	-0.135206	-3.54416e-10
117351432	chr1:117351432:A:T	4.97169e-10	-1.63662	-3.54416e-10	0.000105628	-1.72366	-3.54416e-10
117351527	chr1:117351527:A:G	7.1271e-10	-1.59923e-10	-1.27647	0.000178643	-1.59923e-10	-1.19819
117351556	chr1:117351556:A:C	8.21197e-10	-1.59923e-10	-1.13478	0.000301306	-1.59923e-10	-0.675453
117351581	chr1:117351581:A:G	8.20494e-10	-1.59923e-10	-1.13564	0.000300865	-1.59923e-10	-0.676919
117351760	chr1:117351760:A:G	8.17091e-10	-1.59923e-10	-1.1398	0.000298692	-1.59923e-10	-0.684167
117352191	chr1:117352191:A:C	7.37984e-10	-0.128692	-1.11293	7.43779e-05	-0.836035	-1.23839
117352265	chr1:117352265:T:C	8.33095e-10	0.163581	-1.28398	0.000266373	0.51472	-1.3134
117352647	chr1:117352647:T:A	6.47655e-10	-0.298289	-1.0739	6.75369e-05	-0.9564	-1.21451
117352649	chr1:117352649:C:G	7.21852e-10	0.0422917	-1.30602	0.000229823	0.384564	-1.33083
117352739	chr1:117352739:G:A	6.7839e-10	-1.59923e-10	-1.32583	0.000152636	-1.59923e-10	-1.35553
117352810	chr1:117352810:G:A	7.37638e-10	-1.59923e-10	-1.24209	0.000152095	-1.59923e-10	-1.35907
117353571	chr1:117353571:A:C	8.13802e-10	-1.59923e-10	-1.14383	0.00022952	-1.59923e-10	-0.947591
117353687	chr1:117353687:T:C	8.41204e-10	-1.59923e-10	-1.11071	0.000315689	-1.59923e-10	-0.628823
117353787	chr1:117353787:A:G	9.90781e-10	0.0977044	-1.04476	0.000362933	0.418234	-0.907596
117353886	chr1:117353886:G:A	1.06271e-09	-1.59923e-10	-0.876974	0.000200089	-1.59923e-10	-1.08482
117353973	chr1:117353973:T:C	7.04507e-10	-1.59923e-10	-1.28805	0.000175744	-1.59923e-10	-1.21455
117354178	chr1:117354178:G:T	1.76094e-10	-1.63836	-1.03617	4.18616e-05	-1.66116	-0.988049
117354319	chr1:117354319:T:C	6.6585e-10	-1.59923e-10	-1.34448	0.000154604	-1.59923e-10	-1.34271
117354420	chr1:117354420:G:C	8.50637e-10	-1.59923e-10	-1.09956	0.000174868	-1.59923e-10	-1.21955
117354471	chr1:117354471:A:G	1.62823e-09	-1.59923e-10	-0.450297	0.000224164	-1.59923e-10	-0.9712
117354474	chr1:117354474:A:G	9.87705e-10	-1.59923e-10	-0.950163	0.000200012	-1.59923e-10	-1.0852
117354487	chr1:117354487:A:G	8.32598e-10	0.145874	-1.26687	0.000265288	0.495693	-1.29846
117354521	chr1:117354521:T:C	7.69457e-10	-1.59923e-10	-1.19986	0.00021201	-1.59923e-10	-1.02695
117354528	chr1:117354528:TC:T	1.128e-09	-1.59923e-10	-0.817345	0.000494527	-1.59923e-10	-0.179978
117354626	chr1:117354626:G:A	8.17173e-10	-1.59923e-10	-1.1397	0.000298745	-1.59923e-10	-0.683988
117354635	chr1:117354635:T:C	8.17173e-10	-1.59923e-10	-1.1397	0.000298745	-1.59923e-10	-0.683988
117354770	chr1:117354770:C:A	1.27149e-10	-1.72387	-1.27632	4.40204e-05	-1.41905	-1.17988
117354852	chr1:117354852:C:T	8.3849e-10	0.159415	-1.27336	0.000267467	0.510502	-1.30508
117354942	chr1:117354942:T:C	7.12209e-10	-1.01046	-0.266716	7.50025e-05	-1.64198	-0.424081
117355078	chr1:117355078:A:G	1.834e-10	-1.27467	-1.3592	3.58995e-05	-1.52168	-1.28118
117355455	chr1:117355455:T:C	9.39594e-10	-1.59923e-10	-1.0001	0.000230483	-1.59923e-10	-0.943402
117355858	chr1:117355858:C:T	8.0089e-10	-1.59923e-10	-1.15982	0.000288286	-1.59923e-10	-0.719628
117356461	chr1:117356461:G:GCC	7.47583e-10	0.104089	-1.33279	0.000241281	0.450992	-1.34861
117356523	chr1:117356523:C:A	1.27071e-10	-1.74026	-1.26055	4.16477e-05	-1.51304	-1.14129
117356596	chr1:117356596:T:G	6.47469e-10	-1.04515	-0.327327	7.00683e-05	-1.65433	-0.479778
117356922	chr1:117356922:C:T	1.12444e-09	-1.59923e-10	-0.820504	0.00026204	-1.59923e-10	-0.815083
117357333	chr1:117357333:C:T	1.59687e-10	-1.68217	-1.09016	3.54916e-05	-1.6947	-1.11958
117357533	chr1:117357533:T:A	1.77118e-10	-1.31964	-1.34909	3.52996e-05	-1.55142	-1.26829
117357819	chr1:117357819:T:C	1.23772e-10	-1.67017	-1.35694	2.88264e-05	-1.67641	-1.34588
117358272	chr1:117358272:G:C	8.20494e-10	-1.59923e-10	-1.13564	0.000300865	-1.59923e-10	-0.676919
117358296	chr1:117358296:G:A	1.77016e-10	-1.35615	-1.31316	3.74124e-05	-1.57549	-1.18609
117358341	chr1:117358341:A:G	7.71324e-10	-1.59923e-10	-1.19744	0.00021282	-1.59923e-10	-1.02313
117358416	chr1:117358416:A:G	7.8864e-10	-1.59923e-10	-1.17524	0.000279819	-1.59923e-10	-0.749436
117358545	chr1:117358545:T:C	1.88979e-09	-1.73288	1.43155	0.000342325	-1.62707	1.07925
117358629	chr1:117358629:G:C	5.56838e-10	-0.169593	-1.35368	6.51557e-05	-0.848058	-1.35874
117358840	chr1:117358840:G:A	2.22905e-10	-1.24441	-1.19439	4.8085e-05	-1.49589	-1.01472
117358897	chr1:117358897:T:G	1.34746e-10	-1.60423	-1.33793	3.25742e-05	-1.61269	-1.28737
117359004	chr1:117359004:C:T	8.1949e-10	-1.59923e-10	-1.13686	0.000300205	-1.59923e-10	-0.679115
117359005	chr1:117359005:T:C	2.86908e-10	-1.03986	-1.14653	5.27237e-05	-1.3221	-1.09641
117359096	chr1:117359096:C:T	8.20494e-10	-1.59923e-10	-1.13564	0.000300865	-1.59923e-10	-0.676919
117359367	chr1:117359367:T:C	8.20494e-10	-1.59923e-10	-1.13564	0.000300865	-1.59923e-10	-0.676919
117359731	chr1:117359731:C:A	8.64809e-10	-0.00625113	-1.07679	0.000311844	0.30417	-0.945247
117359879	chr1:117359879:T:A	1.66387e-10	-1.52049	-1.21074	7.64131e-05	-0.841928	-1.2055
117360485	chr1:117360485:G:A	8.16588e-10	-1.59923e-10	-1.14041	0.000298385	-1.59923e-10	-0.685195
117360510	chr1:117360510:G:A	8.00482e-10	-1.59923e-10	-1.16033	0.000288275	-1.59923e-10	-0.719666
117360580	chr1:117360580:C:T	8.29079e-10	-1.59923e-10	-1.12523	0.000306946	-1.59923e-10	-0.656906
117360799	chr1:117360799:G:T	1.86591e-10	-1.58646	-1.03017	4.29223e-05	-1.60632	-1.01787
117360894	chr1:117360894:C:T	6.14876e-10	-0.0678651	-1.35626	7.15239e-05	-0.776959	-1.33659
117361071	chr1:117361071:G:A	7.97872e-10	-1.59923e-10	-1.1636	0.000286122	-1.59923e-10	-0.72716
117361081	chr1:117361081:G:A	7.36615e-10	-1.59923e-10	-1.24348	0.000188149	-1.59923e-10	-1.14634
117361132	chr1:117361132:T:G	8.06195e-10	-1.59923e-10	-1.15322	0.000291738	-1.59923e-10	-0.707725
117361159	chr1:117361159:G:A	8.05541e-10	-0.0620314	-1.092	0.000288228	0.243987	-0.963815
117361304	chr1:117361304:A:G	2.42239e-09	-1.59923e-10	-0.0530381	0.000293918	-1.59923e-10	-0.700279
117361376	chr1:117361376:T:C	1.03572e-09	-1.59923e-10	-0.902699	0.00015861	-1.59923e-10	-1.31713
117361551	chr1:117361551:A:G	2.26411e-09	-1.73557	1.61495	0.000409512	-1.61625	1.24764
117361850	chr1:117361850:C:T	6.0341e-10	-1.44295	-3.54416e-10	0.000160485	-1.30538	-3.54416e-10
117362181	chr1:117362181:G:C	8.03229e-10	-1.59923e-10	-1.15691	0.000290336	-1.59923e-10	-0.712541
117362549	chr1:117362549:C:T	1.20187e-10	-1.72589	-1.3306	3.9288e-05	-1.4303	-1.28237
117362694	chr1:117362694:C:T	1.16845e-10	-1.73719	-1.34752	2.67866e-05	-1.73791	-1.35777
117363186	chr1:117363186:G:A	8.32251e-10	-0.0252586	-1.09615	0.000298021	0.282844	-0.969258
117363578	chr1:117363578:C:T	1.62975e-10	-1.72689	-1.02506	4.08785e-05	-1.74037	-0.9326
117364076	chr1:117364076:A:G	3.20545e-10	-0.733208	-1.34232	4.31729e-05	-1.26037	-1.358
117364172	chr1:117364172:T:C	7.97832e-10	-1.59923e-10	-1.16365	0.000286865	-1.59923e-10	-0.724569
117364373	chr1:117364373:C:A	7.94043e-10	-1.59923e-10	-1.16841	0.000166487	-1.59923e-10	-1.26866
117364385	chr1:117364385:T:G	1.66852e-09	-1.59923e-10	-0.425856	0.000243235	-1.59923e-10	-0.88955
117364591	chr1:117364591:T:A	6.33527e-10	-0.450505	-0.94374	6.19349e-05	-1.06118	-1.19631
117364807	chr1:117364807:C:T	7.11687e-10	-1.59923e-10	-1.27791	0.000154809	-1.59923e-10	-1.34139
117364934	chr1:117364934:G:A	7.41896e-10	0.0602168	-1.29656	0.000236203	0.40396	-1.32285
117365962	chr1:117365962:C:T	8.19697e-10	-1.59923e-10	-1.13661	0.000300337	-1.59923e-10	-0.678673
117366150	chr1:117366150:T:C	9.31983e-10	0.0320407	-1.04027	0.000340597	0.34779	-0.90067
117366321	chr1:117366321:G:A	6.99896e-10	-1.59923e-10	-1.29462	0.000174192	-1.59923e-10	-1.22342
117366397	chr1:117366397:T:C	8.00737e-10	-1.59923e-10	-1.16001	0.000288709	-1.59923e-10	-0.718162
117366586	chr1:117366586:T:G	7.59587e-10	-1.59923e-10	-1.21277	0.000208133	-1.59923e-10	-1.0454
117366690	chr1:117366690:C:T	8.21226e-10	-1.59923e-10	-1.13475	0.000301325	-1.59923e-10	-0.675391
117367233	chr1:117367233:C:T	4.48063e-10	-1.74061	-3.54416e-10	0.00010486	-1.73095	-3.54416e-10
117367515	chr1:117367515:T:G	9.34942e-10	0.32198	-1.32704	0.000306442	0.668017	-1.32657
117368060	chr1:117368060:G:A	2.36812e-10	-1.42269	-0.955592	5.69263e-05	-1.6164	-0.725418
117368468	chr1:117368468:C:G	7.96643e-10	-1.59923e-10	-1.16514	0.000222688	-1.59923e-10	-0.97781
117369185	chr1:117369185:T:C	7.22434e-10	-1.59923e-10	-1.26292	0.000160559	-1.59923e-10	-1.30492
117369211	chr1:117369211:G:A	2.19728e-10	-1.65128	-0.801875	4.73127e-05	-1.67889	-0.847912
117369216	chr1:117369216:T:G	5.11827e-10	-1.09863	-0.508931	5.76957e-05	-1.67667	-0.651723
117370397	chr1:117370397:A:G	2.02046e-10	-1.42913	-1.10792	4.89268e-05	-1.62214	-0.871119
117370521	chr1:117370521:T:TA	4.9479e-10	-1.09175	-0.54966	5.56672e-05	-1.67459	-0.689596
117370880	chr1:117370880:G:T	6.73328e-10	-1.59923e-10	-1.33331	0.000159697	-1.59923e-10	-1.3103
117371295	chr1:117371295:C:T	7.85739e-10	-1.59923e-10	-1.17892	0.000279128	-1.59923e-10	-0.751908
117371525	chr1:117371525:A:T	1.15974e-10	-1.735	-1.35718	2.80811e-05	-1.70912	-1.33937
117371568	chr1:117371568:G:A	3.51563e-10	-0.725002	-1.25815	4.48042e-05	-1.26588	-1.3154
117371687	chr1:117371687:G:A	2.88643e-10	-1.42477	-0.755585	6.3398e-05	-1.61226	-0.621883
117371803	chr1:117371803:T:A	1.07265e-09	-1.59923e-10	-0.867656	0.000249039	-1.59923e-10	-0.86597
117371847	chr1:117371847:A:G	2.33279e-10	-1.69709	-0.696222	6.72556e-05	-1.34807	-0.827007
117372431	chr1:117372431:A:G	7.32806e-10	-1.59923e-10	-1.24867	0.000187827	-1.59923e-10	-1.14806
117372502	chr1:117372502:A:T	8.26534e-10	0.181598	-1.3099	0.000277141	0.48324	-1.24229
117372684	chr1:117372684:C:T	3.54335e-10	-0.741572	-1.23373	4.55281e-05	-1.26709	-1.29816
117372685	chr1:117372685:G:A	7.24422e-10	-1.59923e-10	-1.26017	0.000182625	-1.59923e-10	-1.17615
117372705	chr1:117372705:A:G	9.43832e-10	-1.59923e-10	-0.995599	0.000307955	-1.59923e-10	-0.653627
117372791	chr1:117372791:A:AT	9.45093e-10	0.345739	-1.34	0.000307482	0.68438	-1.33954
117373285	chr1:117373285:G:A	2.12468e-10	-1.4657	-1.02106	4.95505e-05	-1.63788	-0.842707
117373756	chr1:117373756:A:T	6.64296e-10	-1.59923e-10	-1.34682	0.000158882	-1.59923e-10	-1.31542
117373882	chr1:117373882:T:C	4.94859e-10	-1.64127	-3.54416e-10	0.000121889	-1.58047	-3.54416e-10
117374086	chr1:117374086:G:C	7.152e-10	-1.59923e-10	-1.27299	0.000171775	-1.59923e-10	-1.23739
117374258	chr1:117374258:G:C	1.82011e-10	-1.47121	-1.17028	4.29394e-05	-1.64653	-0.977262
117374535	chr1:117374535:G:A	5.29957e-10	-1.57275	-3.54416e-10	0.000108183	-1.69976	-3.54416e-10
117374706	chr1:117374706:C:T	6.74612e-10	-1.59923e-10	-1.33141	0.000152276	-1.59923e-10	-1.35789
117374802	chr1:117374802:G:A	1.55355e-10	-1.62068	-1.17915	3.07431e-05	-1.73007	-1.22784
117375015	chr1:117375015:C:T	7.60127e-10	-1.59923e-10	-1.21206	0.000161119	-1.59923e-10	-1.30144
117375138	chr1:117375138:G:A	7.81077e-10	-1.59923e-10	-1.18487	0.000216283	-1.59923e-10	-1.00699
117375663	chr1:117375663:T:C	5.15485e-10	-1.08856	-0.511874	5.76671e-05	-1.67354	-0.65535
117376113	chr1:117376113:C:T	1.00808e-09	0.408694	-1.33844	0.00032994	0.75305	-1.33772
117376392	chr1:117376392:A:G	1.00914e-09	0.41529	-1.34398	0.000328488	0.75451	-1.34359
117376488	chr1:117376488:C:T	1.30063e-08	-1.59923e-10	1.62764	0.00254417	-1.59923e-10	1.45798
117376537	chr1:117376537:C:T	8.34417e-10	-1.11881	-3.54416e-10	0.000127196	-1.53785	-3.54416e-10
117376853	chr1:117376853:A:G	1.16179e-10	-1.73368	-1.35674	2.91237e-05	-1.70596	-1.30607
117377124	chr1:117377124:T:C	1.15949e-10	-1.73529	-1.35711	2.8032e-05	-1.70983	-1.3404
117377155	chr1:117377155:T:G	6.4044e-09	-1.59923e-10	0.919193	0.000845778	-1.59923e-10	0.356678
117377320	chr1:117377320:G:C	7.07584e-10	-1.59923e-10	-1.28369	0.000154361	-1.59923e-10	-1.34429
117377406	chr1:117377406:T:C	9.88775e-10	0.39139	-1.34047	0.000322794	0.733435	-1.34
117377425	chr1:117377425:T:C	1.16559e-10	-1.73013	-1.35702	2.83282e-05	-1.69903	-1.34069
117377500	chr1:117377500:A:C	7.71324e-10	-1.59923e-10	-1.19744	0.00021282	-1.59923e-10	-1.02313
117377657	chr1:117377657:C:T	2.08294e-09	-1.74145	1.53744	0.000410781	-1.5448	1.17928
117377685	chr1:117377685:T:TTG	1.02654e-09	0.431201	-1.3428	0.000336091	0.776145	-1.34234
117377689	chr1:117377689:G:T	1.0147e-09	0.417758	-1.34095	0.000331841	0.761572	-1.3405
117377770	chr1:117377770:A:G	1.73822e-10	-1.71289	-0.974625	4.7917e-05	-1.39847	-1.11564
117377882	chr1:117377882:C:T	7.71442e-10	-1.59923e-10	-1.19729	0.000212871	-1.59923e-10	-1.02289
117378661	chr1:117378661:C:T	6.67041e-10	-1.59923e-10	-1.3427	0.000152647	-1.59923e-10	-1.35545
117378890	chr1:117378890:CTTAT:C	3.88236e-10	-0.62824	-1.25569	4.79342e-05	-1.2001	-1.31365
117379102	chr1:117379102:A:G	2.04903e-09	-1.59923e-10	-0.220424	0.000258702	-1.59923e-10	-0.827901
117379132	chr1:117379132:G:C	7.17009e-10	-1.59923e-10	-1.27046	0.000182728	-1.59923e-10	-1.17558
117379249	chr1:117379249:A:G	1.15886e-10	-1.73492	-1.35802	2.8148e-05	-1.70897	-1.33713
117379379	chr1:117379379:T:C	1.0285e-09	0.432343	-1.34203	0.000336558	0.7769	-1.34171
117379388	chr1:117379388:A:C	5.30689e-10	-1.09066	-0.480713	5.92012e-05	-1.67409	-0.628552
117380224	chr1:117380224:T:C	7.52235e-10	-1.59923e-10	-1.2225	0.000160074	-1.59923e-10	-1.30795
117380640	chr1:117380640:A:G	8.4358e-10	-1.59923e-10	-1.10789	0.000165993	-1.59923e-10	-1.27164
117380675	chr1:117380675:T:G	1.16191e-10	-1.73261	-1.35771	2.82629e-05	-1.70379	-1.33824
117381293	chr1:117381293:G:A	7.83897e-10	-1.59923e-10	-1.18127	0.00021728	-1.59923e-10	-1.00239
117381431	chr1:117381431:C:T	1.15719e-10	-1.73531	-1.35907	2.8593e-05	-1.70979	-1.32063
117381919	chr1:117381919:C:T	7.73428e-10	-1.59923e-10	-1.19472	0.000213644	-1.59923e-10	-1.01927
117381957	chr1:117381957:T:C	6.52204e-09	-1.59923e-10	0.937394	0.000858994	-1.59923e-10	0.372182
117382499	chr1:117382499:C:T	7.7183e-10	-1.59923e-10	-1.19678	0.000163023	-1.59923e-10	-1.28969
117382524	chr1:117382524:C:G	8.02632e-10	-1.59923e-10	-1.15765	0.000289539	-1.59923e-10	-0.71529
117382621	chr1:117382621:C:T	9.94372e-10	0.404372	-1.34781	0.000324335	0.747434	-1.34924
117382683	chr1:117382683:A:G	8.60312e-10	0.216359	-1.30461	0.000289927	0.520676	-1.23463
117382755	chr1:117382755:C:G	7.34211e-10	-1.59923e-10	-1.24675	0.000155355	-1.59923e-10	-1.33787
117383131	chr1:117383131:C:T	1.16002e-10	-1.73689	-1.35505	2.77968e-05	-1.71351	-1.34515
117383251	chr1:117383251:AT:A	9.1381e-10	0.3301	-1.35803	0.000300213	0.670883	-1.34997
117383496	chr1:117383496:C:T	2.17955e-10	-1.45749	-1.00377	5.24642e-05	-1.63917	-0.78428
117383513	chr1:117383513:G:A	9.6467e-10	0.375713	-1.34947	0.000314704	0.716893	-1.34884
117383719	chr1:117383719:G:A	8.21627e-10	0.180143	-1.3144	0.000274821	0.48189	-1.24935
117383751	chr1:117383751:T:A	1.70728e-10	-1.47604	-1.22944	3.4127e-05	-1.63955	-1.21394
117384715	chr1:117384715:G:A	2.10677e-10	-1.43945	-1.05578	4.82466e-05	-1.62146	-0.88579
117384822	chr1:117384822:A:G	1.52103e-09	-1.73984	1.22144	0.000313441	-1.51692	0.880956
117385614	chr1:117385614:G:C	1.67832e-09	-1.59923e-10	-0.420001	0.000243955	-1.59923e-10	-0.886594
117385765	chr1:117385765:C:T	8.23841e-10	-1.59923e-10	-1.13157	0.00017255	-1.59923e-10	-1.23289
117386177	chr1:117386177:G:A	9.23011e-10	0.339993	-1.3579	0.000303164	0.680177	-1.34948
117386477	chr1:117386477:A:G	1.83835e-10	-1.70088	-0.930633	5.15306e-05	-1.36051	-1.08089
117386983	chr1:117386983:G:A	1.83863e-10	-1.43951	-1.19185	4.29983e-05	-1.62578	-0.996641
117387473	chr1:117387473:T:C	1.30375e-10	-1.66013	-1.315	3.2359e-05	-1.61542	-1.29126
117387606	chr1:117387606:T:C	7.6891e-10	-1.59923e-10	-1.20057	0.0002682	-1.59923e-10	-0.791847
117388172	chr1:117388172:AAG:A	8.48098e-10	0.198246	-1.3008	0.000286021	0.500938	-1.22845
117388320	chr1:117388320:A:G	9.84468e-10	0.375001	-1.32845	0.000320875	0.715514	-1.32804
117388469	chr1:117388469:A:G	9.32052e-10	0.323604	-1.33176	0.000302686	0.660464	-1.33135
117389101	chr1:117389101:A:G	4.47881e-10	-1.74102	-3.54416e-10	0.000106331	-1.71702	-3.54416e-10
117389526	chr1:117389526:A:C	7.72464e-10	-1.59923e-10	-1.19596	0.000213264	-1.59923e-10	-1.02105
117389528	chr1:117389528:C:T	7.8568e-10	-1.59923e-10	-1.179	0.000279097	-1.59923e-10	-0.752022
117390377	chr1:117390377:G:C	3.33887e-09	-1.73844	2.00628	0.000663081	-1.50327	1.61659
117390481	chr1:117390481:T:C	2.68005e-09	-1.59923e-10	0.0480418	0.00079913	-1.59923e-10	0.299944
117390932	chr1:117390932:A:G	6.84574e-10	-1.59923e-10	-1.31675	0.000152902	-1.59923e-10	-1.35378
117390964	chr1:117390964:G:A	9.18106e-10	0.274534	-1.29777	0.000311942	0.583355	-1.22412
117390987	chr1:117390987:G:A	1.0753e-09	0.491892	-1.35708	0.000354084	0.843072	-1.35712
117391778	chr1:117391778:CT:C	1.92949e-09	-1.59923e-10	-0.280534	0.000342472	-1.59923e-10	-0.54739
117392298	chr1:117392298:G:A	1.71604e-10	-1.7202	-0.980156	4.44302e-05	-1.42452	-1.16514
117392527	chr1:117392527:AT:A	7.2056e-10	-1.59923e-10	-1.26552	0.000167053	-1.59923e-10	-1.26527
117392683	chr1:117392683:TGAA:T	1.15737e-10	-1.73767	-1.35656	2.78712e-05	-1.71322	-1.34276
117392925	chr1:117392925:C:G	2.50421e-10	-1.70299	-0.619414	6.55317e-05	-1.36665	-0.834398
117392959	chr1:117392959:C:T	6.92624e-10	-1.30506	-3.54416e-10	0.000166498	-1.26859	-3.54416e-10
117393013	chr1:117393013:A:T	1.83205e-10	-1.45205	-1.1829	4.3266e-05	-1.63341	-0.982798
117393483	chr1:117393483:T:C	7.60902e-10	-1.59923e-10	-1.21104	0.000161231	-1.59923e-10	-1.30074
117393487	chr1:117393487:TG:T	1.96397e-10	-1.20838	-1.35703	3.35572e-05	-1.62751	-1.24282
117393488	chr1:117393488:G:T	1.63443e-10	-1.39898	-1.3501	7.73238e-05	-0.711342	-1.32424
117393960	chr1:117393960:A:G	1.00196e-09	-0.93583	-3.54416e-10	0.000608462	0.0273547	-3.54416e-10
117394081	chr1:117394081:G:GT	5.37145e-10	-1.04811	-0.511168	5.87448e-05	-1.66432	-0.646055
117394143	chr1:117394143:G:A	4.90611e-10	-1.0059	-0.643994	5.56882e-05	-1.64929	-0.714524
117394169	chr1:117394169:C:T	1.15973e-10	-1.73485	-1.35735	2.82193e-05	-1.70758	-1.33599
117394229	chr1:117394229:C:T	1.68569e-10	-1.72302	-0.995187	4.34978e-05	-1.43519	-1.17568
117394292	chr1:117394292:C:T	7.34115e-10	-1.59923e-10	-1.24688	0.000188292	-1.59923e-10	-1.14559
117394333	chr1:117394333:C:T	3.86964e-10	-0.627148	-1.26007	4.75017e-05	-1.20678	-1.31604
117395157	chr1:117395157:T:C	1.69085e-09	-0.412561	-3.54416e-10	0.0006185	0.0437172	-3.54416e-10
117395481	chr1:117395481:G:A	2.2826e-10	-1.69232	-0.722737	6.68094e-05	-1.33432	-0.847413
117395544	chr1:117395544:T:G	2.29618e-10	-1.68453	-0.724602	6.815e-05	-1.31269	-0.849176
117395654	chr1:117395654:T:C	2.71543e-09	-0.149109	0.210268	0.000699396	0.119501	0.0471367
117396119	chr1:117396119:A:G	1.84859e-10	-1.47115	-1.1548	4.44554e-05	-1.64491	-0.94418
117396302	chr1:117396302:A:G	1.1949e-09	-1.59923e-10	-0.75973	0.000235151	-1.59923e-10	-0.923352
117397066	chr1:117397066:AC:A	9.46959e-10	0.366903	-1.35919	0.000310476	0.710188	-1.35566
117397152	chr1:117397152:A:G	1.15128e-10	-1.74035	-1.35916	2.80152e-05	-1.72239	-1.32844
117397358	chr1:117397358:A:G	7.71767e-10	-1.59923e-10	-1.19687	0.000212993	-1.59923e-10	-1.02232
117397948	chr1:117397948:G:A	8.72013e-10	0.283863	-1.35861	0.000284611	0.61919	-1.35165
117397950	chr1:117397950:C:A	1.80851e-10	-1.71543	-0.932445	5.1987e-05	-1.40691	-1.02568
117398852	chr1:117398852:G:A	1.38251e-09	-1.59923e-10	-0.613893	0.000461953	-1.59923e-10	-0.248115
117398905	chr1:117398905:G:A	1.03179e-09	0.310122	-1.21662	0.000384971	0.617719	-1.04813
117399138	chr1:117399138:C:T	9.73259e-10	-0.964897	-3.54416e-10	0.00014677	-1.39471	-3.54416e-10
117399181	chr1:117399181:A:G	2.08369e-09	-1.59923e-10	-0.203654	0.000421787	-1.59923e-10	-0.339078
117399302	chr1:117399302:C:T	2.83281e-10	-1.43354	-0.765566	6.22489e-05	-1.61798	-0.634455
117399349	chr1:117399349:C:T	1.16224e-10	-1.73084	-1.35919	2.81301e-05	-1.70106	-1.34568
117399407	chr1:117399407:G:A	9.13113e-10	-1.59923e-10	-1.02869	0.000174407	-1.59923e-10	-1.22219
117399667	chr1:117399667:C:A	1.32721e-09	-1.59923e-10	-0.654712	0.000324651	-1.59923e-10	-0.600828
117399787	chr1:117399787:A:G	8.02632e-10	-1.59923e-10	-1.15765	0.000289539	-1.59923e-10	-0.71529
117399969	chr1:117399969:T:C	1.89037e-10	-1.44751	-1.1561	4.44411e-05	-1.6322	-0.957211
117400056	chr1:117400056:G:A	7.10115e-10	-1.59923e-10	-1.28012	0.000154546	-1.59923e-10	-1.34309
117400066	chr1:117400066:A:G	7.5224e-10	-1.59923e-10	-1.22249	0.000160075	-1.59923e-10	-1.30794
117400080	chr1:117400080:C:T	6.72354e-10	-1.59923e-10	-1.33476	0.000153033	-1.59923e-10	-1.35293
117400240	chr1:117400240:G:A	8.05548e-10	0.182273	-1.3363	0.000266434	0.484815	-1.28327
117400334	chr1:117400334:T:C	7.66099e-10	-1.59923e-10	-1.20424	0.000161858	-1.59923e-10	-1.29686
117400952	chr1:117400952:C:T	6.56491e-10	-1.59923e-10	-1.35864	0.000152078	-1.59923e-10	-1.35919
117401200	chr1:117401200:C:T	9.14226e-10	-1.59923e-10	-1.02747	0.000174528	-1.59923e-10	-1.22149
117401362	chr1:117401362:C:A	1.15718e-10	-1.73531	-1.35908	2.83203e-05	-1.71037	-1.32963
117401687	chr1:117401687:A:T	1.15495e-10	-1.73714	-1.35919	2.82704e-05	-1.71442	-1.32734
117401716	chr1:117401716:A:G	1.76378e-10	-1.38988	-1.28304	4.01188e-05	-1.41711	-1.27463
117402041	chr1:117402041:G:A	3.79039e-10	-0.66288	-1.24503	4.71149e-05	-1.22433	-1.30666
117402598	chr1:117402598:T:C	2.37888e-10	-1.69941	-0.674332	6.82725e-05	-1.35538	-0.804694
117402654	chr1:117402654:T:C	1.39503e-09	-0.604876	-3.54416e-10	0.000167563	-1.26222	-3.54416e-10
117402974	chr1:117402974:T:G	7.72473e-10	-1.59923e-10	-1.19595	0.000213287	-1.59923e-10	-1.02094
117403800	chr1:117403800:C:T	6.21968e-10	-1.41266	-3.54416e-10	0.000166851	-1.26648	-3.54416e-10
117403814	chr1:117403814:A:G	7.32951e-10	-1.59923e-10	-1.24847	0.000187872	-1.59923e-10	-1.14782
117403819	chr1:117403819:C:T	7.75423e-10	-1.59923e-10	-1.19214	0.000207158	-1.59923e-10	-1.0501
117403971	chr1:117403971:A:G	8.69696e-10	0.22247	-1.29987	0.000293793	0.526733	-1.22744
117404623	chr1:117404623:T:C	9.33789e-10	0.351836	-1.35813	0.000304607	0.693697	-1.35825
117404886	chr1:117404886:C:G	8.64879e-10	0.276246	-1.3592	0.00028152	0.61178	-1.35516
117405033	chr1:117405033:C:T	7.87829e-10	-1.59923e-10	-1.17627	0.00016137	-1.59923e-10	-1.29988
117405275	chr1:117405275:CT:C	2.03556e-10	-1.65798	-0.871627	4.3948e-05	-1.68541	-0.915168
117405897	chr1:117405897:T:G	7.58058e-10	-1.59923e-10	-1.21479	0.000160811	-1.59923e-10	-1.30335
117406055	chr1:117406055:G:A	5.5604e-10	-1.07384	-0.450872	6.11139e-05	-1.66876	-0.60208
117406347	chr1:117406347:A:G	1.37976e-09	-1.59923e-10	-0.615885	0.000460871	-1.59923e-10	-0.250462
117406761	chr1:117406761:C:T	2.10745e-09	-1.59923e-10	-0.192315	0.000424471	-1.59923e-10	-0.332735
117406879	chr1:117406879:A:G	1.15402e-10	-1.73794	-1.35919	2.83347e-05	-1.71643	-1.32306
117407019	chr1:117407019:T:C	8.13304e-10	-1.59923e-10	-1.14444	0.000297058	-1.59923e-10	-0.689651
117407111	chr1:117407111:G:GA	2.31034e-09	-0.0991118	-0.00128525	0.000615533	0.170478	-0.13157
117407126	chr1:117407126:C:G	1.59068e-10	-1.43332	-1.3429	2.80533e-05	-1.74142	-1.30806
117407240	chr1:117407240:T:A	7.757e-10	-1.59923e-10	-1.19178	0.000214563	-1.59923e-10	-1.01497
117407374	chr1:117407374:A:G	7.54594e-10	-1.59923e-10	-1.21937	0.000206128	-1.59923e-10	-1.05508
117408176	chr1:117408176:G:A	5.20267e-10	-1.06467	-0.526536	5.73453e-05	-1.66566	-0.668828
117408193	chr1:117408193:C:T	7.20047e-10	-1.59923e-10	-1.26623	0.000166929	-1.59923e-10	-1.26601
117408225	chr1:117408225:A:G	1.80967e-10	-1.48931	-1.15792	4.38471e-05	-1.65473	-0.948145
117408504	chr1:117408504:T:C	7.51084e-10	-1.59923e-10	-1.22403	0.000159922	-1.59923e-10	-1.30889
117408563	chr1:117408563:T:G	2.12472e-09	-1.59923e-10	-0.184153	0.000286099	-1.59923e-10	-0.727242
117408997	chr1:117408997:T:C	6.81411e-10	-1.59923e-10	-1.32138	0.000152886	-1.59923e-10	-1.35388
117409084	chr1:117409084:T:C	8.46019e-10	-1.59923e-10	-1.10501	0.000166271	-1.59923e-10	-1.26996
117409332	chr1:117409332:T:C	7.71365e-10	-1.59923e-10	-1.19739	0.000212834	-1.59923e-10	-1.02307
117409428	chr1:117409428:GTACTTCACATAATTTTCATTCTTTTAAATTATTTTTGGTT:G	1.15585e-10	-1.73967	-1.35587	2.7622e-05	-1.72135	-1.34362
117409670	chr1:117409670:C:T	1.93785e-10	-1.7015	-0.877302	5.71171e-05	-1.36204	-0.976433
117409753	chr1:117409753:A:G	7.80491e-10	-1.59923e-10	-1.18562	0.000216461	-1.59923e-10	-1.00617
117410156	chr1:117410156:A:G	5.29876e-10	-1.5729	-3.54416e-10	0.000104509	-1.7343	-3.54416e-10
117410524	chr1:117410524:C:T	1.96454e-10	-1.69448	-0.870638	5.86558e-05	-1.34121	-0.970681
117410598	chr1:117410598:T:A	2.10778e-09	-1.59923e-10	-0.192158	0.00026321	-1.59923e-10	-0.810629
117410748	chr1:117410748:AT:A	5.06861e-10	-1.10042	-0.516894	5.7037e-05	-1.67767	-0.662214
117410917	chr1:117410917:C:T	2.04556e-10	-1.68765	-0.837055	4.44225e-05	-1.70812	-0.881716
117411268	chr1:117411268:A:G	7.98034e-10	0.195715	-1.35911	0.000258071	0.525958	-1.3563
117411449	chr1:117411449:A:G	1.1866e-08	1.53589	-3.54416e-10	0.00389573	1.88406	-3.54416e-10
117411907	chr1:117411907:T:C	2.13963e-10	-1.66375	-0.815997	4.62098e-05	-1.68927	-0.86112
117411908	chr1:117411908:G:A	2.51286e-10	-1.70679	-0.612168	9.35849e-05	-1.387	-0.457714
117412024	chr1:117412024:C:T	7.28663e-10	-1.59923e-10	-1.25434	0.00018402	-1.59923e-10	-1.16854
117412789	chr1:117412789:A:G	5.7268e-10	-1.49522	-3.54416e-10	0.000112216	-1.66315	-3.54416e-10
117412897	chr1:117412897:A:G	7.50062e-10	-1.59923e-10	-1.22539	0.000192753	-1.59923e-10	-1.12217
117413115	chr1:117413115:A:T	1.16777e-10	-1.73718	-1.3481	2.75447e-05	-1.71447	-1.3533
117414017	chr1:117414017:T:C	8.97737e-10	0.313433	-1.3591	0.000292864	0.65248	-1.35635
117414666	chr1:117414666:A:G	1.89193e-10	-1.44067	-1.16211	4.48552e-05	-1.62616	-0.953978
117414883	chr1:117414883:A:G	5.33271e-10	-1.05818	-0.508339	5.82964e-05	-1.66357	-0.654465
117415131	chr1:117415131:G:A	7.71642e-10	-1.59923e-10	-1.19703	0.000212951	-1.59923e-10	-1.02252
117415161	chr1:117415161:C:T	1.14125e-09	-1.59923e-10	-0.805671	0.000265995	-1.59923e-10	-0.800103
117415225	chr1:117415225:A:G	8.42642e-10	-1.59923e-10	-1.10901	0.000165883	-1.59923e-10	-1.2723
117415581	chr1:117415581:A:C	7.57012e-10	-1.59923e-10	-1.21617	0.0001607	-1.59923e-10	-1.30404
117415694	chr1:117415694:T:C	7.72168e-10	-1.59923e-10	-1.19635	0.000213156	-1.59923e-10	-1.02156
117415799	chr1:117415799:A:G	9.05713e-10	0.322368	-1.35919	0.000296069	0.66182	-1.35481
117415996	chr1:117415996:A:C	5.11495e-10	-1.06066	-0.547552	5.63389e-05	-1.66456	-0.687635
117416038	chr1:117416038:A:C	7.37716e-10	-1.59923e-10	-1.24199	0.000189505	-1.59923e-10	-1.13916
117416628	chr1:117416628:T:C	2.53241e-10	-1.68488	-0.626326	7.43563e-05	-1.31437	-0.760339
117416643	chr1:117416643:G:A	8.37978e-10	-1.59923e-10	-1.11456	0.000239178	-1.59923e-10	-0.906369
117416950	chr1:117416950:G:A	3.91541e-10	-0.610014	-1.26544	4.80446e-05	-1.19247	-1.31899
117417692	chr1:117417692:A:G	8.19848e-10	-1.59923e-10	-1.13643	0.000301703	-1.59923e-10	-0.674135
117417802	chr1:117417802:A:G	3.65337e-10	-0.657205	-1.28752	4.60346e-05	-1.22004	-1.33415
117418588	chr1:117418588:T:C	9.86595e-10	0.385189	-1.33648	0.000324042	0.732996	-1.3357
117418658	chr1:117418658:A:C	1.47729e-10	-1.52497	-1.3252	3.61331e-05	-1.53141	-1.26496
117418762	chr1:117418762:C:G	8.85114e-10	0.298822	-1.35865	0.000289445	0.636169	-1.35178
117419175	chr1:117419175:CT:C	1.93589e-10	-1.41511	-1.1647	4.47804e-05	-1.61254	-0.969274
117419247	chr1:117419247:G:T	8.03443e-10	-1.59923e-10	-1.15664	0.000173599	-1.59923e-10	-1.22683
117420150	chr1:117420150:T:A	4.82469e-10	-1.66663	-3.54416e-10	0.000109276	-1.6897	-3.54416e-10
117420152	chr1:117420152:C:T	1.66447e-10	-1.55935	-1.17152	4.31009e-05	-1.56528	-1.05475
117420205	chr1:117420205:A:G	8.78135e-10	-1.59923e-10	-1.06775	0.000176811	-1.59923e-10	-1.2085
117420456	chr1:117420456:G:A	7.11875e-10	-1.59923e-10	-1.27765	0.000153702	-1.59923e-10	-1.34857
117422035	chr1:117422035:GAATT:G	7.6955e-10	-1.59923e-10	-1.19974	0.00021221	-1.59923e-10	-1.02601
117422132	chr1:117422132:G:A	8.01768e-10	-1.59923e-10	-1.15873	0.000288989	-1.59923e-10	-0.717191
117422930	chr1:117422930:A:G	7.45666e-10	-1.59923e-10	-1.23127	0.000164451	-1.59923e-10	-1.28097
117422990	chr1:117422990:A:G	8.00991e-10	-1.59923e-10	-1.1597	0.000288477	-1.59923e-10	-0.718965
117423023	chr1:117423023:A:G	5.01962e-10	-1.09249	-0.534534	5.64252e-05	-1.67488	-0.675787
117423241	chr1:117423241:T:G	7.27369e-10	-1.59923e-10	-1.25611	0.000162937	-1.59923e-10	-1.29021
117423539	chr1:117423539:T:C	5.2066e-10	-0.586711	-1.00374	5.29487e-05	-1.18086	-1.2334
117423976	chr1:117423976:G:A	7.98023e-10	-1.59923e-10	-1.16341	0.000286767	-1.59923e-10	-0.724909
117424097	chr1:117424097:T:A	1.67832e-09	-1.59923e-10	-0.420001	0.000243955	-1.59923e-10	-0.886594
117424101	chr1:117424101:C:T	4.89494e-10	-1.08078	-0.571391	5.47341e-05	-1.67092	-0.710171
117424650	chr1:117424650:C:T	7.16635e-10	-1.59923e-10	-1.27098	0.000179984	-1.59923e-10	-1.19071
117424692	chr1:117424692:C:A	7.94375e-10	-1.59923e-10	-1.16799	0.000221864	-1.59923e-10	-0.981516
117424980	chr1:117424980:T:A	2.17077e-10	-1.39065	-1.07465	4.85305e-05	-1.58866	-0.912723
117425194	chr1:117425194:C:CT	7.58952e-10	-1.59923e-10	-1.21361	0.000261542	-1.59923e-10	-0.816985
117425903	chr1:117425903:TG:T	6.70457e-10	-1.59923e-10	-1.33759	0.000183917	-1.59923e-10	-1.1691
117426335	chr1:117426335:G:A	1.92217e-10	-1.43834	-1.14858	4.51452e-05	-1.62714	-0.946556
117426685	chr1:117426685:G:A	8.01601e-10	-1.59923e-10	-1.15894	0.000288869	-1.59923e-10	-0.717607
117426693	chr1:117426693:G:A	9.1828e-10	-1.59923e-10	-1.02305	0.000181155	-1.59923e-10	-1.18422
117426772	chr1:117426772:T:A	7.94711e-10	-1.59923e-10	-1.16757	0.000222016	-1.59923e-10	-0.980832
117427194	chr1:117427194:G:A	7.36843e-10	-1.59923e-10	-1.24317	0.000158101	-1.59923e-10	-1.32035
117427217	chr1:117427217:GC:G	7.14621e-10	-1.59923e-10	-1.27379	0.000179278	-1.59923e-10	-1.19464
117427407	chr1:117427407:C:T	1.15528e-10	-1.74092	-1.35511	2.74354e-05	-1.72633	-1.34542
117428263	chr1:117428263:C:T	1.16263e-10	-1.73232	-1.35737	2.82393e-05	-1.70353	-1.33934
117428485	chr1:117428485:C:T	7.94423e-10	-1.59923e-10	-1.16793	0.000221892	-1.59923e-10	-0.98139
117428588	chr1:117428588:T:G	3.56092e-10	-0.635965	-1.33439	4.56791e-05	-1.20584	-1.35609
117428725	chr1:117428725:A:G	7.9982e-10	0.175794	-1.33695	0.000264297	0.477817	-1.28432
117429040	chr1:117429040:A:C	1.20383e-09	-1.73304	0.98076	0.000263551	-1.46619	0.656857
117431399	chr1:117431399:A:G	2.07236e-10	-1.6749	-0.836789	5.05344e-05	-1.73907	-0.721857
117431675	chr1:117431675:G:A	1.98282e-09	-1.59923e-10	-0.253272	0.000252494	-1.59923e-10	-0.852194
117431858	chr1:117431858:G:A	8.27099e-10	-1.59923e-10	-1.12762	0.000234648	-1.59923e-10	-0.925493
117432702	chr1:117432702:C:A	5.48331e-10	-1.05344	-0.485229	5.96635e-05	-1.66175	-0.633108
117432731	chr1:117432731:C:T	1.34161e-10	-1.74089	-1.20562	3.69123e-05	-1.72485	-1.05018
117432788	chr1:117432788:G:C	7.4039e-10	-1.59923e-10	-1.23837	0.000158551	-1.59923e-10	-1.3175
117433011	chr1:117433011:G:C	1.56768e-09	0.304175	-0.792368	0.000505213	0.659445	-0.818043
117433851	chr1:117433851:A:G	3.67881e-10	-0.601772	-1.33602	4.6758e-05	-1.18193	-1.35667
117434400	chr1:117434400:T:C	7.8612e-10	-1.59923e-10	-1.17844	0.000279398	-1.59923e-10	-0.750941
117434621	chr1:117434621:A:G	7.93657e-10	-1.59923e-10	-1.1689	0.000221585	-1.59923e-10	-0.982774
117434702	chr1:117434702:G:A	1.52069e-10	-1.58177	-1.23945	3.69218e-05	-1.70574	-1.06904
117435102	chr1:117435102:T:A	2.14326e-10	-1.70033	-0.777723	7.22107e-05	-1.31314	-0.790851
117435252	chr1:117435252:T:C	1.37015e-10	-1.74101	-1.18445	3.78865e-05	-1.72516	-1.02383
117435424	chr1:117435424:A:G	7.97697e-10	-1.59923e-10	-1.16382	0.000286837	-1.59923e-10	-0.724665
117435828	chr1:117435828:C:T	5.2718e-09	-1.59923e-10	0.724581	0.000414299	-1.59923e-10	-0.356991
117436665	chr1:117436665:C:T	4.97806e-10	-1.10015	-0.535182	5.61079e-05	-1.67727	-0.679029
117436792	chr1:117436792:A:G	8.71319e-10	-1.59923e-10	-1.07554	0.000253887	-1.59923e-10	-0.846692
117437056	chr1:117437056:T:C	2.2566e-10	-1.68564	-0.74088	4.86622e-05	-1.70755	-0.791124
117437449	chr1:117437449:T:G	6.79764e-10	-1.59923e-10	-1.3238	0.000167972	-1.59923e-10	-1.25978
117438133	chr1:117438133:G:A	1.71936e-09	0.119047	-0.514887	0.000668987	0.43448	-0.312296
117438402	chr1:117438402:A:G	1.71141e-09	0.0862807	-0.486754	0.000666686	0.399972	-0.281232
117438591	chr1:117438591:A:C	1.64964e-09	0.365318	-0.802553	0.000533429	0.725655	-0.829908
117438602	chr1:117438602:C:T	7.2434e-10	-1.59923e-10	-1.26029	0.000167992	-1.59923e-10	-1.25967
117438892	chr1:117438892:C:T	1.35865e-10	-1.73861	-1.19527	3.76772e-05	-1.71623	-1.03829
117438974	chr1:117438974:A:G	5.20755e-10	-1.08002	-0.510248	5.77695e-05	-1.67076	-0.656359
117439376	chr1:117439376:T:C	3.60533e-10	-0.664515	-1.29345	4.54309e-05	-1.23098	-1.33641
117439440	chr1:117439440:T:C	1.37747e-09	-1.59923e-10	-0.617544	0.000459888	-1.59923e-10	-0.252596
117439445	chr1:117439445:C:T	7.92628e-10	-1.59923e-10	-1.17019	0.000221184	-1.59923e-10	-0.984586
117439670	chr1:117439670:T:G	2.09042e-09	-1.59923e-10	-0.200425	0.000282716	-1.59923e-10	-0.739136
117440584	chr1:117440584:G:A	1.32244e-10	-1.739	-1.2219	3.63403e-05	-1.71793	-1.07272
117440685	chr1:117440685:G:T	1.12775e-09	0.255275	-1.07284	0.000343848	0.609964	-1.15334
117441193	chr1:117441193:A:G	2.00415e-10	-1.66843	-0.876727	4.34012e-05	-1.69332	-0.919771
117441777	chr1:117441777:C:T	1.52409e-10	-1.49075	-1.32823	3.75574e-05	-1.48879	-1.26892
117441789	chr1:117441789:A:G	1.12857e-09	-1.59923e-10	-0.81684	0.00022287	-1.59923e-10	-0.976989
117442529	chr1:117442529:GTTAA:G	7.25525e-10	-1.59923e-10	-1.25865	0.000183005	-1.59923e-10	-1.17407
117442701	chr1:117442701:C:T	7.71565e-10	-1.59923e-10	-1.19713	0.000213032	-1.59923e-10	-1.02214
117442846	chr1:117442846:T:C	7.36668e-10	-1.59923e-10	-1.24341	0.00018908	-1.59923e-10	-1.14141
117442852	chr1:117442852:G:A	3.8802e-10	-0.608902	-1.27559	4.78786e-05	-1.19207	-1.32284
117442898	chr1:117442898:A:G	5.79703e-10	-1.0844	-0.398632	6.39801e-05	-1.67215	-0.552858
117443043	chr1:117443043:C:T	1.75956e-09	0.115077	-0.487806	0.000686954	0.431353	-0.282666
117443372	chr1:117443372:A:G	2.56969e-10	-1.67463	-0.621965	5.90201e-05	-1.69814	-0.607565
117443504	chr1:117443504:C:G	9.72302e-10	0.391985	-1.35787	0.000321553	0.738796	-1.34921
117444114	chr1:117444114:C:A	1.95e-10	-1.70665	-0.865898	5.68117e-05	-1.37778	-0.966056
117444270	chr1:117444270:C:T	1.59243e-09	-1.73789	1.26536	0.000332944	-1.49816	0.922555
117444295	chr1:117444295:CT:C	1.12213e-09	0.199172	-1.02174	0.000336345	0.548989	-1.11443
117444298	chr1:117444298:C:A	1.08569e-09	0.164381	-1.01996	0.000324344	0.511203	-1.11298
117444455	chr1:117444455:G:A	5.31374e-10	-1.05988	-0.510197	5.81463e-05	-1.66412	-0.656496
117444556	chr1:117444556:G:T	6.89217e-10	-1.59923e-10	-1.30999	0.000173937	-1.59923e-10	-1.22489
117445517	chr1:117445517:G:C	7.90721e-10	-1.59923e-10	-1.1726	0.00018737	-1.59923e-10	-1.15049
117445631	chr1:117445631:AT:A	1.82447e-09	-1.59923e-10	-0.336502	0.000258976	-1.59923e-10	-0.826845
117445713	chr1:117445713:G:C	7.35838e-10	-1.59923e-10	-1.24454	0.000189241	-1.59923e-10	-1.14056
117445956	chr1:117445956:A:G	9.42074e-10	-1.59923e-10	-0.997463	0.00028115	-1.59923e-10	-0.74469
117446197	chr1:117446197:G:A	2.0334e-10	-1.68822	-0.842446	6.12878e-05	-1.32322	-0.944778
117446653	chr1:117446653:A:G	7.29759e-10	-1.31211	0.0592741	0.000183412	-1.13066	-0.0411824
117446760	chr1:117446760:A:G	1.99318e-10	-1.69764	-0.853005	5.9065e-05	-1.35018	-0.954761
117447056	chr1:117447056:A:G	1.59235e-10	-1.46028	-1.31489	3.52177e-05	-1.4708	-1.35123
117447107	chr1:117447107:T:C	7.59853e-10	-1.59923e-10	-1.21242	0.000207293	-1.59923e-10	-1.04945
117447903	chr1:117447903:C:T	7.99948e-10	-1.59923e-10	-1.161	0.000223912	-1.59923e-10	-0.972326
117447917	chr1:117447917:A:G	2.75019e-10	-1.41604	-0.812667	5.98352e-05	-1.60743	-0.684558
117448079	chr1:117448079:A:G	2.11983e-09	-1.59923e-10	-0.186455	0.000426769	-1.59923e-10	-0.327336
117448177	chr1:117448177:C:T	2.03162e-09	-1.59923e-10	-0.22896	0.000256004	-1.59923e-10	-0.838388
117448257	chr1:117448257:TAAAG:T	6.7797e-10	-1.59923e-10	-1.32644	0.000169144	-1.59923e-10	-1.25283
117448430	chr1:117448430:G:A	6.86784e-10	-1.59923e-10	-1.31353	0.000172976	-1.59923e-10	-1.23043
117448560	chr1:117448560:T:C	1.36708e-10	-1.73996	-1.18774	3.80102e-05	-1.72074	-1.02498
117448562	chr1:117448562:T:C	7.98231e-10	-1.59923e-10	-1.16315	0.000167742	-1.59923e-10	-1.26115
117448619	chr1:117448619:G:C	7.68817e-10	-1.59923e-10	-1.20069	0.000211925	-1.59923e-10	-1.02735
117449000	chr1:117449000:T:C	8.3524e-10	-1.59923e-10	-1.11783	0.000238245	-1.59923e-10	-0.910281
117449027	chr1:117449027:G:A	8.85693e-10	0.300029	-1.35921	0.000289303	0.639068	-1.35517
117449155	chr1:117449155:C:T	7.85739e-10	-1.59923e-10	-1.17892	0.000279128	-1.59923e-10	-0.751908
117449231	chr1:117449231:CAAG:C	1.8303e-09	-0.333311	-3.54416e-10	0.000470013	-0.230819	-3.54416e-10
117449445	chr1:117449445:G:A	7.44378e-10	-1.59923e-10	-1.233	0.000201995	-1.59923e-10	-1.07533
117449657	chr1:117449657:C:T	1.15825e-10	-1.74028	-1.35318	2.74388e-05	-1.72345	-1.34817
117449749	chr1:117449749:G:A	1.904e-10	-1.69275	-0.903675	5.73536e-05	-1.33559	-0.998752
117449841	chr1:117449841:G:A	7.69244e-10	-1.59923e-10	-1.20014	0.00021209	-1.59923e-10	-1.02657
117450003	chr1:117450003:C:T	7.33038e-10	-1.59923e-10	-1.24835	0.000157417	-1.59923e-10	-1.32468
117450534	chr1:117450534:A:G	1.23983e-09	-1.59923e-10	-0.722821	0.000397659	-1.59923e-10	-0.397985
117450615	chr1:117450615:G:A	2.87353e-09	-1.59923e-10	0.117749	0.000577259	-1.59923e-10	-0.0252892
117450770	chr1:117450770:A:T	8.08654e-10	0.160779	-1.31095	0.000270567	0.460848	-1.24391
117450801	chr1:117450801:G:A	6.81096e-10	-1.59923e-10	-1.32184	0.00015286	-1.59923e-10	-1.35406
117451346	chr1:117451346:A:G	1.42427e-10	-1.55103	-1.33568	3.45787e-05	-1.55708	-1.28326
117451377	chr1:117451377:G:A	7.85358e-10	-1.59923e-10	-1.17941	0.000278892	-1.59923e-10	-0.752754
117451592	chr1:117451592:G:A	7.52258e-10	-1.59923e-10	-1.22247	0.000159769	-1.59923e-10	-1.30985
117451631	chr1:117451631:A:T	7.69244e-10	-1.59923e-10	-1.20014	0.00021209	-1.59923e-10	-1.02657
117452156	chr1:117452156:A:G	7.12081e-10	-1.59923e-10	-1.27736	0.000180663	-1.59923e-10	-1.18694
117452170	chr1:117452170:G:A	7.71154e-10	-1.59923e-10	-1.19766	0.000212855	-1.59923e-10	-1.02297
117452252	chr1:117452252:A:T	7.65964e-10	-1.59923e-10	-1.20441	0.00021083	-1.59923e-10	-1.03253
117452273	chr1:117452273:C:T	7.19114e-10	-1.59923e-10	-1.26753	0.000157298	-1.59923e-10	-1.32544
117452860	chr1:117452860:GC:G	7.85436e-10	0.143082	-1.32239	0.000260684	0.441977	-1.26225
117453034	chr1:117453034:G:A	7.24561e-10	-1.59923e-10	-1.25998	0.000161076	-1.59923e-10	-1.3017
117453277	chr1:117453277:A:C	2.30547e-10	-1.70235	-0.702742	5.35981e-05	-1.44064	-0.961422
117453648	chr1:117453648:A:G	5.07314e-10	-1.61642	-3.54416e-10	0.000114213	-1.64551	-3.54416e-10
117453706	chr1:117453706:C:T	2.28612e-09	-1.59923e-10	-0.110935	0.000515508	-1.59923e-10	-0.138427
117453720	chr1:117453720:A:G	1.75211e-10	-1.71332	-0.966233	4.60709e-05	-1.40008	-1.15332
117453947	chr1:117453947:C:T	7.86105e-10	-1.59923e-10	-1.17846	0.000279358	-1.59923e-10	-0.751085
117454286	chr1:117454286:C:T	7.5055e-10	0.0909078	-1.31565	0.000249163	0.386233	-1.25171
117454300	chr1:117454300:T:C	3.325e-10	-0.854731	-1.18418	5.83235e-05	-1.17822	-1.13935
117454390	chr1:117454390:G:A	9.24918e-10	0.330444	-1.34629	0.000300567	0.668057	-1.34596
117454629	chr1:117454629:A:G	9.0041e-10	-1.59923e-10	-1.0427	0.000265125	-1.59923e-10	-0.803377
117454813	chr1:117454813:A:AG	1.80466e-09	-0.347419	-3.54416e-10	0.000644793	0.0853498	-3.54416e-10
117455019	chr1:117455019:C:T	5.0357e-10	-1.62382	-3.54416e-10	0.000106164	-1.7186	-3.54416e-10
117455052	chr1:117455052:T:C	6.84099e-10	0.0258493	-1.34329	0.000222105	0.343538	-1.32397
117455554	chr1:117455554:A:G	7.61238e-10	-1.59923e-10	-1.2106	0.000161004	-1.59923e-10	-1.30215
117455977	chr1:117455977:C:T	1.05131e-09	-1.59923e-10	-0.887753	0.000257749	-1.59923e-10	-0.831594
117456497	chr1:117456497:A:G	7.99483e-10	-1.59923e-10	-1.16158	0.000223727	-1.59923e-10	-0.973151
117457175	chr1:117457175:T:C	8.10079e-10	-1.59923e-10	-1.14842	0.000211504	-1.59923e-10	-1.02934
117457752	chr1:117457752:A:G	5.30211e-10	-0.537184	-1.03509	5.34525e-05	-1.14768	-1.25711
117458221	chr1:117458221:A:G	8.21695e-10	0.22501	-1.35919	0.00026662	0.556776	-1.35453
117458409	chr1:117458409:T:G	1.1575e-10	-1.73507	-1.35905	2.83168e-05	-1.70944	-1.33069
117458528	chr1:117458528:T:A	7.39834e-10	-1.59923e-10	-1.23912	0.000169897	-1.59923e-10	-1.24839
117458582	chr1:117458582:G:A	4.51434e-09	0.569466	-3.54416e-10	0.00140241	0.862367	-3.54416e-10
117458899	chr1:117458899:A:C	6.64801e-10	-1.59923e-10	-1.34606	0.000152528	-1.59923e-10	-1.35623
117459480	chr1:117459480:C:T	4.72538e-10	-0.636553	-1.05088	4.956e-05	-1.21703	-1.26336
117459654	chr1:117459654:A:C	5.10465e-10	-1.05617	-0.554057	5.60819e-05	-1.66305	-0.69372
117459683	chr1:117459683:C:T	4.53817e-10	-0.673182	-1.05467	4.82675e-05	-1.24139	-1.26543
117460097	chr1:117460097:A:G	1.93486e-10	-1.34956	-1.23078	4.29419e-05	-1.56195	-1.06179
117460697	chr1:117460697:T:C	7.81518e-10	-1.59923e-10	-1.18431	0.000216805	-1.59923e-10	-1.00458
117460939	chr1:117460939:G:A	7.90363e-10	-1.59923e-10	-1.17305	0.000220291	-1.59923e-10	-0.988631
117461620	chr1:117461620:T:A	6.71878e-10	-1.59923e-10	-1.33547	0.000164739	-1.59923e-10	-1.27922
117461692	chr1:117461692:T:C	7.81361e-10	-1.59923e-10	-1.18451	0.000276324	-1.59923e-10	-0.762006
117461789	chr1:117461789:A:G	8.27954e-10	0.1893	-1.31589	0.000276475	0.490675	-1.25213
117462126	chr1:117462126:A:C	8.39107e-10	0.244543	-1.35775	0.000273871	0.578004	-1.34893
117462517	chr1:117462517:G:A	1.16326e-09	-1.59923e-10	-0.786567	0.000228387	-1.59923e-10	-0.952539
117462568	chr1:117462568:A:G	6.77952e-10	-1.59923e-10	-1.32647	0.000161555	-1.59923e-10	-1.29873
117462816	chr1:117462816:C:T	7.60944e-10	-1.59923e-10	-1.21099	0.000160967	-1.59923e-10	-1.30238
117462856	chr1:117462856:T:C	2.03233e-10	-1.68362	-0.847575	6.19204e-05	-1.30939	-0.948339
117462935	chr1:117462935:C:T	1.96132e-10	-1.6833	-0.883453	6.00135e-05	-1.30883	-0.980176
117463142	chr1:117463142:A:T	1.65024e-09	-1.59923e-10	-0.436874	0.000619223	-1.59923e-10	0.0448853
117463204	chr1:117463204:G:A	4.95089e-10	-0.587139	-1.05367	5.11976e-05	-1.18291	-1.26497
117463377	chr1:117463377:C:T	7.25812e-10	-1.59923e-10	-1.25826	0.000169762	-1.59923e-10	-1.24918
117463541	chr1:117463541:G:A	4.81877e-10	-0.489019	-1.17884	5.20953e-05	-1.10829	-1.32221
117463617	chr1:117463617:T:A	1.08476e-09	-1.59923e-10	-0.856434	0.000215338	-1.59923e-10	-1.01137
117463912	chr1:117463912:A:C	1.36567e-09	0.074009	-0.700159	0.000523165	0.386532	-0.510215
117463950	chr1:117463950:TCAAAA:T	7.74183e-10	-1.59923e-10	-1.19374	0.000271607	-1.59923e-10	-0.779225
117464418	chr1:117464418:G:A	7.45235e-10	0.12583	-1.35768	0.00024107	0.450175	-1.34867
117464687	chr1:117464687:C:T	2.31129e-10	-1.68413	-0.718443	6.38908e-05	-1.31098	-0.91542
117464994	chr1:117464994:T:C	7.95607e-10	-1.59923e-10	-1.16644	0.000285596	-1.59923e-10	-0.729
117465011	chr1:117465011:A:G	3.92367e-09	0.429235	-3.54416e-10	0.000707601	0.1783	-3.54416e-10
117465489	chr1:117465489:C:T	5.95649e-10	-0.953181	-0.502714	6.10786e-05	-1.6248	-0.646619
117465768	chr1:117465768:A:G	9.36484e-10	-1.59923e-10	-1.00341	0.000278903	-1.59923e-10	-0.752716
117465936	chr1:117465936:C:T	1.98515e-09	-1.59923e-10	-0.252098	0.000272176	-1.59923e-10	-0.777132
117465956	chr1:117465956:G:T	8.31548e-10	0.195769	-1.31803	0.000277826	0.498843	-1.25543
117465970	chr1:117465970:G:A	5.69578e-10	-0.95966	-0.540992	5.89399e-05	-1.62675	-0.680312
117466128	chr1:117466128:A:T	7.48818e-10	-1.59923e-10	-1.22705	0.000159375	-1.59923e-10	-1.31232
117466185	chr1:117466185:C:T	9.51561e-10	0.354007	-1.34145	0.0003098	0.693498	-1.34115
117466754	chr1:117466754:G:A	8.07784e-10	0.198884	-1.35014	0.0002526	0.499533	-1.3513
117466972	chr1:117466972:G:T	1.67877e-10	-1.68994	-1.03237	4.72195e-05	-1.32603	-1.20275
117467201	chr1:117467201:T:C	7.60876e-10	-1.59923e-10	-1.21108	0.000160956	-1.59923e-10	-1.30245
117467684	chr1:117467684:G:A	1.16471e-10	-1.73784	-1.35006	2.75967e-05	-1.71632	-1.34957
117468007	chr1:117468007:C:T	9.82486e-10	-0.955462	-3.54416e-10	0.000136224	-1.46928	-3.54416e-10
117468299	chr1:117468299:A:G	7.98605e-10	-1.59923e-10	-1.16268	0.000153163	-1.59923e-10	-1.35208
117468429	chr1:117468429:G:A	7.74443e-10	0.151765	-1.34517	0.000253531	0.452117	-1.30021
117468690	chr1:117468690:T:C	1.54345e-09	-1.59923e-10	-0.503773	0.000229944	-1.59923e-10	-0.945744
117469129	chr1:117469129:T:C	2.06857e-10	-1.35421	-1.15931	4.70538e-05	-1.56655	-0.965734
117469160	chr1:117469160:G:A	9.99855e-10	-1.59923e-10	-0.937937	0.000238215	-1.59923e-10	-0.910405
117469374	chr1:117469374:G:A	1.65993e-10	-1.69737	-1.03624	4.60458e-05	-1.34863	-1.20531
117470070	chr1:117470070:C:G	2.35624e-10	-1.68408	-0.699228	6.48366e-05	-1.31087	-0.900838
117470248	chr1:117470248:A:G	7.16133e-10	-1.59923e-10	-1.27168	0.000180414	-1.59923e-10	-1.18832
117470782	chr1:117470782:T:C	6.57124e-10	-1.35767	-3.54416e-10	0.000105039	-1.72925	-3.54416e-10
117470859	chr1:117470859:G:C	7.74174e-10	-1.59923e-10	-1.19375	0.000271607	-1.59923e-10	-0.779223
117470868	chr1:117470868:A:G	4.49717e-10	-0.675402	-1.06153	4.81065e-05	-1.24094	-1.26922
117470894	chr1:117470894:A:C	5.51272e-10	-1.53332	-3.54416e-10	0.000109122	-1.69112	-3.54416e-10
117470927	chr1:117470927:G:A	7.00154e-10	-1.59923e-10	-1.29425	0.000153689	-1.59923e-10	-1.34865
117470938	chr1:117470938:G:A	7.74413e-10	-1.59923e-10	-1.19344	0.000271742	-1.59923e-10	-0.778726
117471976	chr1:117471976:G:A	1.06884e-09	-1.59923e-10	-0.87122	0.000248794	-1.59923e-10	-0.866955
117472272	chr1:117472272:C:T	2.52496e-10	-1.42292	-0.891235	6.17657e-05	-1.61752	-0.642714
117472285	chr1:117472285:C:A	1.8112e-10	-1.53444	-1.11195	4.12599e-05	-1.5555	-1.10819
117472626	chr1:117472626:T:C	4.78689e-10	-0.612362	-1.06213	5.01235e-05	-1.19969	-1.2694
117473070	chr1:117473070:T:C	7.11291e-10	-1.59923e-10	-1.27847	0.000163441	-1.59923e-10	-1.28713
117473325	chr1:117473325:A:G	8.25525e-10	-1.59923e-10	-1.12953	0.000170995	-1.59923e-10	-1.24195
117473385	chr1:117473385:C:G	1.19171e-09	-0.762405	-3.54416e-10	0.000418106	-0.347844	-3.54416e-10
117473592	chr1:117473592:A:G	8.14505e-10	-1.59923e-10	-1.14297	0.000213287	-1.59923e-10	-1.02094
117473961	chr1:117473961:G:A	8.56448e-10	0.266451	-1.3592	0.000278922	0.60232	-1.35497
117474030	chr1:117474030:A:G	7.92113e-10	-1.59923e-10	-1.17084	0.000220972	-1.59923e-10	-0.985543
117474175	chr1:117474175:A:T	6.71612e-10	-1.59923e-10	-1.33587	0.000152075	-1.59923e-10	-1.3592
117474565	chr1:117474565:A:T	8.28064e-10	-1.59923e-10	-1.12646	0.00023467	-1.59923e-10	-0.925401
117474781	chr1:117474781:A:G	5.44007e-10	-1.04643	-0.500156	5.88485e-05	-1.66001	-0.648601
117474827	chr1:117474827:C:T	6.87954e-10	-1.59923e-10	-1.31182	0.000159569	-1.59923e-10	-1.31111
117475054	chr1:117475054:G:A	1.90756e-09	-1.59923e-10	-0.291966	0.000245345	-1.59923e-10	-0.880913
117475268	chr1:117475268:C:T	7.61541e-10	-1.59923e-10	-1.2102	0.000161041	-1.59923e-10	-1.30192
117475297	chr1:117475297:C:T	6.84924e-10	-1.59923e-10	-1.31624	0.000153161	-1.59923e-10	-1.35209
117476107	chr1:117476107:A:G	9.14211e-10	-1.59923e-10	-1.02749	0.000174538	-1.59923e-10	-1.22144
117476250	chr1:117476250:G:T	1.59965e-10	-1.70499	-1.0656	4.40952e-05	-1.37175	-1.22548
117476307	chr1:117476307:T:C	5.76364e-10	-1.48881	-3.54416e-10	0.000136718	-1.46566	-3.54416e-10
117476338	chr1:117476338:C:T	3.63183e-10	-1.70331	-0.24733	9.74367e-05	-1.36587	-0.438508
117476965	chr1:117476965:C:T	1.58728e-09	-1.59923e-10	-0.475772	0.000234125	-1.59923e-10	-0.927726
117477372	chr1:117477372:G:A	2.06596e-09	-1.59923e-10	-0.212199	0.000259192	-1.59923e-10	-0.826009
117477442	chr1:117477442:A:G	1.01385e-09	0.408728	-1.33277	0.000330907	0.750728	-1.33247
117478192	chr1:117478192:A:G	6.61755e-10	-1.59923e-10	-1.35065	0.00015218	-1.59923e-10	-1.35852
117478677	chr1:117478677:T:C	7.60328e-10	-1.59923e-10	-1.2118	0.000262458	-1.59923e-10	-0.813489
117478776	chr1:117478776:A:G	7.9507e-10	-1.59923e-10	-1.16712	0.000222296	-1.59923e-10	-0.97957
117478855	chr1:117478855:T:A	1.45606e-10	-1.70682	-1.15783	4.27168e-05	-1.37779	-1.2512
117478869	chr1:117478869:A:G	9.3666e-10	-1.59923e-10	-1.00323	0.000154367	-1.59923e-10	-1.34425
117479140	chr1:117479140:A:G	7.91153e-10	-1.59923e-10	-1.17206	0.000220604	-1.59923e-10	-0.987212
117479165	chr1:117479165:A:G	7.73997e-10	-1.59923e-10	-1.19398	0.000271498	-1.59923e-10	-0.779623
117479170	chr1:117479170:T:C	1.9497e-10	-1.68814	-0.884567	5.91832e-05	-1.32184	-0.981105
117479306	chr1:117479306:A:G	8.82282e-10	0.296138	-1.35917	0.000287379	0.633034	-1.35581
117479353	chr1:117479353:G:T	9.1237e-10	-1.59923e-10	-1.0295	0.000174317	-1.59923e-10	-1.2227
117479467	chr1:117479467:T:C	1.0636e-09	0.468043	-1.34417	0.000348662	0.81454	-1.34402
117479490	chr1:117479490:A:G	7.88498e-10	-1.59923e-10	-1.17542	0.000219551	-1.59923e-10	-0.991994
117479536	chr1:117479536:A:G	7.62415e-10	-1.59923e-10	-1.20906	0.000161145	-1.59923e-10	-1.30127
117480082	chr1:117480082:C:T	1.89242e-09	-0.299938	-3.54416e-10	0.000682235	0.141795	-3.54416e-10
117480129	chr1:117480129:C:T	1.40193e-09	-1.73465	1.13471	0.000302723	-1.47586	0.805094
117480229	chr1:117480229:A:G	7.89442e-10	-1.59923e-10	-1.17422	0.000219923	-1.59923e-10	-0.9903
117480295	chr1:117480295:A:G	1.62184e-09	-0.45423	-3.54416e-10	0.000254334	-0.844932	-3.54416e-10
117480399	chr1:117480399:A:G	7.69271e-10	-1.59923e-10	-1.2001	0.000162066	-1.59923e-10	-1.29558
117480545	chr1:117480545:A:T	7.283e-10	-1.59923e-10	-1.25483	0.00015572	-1.59923e-10	-1.33552
117480796	chr1:117480796:C:T	8.52018e-10	-1.59923e-10	-1.09794	0.00022947	-1.59923e-10	-0.947808
117481395	chr1:117481395:G:A	1.09208e-09	-0.849705	-3.54416e-10	0.000534479	-0.102287	-3.54416e-10
117481628	chr1:117481628:A:G	5.01716e-10	-1.62751	-3.54416e-10	0.000141583	-1.4307	-3.54416e-10
117482162	chr1:117482162:T:A	7.90363e-10	-1.59923e-10	-1.17305	0.000220291	-1.59923e-10	-0.988631
117482335	chr1:117482335:C:T	4.60269e-10	-0.628819	-1.08492	4.79145e-05	-1.21172	-1.30244
117482509	chr1:117482509:A:C	3.15595e-09	-1.59923e-10	0.211497	0.000523652	-1.59923e-10	-0.122752
117482622	chr1:117482622:TG:T	7.61461e-10	-1.59923e-10	-1.21031	0.000161033	-1.59923e-10	-1.30197
117482708	chr1:117482708:GTAGTTTCTTTTGC:G	2.64053e-10	-1.03091	-1.23849	3.73287e-05	-1.54964	-1.21418
117483159	chr1:117483159:A:T	7.66498e-10	-1.59923e-10	-1.20372	0.000161693	-1.59923e-10	-1.29788
117483608	chr1:117483608:G:A	1.15907e-10	-1.73922	-1.35354	2.75446e-05	-1.72	-1.34778
117483615	chr1:117483615:C:T	1.92506e-10	-1.67362	-0.911796	5.9986e-05	-1.28403	-1.00544
117483645	chr1:117483645:A:G	1.15608e-10	-1.7396	-1.35574	2.76155e-05	-1.72119	-1.34401
117483702	chr1:117483702:C:A	3.23521e-10	-1.26218	-0.804106	8.60183e-05	-1.07658	-0.852444
117483764	chr1:117483764:A:G	2.60955e-09	-1.59923e-10	0.0213858	0.000299712	-1.59923e-10	-0.680757
117483916	chr1:117483916:C:A	3.64793e-10	-1.18382	-0.762399	8.186e-05	-1.45493	-0.523637
117484156	chr1:117484156:C:T	2.15145e-10	-1.28868	-1.18556	4.78976e-05	-1.52192	-0.992591
117484563	chr1:117484563:GA:G	8.40489e-10	-1.59923e-10	-1.11156	0.000239825	-1.59923e-10	-0.903671
117484690	chr1:117484690:A:G	2.51674e-09	-1.71688	1.70205	0.000561224	-1.39043	1.33697
117484750	chr1:117484750:T:C	4.56686e-10	-0.667921	-1.05363	4.77622e-05	-1.23794	-1.27941
117485259	chr1:117485259:A:G	1.99201e-09	-1.72334	1.47469	0.000439302	-1.41626	1.11787
117485360	chr1:117485360:TGGC:T	2.78004e-09	-1.59923e-10	0.0846729	0.000611365	-1.59923e-10	0.032115
117485472	chr1:117485472:G:C	7.72161e-10	-1.59923e-10	-1.19635	0.000162453	-1.59923e-10	-1.29319
117485795	chr1:117485795:C:T	1.63502e-09	-1.59923e-10	-0.446134	0.000239403	-1.59923e-10	-0.905431
117485819	chr1:117485819:G:C	3.48687e-10	-0.780735	-1.21064	4.11408e-05	-1.31746	-1.34912
117486066	chr1:117486066:A:G	5.55194e-10	-1.52623	-3.54416e-10	0.000113399	-1.65267	-3.54416e-10
117486153	chr1:117486153:GA:G	1.15929e-10	-1.74063	-1.35193	2.73498e-05	-1.725	-1.34987
117486165	chr1:117486165:C:T	8.15531e-10	-1.59923e-10	-1.14171	0.000293933	-1.59923e-10	-0.700229
117486558	chr1:117486558:A:G	8.30328e-10	-1.59923e-10	-1.12373	0.00022197	-1.59923e-10	-0.981038
117486714	chr1:117486714:A:G	1.54069e-09	-0.505563	-3.54416e-10	0.000760488	0.250381	-3.54416e-10
117486979	chr1:117486979:T:G	1.99401e-10	-1.37616	-1.17406	4.52649e-05	-1.58811	-0.98294
117487205	chr1:117487205:A:G	4.88571e-10	-0.896415	-0.757648	4.82641e-05	-1.60129	-0.905603
117487254	chr1:117487254:G:A	1.152e-10	-1.74133	-1.35754	2.75558e-05	-1.72866	-1.33871
117487262	chr1:117487262:A:G	4.81402e-10	-0.874488	-0.794358	4.72007e-05	-1.59144	-0.937736
117487749	chr1:117487749:A:G	1.52151e-10	-1.49989	-1.32078	3.72318e-05	-1.50871	-1.25771
117487865	chr1:117487865:A:T	9.3538e-10	-1.59923e-10	-1.00459	0.000278484	-1.59923e-10	-0.754219
117488114	chr1:117488114:A:C	7.65628e-10	-1.59923e-10	-1.20485	0.000265613	-1.59923e-10	-0.801538
117488194	chr1:117488194:C:T	8.60187e-10	-1.59923e-10	-1.0884	0.000232389	-1.59923e-10	-0.935168
117488435	chr1:117488435:A:T	7.89536e-10	-1.59923e-10	-1.1741	0.000219978	-1.59923e-10	-0.990052
117488826	chr1:117488826:C:T	8.33856e-10	0.238961	-1.35845	0.000271504	0.571276	-1.35088
117488829	chr1:117488829:C:T	8.74976e-10	-1.59923e-10	-1.07135	0.000237026	-1.59923e-10	-0.91541
117489032	chr1:117489032:C:G	1.0722e-09	-1.59923e-10	-0.86808	0.000249597	-1.59923e-10	-0.863733
117489066	chr1:117489066:A:G	9.13143e-10	-1.59923e-10	-1.02865	0.000174413	-1.59923e-10	-1.22216
117489252	chr1:117489252:G:T	8.33519e-10	-1.59923e-10	-1.11989	0.000219588	-1.59923e-10	-0.991827
117489473	chr1:117489473:T:C	8.02526e-10	-1.59923e-10	-1.15778	0.00029011	-1.59923e-10	-0.713319
117489535	chr1:117489535:C:T	7.91651e-10	0.187065	-1.35849	0.000257421	0.518167	-1.35103
117490013	chr1:117490013:A:G	7.52889e-10	0.125757	-1.34739	0.000245839	0.425959	-1.30486
117490171	chr1:117490171:C:T	7.80062e-10	0.172788	-1.35896	0.000252964	0.502557	-1.35289
117490521	chr1:117490521:T:G	7.61551e-10	-1.59923e-10	-1.21019	0.000158331	-1.59923e-10	-1.31889
117490942	chr1:117490942:AT:A	5.60527e-10	-1.02421	-0.492463	5.98118e-05	-1.65165	-0.640723
117490979	chr1:117490979:A:G	6.83007e-10	-1.59923e-10	-1.31904	0.000163299	-1.59923e-10	-1.288
117491050	chr1:117491050:T:TG	8.64006e-10	-1.59923e-10	-1.08397	0.000249184	-1.59923e-10	-0.865389
117491095	chr1:117491095:ATCCAGAAGATTTTTTTTT:A	2.24728e-09	-1.59923e-10	-0.128074	0.000458299	-1.59923e-10	-0.256059
117491423	chr1:117491423:G:C	7.88053e-10	0.129945	-1.30593	0.000263328	0.427118	-1.2373
117491873	chr1:117491873:G:A	2.08001e-10	-1.34191	-1.16609	4.67575e-05	-1.56674	-0.971867
117492518	chr1:117492518:C:T	8.51404e-10	-1.59923e-10	-1.09866	0.000229359	-1.59923e-10	-0.94829
117492623	chr1:117492623:T:C	6.64313e-10	-1.59923e-10	-1.34679	0.000152567	-1.59923e-10	-1.35597
117492797	chr1:117492797:A:G	4.48024e-10	-1.7407	-3.54416e-10	0.000104208	-1.73719	-3.54416e-10
117492840	chr1:117492840:T:C	7.90363e-10	-1.59923e-10	-1.17305	0.000220291	-1.59923e-10	-0.988631
117493160	chr1:117493160:C:T	8.4311e-10	-1.59923e-10	-1.10845	0.000195727	-1.59923e-10	-1.10686
117493471	chr1:117493471:G:T	7.71064e-10	-1.59923e-10	-1.19778	0.000162329	-1.59923e-10	-1.29395
117493798	chr1:117493798:A:G	1.97509e-10	-1.34582	-1.21394	4.41013e-05	-1.56084	-1.03625
117494285	chr1:117494285:GA:G	1.82615e-09	-1.73308	1.3975	0.000390938	-1.46518	1.05015
117494573	chr1:117494573:A:G	6.80036e-10	-1.59923e-10	-1.3234	0.000152829	-1.59923e-10	-1.35426
117494962	chr1:117494962:CAT:C	5.55648e-10	-1.00796	-0.517451	5.88287e-05	-1.64586	-0.66309
117495009	chr1:117495009:CT:C	6.74904e-10	-1.59923e-10	-1.33098	0.000152297	-1.59923e-10	-1.35775
117495094	chr1:117495094:C:T	1.90277e-10	-1.71539	-0.881672	4.16495e-05	-1.72876	-0.925535
117495205	chr1:117495205:C:T	7.81884e-10	-1.59923e-10	-1.18384	0.000276618	-1.59923e-10	-0.760941
117495821	chr1:117495821:A:G	8.37812e-10	-1.59923e-10	-1.11475	0.000224387	-1.59923e-10	-0.970209
117495909	chr1:117495909:A:G	7.05587e-10	-1.59923e-10	-1.28652	0.000155767	-1.59923e-10	-1.33522
117496142	chr1:117496142:A:G	1.42435e-10	-1.68577	-1.2009	4.40754e-05	-1.31543	-1.28225
117496220	chr1:117496220:G:A	1.56834e-09	-1.59923e-10	-0.487776	0.00028685	-1.59923e-10	-0.72462
117496540	chr1:117496540:T:G	7.94222e-10	-1.59923e-10	-1.16818	0.000170002	-1.59923e-10	-1.24777
117496644	chr1:117496644:A:G	5.00392e-10	-1.63016	-3.54416e-10	0.000114554	-1.64253	-3.54416e-10
117497100	chr1:117497100:C:T	2.39253e-10	-1.68112	-0.686903	6.61334e-05	-1.30155	-0.890353
117497262	chr1:117497262:T:C	1.65608e-10	-1.69174	-1.04419	4.65472e-05	-1.33171	-1.2114
117497413	chr1:117497413:A:G	9.1369e-10	-1.59923e-10	-1.02806	0.00017447	-1.59923e-10	-1.22183
117497447	chr1:117497447:C:T	5.40646e-10	-1.03497	-0.517809	5.82151e-05	-1.65565	-0.663781
117497502	chr1:117497502:C:T	1.18562e-10	-1.73806	-1.33205	2.72931e-05	-1.71779	-1.35916
117497610	chr1:117497610:T:C	4.76022e-10	-0.505432	-1.17465	5.14978e-05	-1.11889	-1.32315
117497853	chr1:117497853:A:G	8.61136e-10	-1.59923e-10	-1.08729	0.000232684	-1.59923e-10	-0.933898
117497889	chr1:117497889:T:C	8.00234e-10	0.198072	-1.35872	0.000258277	0.527902	-1.35745
117497938	chr1:117497938:A:G	7.61349e-10	-1.59923e-10	-1.21046	0.000161017	-1.59923e-10	-1.30207
117498063	chr1:117498063:AG:A	2.02937e-09	-1.59923e-10	-0.230065	0.00040852	-1.59923e-10	-0.371038
117498217	chr1:117498217:A:G	8.0965e-10	-1.59923e-10	-1.14894	0.000174392	-1.59923e-10	-1.22227
117498705	chr1:117498705:C:T	5.07394e-10	-1.61626	-3.54416e-10	0.000107732	-1.70393	-3.54416e-10
117498763	chr1:117498763:C:A	7.69092e-10	0.147369	-1.34771	0.000250794	0.446571	-1.30552
117498779	chr1:117498779:T:G	6.14914e-09	0.87852	-3.54416e-10	0.000933641	0.455513	-3.54416e-10
117498784	chr1:117498784:C:T	5.49326e-10	-1.02705	-0.509805	5.87967e-05	-1.6528	-0.656698
117498820	chr1:117498820:T:C	9.25958e-10	0.341811	-1.35653	0.000305164	0.683035	-1.34577
117498948	chr1:117498948:C:T	1.15509e-10	-1.73738	-1.35881	2.87522e-05	-1.71531	-1.30956
117498952	chr1:117498952:A:G	6.6628e-10	-1.59923e-10	-1.34384	0.000152792	-1.59923e-10	-1.3545
117499038	chr1:117499038:A:G	9.91942e-10	0.396418	-1.3423	0.000323761	0.738425	-1.342
117499339	chr1:117499339:A:G	7.90518e-10	-1.59923e-10	-1.17286	0.000220352	-1.59923e-10	-0.988355
117499632	chr1:117499632:T:C	7.82718e-10	-1.59923e-10	-1.18277	0.00027756	-1.59923e-10	-0.757544
117500589	chr1:117500589:T:A	8.2045e-10	-1.59923e-10	-1.13569	0.000214993	-1.59923e-10	-1.01297
117501555	chr1:117501555:T:C	6.61488e-10	-1.59923e-10	-1.35106	0.000152176	-1.59923e-10	-1.35854
117501721	chr1:117501721:T:A	2.12661e-09	-1.59923e-10	-0.183264	0.000263922	-1.59923e-10	-0.807925
117501944	chr1:117501944:G:A	2.0696e-09	-1.59923e-10	-0.210435	0.000280413	-1.59923e-10	-0.747316
117502208	chr1:117502208:CT:C	8.12087e-10	0.213228	-1.35917	0.000261849	0.538597	-1.35441
117503125	chr1:117503125:A:G	5.24068e-10	-0.549613	-1.03431	5.32115e-05	-1.15613	-1.25318
117503333	chr1:117503333:C:T	1.59269e-10	-1.70445	-1.07051	4.40021e-05	-1.37024	-1.2291
117503454	chr1:117503454:C:G	1.0116e-09	0.414383	-1.34065	0.00033054	0.7575	-1.34035
117503672	chr1:117503672:A:T	9.48777e-10	0.338144	-1.32852	0.000308203	0.675368	-1.32819
117504407	chr1:117504407:T:C	7.77084e-10	-1.59923e-10	-1.19	0.000273603	-1.59923e-10	-0.7719
117504819	chr1:117504819:A:C	2.29245e-09	-1.59923e-10	-0.108173	0.000468155	-1.59923e-10	-0.234781
117505026	chr1:117505026:A:T	6.7943e-10	-1.59923e-10	-1.32429	0.000152705	-1.59923e-10	-1.35507
117505248	chr1:117505248:T:C	5.64917e-10	-1.04588	-0.462989	6.09374e-05	-1.65973	-0.614001
117505511	chr1:117505511:A:G	9.22641e-10	0.340459	-1.35877	0.000299607	0.676242	-1.35735
117505979	chr1:117505979:A:G	7.935e-10	-1.59923e-10	-1.16909	0.000221523	-1.59923e-10	-0.983052
117506265	chr1:117506265:G:A	9.08788e-10	-1.59923e-10	-1.03344	0.00017383	-1.59923e-10	-1.2255
117506346	chr1:117506346:G:A	5.67758e-10	-1.04034	-0.463507	6.12328e-05	-1.65795	-0.610949
117506398	chr1:117506398:T:A	7.74699e-10	-1.59923e-10	-1.19307	0.000162836	-1.59923e-10	-1.29083
117506433	chr1:117506433:C:A	5.79443e-10	-1.04593	-0.437546	6.26523e-05	-1.65987	-0.586112
117506563	chr1:117506563:T:C	7.8909e-10	0.146177	-1.32084	0.000260042	0.436996	-1.25973
117506814	chr1:117506814:G:T	7.47297e-10	-1.59923e-10	-1.22909	0.000253706	-1.59923e-10	-0.847404
117506843	chr1:117506843:G:A	8.03338e-10	0.158823	-1.3156	0.000265619	0.449775	-1.25129
117507209	chr1:117507209:A:T	3.27686e-10	-1.22419	-0.829303	7.34731e-05	-1.48115	-0.605513
117507740	chr1:117507740:A:G	1.79821e-10	-1.697	-0.956589	3.98276e-05	-1.71569	-0.983328
117507971	chr1:117507971:T:G	2.06625e-09	-1.59923e-10	-0.212057	0.000285488	-1.59923e-10	-0.729379
117508321	chr1:117508321:TAAC:T	5.55967e-10	-0.508188	-1.01665	5.53263e-05	-1.12671	-1.24362
117508346	chr1:117508346:A:G	1.90756e-10	-1.69047	-0.904076	5.77119e-05	-1.32911	-0.999009
117509076	chr1:117509076:G:A	9.12344e-10	0.30434	-1.33387	0.000294884	0.636475	-1.33347
117509126	chr1:117509126:C:G	2.6286e-10	-1.37647	-0.897454	6.39605e-05	-1.58668	-0.638635
117509622	chr1:117509622:C:T	7.69948e-10	0.159897	-1.35912	0.00024749	0.481711	-1.35392
117509836	chr1:117509836:C:G	8.23184e-10	0.226837	-1.35921	0.000265492	0.553235	-1.35523
117510039	chr1:117510039:G:T	8.04336e-10	-1.59923e-10	-1.15553	0.000209624	-1.59923e-10	-1.03826
117510504	chr1:117510504:T:C	1.98615e-09	-1.73019	1.4786	0.000428418	-1.44933	1.12585
117511098	chr1:117511098:C:T	7.90363e-10	-1.59923e-10	-1.17305	0.000220291	-1.59923e-10	-0.988631
117511177	chr1:117511177:C:T	8.34197e-10	-1.59923e-10	-1.11908	0.000202661	-1.59923e-10	-1.07204
117511558	chr1:117511558:A:G	1.63599e-10	-1.70961	-1.03852	4.4252e-05	-1.38653	-1.20715
117511565	chr1:117511565:C:T	1.15664e-10	-1.73678	-1.35808	2.80177e-05	-1.71348	-1.33726
117512150	chr1:117512150:T:G	2.10413e-10	-1.31002	-1.18646	4.67725e-05	-1.53474	-1.00354
117512542	chr1:117512542:C:T	8.32982e-10	-1.59923e-10	-1.12054	0.00021941	-1.59923e-10	-0.99264
117512568	chr1:117512568:A:C	8.45106e-10	-1.59923e-10	-1.10609	0.000166171	-1.59923e-10	-1.27056
117512839	chr1:117512839:A:T	6.93115e-10	-1.59923e-10	-1.30435	0.000160823	-1.59923e-10	-1.30327
117513301	chr1:117513301:A:G	2.0302e-09	-1.59923e-10	-0.22966	0.000255884	-1.59923e-10	-0.838855
117513451	chr1:117513451:G:T	2.18868e-10	-1.34495	-1.11213	5.14637e-05	-1.56681	-0.875895
117513702	chr1:117513702:C:T	7.93632e-10	-1.59923e-10	-1.16893	0.000221575	-1.59923e-10	-0.982818
117513849	chr1:117513849:A:G	7.90387e-10	-1.59923e-10	-1.17303	0.000220306	-1.59923e-10	-0.988564
117513944	chr1:117513944:G:C	7.90895e-10	-1.59923e-10	-1.17238	0.000220506	-1.59923e-10	-0.987654
117514005	chr1:117514005:C:T	8.57794e-10	-1.59923e-10	-1.09118	0.000227495	-1.59923e-10	-0.956453
117514069	chr1:117514069:G:A	4.97337e-10	-1.63628	-3.54416e-10	0.000114776	-1.6406	-3.54416e-10
117514190	chr1:117514190:C:G	7.60412e-10	-1.59923e-10	-1.21169	0.000262589	-1.59923e-10	-0.812991
117514208	chr1:117514208:CA:C	8.00135e-10	0.197076	-1.35784	0.000256263	0.521116	-1.35849
117514236	chr1:117514236:G:A	1.65959e-09	-1.59923e-10	-0.431222	0.000241818	-1.59923e-10	-0.895395
117514565	chr1:117514565:T:G	1.82572e-10	-1.53501	-1.10339	4.16399e-05	-1.55518	-1.09934
117514641	chr1:117514641:G:T	7.65157e-10	0.0993652	-1.30483	0.000254288	0.38988	-1.23499
117514656	chr1:117514656:C:T	5.52666e-10	-1.0509	-0.479891	5.99854e-05	-1.66093	-0.628544
117514731	chr1:117514731:G:A	7.90799e-10	-1.59923e-10	-1.1725	0.00022046	-1.59923e-10	-0.987865
117514765	chr1:117514765:GA:G	2.03578e-09	-1.59923e-10	-0.226915	0.000256347	-1.59923e-10	-0.837046
117514967	chr1:117514967:T:C	6.71612e-10	-1.59923e-10	-1.33587	0.000152075	-1.59923e-10	-1.3592
117515024	chr1:117515024:T:C	8.94602e-10	0.282209	-1.33138	0.000287622	0.609128	-1.33106
117515042	chr1:117515042:A:G	7.9138e-10	-1.59923e-10	-1.17177	0.000220704	-1.59923e-10	-0.986759
117515106	chr1:117515106:A:T	7.59989e-10	-1.59923e-10	-1.21224	0.000262191	-1.59923e-10	-0.814507
117515244	chr1:117515244:A:G	7.56051e-10	0.119472	-1.33691	0.000247425	0.411988	-1.28446
117515340	chr1:117515340:A:G	1.39349e-10	-1.7068	-1.20177	4.13929e-05	-1.37731	-1.28316
117515552	chr1:117515552:G:T	6.61009e-10	-1.59923e-10	-1.35178	0.000165299	-1.59923e-10	-1.27582
117516034	chr1:117516034:A:G	6.73573e-10	-1.59923e-10	-1.33295	0.000160008	-1.59923e-10	-1.30835
117516263	chr1:117516263:A:G	9.81211e-10	0.384789	-1.34155	0.000318279	0.720702	-1.34135
117516526	chr1:117516526:C:T	1.84657e-10	-1.69357	-0.933474	5.5811e-05	-1.33678	-1.02483
117516702	chr1:117516702:G:GC	8.43898e-10	-1.59923e-10	-1.10752	0.000242518	-1.59923e-10	-0.892503
117516741	chr1:117516741:G:A	7.57285e-10	0.143394	-1.3592	0.000242621	0.463239	-1.35532
117517728	chr1:117517728:C:A	7.78821e-10	0.171392	-1.35916	0.000250491	0.494017	-1.35417
117517937	chr1:117517937:G:A	1.29608e-09	-1.59923e-10	-0.67845	0.000317636	-1.59923e-10	-0.622672
117518495	chr1:117518495:G:A	2.14811e-09	-0.173205	-3.54416e-10	0.000288077	-0.720352	-3.54416e-10
117518618	chr1:117518618:G:C	7.87849e-10	-1.59923e-10	-1.17624	0.000219266	-1.59923e-10	-0.993293
117518641	chr1:117518641:C:T	3.21695e-09	-1.59923e-10	0.230642	0.000444932	-1.59923e-10	-0.285657
117518750	chr1:117518750:A:G	9.13113e-10	-1.59923e-10	-1.02869	0.000174407	-1.59923e-10	-1.22219
117518759	chr1:117518759:A:T	1.95562e-10	-1.32911	-1.24056	4.28687e-05	-1.54726	-1.07818
117518850	chr1:117518850:G:A	7.53446e-10	0.138231	-1.35912	0.000241082	0.457784	-1.35622
117519525	chr1:117519525:G:T	7.54119e-10	-1.59923e-10	-1.22	0.000257932	-1.59923e-10	-0.830884
117519604	chr1:117519604:T:C	5.71934e-09	0.806062	-3.54416e-10	0.00179892	1.11136	-3.54416e-10
117519729	chr1:117519729:C:G	2.12849e-09	-1.59923e-10	-0.182381	0.000264077	-1.59923e-10	-0.807339
117520087	chr1:117520087:A:G	8.48954e-10	-1.59923e-10	-1.10154	0.000172531	-1.59923e-10	-1.233
117521144	chr1:117521144:A:G	2.50142e-10	-1.69205	-0.631468	6.78375e-05	-1.33407	-0.832393
117521164	chr1:117521164:T:C	9.83747e-10	0.388519	-1.3427	0.000321197	0.731032	-1.34256
117521517	chr1:117521517:A:C	6.93404e-10	-1.59923e-10	-1.30393	0.000166638	-1.59923e-10	-1.26776
117521655	chr1:117521655:T:C	2.71559e-10	-1.01383	-1.22753	3.80978e-05	-1.5412	-1.20222
117521993	chr1:117521993:G:A	1.40411e-10	-1.71824	-1.18274	4.03194e-05	-1.41721	-1.26954
117522048	chr1:117522048:G:A	8.22547e-10	0.205834	-1.33898	0.000271675	0.509336	-1.28831
117522141	chr1:117522141:C:T	1.96567e-10	-1.40279	-1.16176	4.52908e-05	-1.60431	-0.966168
117522580	chr1:117522580:T:A	5.92725e-10	-0.968134	-0.492684	6.09822e-05	-1.63097	-0.642029
117522662	chr1:117522662:C:G	1.42588e-09	-1.73382	1.15082	0.000307748	-1.46951	0.81521
117522721	chr1:117522721:C:T	7.61015e-10	-1.59923e-10	-1.21089	0.000208654	-1.59923e-10	-1.0429
117523032	chr1:117523032:G:A	1.56434e-09	-0.490331	-3.54416e-10	0.0007731	0.266829	-3.54416e-10
117523219	chr1:117523219:A:G	1.81773e-10	-1.7068	-0.935986	3.97248e-05	-1.72357	-0.978037
117523297	chr1:117523297:T:A	7.70222e-10	0.160052	-1.35892	0.000246623	0.481272	-1.35699
117523696	chr1:117523696:A:T	6.63912e-10	-1.59923e-10	-1.3474	0.000152344	-1.59923e-10	-1.35744
117523737	chr1:117523737:G:C	6.56569e-10	-1.35852	-3.54416e-10	0.000127928	-1.53211	-3.54416e-10
117523837	chr1:117523837:A:G	6.85956e-10	0.0242389	-1.33897	0.000222549	0.309719	-1.28815
117524684	chr1:117524684:T:A	1.90217e-10	-1.69397	-0.903413	5.71824e-05	-1.3392	-0.998136
117525412	chr1:117525412:A:G	1.89004e-10	-1.71218	-0.891603	5.46193e-05	-1.39574	-0.987457
117525891	chr1:117525891:G:A	7.81276e-10	0.174154	-1.35877	0.000253665	0.504513	-1.35208
117525936	chr1:117525936:G:A	1.72415e-10	-1.34591	-1.34973	3.65471e-05	-1.56581	-1.21917
117526312	chr1:117526312:G:A	1.35253e-10	-1.6851	-1.2533	4.76112e-05	-1.27256	-1.24795
117526441	chr1:117526441:G:A	1.15665e-10	-1.73627	-1.35858	2.81538e-05	-1.71141	-1.33449
117526465	chr1:117526465:T:C	8.54612e-10	0.217593	-1.31249	0.000289169	0.530229	-1.2468
117526890	chr1:117526890:A:C	8.15585e-09	1.16094	-3.54416e-10	0.00340443	1.74925	-3.54416e-10
117527074	chr1:117527074:T:C	1.97364e-10	-1.68266	-0.877834	4.26734e-05	-1.70509	-0.924909
117527208	chr1:117527208:A:G	5.55166e-10	-1.03215	-0.494134	5.94835e-05	-1.65488	-0.642997
117527291	chr1:117527291:C:T	9.60261e-10	0.38074	-1.35908	0.000315348	0.726559	-1.35646
117527350	chr1:117527350:C:T	6.6053e-10	-1.59923e-10	-1.3525	0.000152115	-1.59923e-10	-1.35894
117527739	chr1:117527739:A:G	9.54733e-10	0.352785	-1.3369	0.00031148	0.69444	-1.33668
117528022	chr1:117528022:G:A	7.39879e-10	-1.59923e-10	-1.23906	0.000200107	-1.59923e-10	-1.08473
117528450	chr1:117528450:C:A	8.59819e-10	0.224956	-1.31378	0.000289406	0.533009	-1.24876
117528667	chr1:117528667:A:G	1.41209e-10	-1.54422	-1.35109	3.36747e-05	-1.5104	-1.35643
117528815	chr1:117528815:T:C	7.90331e-10	-1.59923e-10	-1.1731	0.000220284	-1.59923e-10	-0.988661
117528859	chr1:117528859:T:C	7.90293e-10	-1.59923e-10	-1.17314	0.000220258	-1.59923e-10	-0.98878
117528954	chr1:117528954:A:G	9.16386e-10	-1.59923e-10	-1.02511	0.000174807	-1.59923e-10	-1.2199
117529360	chr1:117529360:G:A	4.61816e-10	-0.50892	-1.20146	5.08545e-05	-1.12234	-1.33227
117529382	chr1:117529382:G:T	9.78444e-10	0.398672	-1.35826	0.000321366	0.747104	-1.3581
117529383	chr1:117529383:G:C	9.72049e-10	0.391772	-1.35791	0.000318867	0.739617	-1.35842
117529680	chr1:117529680:A:G	1.8241e-10	-1.44886	-1.19043	8.53891e-05	-0.706191	-1.23017
117529805	chr1:117529805:G:A	7.90152e-10	-1.59923e-10	-1.17332	0.000220205	-1.59923e-10	-0.98902
117530307	chr1:117530307:A:G	7.94614e-10	-1.59923e-10	-1.16769	0.000221977	-1.59923e-10	-0.981005
117530418	chr1:117530418:A:C	9.18336e-10	0.324626	-1.34761	0.000305728	0.644462	-1.30534
117530922	chr1:117530922:CTT:C	2.06459e-09	-1.59923e-10	-0.212859	0.000259048	-1.59923e-10	-0.826566
117531604	chr1:117531604:T:A	1.9596e-09	-0.265051	-3.54416e-10	0.000709526	0.181018	-3.54416e-10
117531634	chr1:117531634:ACTGT:A	8.38519e-10	-1.59923e-10	-1.11391	0.000238993	-1.59923e-10	-0.907144
117531843	chr1:117531843:A:AAC	7.36193e-10	-1.59923e-10	-1.24406	0.000162931	-1.59923e-10	-1.29025
117531939	chr1:117531939:T:A	1.53285e-09	-1.73634	1.22567	0.000324537	-1.48591	0.884732
117532151	chr1:117532151:AG:A	7.09417e-10	-1.59923e-10	-1.2811	0.00015843	-1.59923e-10	-1.31827
117532197	chr1:117532197:CA:C	7.61238e-10	-1.59923e-10	-1.2106	0.000161004	-1.59923e-10	-1.30215
117533025	chr1:117533025:A:G	1.15898e-10	-1.73766	-1.35517	2.78583e-05	-1.71529	-1.34116
117533291	chr1:117533291:C:T	7.36048e-10	-1.59923e-10	-1.24425	0.000157797	-1.59923e-10	-1.32227
117533536	chr1:117533536:G:A	2.01596e-09	-1.59923e-10	-0.236697	0.000275241	-1.59923e-10	-0.765932
117533600	chr1:117533600:G:T	5.56572e-10	-1.06698	-0.456767	6.09205e-05	-1.6663	-0.607709
117533840	chr1:117533840:G:A	1.15767e-10	-1.73478	-1.35919	2.7646e-05	-1.74049	-1.32361
117534678	chr1:117534678:C:T	1.17305e-09	0.551627	-1.32981	0.0003912	0.914972	-1.32933
117535148	chr1:117535148:C:T	5.09502e-10	-0.419637	-1.19248	5.36258e-05	-1.067	-1.33455
117535520	chr1:117535520:G:T	1.95792e-10	-1.69908	-0.869413	5.8082e-05	-1.35377	-0.96795
117535559	chr1:117535559:T:C	4.99656e-10	-1.63163	-3.54416e-10	0.000114444	-1.64349	-3.54416e-10
117535961	chr1:117535961:AT:A	1.15623e-10	-1.73692	-1.35829	2.84569e-05	-1.71216	-1.32303
117536253	chr1:117536253:C:T	3.03265e-10	-1.06862	-1.06232	5.44836e-05	-1.27627	-1.10941
117536461	chr1:117536461:G:A	1.03508e-09	0.455888	-1.3592	0.000342355	0.80773	-1.35546
117536679	chr1:117536679:A:T	7.90841e-10	-1.59923e-10	-1.17245	0.000220492	-1.59923e-10	-0.987718
117536967	chr1:117536967:T:C	5.12837e-10	-0.980785	-0.624803	5.80717e-05	-1.6375	-0.684398
117537077	chr1:117537077:C:T	2.02149e-09	-1.59923e-10	-0.233956	0.000275457	-1.59923e-10	-0.765148
117537598	chr1:117537598:A:G	2.10583e-10	-1.36058	-1.13509	4.88709e-05	-1.56907	-0.925328
117537749	chr1:117537749:G:A	7.88576e-10	-1.59923e-10	-1.17532	0.000186954	-1.59923e-10	-1.15272
117537782	chr1:117537782:C:T	7.31224e-10	-1.59923e-10	-1.25083	0.00015721	-1.59923e-10	-1.326
117537918	chr1:117537918:T:C	1.88412e-10	-1.38983	-1.21709	9.49451e-05	-0.594719	-1.23556
117538387	chr1:117538387:CAAAAAGAAAAAAA:C	8.1683e-10	-1.59923e-10	-1.14012	0.000173877	-1.59923e-10	-1.22523
117538437	chr1:117538437:A:G	6.91326e-10	-1.59923e-10	-1.30694	0.000153811	-1.59923e-10	-1.34786
117538786	chr1:117538786:GTTGT:G	2.02488e-09	-1.59923e-10	-0.232281	0.000408511	-1.59923e-10	-0.371061
117538964	chr1:117538964:G:A	1.15036e-10	-1.74111	-1.3592	2.77238e-05	-1.72619	-1.3351
117539025	chr1:117539025:T:TA	1.83054e-10	-1.65227	-0.983498	3.96453e-05	-1.68056	-1.02305
117539216	chr1:117539216:C:A	1.51275e-09	-1.59923e-10	-0.52386	0.000227267	-1.59923e-10	-0.957452
117539229	chr1:117539229:A:G	9.458e-10	0.357508	-1.35102	0.000312106	0.694465	-1.3347
117539282	chr1:117539282:A:G	7.90363e-10	-1.59923e-10	-1.17305	0.000220291	-1.59923e-10	-0.988631
117539716	chr1:117539716:GAAAGCCCTGC:G	7.91599e-10	-1.59923e-10	-1.17149	0.000220776	-1.59923e-10	-0.986429
117539833	chr1:117539833:TCACTGAGGAGACAGCCTGC:T	1.11745e-09	-1.59923e-10	-0.826741	0.000262985	-1.59923e-10	-0.811484
117539962	chr1:117539962:G:C	8.23151e-10	-1.59923e-10	-1.13241	0.000171848	-1.59923e-10	-1.23697
117540400	chr1:117540400:A:G	6.57308e-10	-1.59923e-10	-1.35739	0.000153736	-1.59923e-10	-1.34834
117540467	chr1:117540467:G:A	7.46699e-10	-1.59923e-10	-1.22989	0.000159133	-1.59923e-10	-1.31384
117540945	chr1:117540945:T:C	8.15353e-10	-1.59923e-10	-1.14193	0.000213311	-1.59923e-10	-1.02083
117540966	chr1:117540966:G:A	1.49666e-10	-1.74037	-1.09677	4.27352e-05	-1.71508	-0.913475
117541059	chr1:117541059:A:G	1.8429e-10	-1.68761	-0.941426	5.64553e-05	-1.32154	-1.02859
117541114	chr1:117541114:G:T	8.64729e-10	-1.59923e-10	-1.08313	0.000332734	-1.59923e-10	-0.576235
117541147	chr1:117541147:T:C	1.20784e-09	-1.59923e-10	-0.748956	0.00028159	-1.59923e-10	-0.743126
117541246	chr1:117541246:A:T	2.25239e-10	-1.62861	-0.799776	6.74946e-05	-1.18994	-0.981595
117541247	chr1:117541247:C:T	3.7343e-10	-1.1268	-0.796019	4.65731e-05	-1.68579	-0.856764
117541317	chr1:117541317:T:C	8.10804e-10	-1.59923e-10	-1.14752	0.000228446	-1.59923e-10	-0.95228
117541626	chr1:117541626:C:T	7.09365e-10	-0.058307	-1.22287	7.15456e-05	-0.787041	-1.3262
117541930	chr1:117541930:A:T	2.34711e-09	-1.59923e-10	-0.0846062	0.000343688	-1.59923e-10	-0.543846
117542083	chr1:117542083:AC:A	1.17022e-10	-1.73476	-1.34843	3.07503e-05	-1.73979	-1.21789
117542114	chr1:117542114:A:C	7.97035e-10	-1.59923e-10	-1.16465	0.000290949	-1.59923e-10	-0.71043
117542373	chr1:117542373:G:A	2.22206e-09	-1.59923e-10	-0.139358	0.000653267	-1.59923e-10	0.0984072
117542494	chr1:117542494:T:C	8.47457e-10	-1.59923e-10	-1.10331	0.000227644	-1.59923e-10	-0.955797
117542765	chr1:117542765:G:A	7.89303e-10	-1.1744	-3.54416e-10	0.000189769	-1.13777	-3.54416e-10
117542806	chr1:117542806:A:G	8.30557e-10	-1.59923e-10	-1.12345	0.000236302	-1.59923e-10	-0.918468
117543206	chr1:117543206:A:G	1.24064e-09	-1.59923e-10	-0.722167	0.000292477	-1.59923e-10	-0.705195
117543480	chr1:117543480:T:C	2.23927e-09	-1.59923e-10	-0.131641	0.000351607	-1.59923e-10	-0.521066
117543540	chr1:117543540:T:C	1.76692e-10	-1.64474	-1.0264	5.73992e-05	-1.22554	-1.10801
117543997	chr1:117543997:C:T	7.89106e-10	-1.59923e-10	-1.17465	0.000176705	-1.59923e-10	-1.2091
117544134	chr1:117544134:A:C	3.47163e-10	-0.896497	-1.09926	6.47488e-05	-1.11973	-1.09333
117544383	chr1:117544383:A:G	9.25014e-10	0.186341	-1.20208	8.65636e-05	-0.603615	-1.31909
117544436	chr1:117544436:A:G	7.92736e-10	-1.59923e-10	-1.17006	0.000221162	-1.59923e-10	-0.984684
117544611	chr1:117544611:A:G	7.92736e-10	-1.59923e-10	-1.17006	0.000221162	-1.59923e-10	-0.984684
117544658	chr1:117544658:T:C	1.41091e-10	-1.6637	-1.23245	4.38849e-05	-1.26815	-1.33386
117544676	chr1:117544676:A:T	7.31581e-10	-1.59923e-10	-1.25034	0.000154668	-1.59923e-10	-1.3423
117544762	chr1:117544762:G:A	1.19899e-10	-1.72942	-1.32948	3.23696e-05	-1.74136	-1.165
117544827	chr1:117544827:G:A	1.37945e-10	-1.68342	-1.23527	4.1619e-05	-1.31981	-1.33522
117544982	chr1:117544982:A:T	6.56392e-10	-1.59923e-10	-1.35879	0.000154332	-1.59923e-10	-1.34447
117545410	chr1:117545410:G:A	1.04356e-09	-1.59923e-10	-0.895153	0.000464235	-1.59923e-10	-0.243188
117545786	chr1:117545786:A:G	8.41407e-10	-1.59923e-10	-1.11047	0.000206099	-1.59923e-10	-1.05522
117545839	chr1:117545839:C:T	1.84306e-09	-1.59923e-10	-0.326364	0.000429755	-1.59923e-10	-0.320364
117545952	chr1:117545952:AT:A	7.63274e-10	-1.59923e-10	-1.20793	0.00020959	-1.59923e-10	-1.03843
117546113	chr1:117546113:C:T	1.01452e-09	-0.923378	-3.54416e-10	0.00024489	-0.882771	-3.54416e-10
117546321	chr1:117546321:A:C	7.85503e-10	-1.59923e-10	-1.17922	0.00021586	-1.59923e-10	-1.00895
117546343	chr1:117546343:C:G	7.86475e-10	-1.59923e-10	-1.17799	0.000162652	-1.59923e-10	-1.29197
117546467	chr1:117546467:A:G	1.19183e-10	-1.72997	-1.33492	3.06083e-05	-1.74122	-1.22109
117546474	chr1:117546474:A:G	7.94258e-10	-1.59923e-10	-1.16814	0.000221814	-1.59923e-10	-0.981742
117546544	chr1:117546544:T:G	2.35017e-10	-1.19011	-1.19577	5.64705e-05	-1.45887	-0.890995
117546702	chr1:117546702:G:A	6.20713e-10	-1.41468	-3.54416e-10	0.000156739	-1.329	-3.54416e-10
117546719	chr1:117546719:T:C	3.06387e-10	-1.15644	-0.964257	7.00711e-05	-1.42814	-0.705931
117546912	chr1:117546912:T:C	8.0883e-10	-1.59923e-10	-1.14996	0.000227599	-1.59923e-10	-0.955993
117546972	chr1:117546972:T:C	8.35565e-10	-1.59923e-10	-1.11744	0.000237818	-1.59923e-10	-0.912075
117547030	chr1:117547030:T:C	8.41321e-10	-1.59923e-10	-1.11057	0.000240252	-1.59923e-10	-0.901892
117547133	chr1:117547133:T:C	7.22899e-10	-1.59923e-10	-1.26228	0.000154992	-1.59923e-10	-1.3402
117547268	chr1:117547268:T:C	8.10729e-10	-1.59923e-10	-1.14761	0.000228346	-1.59923e-10	-0.952716
117547294	chr1:117547294:G:A	8.08952e-10	-1.59923e-10	-1.14981	0.000227655	-1.59923e-10	-0.955747
117547349	chr1:117547349:GATGAGA:G	6.81088e-10	-1.59923e-10	-1.32186	0.000152791	-1.59923e-10	-1.35451
117548183	chr1:117548183:T:G	1.24684e-10	-1.67554	-1.34422	3.0677e-05	-1.71853	-1.24154
117548356	chr1:117548356:A:T	6.9506e-10	0.0122927	-1.31384	0.000227752	0.288688	-1.24401
117548393	chr1:117548393:T:C	7.94961e-10	-1.59923e-10	-1.16725	0.000160789	-1.59923e-10	-1.30349
117548798	chr1:117548798:C:T	8.10893e-10	-1.59923e-10	-1.14741	0.000228417	-1.59923e-10	-0.952406
117548854	chr1:117548854:G:A	3.32619e-10	-0.895731	-1.14282	3.72902e-05	-1.60947	-1.15538
117548907	chr1:117548907:AT:A	1.04256e-09	-1.59923e-10	-0.896108	0.000463504	-1.59923e-10	-0.244764
117549208	chr1:117549208:G:T	8.25779e-10	-1.59923e-10	-1.12922	0.000235831	-1.59923e-10	-0.920465
117549457	chr1:117549457:G:A	1.00823e-09	-1.59923e-10	-0.929592	0.000176565	-1.59923e-10	-1.20989
117549553	chr1:117549553:A:C	8.10602e-10	-1.59923e-10	-1.14777	0.000228301	-1.59923e-10	-0.952914
117549961	chr1:117549961:T:C	6.61815e-10	-1.59923e-10	-1.35056	0.000156421	-1.59923e-10	-1.33103
117550537	chr1:117550537:T:C	9.52324e-10	-1.59923e-10	-0.986642	0.000170886	-1.59923e-10	-1.24258
117550678	chr1:117550678:T:A	9.33143e-10	-1.59923e-10	-1.00699	0.000156783	-1.59923e-10	-1.32871
117551374	chr1:117551374:T:C	1.52133e-10	-1.64684	-1.17395	6.21548e-05	-1.09315	-1.16081
117553415	chr1:117553415:A:G	8.59031e-10	-1.59923e-10	-1.08974	0.000233417	-1.59923e-10	-0.930754
117554006	chr1:117554006:G:A	4.57102e-10	-1.2844	-0.436239	6.17462e-05	-1.36536	-0.895191
117554180	chr1:117554180:C:T	8.11973e-10	-1.59923e-10	-1.14608	0.000162381	-1.59923e-10	-1.29363
117554408	chr1:117554408:A:G	2.84153e-10	-1.05755	-1.13848	3.51858e-05	-1.66945	-1.15348
117554599	chr1:117554599:G:A	2.71175e-10	-1.10319	-1.1396	3.46638e-05	-1.68357	-1.15431
117554866	chr1:117554866:T:G	1.72012e-09	-0.3954	-3.54416e-10	0.00027593	-0.763432	-3.54416e-10
117555016	chr1:117555016:A:G	8.71977e-10	-0.0871784	-0.987606	8.27517e-05	-0.808564	-1.15917
117555123	chr1:117555123:T:A	5.69078e-10	-1.64217	0.140638	0.000114577	-1.21819	-0.424137
117556362	chr1:117556362:G:A	1.61601e-10	-1.49679	-1.26362	3.97202e-05	-1.58999	-1.11173
117556621	chr1:117556621:A:G	3.66118e-10	-1.69162	-0.250969	4.45693e-05	-1.72924	-0.857297
117556676	chr1:117556676:A:G	1.44902e-09	-1.01627	0.449369	0.000485075	0.00755346	-0.20683
117556747	chr1:117556747:T:A	2.27109e-09	-1.59923e-10	-0.117532	0.000433039	-1.59923e-10	-0.312753
117556930	chr1:117556930:C:T	6.63121e-10	-1.59923e-10	-1.34859	0.000152086	-1.59923e-10	-1.35914
117556951	chr1:117556951:A:G	1.41115e-09	-0.998307	0.404919	0.000480827	0.0337786	-0.24185
117557591	chr1:117557591:C:A	6.56351e-10	-1.59923e-10	-1.35885	0.000152377	-1.59923e-10	-1.35722
117558103	chr1:117558103:T:C	7.37418e-10	-1.59923e-10	-1.24239	0.000154988	-1.59923e-10	-1.34023
117558134	chr1:117558134:A:T	1.45989e-10	-1.67415	-1.18787	4.95978e-05	-1.58768	-0.891957
117558213	chr1:117558213:C:G	3.08608e-10	-1.09046	-1.02302	3.69741e-05	-1.67569	-1.09767
117558463	chr1:117558463:T:C	8.15436e-10	-1.59923e-10	-1.14183	0.000163238	-1.59923e-10	-1.28837
117558566	chr1:117558566:A:G	1.22089e-09	-1.59923e-10	-0.738211	0.00019945	-1.59923e-10	-1.08802
117558573	chr1:117558573:A:G	6.57208e-10	-1.59923e-10	-1.35755	0.0001523	-1.59923e-10	-1.35773
117558697	chr1:117558697:C:A	7.11053e-10	-1.59923e-10	-1.2788	0.000154247	-1.59923e-10	-1.34503
117559349	chr1:117559349:A:G	1.25426e-09	-1.59923e-10	-0.711243	0.000203077	-1.59923e-10	-1.06999
117559621	chr1:117559621:C:T	2.0476e-09	-1.59923e-10	-0.221122	0.000285516	-1.59923e-10	-0.72928
117559826	chr1:117559826:A:G	8.41181e-10	-1.59923e-10	-1.11074	0.00015394	-1.59923e-10	-1.34702
117559923	chr1:117559923:A:G	1.04924e-09	-1.59923e-10	-0.889726	0.00024853	-1.59923e-10	-0.868018
117560787	chr1:117560787:A:G	8.03951e-10	-1.59923e-10	-1.15601	0.000282296	-1.59923e-10	-0.740624
117561393	chr1:117561393:G:A	6.62331e-10	-1.59923e-10	-1.34978	0.000152167	-1.59923e-10	-1.3586
117562118	chr1:117562118:G:A	8.46329e-10	-1.59923e-10	-1.10464	0.000214396	-1.59923e-10	-1.01575
117562932	chr1:117562932:G:A	1.19417e-10	-1.7201	-1.34283	4.09149e-05	-1.52509	-1.14699
117563199	chr1:117563199:G:A	1.19468e-09	-1.59923e-10	-0.759911	0.000333621	-1.59923e-10	-0.573573
117563454	chr1:117563454:C:T	1.8756e-10	-1.25726	-1.35418	0.000194914	0.116314	-1.22733
117564336	chr1:117564336:T:C	3.41195e-09	-1.59923e-10	0.289491	0.000372578	-1.59923e-10	-0.463133
117564401	chr1:117564401:G:A	5.23116e-10	-1.58574	-3.54416e-10	0.000108173	-1.69985	-3.54416e-10
117564556	chr1:117564556:G:A	7.93593e-10	-1.59923e-10	-1.16898	0.000221928	-1.59923e-10	-0.981227
117565255	chr1:117565255:G:A	3.7288e-09	-1.59923e-10	0.378295	0.000401407	-1.59923e-10	-0.388603
117565842	chr1:117565842:G:A	6.74889e-10	-1.59923e-10	-1.331	0.000157827	-1.59923e-10	-1.32208
117566237	chr1:117566237:T:G	1.50429e-10	-1.47494	-1.35712	0.000153771	-0.144244	-1.20387
117566506	chr1:117566506:G:T	1.22765e-09	-1.59923e-10	-0.732691	0.000467062	-1.59923e-10	-0.237118
117566588	chr1:117566588:G:T	7.128e-10	-1.59923e-10	-1.27635	0.00015845	-1.59923e-10	-1.31814
117567710	chr1:117567710:G:A	6.79363e-10	-1.59923e-10	-1.32439	0.000156713	-1.59923e-10	-1.32916
117568058	chr1:117568058:A:G	5.61662e-10	-1.51465	-3.54416e-10	0.000179513	-1.19333	-3.54416e-10
117568316	chr1:117568316:G:A	8.83598e-10	-1.59923e-10	-1.06154	0.000166011	-1.59923e-10	-1.27153
117568629	chr1:117568629:A:G	7.56849e-10	-1.59923e-10	-1.21638	0.000201	-1.59923e-10	-1.08028
117569147	chr1:117569147:G:A	6.98011e-10	-1.59923e-10	-1.29731	0.000152774	-1.59923e-10	-1.35462
117569383	chr1:117569383:A:G	7.43595e-10	-1.59923e-10	-1.23405	0.000152095	-1.59923e-10	-1.35907
117569455	chr1:117569455:CT:C	1.00602e-09	-1.59923e-10	-0.931792	0.000208111	-1.59923e-10	-1.04551
117569552	chr1:117569552:G:A	7.56206e-10	-1.59923e-10	-1.21723	0.000152096	-1.59923e-10	-1.35907
117569699	chr1:117569699:C:T	9.71122e-10	-1.59923e-10	-0.967095	0.000202448	-1.59923e-10	-1.0731
117569886	chr1:117569886:A:G	7.16541e-10	-1.59923e-10	-1.27111	0.000152779	-1.59923e-10	-1.35459
117570090	chr1:117570090:C:T	6.77777e-10	-1.59923e-10	-1.32673	0.000155266	-1.59923e-10	-1.33844
117570267	chr1:117570267:T:A	1.44528e-09	-1.59923e-10	-0.569488	0.000253934	-1.59923e-10	-0.846505
117570927	chr1:117570927:T:C	5.82693e-09	0.892754	-0.0680557	0.00489735	2.74816	-0.635294
117571096	chr1:117571096:T:C	8.27424e-10	-1.59923e-10	-1.12723	0.000266378	-1.59923e-10	-0.798662
117571382	chr1:117571382:A:C	8.71362e-10	-1.07549	-3.54416e-10	0.000155299	-1.33823	-3.54416e-10
117571633	chr1:117571633:T:C	6.8333e-10	-1.59923e-10	-1.31857	0.000154077	-1.59923e-10	-1.34613
117571749	chr1:117571749:A:G	6.81267e-10	-1.59923e-10	-1.32159	0.000154337	-1.59923e-10	-1.34444
117571761	chr1:117571761:C:T	8.61083e-10	-1.59923e-10	-1.08736	0.000165604	-1.59923e-10	-1.27398
117571908	chr1:117571908:T:A	8.34652e-10	-1.59923e-10	-1.11853	0.000270987	-1.59923e-10	-0.781509
117572375	chr1:117572375:C:T	2.2178e-09	-1.59923e-10	-0.141278	0.000309108	-1.59923e-10	-0.649888
117572621	chr1:117572621:G:A	1.67774e-10	-1.50387	-1.21906	3.86743e-05	-1.68349	-1.04491
117572644	chr1:117572644:T:G	6.59275e-10	-1.59923e-10	-1.35441	0.000162337	-1.59923e-10	-1.2939
117572899	chr1:117572899:A:G	9.7119e-10	-0.967025	-3.54416e-10	0.000814062	0.318457	-3.54416e-10
117573131	chr1:117573131:C:A	2.5881e-09	1.15218	-1.13905	0.00349251	2.78364	-1.00885
117573330	chr1:117573330:T:C	1.24273e-09	-1.59923e-10	-0.720481	0.00016119	-1.59923e-10	-1.301
117573543	chr1:117573543:C:T	9.62973e-10	-1.59923e-10	-0.975522	0.000186327	-1.59923e-10	-1.15608
117573681	chr1:117573681:G:A	2.29124e-10	-1.17426	-1.23702	4.91035e-05	-1.50245	-0.987201
117573762	chr1:117573762:G:A	1.0576e-09	-1.59923e-10	-0.881786	0.000166542	-1.59923e-10	-1.26833
117574195	chr1:117574195:G:A	5.70132e-10	-1.7042	0.204517	9.54849e-05	-1.41397	-0.410645
117574352	chr1:117574352:T:G	2.39377e-10	-1.1709	-1.19661	0.000100899	-0.575833	-1.19363
117575998	chr1:117575998:G:A	2.98885e-10	-1.70862	-0.436866	8.32744e-05	-1.56639	-0.395052
117576014	chr1:117576014:C:T	6.64368e-10	-1.01281	-0.3339	0.000212451	-0.0624856	-0.962381
117576078	chr1:117576078:G:A	1.52237e-10	-1.6676	-1.15251	4.8251e-05	-1.47985	-1.02731
117576143	chr1:117576143:G:A	5.68124e-08	3.56273	-0.460772	0.0259507	4.791	-1.01063
117576184	chr1:117576184:T:G	1.70851e-10	-1.69093	-1.01382	4.92554e-05	-1.52809	-0.958472
117576306	chr1:117576306:A:G	1.37355e-10	-1.71512	-1.20786	4.0701e-05	-1.57888	-1.09845
117576912	chr1:117576912:T:C	1.8964e-10	-1.7163	-0.884123	4.19915e-05	-1.59381	-1.05231
117577094	chr1:117577094:G:T	1.11621e-09	-0.82785	-3.54416e-10	0.000165376	-1.27536	-3.54416e-10
117577219	chr1:117577219:A:G	2.48749e-09	-1.59923e-10	-0.0265176	0.000422389	-1.59923e-10	-0.337653
117577337	chr1:117577337:T:C	2.06805e-10	-1.67398	-0.839793	4.74521e-05	-1.50686	-1.017
117578150	chr1:117578150:G:A	1.23371e-08	-1.59923e-10	1.57482	0.000401752	-1.59923e-10	-0.387745
117578967	chr1:117578967:C:T	2.63947e-09	-1.59923e-10	0.0327875	0.000443804	-1.59923e-10	-0.288195
117579012	chr1:117579012:G:A	3.93622e-08	1.92578	0.809228	0.0148246	3.15664	0.0638285
117579801	chr1:117579801:ACT:A	1.05354e-09	-1.59923e-10	-0.885637	0.000318833	-1.59923e-10	-0.618913
117580049	chr1:117580049:G:T	8.0161e-09	-1.59923e-10	1.14366	0.000288214	-1.59923e-10	-0.719877
117580171	chr1:117580171:CAT:C	2.03944e-09	-0.225117	-3.54416e-10	0.0012849	0.774859	-3.54416e-10
117580663	chr1:117580663:C:T	7.89843e-09	1.76655	-0.637682	7.92662e-05	-1.01419	-0.996576
117580815	chr1:117580815:G:A	2.94894e-10	-1.70391	-0.455018	9.45161e-05	-1.53218	-0.302626
117580820	chr1:117580820:C:G	1.21684e-09	-1.59923e-10	-0.741539	0.00017301	-1.59923e-10	-1.23023
117581356	chr1:117581356:T:C	1.42971e-09	0.716391	-1.29671	6.3027e-05	-0.894505	-1.34551
117581594	chr1:117581594:A:C	4.55864e-10	-0.366913	-1.35644	3.79485e-05	-1.48944	-1.25791
117581631	chr1:117581631:C:A	7.85137e-10	-0.867414	-0.312275	9.53414e-05	-0.631954	-1.19416
117581825	chr1:117581825:G:A	3.22034e-10	-0.713045	-1.35785	3.30505e-05	-1.61782	-1.26772
117581927	chr1:117581927:G:A	7.15534e-10	-1.59923e-10	-1.27252	0.000156357	-1.59923e-10	-1.33144
117581951	chr1:117581951:T:C	2.5189e-10	-1.08691	-1.22964	3.14803e-05	-1.70643	-1.22779
117582261	chr1:117582261:C:T	8.93017e-10	0.287995	-1.33894	4.92321e-05	-1.18955	-1.29748
117582347	chr1:117582347:C:G	4.01809e-10	-0.493222	-1.35635	3.29173e-05	-1.54242	-1.34716
117582674	chr1:117582674:G:A	3.79961e-10	-0.5578	-1.34768	3.15719e-05	-1.65729	-1.27402
117582922	chr1:117582922:A:C	6.36468e-09	-1.59923e-10	0.912971	0.000279554	-1.59923e-10	-0.750383
117583313	chr1:117583313:C:T	6.58797e-10	-1.59923e-10	-1.35513	0.000154971	-1.59923e-10	-1.34034
117583577	chr1:117583577:C:T	8.81983e-10	-1.59923e-10	-1.06338	0.000328991	-1.59923e-10	-0.58755
117583746	chr1:117583746:T:C	4.9137e-10	-0.378661	-1.26969	0.000178921	0.153651	-1.35028
117583943	chr1:117583943:C:T	1.66612e-09	-0.427295	-3.54416e-10	0.000249043	-0.865956	-3.54416e-10
117583969	chr1:117583969:C:T	1.14683e-07	4.51353	-0.70915	9.95948e-05	-1.10446	-0.678014
117583999	chr1:117583999:C:T	8.16014e-10	0.171316	-1.31243	3.50295e-05	-1.46824	-1.35914
117584463	chr1:117584463:G:C	1.38433e-09	-1.59923e-10	-0.612577	0.000242859	-1.59923e-10	-0.8911
117584484	chr1:117584484:A:T	6.12709e-10	-0.07471	-1.35295	7.30635e-05	-0.782612	-1.30964
117584600	chr1:117584600:G:A	2.21188e-08	3.41787	-1.25924	4.11194e-05	-1.53157	-1.13553
117584951	chr1:117584951:T:C	2.12034e-09	-0.186214	-3.54416e-10	0.000545755	-0.0814093	-3.54416e-10
117584989	chr1:117584989:A:G	7.00212e-10	-1.59923e-10	-1.29416	0.000153533	-1.59923e-10	-1.34966
117585113	chr1:117585113:C:T	2.2743e-09	-1.59923e-10	-0.116118	0.000157723	-1.59923e-10	-1.32274
117585494	chr1:117585494:G:C	7.93843e-09	-1.59923e-10	1.13392	0.000664374	-1.59923e-10	0.115266
117585523	chr1:117585523:C:T	9.05648e-08	4.84231	-1.27404	4.53892e-05	-1.44947	-1.11883
117585668	chr1:117585668:T:G	2.27025e-09	1.02442	-1.14233	6.47574e-05	-1.73437	-0.478563
117585734	chr1:117585734:T:A	3.20672e-09	1.39187	-1.16441	6.15729e-05	-1.74136	-0.521999
117585821	chr1:117585821:T:G	2.69827e-09	1.04058	-0.985761	8.16103e-05	-1.63014	-0.35148
117585899	chr1:117585899:C:T	5.92913e-10	-0.623484	-0.837015	0.000129291	-1.01491	-0.506599
117587098	chr1:117587098:AG:A	2.61024e-09	-1.59923e-10	0.0216506	0.000161749	-1.59923e-10	-1.29754
117587216	chr1:117587216:C:T	5.10076e-10	-1.61099	-3.54416e-10	0.00010647	-1.71571	-3.54416e-10
117587348	chr1:117587348:G:A	2.73409e-09	1.01407	-0.946067	8.68539e-05	-1.63476	-0.284596
117587551	chr1:117587551:T:G	1.23552e-10	-1.70888	-1.32001	3.40052e-05	-1.69404	-1.16303
117588084	chr1:117588084:A:G	3.15463e-09	1.23039	-1.01931	8.32966e-05	-1.60269	-0.358478
117588477	chr1:117588477:G:A	6.92151e-10	-1.59923e-10	-1.30574	0.000154174	-1.59923e-10	-1.3455
117588493	chr1:117588493:C:T	7.99991e-10	-1.59923e-10	-1.16095	0.000153377	-1.59923e-10	-1.35068
117588494	chr1:117588494:G:A	5.81389e-10	-0.406276	-1.07385	0.00019351	-0.456335	-0.661915
117588583	chr1:117588583:T:C	4.87026e-10	-1.65723	-3.54416e-10	0.000105016	-1.72947	-3.54416e-10
117589024	chr1:117589024:C:T	1.17157e-09	-1.59923e-10	-0.779452	0.000177788	-1.59923e-10	-1.20299
117589103	chr1:117589103:T:C	2.55682e-09	1.08493	-1.08396	7.16125e-05	-1.63317	-0.47914
117589104	chr1:117589104:G:A	7.49587e-10	-1.59923e-10	-1.22602	0.000158668	-1.59923e-10	-1.31677
117589634	chr1:117589634:C:T	3.4849e-09	1.39461	-1.08396	7.63748e-05	-1.56879	-0.47914
117589656	chr1:117589656:A:G	7.31541e-10	-1.59923e-10	-1.25039	0.000156548	-1.59923e-10	-1.33022
117589688	chr1:117589688:C:G	3.50116e-09	1.39926	-1.08396	7.64726e-05	-1.56751	-0.47914
117589854	chr1:117589854:C:T	3.2049e-09	1.34219	-1.1153	7.12855e-05	-1.58088	-0.53601
117590220	chr1:117590220:T:C	4.31332e-09	-1.59923e-10	0.523917	0.000181468	-1.59923e-10	-1.1825
117590235	chr1:117590235:T:C	9.08329e-10	-1.59923e-10	-1.03394	0.000187614	-1.59923e-10	-1.14919
117590364	chr1:117590364:C:T	3.36953e-09	1.34016	-1.06318	7.82119e-05	-1.58079	-0.443371
117590380	chr1:117590380:T:C	1.94924e-08	3.21521	-1.18297	7.81883e-05	-1.40615	-0.618308
117591017	chr1:117591017:C:T	2.85175e-09	1.21274	-1.1026	7.09515e-05	-1.60868	-0.5129
117591285	chr1:117591285:T:C	4.28953e-09	1.44924	-0.93085	8.23032e-05	-1.5404	-0.432768
117592064	chr1:117592064:C:A	9.96933e-10	-0.940864	-3.54416e-10	0.000468149	-0.234794	-3.54416e-10
117592566	chr1:117592566:T:C	6.06224e-08	3.71523	-0.548356	0.000280801	-0.871777	0.125842
117592697	chr1:117592697:G:C	6.96506e-10	-1.59923e-10	-1.29947	0.000181574	-1.59923e-10	-1.18192
117593449	chr1:117593449:G:A	1.54733e-09	-1.59923e-10	-0.501261	0.000152289	-1.59923e-10	-1.3578
117593462	chr1:117593462:G:A	5.66919e-10	-0.181995	-1.32334	0.000137168	-0.230666	-1.2317
117593545	chr1:117593545:T:C	1.21517e-09	-1.59923e-10	-0.742911	0.000224747	-1.59923e-10	-0.968603
117593723	chr1:117593723:AATGATGGACGTGGGTT:A	7.18924e-10	-1.59923e-10	-1.26779	0.00019093	-1.59923e-10	-1.13167
117594039	chr1:117594039:C:T	9.59078e-10	-0.979575	-3.54416e-10	0.00089155	0.409382	-3.54416e-10
117594202	chr1:117594202:T:C	9.09881e-10	-0.369277	-0.662957	3.84845e-05	-1.72837	-1.00495
117594239	chr1:117594239:G:A	1.21385e-10	-1.73791	-1.30867	6.92089e-05	-1.04869	-1.09776
117594290	chr1:117594290:G:A	1.24491e-10	-1.74067	-1.28064	5.43845e-05	-1.59401	-0.793489
117594302	chr1:117594302:C:T	7.58163e-10	-1.59923e-10	-1.21465	0.000265859	-1.59923e-10	-0.800614
117594393	chr1:117594393:A:G	6.58037e-10	-1.59923e-10	-1.35629	0.000152209	-1.59923e-10	-1.35833
117594517	chr1:117594517:C:A	2.53415e-07	4.92238	-0.325142	3.47115e-05	-1.71676	-1.11975
117594636	chr1:117594636:C:T	6.56083e-10	-0.138187	-1.22107	0.000127107	-0.245702	-1.29285
117595245	chr1:117595245:G:A	1.20115e-09	-1.59923e-10	-0.75451	0.000196605	-1.59923e-10	-1.10238
117595334	chr1:117595334:A:G	8.47593e-10	-1.59923e-10	-1.10315	0.0001945	-1.59923e-10	-1.11315
117595338	chr1:117595338:C:T	2.2028e-08	2.52805	-0.373528	0.000131247	-0.223587	-1.28291
117595360	chr1:117595360:C:T	1.40602e-09	-1.59923e-10	-0.597032	0.00018994	-1.59923e-10	-1.13687
117595699	chr1:117595699:G:A	1.38545e-09	-1.59923e-10	-0.611764	0.000187543	-1.59923e-10	-1.14957
117595773	chr1:117595773:G:A	2.3925e-09	1.15724	-1.2227	6.4887e-05	-0.91118	-1.29975
117596073	chr1:117596073:C:T	6.57551e-10	-1.59923e-10	-1.35702	0.000153094	-1.59923e-10	-1.35252
117596349	chr1:117596349:A:T	1.48672e-09	-0.541222	-3.54416e-10	0.000116986	-1.62153	-3.54416e-10
117596409	chr1:117596409:G:A	0.00014624	10.7311	0.224161	0.000963258	1.84481	-1.35807
117596704	chr1:117596704:T:G	0.000139992	10.6538	0.257776	0.000920741	1.80039	-1.35879
117596778	chr1:117596778:TC:T	0.000136983	10.6593	0.230485	0.000924782	1.80421	-1.35823
117596827	chr1:117596827:A:T	1.03709e-09	-1.59923e-10	-0.901374	0.000198687	-1.59923e-10	-1.09185
117596918	chr1:117596918:C:T	2.76363e-09	1.18873	-1.10998	6.07421e-05	-0.928477	-1.34847
117597209	chr1:117597209:A:T	0.000123743	10.5891	0.19912	0.000889623	1.7645	-1.35728
117597418	chr1:117597418:T:C	3.99421e-09	0.447053	-3.54416e-10	0.000404993	-0.379709	-3.54416e-10
117597752	chr1:117597752:C:T	2.15863e-09	-1.59923e-10	-0.16832	0.00015326	-1.59923e-10	-1.35144
117598268	chr1:117598268:A:T	0.000214913	11.079	0.26118	0.00115734	2.02911	-1.35881
117598372	chr1:117598372:G:A	0.000232457	11.1339	0.284739	0.00119202	2.05892	-1.35909
117598374	chr1:117598374:G:A	0.000228005	11.1263	0.272993	0.00118711	2.05467	-1.35897
117598686	chr1:117598686:G:A	1.05116e-09	-1.59923e-10	-0.887902	0.000157443	-1.59923e-10	-1.32452
117598718	chr1:117598718:T:A	0.00121137	12.1005	0.968954	2.68404e-05	-1.73517	-1.3585
117598923	chr1:117598923:CCTGA:C	6.08619e-10	-1.43435	-3.54416e-10	0.000219701	-0.99131	-3.54416e-10
117598973	chr1:117598973:C:T	6.57669e-10	-1.59923e-10	-1.35685	0.000223721	-1.59923e-10	-0.973179
117598974	chr1:117598974:A:G	0.0143542	12.7007	2.84105	2.72587e-05	-1.72321	-1.355
117599209	chr1:117599209:T:C	5.54279e-09	1.59402	-0.81931	0.000111528	-0.310104	-1.3592
117599219	chr1:117599219:G:A	0.000209217	10.9316	0.38172	0.0010624	1.94334	-1.35864
117599225	chr1:117599225:A:T	0.000128826	10.634	0.194445	0.000907029	1.78364	-1.35705
117599332	chr1:117599332:A:T	0.000123955	10.5925	0.197348	0.000887096	1.76153	-1.35715
117599663	chr1:117599663:T:C	1.04783e-09	-1.59923e-10	-0.891075	0.000157308	-1.59923e-10	-1.32537
117599822	chr1:117599822:C:T	1.00086e-08	1.62191	-0.256258	0.000111196	-0.467212	-1.20507
117599918	chr1:117599918:C:T	0.000148055	10.7335	0.234046	0.00095723	1.8387	-1.35824
117599936	chr1:117599936:A:C	2.52141e-10	-1.02504	-1.29052	4.03323e-05	-1.51335	-1.17308
117600712	chr1:117600712:G:A	0.000164389	10.7872	0.284957	0.00098413	1.86726	-1.35908
117600815	chr1:117600815:T:C	1.85787e-09	-1.59923e-10	-0.318363	0.000154078	-1.59923e-10	-1.34612
117600895	chr1:117600895:A:G	2.22891e-10	-1.15911	-1.27975	4.0228e-05	-1.49674	-1.19227
117601326	chr1:117601326:A:G	2.26245e-10	-1.17006	-1.25387	6.22737e-05	-1.4194	-0.83264
117601665	chr1:117601665:A:T	3.87674e-05	10.3906	-0.763028	0.000930954	1.71241	-1.25978
117601710	chr1:117601710:A:G	1.81124e-05	9.4611	-0.594546	2.69582e-05	-1.73099	-1.3583
117602143	chr1:117602143:C:A	5.90375e-05	10.7911	-0.742963	0.00115688	1.90616	-1.23626
117602250	chr1:117602250:T:C	8.41094e-10	-1.59923e-10	-1.11084	0.000152078	-1.59923e-10	-1.35919
117602532	chr1:117602532:G:A	6.56441e-10	-1.59923e-10	-1.35872	0.00015738	-1.59923e-10	-1.32492
117603032	chr1:117603032:A:G	6.56583e-10	-1.59923e-10	-1.3585	0.000157372	-1.59923e-10	-1.32496
117603409	chr1:117603409:T:G	0.000209514	11.1247	0.190085	0.00125349	1.93285	-1.18275
117604290	chr1:117604290:T:C	6.83459e-06	8.85956	-0.967598	0.00121698	1.05414	-0.333587
117604879	chr1:117604879:G:A	1.0515e-09	-1.59923e-10	-0.887573	0.000157537	-1.59923e-10	-1.32392
117605053	chr1:117605053:A:C	2.90451e-06	4.7816	2.25462	6.94055e-05	-1.26358	-0.880034
117605151	chr1:117605151:T:C	8.50469e-10	-1.59923e-10	-1.09976	0.00017188	-1.59923e-10	-1.23678
117605270	chr1:117605270:T:C	1.8707e-08	1.92645	0.0646586	0.000123881	-0.483447	-1.08081
117605563	chr1:117605563:T:C	8.65153e-10	-1.59923e-10	-1.08264	0.000173039	-1.59923e-10	-1.23006
117605762	chr1:117605762:G:A	1.25841e-10	-1.67691	-1.33362	7.79295e-05	-0.781479	-1.2463
117605779	chr1:117605779:C:T	1.66738e-09	-1.59923e-10	-0.426539	0.000191344	-1.59923e-10	-1.1295
117606959	chr1:117606959:A:G	2.41821e-09	-1.59923e-10	-0.0547644	0.000154693	-1.59923e-10	-1.34214
117606970	chr1:117606970:G:C	9.28851e-10	-1.59923e-10	-1.0116	0.000292849	-1.59923e-10	-0.703924
117607426	chr1:117607426:G:A	9.24347e-06	9.20363	-1.00975	0.001395	1.24115	-0.384074
117607526	chr1:117607526:A:C	1.00965e-05	9.29293	-1.01077	0.000678241	1.12836	-0.992438
117608645	chr1:117608645:T:C	8.6366e-10	-1.59923e-10	-1.08437	0.000341867	-1.59923e-10	-0.549158
117609299	chr1:117609299:C:A	1.84794e-09	-1.59923e-10	-0.323723	0.000308532	-1.59923e-10	-0.651755
117609313	chr1:117609313:C:T	0.0012706	12.1588	0.958417	3.20021e-05	-1.73851	-1.17927
117609619	chr1:117609619:T:C	0.00276508	12.9006	0.994183	3.20627e-05	-1.72449	-1.19139
117609937	chr1:117609937:C:T	6.59369e-10	-1.59923e-10	-1.35426	0.000153743	-1.59923e-10	-1.3483
117610252	chr1:117610252:C:T	6.56323e-10	-1.59923e-10	-1.35889	0.000158184	-1.59923e-10	-1.31982
117610307	chr1:117610307:T:C	7.35802e-10	-1.59923e-10	-1.24459	0.000173795	-1.59923e-10	-1.22571
117610377	chr1:117610377:C:T	6.63575e-10	-1.59923e-10	-1.34791	0.000162578	-1.59923e-10	-1.29242
117610389	chr1:117610389:A:C	2.5894e-08	2.4682	-0.151983	8.59552e-05	-0.746247	-1.18351
117610763	chr1:117610763:G:A	2.31132e-06	7.87999	-1.07221	0.000576577	0.443517	-0.469988
117611355	chr1:117611355:T:G	5.76395e-10	-0.350068	-1.13869	3.23925e-05	-1.69285	-1.2128
117611953	chr1:117611953:T:C	1.42157e-07	3.02159	0.997554	6.18071e-05	-0.909849	-1.34971
117612153	chr1:117612153:G:A	1.25044e-07	2.97	0.920872	6.28892e-05	-0.888165	-1.35404
117612209	chr1:117612209:T:C	0.00691386	13.0024	1.80882	2.87164e-05	-1.7283	-1.29781
117612316	chr1:117612316:A:G	0.00768778	13.0297	1.88768	2.84643e-05	-1.72742	-1.30751
117612337	chr1:117612337:G:A	4.7413e-09	1.30771	-0.68919	2.86602e-05	-1.71695	-1.31112
117612481	chr1:117612481:T:C	1.30281e-07	2.98382	0.948075	6.26491e-05	-0.893365	-1.35267
117612523	chr1:117612523:AAGTC:A	0.290884	13.3837	5.16691	2.89608e-05	-1.71977	-1.29787
117612530	chr1:117612530:A:G	0.338161	13.5021	5.19912	2.91898e-05	-1.71505	-1.29471
117612704	chr1:117612704:C:T	8.86929e-09	-1.59923e-10	1.2448	0.000310507	-1.59923e-10	-0.645374
117612998	chr1:117612998:G:A	0.232836	13.3126	5.01543	2.84928e-05	-1.72234	-1.31158
117613204	chr1:117613204:T:TTG	1.53016e-07	2.92173	1.17102	6.54781e-05	-0.867953	-1.33391
117613569	chr1:117613569:T:A	1.87636e-05	9.73084	-0.828955	0.000611975	1.20346	-1.17035
117613702	chr1:117613702:T:A	6.67388e-10	-1.59923e-10	-1.34218	0.000165162	-1.59923e-10	-1.27665
117613900	chr1:117613900:G:A	1.47698e-05	9.47169	-0.809143	0.000533671	1.07441	-1.17821
117614283	chr1:117614283:C:T	2.24583e-09	-1.59923e-10	-0.128718	0.000152996	-1.59923e-10	-1.35317
117614511	chr1:117614511:T:A	2.26679e-07	3.1076	1.37814	6.19035e-05	-0.949635	-1.30837
117614638	chr1:117614638:A:G	6.59128e-10	-1.35463	-3.54416e-10	0.000111776	-1.66708	-3.54416e-10
117614762	chr1:117614762:A:G	1.24967e-05	9.27237	-0.77694	0.000475574	0.978645	-1.1977
117614903	chr1:117614903:G:C	6.71825e-10	-1.59923e-10	-1.33555	0.000164033	-1.59923e-10	-1.28351
117614991	chr1:117614991:C:T	1.13059e-05	9.23382	-0.838541	0.000484068	0.960234	-1.16159
117615229	chr1:117615229:C:A	6.58231e-10	-1.59923e-10	-1.35599	0.000186263	-1.59923e-10	-1.15642
117615457	chr1:117615457:A:G	9.83441e-07	3.35961	2.59366	7.25591e-05	-1.57269	-0.52649
117615499	chr1:117615499:T:C	9.24813e-09	-1.59923e-10	1.28663	0.000320183	-1.59923e-10	-0.614688
117615693	chr1:117615693:A:G	8.45733e-10	-1.59923e-10	-1.10534	0.000162512	-1.59923e-10	-1.29283
117615733	chr1:117615733:A:G	1.16662e-08	1.85255	-0.33364	0.000107378	-0.453246	-1.25398
117615906	chr1:117615906:C:T	1.15918e-10	-1.74127	-1.35139	4.57965e-05	-1.56871	-0.990662
117615915	chr1:117615915:A:G	8.65074e-09	-1.59923e-10	1.21985	0.000311215	-1.59923e-10	-0.643096
117615985	chr1:117615985:A:G	0.00286378	12.2497	1.68014	2.85852e-05	-1.73968	-1.29101
117615992	chr1:117615992:T:C	0.00278935	12.3217	1.58181	2.90653e-05	-1.73874	-1.2753
117616095	chr1:117616095:G:A	1.54749e-05	9.61726	-0.908079	0.000616272	1.15841	-1.1183
117616331	chr1:117616331:T:A	1.62244e-05	9.69012	-0.933637	0.000652044	1.19539	-1.09886
117616375	chr1:117616375:A:T	6.57448e-10	-1.59923e-10	-1.35718	0.000166231	-1.59923e-10	-1.2702
117616861	chr1:117616861:A:G	3.96171e-06	8.36693	-1.02029	0.000804774	0.687044	-0.380062
117617032	chr1:117617032:C:T	1.36433e-05	9.44086	-0.857652	0.000545477	1.06904	-1.15096
117617168	chr1:117617168:ATC:A	1.39776e-05	9.46796	-0.860538	0.000554351	1.08174	-1.14753
117617173	chr1:117617173:G:GTC	1.36961e-05	9.44212	-0.855045	0.000544788	1.0679	-1.15108
117617764	chr1:117617764:C:T	6.64651e-10	-1.59923e-10	-1.34629	0.000154806	-1.59923e-10	-1.34141
117618398	chr1:117618398:T:G	4.11639e-07	2.72689	2.35547	7.4161e-05	-0.80614	-1.2712
117618472	chr1:117618472:GTC:G	1.55642e-08	2.22704	-0.419858	8.44356e-05	-0.668112	-1.27948
117619017	chr1:117619017:G:C	2.70303e-09	-1.59923e-10	0.0565815	0.000424148	-1.59923e-10	-0.333498
117619499	chr1:117619499:C:T	6.89254e-10	-1.59923e-10	-1.30994	0.000220479	-1.59923e-10	-0.987778
117619502	chr1:117619502:A:G	1.39993e-10	-1.54826	-1.35569	3.06902e-05	-1.74143	-1.2182
117619517	chr1:117619517:C:T	3.59617e-10	-0.842191	-1.11832	3.65087e-05	-1.55315	-1.23288
117619605	chr1:117619605:A:G	0.000334548	11.2253	0.557431	0.00105786	1.80036	-1.21993
117619660	chr1:117619660:G:T	6.69656e-10	-1.59923e-10	-1.33878	0.000159776	-1.59923e-10	-1.30981
117619797	chr1:117619797:C:G	8.78566e-09	1.59419	-0.358861	0.00012192	-0.291284	-1.28893
117619961	chr1:117619961:A:G	1.13932e-08	-1.59923e-10	1.49522	0.0003575	-1.59923e-10	-0.504443
117620940	chr1:117620940:A:G	1.1697e-10	-1.73214	-1.35149	4.32677e-05	-1.62812	-0.988051
117621023	chr1:117621023:CA:C	2.41909e-09	-1.59923e-10	-0.0544017	0.000385357	-1.59923e-10	-0.429409
117621202	chr1:117621202:G:A	4.01689e-06	8.67789	-1.31741	0.00061499	0.727493	-0.689467
117621264	chr1:117621264:G:C	2.49428e-09	-1.59923e-10	-0.0237921	0.000154647	-1.59923e-10	-1.34244
117621674	chr1:117621674:C:A	6.80618e-10	-1.59923e-10	-1.32255	0.00021291	-1.59923e-10	-1.02271
117622081	chr1:117622081:A:T	1.17482e-10	-1.73289	-1.34637	4.47408e-05	-1.62483	-0.957867
117622100	chr1:117622100:T:C	7.34205e-07	3.34589	2.31511	6.49654e-05	-1.56393	-0.645793
117622473	chr1:117622473:A:C	0.000271177	11.1382	0.434538	0.00105159	1.75352	-1.17904
117622706	chr1:117622706:T:C	0.00818124	12.9248	2.05477	2.7609e-05	-1.72116	-1.34428
117622760	chr1:117622760:G:C	4.71237e-10	-1.69019	-3.54416e-10	0.000132784	-1.49486	-3.54416e-10
117622955	chr1:117622955:C:G	0.000320345	11.2847	0.454664	0.00112979	1.83181	-1.1856
117623351	chr1:117623351:C:T	0.0866114	12.8347	4.50441	2.75692e-05	-1.72828	-1.3386
117623474	chr1:117623474:C:T	1.16472e-08	2.02947	-0.512195	9.01436e-05	-0.578286	-1.30389
117623573	chr1:117623573:C:T	7.2946e-10	-1.59923e-10	-1.25324	0.000252825	-1.59923e-10	-0.850884
117624255	chr1:117624255:C:T	2.66734e-10	-1.01673	-1.24257	6.38722e-05	-1.35231	-0.874388
117624577	chr1:117624577:A:G	3.19677e-09	-1.16169	1.38604	0.000116236	-1.38111	-0.24685
117624727	chr1:117624727:A:G	9.39993e-10	-1.59923e-10	-0.999675	0.000162382	-1.59923e-10	-1.29363
117625031	chr1:117625031:C:T	4.37718e-05	6.34819	3.40076	0.000869625	1.13421	-0.749726
117625284	chr1:117625284:A:G	2.13322e-09	-1.59923e-10	-0.180161	0.00015296	-1.59923e-10	-1.3534
117626049	chr1:117626049:A:G	6.5808e-10	-1.59923e-10	-1.35622	0.000153546	-1.59923e-10	-1.34958
117626182	chr1:117626182:T:TC	1.92285e-10	-1.267	-1.31957	3.83526e-05	-1.37893	-1.35783
117626204	chr1:117626204:C:T	1.29792e-08	2.14503	-0.51947	8.78115e-05	-0.65816	-1.25023
117626441	chr1:117626441:T:C	6.59762e-10	-1.59923e-10	-1.35367	0.000155164	-1.59923e-10	-1.3391
117626581	chr1:117626581:G:A	6.59139e-10	-1.59923e-10	-1.35461	0.000154401	-1.59923e-10	-1.34403
117626841	chr1:117626841:G:A	3.47104e-10	-0.865441	-1.13048	3.43326e-05	-1.57661	-1.27088
117626887	chr1:117626887:T:A	1.05534e-09	-1.59923e-10	-0.883933	0.000161939	-1.59923e-10	-1.29636
117628378	chr1:117628378:CATTT:C	5.43199e-10	-0.965026	-0.583045	3.55417e-05	-1.5455	-1.26737
117628831	chr1:117628831:G:C	5.54874e-10	-0.736783	-0.790023	3.01705e-05	-1.62949	-1.34722
117629068	chr1:117629068:T:C	1.01512e-08	1.8563	-0.476492	0.000100686	-0.508518	-1.26305
117629599	chr1:117629599:T:C	4.88445e-10	-1.02906	-0.625263	3.61454e-05	-1.50916	-1.28687
117629916	chr1:117629916:A:G	2.86493e-10	-0.968741	-1.21909	0.000193704	-0.106876	-1.01037
117629988	chr1:117629988:G:A	7.19722e-10	-1.59923e-10	-1.26668	0.000154408	-1.59923e-10	-1.34398
117630294	chr1:117630294:C:A	2.56192e-09	-1.59923e-10	0.00296661	0.000152576	-1.59923e-10	-1.35592
117630474	chr1:117630474:G:A	6.36752e-10	-1.38917	-3.54416e-10	0.000124085	-1.56261	-3.54416e-10
117630828	chr1:117630828:C:T	2.20262e-10	-1.10378	-1.34695	5.0525e-05	-1.12912	-1.33199
117630897	chr1:117630897:G:A	2.19125e-10	-1.10868	-1.34722	5.15561e-05	-1.14433	-1.29657
117630912	chr1:117630912:G:C	6.31868e-10	-1.39687	-3.54416e-10	0.000107289	-1.70805	-3.54416e-10
117631494	chr1:117631494:C:G	2.34881e-10	-1.03201	-1.35446	5.60834e-05	-1.06598	-1.29076
117631537	chr1:117631537:C:T	3.64696e-09	0.601817	-0.245715	6.5261e-05	-1.30116	-0.904025
117631600	chr1:117631600:A:G	2.34974e-10	-1.05624	-1.32983	5.16665e-05	-1.09598	-1.34279
117631929	chr1:117631929:C:T	1.06215e-09	-1.59923e-10	-0.877498	0.000168629	-1.59923e-10	-1.25588
117632158	chr1:117632158:A:T	6.99403e-10	-1.59923e-10	-1.29532	0.000173648	-1.59923e-10	-1.22655
117632159	chr1:117632159:A:T	6.99403e-10	-1.59923e-10	-1.29532	0.000173648	-1.59923e-10	-1.22655
117632803	chr1:117632803:CCTCT:C	4.09517e-10	-0.758856	-1.07171	2.74494e-05	-1.72367	-1.34757
117633894	chr1:117633894:T:G	4.37256e-09	-1.59923e-10	0.537557	0.000624364	-1.59923e-10	0.0531546
117634322	chr1:117634322:C:T	9.66754e-10	-1.59923e-10	-0.971603	0.000158871	-1.59923e-10	-1.31549
117634870	chr1:117634870:G:A	4.73398e-10	-1.68561	-3.54416e-10	0.000106932	-1.71139	-3.54416e-10
117635019	chr1:117635019:A:G	7.30925e-10	-1.59923e-10	-1.25124	0.000153936	-1.59923e-10	-1.34704
117635478	chr1:117635478:A:C	5.47788e-09	2.12055	-1.35763	4.00037e-05	-1.47408	-1.22053
117635720	chr1:117635720:G:C	9.1993e-10	-1.59923e-10	-1.02125	0.000313021	-1.59923e-10	-0.63731
117635724	chr1:117635724:G:A	9.29214e-10	-1.59923e-10	-1.01121	0.000317527	-1.59923e-10	-0.623016
117636032	chr1:117636032:G:T	6.39866e-09	2.27658	-1.35828	4.03529e-05	-1.41794	-1.26798
117636485	chr1:117636485:G:C	1.98269e-09	-1.59923e-10	-0.253336	0.00021027	-1.59923e-10	-1.03519
117636496	chr1:117636496:G:A	1.33908e-09	-1.59923e-10	-0.645809	0.000154121	-1.59923e-10	-1.34584
117636529	chr1:117636529:C:T	8.90806e-10	-1.59923e-10	-1.05342	0.00034881	-1.59923e-10	-0.529052
117636688	chr1:117636688:G:A	6.56621e-10	-1.59923e-10	-1.35844	0.000153923	-1.59923e-10	-1.34713
117637347	chr1:117637347:A:C	1.3211e-10	-1.65897	-1.30294	3.15444e-05	-1.59927	-1.33291
117638431	chr1:117638431:G:A	1.13038e-09	-1.59923e-10	-0.815237	0.000182178	-1.59923e-10	-1.1786
117638458	chr1:117638458:T:C	6.56468e-10	-1.59923e-10	-1.35867	0.000162423	-1.59923e-10	-1.29338
117638529	chr1:117638529:G:A	9.24968e-10	-1.58784	0.572054	6.60881e-05	-1.35459	-0.838002
117638760	chr1:117638760:G:C	4.67437e-10	-1.69828	-3.54416e-10	0.000105841	-1.72164	-3.54416e-10
117638797	chr1:117638797:G:A	1.35013e-09	-1.59923e-10	-0.637591	0.000177178	-1.59923e-10	-1.20642
117639128	chr1:117639128:T:G	6.74037e-10	-1.71729	0.38503	7.20484e-05	-1.00753	-1.09871
117639180	chr1:117639180:G:T	5.90472e-10	-1.46462	-3.54416e-10	0.000113624	-1.65068	-3.54416e-10
117639344	chr1:117639344:T:C	9.18213e-10	-1.65866	0.635545	7.96831e-05	-1.21436	-0.791163
117639404	chr1:117639404:C:T	5.99468e-10	-1.44951	-3.54416e-10	0.000114292	-1.64482	-3.54416e-10
117639417	chr1:117639417:G:T	1.17288e-10	-1.73331	-1.3476	2.73765e-05	-1.73565	-1.33824
117639429	chr1:117639429:C:T	1.41353e-09	-1.59923e-10	-0.591702	0.00015965	-1.59923e-10	-1.31059
117639961	chr1:117639961:C:T	6.56842e-10	-1.59923e-10	-1.3581	0.000159726	-1.59923e-10	-1.31012
117640300	chr1:117640300:G:A	5.34465e-10	-1.56428	-3.54416e-10	0.00010607	-1.71948	-3.54416e-10
117640622	chr1:117640622:A:G	1.22319e-10	-1.73115	-1.30777	2.86541e-05	-1.73343	-1.29486
117640922	chr1:117640922:T:C	9.83993e-08	-1.59923e-10	3.65124	0.00613718	-1.59923e-10	2.33854
117641037	chr1:117641037:A:C	7.46083e-10	-1.72926	0.498554	0.000246659	-0.921488	0.0459168
117641058	chr1:117641058:A:T	6.86344e-10	-1.59923e-10	-1.31417	0.000172192	-1.59923e-10	-1.23497
117641202	chr1:117641202:G:C	6.17858e-10	-1.41929	-3.54416e-10	0.000116756	-1.62349	-3.54416e-10
117641290	chr1:117641290:G:C	7.11506e-10	-1.59923e-10	-1.27816	0.000181932	-1.59923e-10	-1.17994
117641384	chr1:117641384:A:T	6.32707e-10	-1.39554	-3.54416e-10	0.000118527	-1.60844	-3.54416e-10
117641524	chr1:117641524:G:A	6.6657e-10	-1.59923e-10	-1.3434	0.000156619	-1.59923e-10	-1.32976
117641533	chr1:117641533:T:C	5.98583e-10	-1.45098	-3.54416e-10	0.000109263	-1.68982	-3.54416e-10
117641772	chr1:117641772:C:T	6.91301e-10	-1.59923e-10	-1.30697	0.000152933	-1.59923e-10	-1.35358
117642158	chr1:117642158:T:G	1.06122e-09	-1.59923e-10	-0.878377	0.000163618	-1.59923e-10	-1.28604
117642451	chr1:117642451:G:C	4.25891e-10	-1.62748	-0.163882	4.61239e-05	-1.39521	-1.15704
117642710	chr1:117642710:T:C	2.98906e-10	-1.51356	-0.631855	3.57075e-05	-1.50566	-1.30256
117642802	chr1:117642802:A:G	2.5197e-10	-1.33306	-0.983178	0.000100043	-1.53001	-0.247973
117643168	chr1:117643168:G:T	6.68297e-10	-1.59923e-10	-1.34082	0.000228794	-1.59923e-10	-0.950755
117643196	chr1:117643196:T:G	8.16678e-10	-1.59923e-10	-1.1403	0.000153224	-1.59923e-10	-1.35168
117643353	chr1:117643353:G:A	6.8459e-10	-1.31673	-3.54416e-10	0.000125206	-1.55362	-3.54416e-10
117643910	chr1:117643910:C:G	9.67987e-10	-1.60205	0.631723	4.83795e-05	-1.42809	-1.07642
117644017	chr1:117644017:T:A	1.14897e-09	-1.59207	0.793144	5.07897e-05	-1.44251	-1.01338
117644102	chr1:117644102:G:A	1.58614e-10	-1.59495	-1.18413	6.0364e-05	-1.70336	-0.579832
117644251	chr1:117644251:C:G	2.08437e-10	-1.54349	-0.96242	9.7884e-05	-0.562568	-1.23723
117644263	chr1:117644263:C:G	3.3053e-09	-1.59923e-10	0.257734	0.000169495	-1.59923e-10	-1.25075
117644577	chr1:117644577:C:T	6.64946e-10	-0.724017	-0.621825	4.10823e-05	-1.70326	-0.96474
117645050	chr1:117645050:G:A	1.06157e-09	-1.59923e-10	-0.878045	0.000173874	-1.59923e-10	-1.22525
117645281	chr1:117645281:C:A	7.01232e-10	-1.59923e-10	-1.29271	0.000155812	-1.59923e-10	-1.33493
117645920	chr1:117645920:G:A	1.70783e-10	-1.46682	-1.23833	3.54071e-05	-1.64772	-1.16894
117646380	chr1:117646380:T:C	1.55631e-09	0.669785	-1.16526	3.51239e-05	-1.47418	-1.35052
117646385	chr1:117646385:G:A	2.94137e-08	-1.59923e-10	2.44367	0.00271215	-1.59923e-10	1.52192
117646458	chr1:117646458:C:T	3.56678e-10	-0.737602	-1.23111	6.51475e-05	-0.847867	-1.35906
117646897	chr1:117646897:C:T	1.20543e-09	-0.977991	0.227037	8.77318e-05	-1.66312	-0.246177
117647086	chr1:117647086:G:A	6.712e-10	-1.59923e-10	-1.33648	0.000154578	-1.59923e-10	-1.34288
117647087	chr1:117647087:A:G	6.70963e-10	-1.59923e-10	-1.33683	0.000154623	-1.59923e-10	-1.34259
117647245	chr1:117647245:C:T	9.83564e-10	-1.59923e-10	-0.954365	0.000167417	-1.59923e-10	-1.26309
117647577	chr1:117647577:A:G	5.25169e-10	-0.553854	-1.02797	2.84835e-05	-1.73422	-1.30004
117647633	chr1:117647633:C:T	9.36629e-10	-1.59923e-10	-1.00326	0.000160884	-1.59923e-10	-1.30289
117647644	chr1:117647644:A:G	2.76835e-09	0.70672	-0.626261	3.67681e-05	-1.48946	-1.28949
117647679	chr1:117647679:G:A	3.32736e-08	-1.59923e-10	2.56697	0.0030236	-1.59923e-10	1.63063
117647751	chr1:117647751:G:A	7.02757e-10	-1.29054	-3.54416e-10	0.000136082	-1.47032	-3.54416e-10
117647825	chr1:117647825:AG:A	1.00925e-09	-1.59923e-10	-0.92859	0.00016618	-1.59923e-10	-1.27051
117648041	chr1:117648041:G:A	5.10409e-10	-0.294736	-1.3156	3.16849e-05	-1.71855	-1.20919
117648050	chr1:117648050:G:A	6.6056e-10	-1.59923e-10	-1.35246	0.000171866	-1.59923e-10	-1.23686
117648126	chr1:117648126:T:G	1.26698e-09	0.454376	-1.15554	3.76672e-05	-1.40787	-1.34692
117648513	chr1:117648513:T:C	2.86783e-09	-1.59923e-10	0.115763	0.000177905	-1.59923e-10	-1.20233
117648680	chr1:117648680:G:C	2.59649e-09	-1.59923e-10	0.016367	0.00017272	-1.59923e-10	-1.2319
117648946	chr1:117648946:G:A	3.41834e-08	-1.59923e-10	2.59395	0.00304698	-1.59923e-10	1.63833
117649305	chr1:117649305:C:T	1.21857e-09	0.485991	-1.2261	7.21769e-05	-0.749947	-1.35451
117649428	chr1:117649428:A:G	1.41522e-09	-1.59923e-10	-0.59051	0.00015326	-1.59923e-10	-1.35145
117649451	chr1:117649451:G:A	1.25904e-09	0.503294	-1.21074	7.32395e-05	-0.738399	-1.35145
117649538	chr1:117649538:G:A	8.74494e-10	0.260736	-1.33264	6.12995e-05	-0.921045	-1.34676
117649907	chr1:117649907:G:A	3.41221e-10	-0.79524	-1.21778	6.71491e-05	-0.817578	-1.35909
117650005	chr1:117650005:T:C	1.15591e-10	-1.74155	-1.35394	4.45785e-05	-1.30927	-1.27706
117650090	chr1:117650090:A:G	1.4032e-09	-1.59923e-10	-0.599038	0.000153205	-1.59923e-10	-1.3518
117650132	chr1:117650132:A:C	1.19746e-09	-1.59923e-10	-0.757589	0.000152134	-1.59923e-10	-1.35882
117650158	chr1:117650158:G:A	1.20426e-09	-1.59923e-10	-0.751928	0.000152115	-1.59923e-10	-1.35894
117650174	chr1:117650174:C:T	5.02098e-10	-0.611063	-1.01569	2.84557e-05	-1.73782	-1.29741
117650511	chr1:117650511:A:G	1.94298e-09	-0.273568	-3.54416e-10	0.00012423	-1.56145	-3.54416e-10
117650851	chr1:117650851:T:C	5.31161e-10	-1.60515	0.0346691	5.73918e-05	-1.38257	-0.951107
117651340	chr1:117651340:G:A	3.98321e-10	-0.944944	-0.913344	2.94047e-05	-1.73962	-1.26281
117651484	chr1:117651484:A:T	3.12183e-10	-0.911672	-1.19029	2.83869e-05	-1.74131	-1.29634
117651522	chr1:117651522:T:C	1.72937e-10	-1.62097	-1.07165	4.55723e-05	-1.38662	-1.17766
117651523	chr1:117651523:G:A	1.77348e-10	-1.60618	-1.06126	4.4829e-05	-1.41121	-1.16951
117652138	chr1:117652138:G:C	4.44794e-10	-0.834405	-0.913531	2.93331e-05	-1.74141	-1.26345
117652151	chr1:117652151:T:C	3.47717e-08	-1.59923e-10	2.61101	0.00317817	-1.59923e-10	1.68048
117652154	chr1:117652154:A:G	7.59152e-10	-1.59923e-10	-1.21335	0.000152878	-1.59923e-10	-1.35394
117652349	chr1:117652349:G:C	4.54716e-10	-0.847118	-0.878757	2.97734e-05	-1.74152	-1.24844
117652387	chr1:117652387:C:T	2.47665e-10	-0.977482	-1.35599	6.72123e-05	-0.890474	-1.28525
117652498	chr1:117652498:T:C	7.48255e-10	-1.59923e-10	-1.2278	0.000152477	-1.59923e-10	-1.35657
117652611	chr1:117652611:T:C	1.96014e-10	-1.25398	-1.31339	7.77888e-05	-0.760634	-1.26895
117652970	chr1:117652970:G:A	5.99381e-10	-0.253193	-1.19646	4.51435e-05	-1.36045	-1.21328
117653096	chr1:117653096:G:A	1.10616e-09	-1.59923e-10	-0.836893	0.000152925	-1.59923e-10	-1.35363
117653222	chr1:117653222:G:A	6.66547e-10	-1.59923e-10	-1.34344	0.000167039	-1.59923e-10	-1.26535
117653761	chr1:117653761:T:C	2.076e-10	-1.16923	-1.3407	7.97544e-05	-0.681099	-1.32353
117653785	chr1:117653785:C:G	2.03045e-10	-1.18658	-1.34554	8.2287e-05	-0.657421	-1.31594
117654276	chr1:117654276:T:A	1.12592e-09	-1.59923e-10	-0.819196	0.00015264	-1.59923e-10	-1.3555
117654479	chr1:117654479:G:A	8.82828e-10	-1.59923e-10	-1.06242	0.000175794	-1.59923e-10	-1.21426
117654987	chr1:117654987:T:C	6.75287e-10	-1.59923e-10	-1.33041	0.000152124	-1.59923e-10	-1.35888
117654989	chr1:117654989:G:A	1.14882e-09	-1.59923e-10	-0.799058	0.000152417	-1.59923e-10	-1.35696
117655106	chr1:117655106:T:C	1.37642e-09	-1.59923e-10	-0.61831	0.000199004	-1.59923e-10	-1.09025
117655370	chr1:117655370:A:G	1.11266e-09	-1.59923e-10	-0.831041	0.000152837	-1.59923e-10	-1.35421
117655540	chr1:117655540:A:G	2.69509e-10	-1.60265	-0.646295	3.93042e-05	-1.43805	-1.2742
117655638	chr1:117655638:C:G	7.63033e-10	-1.59923e-10	-1.20825	0.000153036	-1.59923e-10	-1.3529
117655767	chr1:117655767:G:A	9.95719e-10	-0.942083	-3.54416e-10	0.000234493	-0.926152	-3.54416e-10
117655846	chr1:117655846:C:T	1.1461e-09	-1.59923e-10	-0.801426	0.000152424	-1.59923e-10	-1.35691
117655976	chr1:117655976:C:T	1.12759e-09	-1.59923e-10	-0.817705	0.000152608	-1.59923e-10	-1.35571
117657112	chr1:117657112:T:C	6.7629e-10	-1.59923e-10	-1.32892	0.000153325	-1.59923e-10	-1.35102
117657145	chr1:117657145:A:G	5.35103e-10	-1.01527	-0.547816	2.96314e-05	-1.74018	-1.25456
117657173	chr1:117657173:G:C	3.58372e-10	-0.917403	-1.04657	2.77732e-05	-1.74066	-1.31885
117657707	chr1:117657707:A:G	7.9458e-10	-1.59923e-10	-1.16773	0.000205565	-1.59923e-10	-1.05782
117657737	chr1:117657737:T:A	1.11987e-09	-1.59923e-10	-0.824583	0.000327799	-1.59923e-10	-0.591179
117657789	chr1:117657789:C:T	2.46303e-10	-1.74094	-0.598042	5.1819e-05	-1.19401	-1.24181
117657988	chr1:117657988:A:G	7.2335e-10	-1.59923e-10	-1.26165	0.000316068	-1.59923e-10	-0.627623
117658093	chr1:117658093:C:T	1.02751e-09	-1.59923e-10	-0.910652	0.00015461	-1.59923e-10	-1.34267
117658222	chr1:117658222:C:A	7.69112e-10	-1.59923e-10	-1.20031	0.000153314	-1.59923e-10	-1.35109
117658417	chr1:117658417:G:A	7.72205e-10	-1.59923e-10	-1.1963	0.000153442	-1.59923e-10	-1.35026
117658506	chr1:117658506:T:C	2.62757e-10	-1.74155	-0.532767	5.51633e-05	-1.15265	-1.22063
117658675	chr1:117658675:C:A	6.73137e-10	-1.59923e-10	-1.3336	0.000152257	-1.59923e-10	-1.35801
117659066	chr1:117659066:C:T	3.03426e-08	2.47476	-3.54416e-10	0.000670184	0.123973	-3.54416e-10
117659077	chr1:117659077:C:T	6.96522e-10	-1.59923e-10	-1.29945	0.000152576	-1.59923e-10	-1.35592
117659462	chr1:117659462:T:C	8.29814e-09	-1.59923e-10	1.17824	0.000211604	-1.59923e-10	-1.02886
117659474	chr1:117659474:T:C	8.43043e-08	-1.59923e-10	3.49664	0.00592956	-1.59923e-10	2.30413
117660818	chr1:117660818:C:T	4.66007e-10	-1.70135	-3.54416e-10	0.000122162	-1.57823	-3.54416e-10
117660886	chr1:117660886:T:A	1.67888e-10	-1.36607	-1.35619	3.59468e-05	-1.53829	-1.26325
117661485	chr1:117661485:A:G	3.22894e-10	-0.950907	-1.11732	2.72225e-05	-1.73908	-1.34045
117662102	chr1:117662102:G:C	1.09845e-09	-1.59923e-10	-0.843893	0.000310009	-1.59923e-10	-0.646977
117662131	chr1:117662131:T:C	3.4848e-09	-1.30035	1.61097	6.41745e-05	-1.58931	-0.63266
117662890	chr1:117662890:G:T	1.33242e-09	-1.59923e-10	-0.650794	0.0002088	-1.59923e-10	-1.0422
117662904	chr1:117662904:G:T	2.24487e-10	-1.14629	-1.28544	0.000120281	-0.601744	-0.992007
117663380	chr1:117663380:C:A	8.32627e-10	-1.59923e-10	-1.12096	0.000181429	-1.59923e-10	-1.18272
117663743	chr1:117663743:A:G	2.05948e-10	-1.72289	-0.795037	4.53522e-05	-1.24019	-1.32893
117663909	chr1:117663909:G:A	1.10803e-09	-1.59923e-10	-0.835209	0.000314003	-1.59923e-10	-0.634176
117664716	chr1:117664716:A:T	2.09609e-09	-0.197719	-3.54416e-10	0.00164802	1.02375	-3.54416e-10
117665026	chr1:117665026:C:T	1.99894e-08	-1.59923e-10	2.05741	0.000405843	-1.59923e-10	-0.377613
117665623	chr1:117665623:C:A	3.00145e-10	-0.790372	-1.35091	7.82174e-05	-0.742892	-1.28119
117665661	chr1:117665661:T:G	8.58746e-10	-1.09007	-3.54416e-10	0.00010941	-1.68848	-3.54416e-10
117665671	chr1:117665671:A:G	6.6595e-10	-1.59923e-10	-1.34433	0.000152681	-1.59923e-10	-1.35523
117665802	chr1:117665802:C:T	6.78864e-10	-1.59923e-10	-1.32513	0.000152121	-1.59923e-10	-1.3589
117665881	chr1:117665881:A:AAT	1.65071e-09	-0.436587	-3.54416e-10	0.00158964	0.987683	-3.54416e-10
117666090	chr1:117666090:C:T	2.16115e-10	-1.18214	-1.2876	0.000125968	-0.551462	-0.996086
117666515	chr1:117666515:C:T	9.98047e-10	-1.59923e-10	-0.939747	0.000177159	-1.59923e-10	-1.20653
117666577	chr1:117666577:C:T	1.3727e-09	-1.59923e-10	-0.621016	0.00021316	-1.59923e-10	-1.02154
117666846	chr1:117666846:A:G	3.55425e-09	0.330352	-3.54416e-10	0.000466694	-0.237906	-3.54416e-10
117666992	chr1:117666992:C:T	1.08175e-09	-1.59923e-10	-0.85921	0.000194315	-1.59923e-10	-1.1141
117667282	chr1:117667282:G:A	2.80554e-10	-1.74137	-0.467415	7.78129e-05	-0.99559	-1.03368
117667385	chr1:117667385:A:C	7.06706e-10	-1.59923e-10	-1.28493	0.000194233	-1.59923e-10	-1.11452
117668166	chr1:117668166:A:G	1.11984e-09	-1.59923e-10	-0.82461	0.000318426	-1.59923e-10	-0.620189
117668189	chr1:117668189:C:T	3.0594e-09	-1.59923e-10	0.180426	0.000440824	-1.59923e-10	-0.294934
117668277	chr1:117668277:G:A	5.59102e-10	-1.27983	-0.239385	5.48974e-05	-1.71861	-0.659507
117668349	chr1:117668349:T:C	4.15902e-09	-1.59923e-10	0.487488	0.000478032	-1.59923e-10	-0.213902
117668513	chr1:117668513:C:T	1.11972e-09	-1.59923e-10	-0.824716	0.000318145	-1.59923e-10	-0.621071
117668535	chr1:117668535:A:C	2.17068e-10	-1.73072	-0.734612	5.03412e-05	-1.15181	-1.31295
117670182	chr1:117670182:G:A	7.21576e-10	-1.59923e-10	-1.26411	0.000200769	-1.59923e-10	-1.08142
117670482	chr1:117670482:G:A	7.39653e-10	-1.59923e-10	-1.23937	0.000153291	-1.59923e-10	-1.35124
117670598	chr1:117670598:C:G	1.35666e-10	-1.60232	-1.33303	2.77454e-05	-1.7068	-1.35371
117670727	chr1:117670727:T:C	1.5844e-09	-1.59923e-10	-0.477587	0.000235143	-1.59923e-10	-0.923387
117671183	chr1:117671183:G:A	6.93645e-10	-1.59923e-10	-1.30359	0.000155812	-1.59923e-10	-1.33493
117671202	chr1:117671202:C:G	1.57958e-09	-1.59923e-10	-0.480635	0.000234705	-1.59923e-10	-0.925251
117671365	chr1:117671365:G:T	5.36747e-10	-1.2248	-0.335216	6.59738e-05	-1.7262	-0.468122
117671478	chr1:117671478:C:T	1.12557e-09	-1.59923e-10	-0.819502	0.000193543	-1.59923e-10	-1.11808
117671487	chr1:117671487:A:G	2.50048e-10	-1.74127	-0.582621	6.06284e-05	-1.03299	-1.24583
117671518	chr1:117671518:G:T	1.60743e-09	-1.59923e-10	-0.463159	0.000241012	-1.59923e-10	-0.898735
117671690	chr1:117671690:G:T	7.47409e-10	-1.59923e-10	-1.22894	0.000165671	-1.59923e-10	-1.27357
117671774	chr1:117671774:G:C	3.71346e-10	-1.34236	-0.586051	4.24891e-05	-1.70075	-0.933586
117672200	chr1:117672200:G:A	5.08018e-10	-1.61503	-3.54416e-10	0.000105899	-1.72109	-3.54416e-10
117672237	chr1:117672237:T:C	5.09253e-10	-1.2725	-0.3401	6.63843e-05	-1.71602	-0.472101
117672464	chr1:117672464:C:A	2.08995e-10	-1.14873	-1.35451	0.000120515	-0.585845	-1.00596
117672480	chr1:117672480:T:G	2.05502e-09	0.639313	-0.856818	0.00173724	2.10696	-1.03049
117672678	chr1:117672678:C:G	1.28593e-09	-1.59923e-10	-0.686309	0.000377015	-1.59923e-10	-0.451293
117672966	chr1:117672966:G:A	1.02924e-09	-1.59923e-10	-0.908969	0.00037938	-1.59923e-10	-0.445041
117673018	chr1:117673018:C:T	1.44573e-10	-1.57783	-1.29394	3.01288e-05	-1.69722	-1.28088
117673019	chr1:117673019:G:A	1.02837e-09	-1.59923e-10	-0.909816	0.000171975	-1.59923e-10	-1.23623
117673207	chr1:117673207:T:C	5.55702e-10	-1.52532	-3.54416e-10	0.000110516	-1.67842	-3.54416e-10
117673212	chr1:117673212:CTG:C	4.60012e-10	-1.7143	-3.54416e-10	0.000107172	-1.70914	-3.54416e-10
117673373	chr1:117673373:AACAG:A	6.56268e-10	-1.59923e-10	-1.35898	0.000155036	-1.59923e-10	-1.33992
117673593	chr1:117673593:C:T	7.0514e-10	-1.59923e-10	-1.28715	0.000156142	-1.59923e-10	-1.33281
117674318	chr1:117674318:C:T	6.82124e-10	-1.59923e-10	-1.32034	0.000160427	-1.59923e-10	-1.30574
117674839	chr1:117674839:A:G	1.64282e-09	-1.29799	0.856613	0.000141632	-1.71039	0.280042
117674966	chr1:117674966:G:T	4.43107e-10	-0.768924	-0.982813	2.85933e-05	-1.73969	-1.29071
117675200	chr1:117675200:C:A	4.95825e-10	-1.63932	-3.54416e-10	0.000104943	-1.73017	-3.54416e-10
117675554	chr1:117675554:A:G	1.74711e-08	-1.59923e-10	1.92275	0.000396554	-1.59923e-10	-0.400768
117675568	chr1:117675568:C:G	4.90187e-10	-1.65076	-3.54416e-10	0.000139354	-1.44656	-3.54416e-10
117675967	chr1:117675967:T:C	2.05108e-09	-1.59923e-10	-0.219426	0.000284092	-1.59923e-10	-0.734282
117676123	chr1:117676123:G:T	1.1287e-09	-1.33466	0.51794	0.000108073	-1.69941	-0.00136228
117676395	chr1:117676395:T:G	7.45751e-10	-1.59923e-10	-1.23116	0.000172618	-1.59923e-10	-1.2325
117676946	chr1:117676946:C:T	5.04244e-10	-0.85472	-0.767767	3.16235e-05	-1.74155	-1.18813
117677262	chr1:117677262:T:G	1.91791e-08	-1.59923e-10	2.01603	0.000417969	-1.59923e-10	-0.348173
117677340	chr1:117677340:G:A	1.41708e-08	-1.59923e-10	1.71339	0.000363398	-1.59923e-10	-0.488082
117677353	chr1:117677353:G:A	3.06683e-10	-0.890932	-1.2288	2.67022e-05	-1.74108	-1.35775
117677659	chr1:117677659:G:A	5.20304e-09	-1.59923e-10	0.71145	0.00122811	-1.59923e-10	0.729655
117677877	chr1:117677877:G:A	6.66849e-10	-1.34298	-3.54416e-10	0.000128037	-1.53126	-3.54416e-10
117677898	chr1:117677898:C:T	2.74716e-10	-1.08861	-1.1412	0.000134255	-0.666859	-0.816977
117678007	chr1:117678007:T:G	1.50062e-10	-1.4775	-1.35699	2.96326e-05	-1.63764	-1.35706
117678122	chr1:117678122:G:A	5.03612e-10	-0.848649	-0.775092	3.13689e-05	-1.74155	-1.19621
117678427	chr1:117678427:G:A	1.52399e-08	-1.59923e-10	1.78612	0.000370712	-1.59923e-10	-0.468153
117678510	chr1:117678510:C:G	5.79475e-09	0.81916	-3.54416e-10	0.000605508	0.0224878	-3.54416e-10
117678520	chr1:117678520:A:G	1.4264e-10	-1.5264	-1.35882	2.88595e-05	-1.66733	-1.35381
117678846	chr1:117678846:T:C	1.44118e-10	-1.51612	-1.3588	2.90381e-05	-1.66106	-1.35391
117679056	chr1:117679056:A:G	2.00306e-10	-1.22471	-1.32099	0.000103875	-0.477144	-1.26324
117679121	chr1:117679121:C:A	1.46842e-10	-1.49737	-1.35882	2.93779e-05	-1.64953	-1.35381
117679195	chr1:117679195:C:T	2.91728e-10	-0.890337	-1.27939	8.05616e-05	-0.644817	-1.34974
117679330	chr1:117679330:T:C	4.99199e-10	-1.63254	-3.54416e-10	0.00010539	-1.72591	-3.54416e-10
117679572	chr1:117679572:A:G	2.20369e-10	-1.23971	-1.21053	9.79161e-05	-0.450005	-1.34946
117679588	chr1:117679588:C:A	6.56206e-10	-1.59923e-10	-1.35907	0.000155097	-1.59923e-10	-1.33953
117679892	chr1:117679892:A:G	1.696e-10	-1.43421	-1.2779	3.10544e-05	-1.58893	-1.35891
117679925	chr1:117679925:C:G	6.75242e-10	-1.59923e-10	-1.33048	0.000252276	-1.59923e-10	-0.853057
117679970	chr1:117679970:C:T	7.23633e-10	-1.59923e-10	-1.26126	0.000292112	-1.59923e-10	-0.706444
117680106	chr1:117680106:T:C	2.39605e-10	-1.16124	-1.20532	2.77949e-05	-1.73225	-1.32648
117680205	chr1:117680205:G:A	2.54207e-09	-1.59923e-10	-0.00481394	0.000245659	-1.59923e-10	-0.879635
117680538	chr1:117680538:A:G	3.29285e-10	-0.996256	-1.05237	2.77744e-05	-1.73985	-1.31962
117680653	chr1:117680653:T:C	3.18702e-10	-1.04317	-1.03812	2.80188e-05	-1.73689	-1.31381
117680691	chr1:117680691:A:G	1.92514e-10	-1.67871	-0.906668	3.02664e-05	-1.71759	-1.25595
117680821	chr1:117680821:C:T	6.38092e-10	-1.54329	0.156227	5.55173e-05	-1.66104	-0.705844
117680867	chr1:117680867:G:A	9.08162e-10	-1.59923e-10	-1.03412	0.000159639	-1.59923e-10	-1.31067
117680881	chr1:117680881:C:T	1.35031e-10	-1.59633	-1.34372	2.86759e-05	-1.70071	-1.32681
117681071	chr1:117681071:A:G	6.05103e-08	3.49017	-0.325146	0.00973832	3.14521	-0.344965
117681133	chr1:117681133:C:T	4.04473e-10	-0.806777	-1.03619	2.76328e-05	-1.74138	-1.3232
117681289	chr1:117681289:G:A	6.79537e-10	-1.53712	0.212984	5.8193e-05	-1.65747	-0.662341
117681362	chr1:117681362:G:A	1.32432e-10	-1.69211	-1.26737	7.34116e-05	-0.819692	-1.26781
117681588	chr1:117681588:G:A	2.49271e-10	-1.21027	-1.11674	2.89466e-05	-1.72527	-1.29285
117681764	chr1:117681764:G:A	6.67117e-10	-1.59923e-10	-1.34258	0.000238353	-1.59923e-10	-0.909825
117681768	chr1:117681768:C:T	6.18957e-10	-1.59237	0.174862	5.49272e-05	-1.69066	-0.68691
117681976	chr1:117681976:T:C	6.73352e-10	-1.02054	-0.312741	5.26654e-05	-1.63218	-0.787437
117682146	chr1:117682146:T:C	6.99519e-10	-1.59923e-10	-1.29516	0.000182172	-1.59923e-10	-1.17863
117682147	chr1:117682147:G:T	6.83736e-10	-1.59923e-10	-1.31798	0.000174731	-1.59923e-10	-1.22033
117682216	chr1:117682216:CA:C	1.36358e-10	-1.59313	-1.33713	3.09206e-05	-1.66769	-1.28447
117682274	chr1:117682274:T:C	1.3534e-10	-1.60093	-1.33682	3.07688e-05	-1.67316	-1.28392
117682384	chr1:117682384:G:T	6.28371e-08	-1.59923e-10	3.20275	0.000874216	-1.59923e-10	0.389748
117682408	chr1:117682408:C:T	8.38055e-10	-1.47472	0.36026	6.56271e-05	-1.61768	-0.581914
117682488	chr1:117682488:A:G	1.72082e-10	-1.73047	-0.967111	6.39851e-05	-0.878019	-1.34691
117682686	chr1:117682686:C:G	1.7561e-10	-1.73743	-0.939849	5.94801e-05	-0.956693	-1.34124
117682729	chr1:117682729:C:A	6.35074e-10	-0.708042	-0.683764	3.29193e-05	-1.73799	-1.15153
117682846	chr1:117682846:G:A	1.61448e-10	-1.68589	-1.07547	2.86331e-05	-1.72442	-1.3046
117683059	chr1:117683059:T:C	1.75276e-10	-1.73621	-0.942978	6.03289e-05	-0.94184	-1.34193
117683080	chr1:117683080:T:G	1.61078e-10	-1.69536	-1.06829	2.85836e-05	-1.72933	-1.30142
117683472	chr1:117683472:A:G	1.67635e-10	-1.6828	-1.04096	2.91444e-05	-1.72254	-1.28878
117683504	chr1:117683504:T:G	1.59083e-10	-1.65758	-1.11854	2.92671e-05	-1.71068	-1.29644
117683625	chr1:117683625:C:G	1.61212e-10	-1.68034	-1.08249	2.86494e-05	-1.72117	-1.30727
117683747	chr1:117683747:C:T	1.37695e-10	-1.62956	-1.29095	3.06302e-05	-1.69658	-1.26501
117683896	chr1:117683896:C:T	1.71348e-10	-1.68172	-1.02013	3.03259e-05	-1.72295	-1.24863
117683970	chr1:117683970:T:C	6.75142e-10	-1.59923e-10	-1.33063	0.000252136	-1.59923e-10	-0.853611
117684664	chr1:117684664:TTTAGGTTAA:T	1.2611e-10	-1.71719	-1.2912	3.2781e-05	-1.69482	-1.19891
117685102	chr1:117685102:A:G	2.51287e-10	-1.04963	-1.26932	0.00011786	-0.507222	-1.10686
117685434	chr1:117685434:T:C	6.59651e-10	-1.59923e-10	-1.35384	0.000177236	-1.59923e-10	-1.2061
117685439	chr1:117685439:A:G	3.58501e-10	-1.08384	-0.879779	3.05024e-05	-1.71605	-1.24972
117685730	chr1:117685730:C:T	7.35637e-10	-1.59923e-10	-1.24481	0.000190288	-1.59923e-10	-1.13504
117685977	chr1:117685977:T:C	6.57532e-10	-1.59923e-10	-1.35705	0.000155194	-1.59923e-10	-1.3389
117686094	chr1:117686094:G:A	6.75889e-10	-1.59923e-10	-1.32952	0.00015234	-1.59923e-10	-1.35747
117686199	chr1:117686199:G:T	4.63661e-10	-1.70639	-3.54416e-10	0.000120732	-1.59	-3.54416e-10
117686691	chr1:117686691:T:C	9.94032e-10	-1.59923e-10	-0.943778	0.000171684	-1.59923e-10	-1.23793
117686802	chr1:117686802:A:G	6.57223e-10	-1.59923e-10	-1.35752	0.000152484	-1.59923e-10	-1.35652
117686814	chr1:117686814:T:C	1.98413e-10	-1.37841	-1.17679	0.000182166	-0.100183	-1.07848
117687327	chr1:117687327:G:A	1.1898e-09	-1.59923e-10	-0.764004	0.000197702	-1.59923e-10	-1.09682
117687534	chr1:117687534:C:T	6.95983e-10	-1.59923e-10	-1.30022	0.000161686	-1.59923e-10	-1.29793
117687535	chr1:117687535:G:A	2.84076e-09	0.106278	-3.54416e-10	0.000333389	-0.574269	-3.54416e-10
117687599	chr1:117687599:T:C	2.37074e-10	-1.0662	-1.31098	6.35882e-05	-0.882666	-1.34849
117687604	chr1:117687604:C:T	2.78223e-10	-1.43098	-0.786141	3.2994e-05	-1.66228	-1.22497
117687758	chr1:117687758:C:T	2.69534e-10	-1.3729	-0.875948	0.000277649	-0.105248	-0.651975
117687844	chr1:117687844:T:C	5.58123e-10	-1.255	-0.265973	9.9596e-05	-1.03328	-0.749176
117688062	chr1:117688062:G:A	6.62723e-10	-1.59923e-10	-1.34919	0.00015423	-1.59923e-10	-1.34513
117688093	chr1:117688093:A:G	2.24428e-09	-1.59923e-10	-0.129406	0.000385478	-1.59923e-10	-0.429094
117688176	chr1:117688176:C:A	8.59178e-10	-1.59923e-10	-1.08957	0.000179615	-1.59923e-10	-1.19277
117688344	chr1:117688344:A:T	1.75749e-09	-1.59923e-10	-0.373907	0.000240452	-1.59923e-10	-0.901058
117688860	chr1:117688860:G:A	7.16551e-10	-1.59923e-10	-1.2711	0.000152528	-1.59923e-10	-1.35623
117688971	chr1:117688971:A:G	7.61895e-10	-1.59923e-10	-1.20974	0.000158068	-1.59923e-10	-1.32055
117689674	chr1:117689674:TAGAAG:T	1.45481e-09	-1.59923e-10	-0.562914	0.000229085	-1.59923e-10	-0.949487
117689740	chr1:117689740:T:C	9.25786e-10	-1.59923e-10	-1.0149	0.000195048	-1.59923e-10	-1.11034
117689781	chr1:117689781:C:T	1.3138e-09	-1.59923e-10	-0.664872	0.000259752	-1.59923e-10	-0.823852
117690124	chr1:117690124:A:T	9.24797e-10	-1.59923e-10	-1.01597	0.000194871	-1.59923e-10	-1.11124
117690460	chr1:117690460:A:T	1.23719e-10	-1.72041	-1.30712	3.83154e-05	-1.37899	-1.35874
117690615	chr1:117690615:G:A	7.15927e-10	-1.59923e-10	-1.27197	0.000196536	-1.59923e-10	-1.10273
117691224	chr1:117691224:C:T	1.21655e-10	-1.71056	-1.3338	3.72499e-05	-1.4145	-1.35143
117691345	chr1:117691345:G:A	6.61647e-10	-1.59923e-10	-1.35082	0.000154788	-1.59923e-10	-1.34152
117691756	chr1:117691756:G:A	2.00145e-09	-1.59923e-10	-0.243921	0.000257864	-1.59923e-10	-0.831148
117691774	chr1:117691774:T:C	4.56625e-10	-1.72169	-3.54416e-10	0.000116771	-1.62336	-3.54416e-10
117692342	chr1:117692342:C:G	7.31111e-10	-1.59923e-10	-1.25098	0.000172976	-1.59923e-10	-1.23043
117692346	chr1:117692346:G:A	1.11765e-09	-1.59923e-10	-0.826563	0.000190568	-1.59923e-10	-1.13357
117692378	chr1:117692378:A:C	2.88065e-10	-1.74015	-0.442209	4.39259e-05	-1.71543	-0.88565
117692824	chr1:117692824:G:T	1.13683e-09	-1.59923e-10	-0.809546	0.000192568	-1.59923e-10	-1.12313
117693010	chr1:117693010:C:T	2.23889e-10	-1.48382	-0.950581	0.000264144	-0.0419641	-0.765122
117693104	chr1:117693104:C:T	6.13493e-10	-1.42638	-3.54416e-10	0.000206102	-1.05521	-3.54416e-10
117693487	chr1:117693487:C:CTCTCTTTCTG	6.78963e-10	-1.59923e-10	-1.32498	0.000154206	-1.59923e-10	-1.34529
117693491	chr1:117693491:C:CTTTCTGTCTG	1.37859e-09	-1.59923e-10	-0.616728	0.000207402	-1.59923e-10	-1.04892
117694073	chr1:117694073:G:A	6.88028e-10	-1.59923e-10	-1.31172	0.00015531	-1.59923e-10	-1.33816
117694118	chr1:117694118:T:G	1.19398e-10	-1.71388	-1.34921	3.63804e-05	-1.4525	-1.33705
117694439	chr1:117694439:C:G	5.56298e-10	-1.52424	-3.54416e-10	0.000109136	-1.69098	-3.54416e-10
117694459	chr1:117694459:A:T	1.47198e-09	-1.59923e-10	-0.551182	0.000216368	-1.59923e-10	-1.0066
117694856	chr1:117694856:A:G	6.56713e-10	-1.59923e-10	-1.3583	0.000154277	-1.59923e-10	-1.34483
117694897	chr1:117694897:G:A	2.89963e-09	-1.59923e-10	0.126791	0.00039612	-1.59923e-10	-0.401863
117694930	chr1:117694930:T:C	1.22042e-10	-1.71714	-1.32404	3.08742e-05	-1.62002	-1.33364
117695647	chr1:117695647:G:A	6.56155e-10	-1.59923e-10	-1.35915	0.000153095	-1.59923e-10	-1.35252
117695769	chr1:117695769:C:T	1.64146e-09	-1.59923e-10	-0.442208	0.000230047	-1.59923e-10	-0.945294
117695847	chr1:117695847:G:A	6.56462e-10	-1.59923e-10	-1.35868	0.000154007	-1.59923e-10	-1.34658
117695861	chr1:117695861:G:A	2.00918e-10	-1.58739	-0.955263	3.35233e-05	-1.5531	-1.31824
117695905	chr1:117695905:G:A	2.64668e-09	-1.59923e-10	0.0355121	0.000368251	-1.59923e-10	-0.474814
117696553	chr1:117696553:C:G	1.04068e-09	-1.59923e-10	-0.897914	0.000219695	-1.59923e-10	-0.99134
117696588	chr1:117696588:C:T	6.56194e-10	-1.59923e-10	-1.35909	0.000152902	-1.59923e-10	-1.35378
117696694	chr1:117696694:G:A	1.03771e-09	-1.59923e-10	-0.900778	0.000211367	-1.59923e-10	-1.02998
117696717	chr1:117696717:T:C	1.64463e-10	-1.74038	-1.00248	3.1482e-05	-1.71808	-1.21608
117696771	chr1:117696771:A:C	1.0028e-09	-1.59923e-10	-0.934997	0.000212379	-1.59923e-10	-1.02521
117696836	chr1:117696836:A:G	6.96243e-10	-1.59923e-10	-1.29985	0.000163772	-1.59923e-10	-1.2851
117696839	chr1:117696839:T:C	1.0028e-09	-1.59923e-10	-0.934997	0.000212379	-1.59923e-10	-1.02521
117697359	chr1:117697359:C:T	4.9188e-10	-1.64731	-3.54416e-10	0.000103997	-1.73922	-3.54416e-10
117698527	chr1:117698527:C:A	1.4963e-09	-1.59923e-10	-0.534795	0.000448861	-1.59923e-10	-0.276867
117699183	chr1:117699183:C:T	8.42816e-10	-1.59923e-10	-1.1088	0.000177603	-1.59923e-10	-1.20403
117699518	chr1:117699518:G:A	8.96618e-10	-1.59923e-10	-1.04692	0.000174295	-1.59923e-10	-1.22283
117699637	chr1:117699637:C:T	7.95689e-10	-1.59923e-10	-1.16634	0.000173626	-1.59923e-10	-1.22667
117699814	chr1:117699814:T:TCGG	6.13703e-10	-1.42604	-3.54416e-10	0.000108733	-1.69469	-3.54416e-10
117700097	chr1:117700097:A:G	2.83999e-10	-1.42057	-0.776007	0.000181329	-0.619156	-0.564112
117700242	chr1:117700242:A:G	1.45923e-10	-1.68814	-1.17432	3.38555e-05	-1.52364	-1.33784
117700248	chr1:117700248:T:C	6.65246e-10	-1.59923e-10	-1.34539	0.000161308	-1.59923e-10	-1.30026
117700572	chr1:117700572:A:T	6.97222e-10	-1.59923e-10	-1.29844	0.000154879	-1.59923e-10	-1.34094
117701279	chr1:117701279:A:G	4.51215e-10	-1.7336	-3.54416e-10	0.000113058	-1.65568	-3.54416e-10
117701711	chr1:117701711:T:G	2.15628e-09	-1.59923e-10	-0.169409	0.000721429	-1.59923e-10	0.197654
117702043	chr1:117702043:C:T	1.955e-09	-1.59923e-10	-0.267403	0.000974535	-1.59923e-10	0.498381
117702099	chr1:117702099:C:T	5.47291e-10	-1.54057	-3.54416e-10	0.000107984	-1.7016	-3.54416e-10
117702486	chr1:117702486:A:G	4.18541e-08	-1.59923e-10	2.7964	0.00571137	-1.59923e-10	2.26664
117702721	chr1:117702721:T:C	2.83331e-09	-1.59923e-10	0.103655	0.000608114	-1.59923e-10	0.0267835
117703024	chr1:117703024:C:G	1.86123e-10	-1.51373	-1.10541	0.000210687	-0.109841	-0.923365
117703515	chr1:117703515:A:G	8.2083e-10	-1.59923e-10	-1.13523	0.000169203	-1.59923e-10	-1.25248
117704044	chr1:117704044:C:T	8.95694e-10	-1.59923e-10	-1.04795	0.000174904	-1.59923e-10	-1.21934
117704164	chr1:117704164:C:T	4.65044e-10	-1.70342	-3.54416e-10	0.000123662	-1.56603	-3.54416e-10
117704238	chr1:117704238:G:A	4.54436e-10	-1.72649	-3.54416e-10	0.000104427	-1.73509	-3.54416e-10
117704661	chr1:117704661:A:T	7.02564e-10	-1.59923e-10	-1.29081	0.000152287	-1.59923e-10	-1.35781
117704770	chr1:117704770:G:A	1.84115e-10	-1.29852	-1.33147	3.49041e-05	-1.51716	-1.31382
117705946	chr1:117705946:G:C	9.54785e-10	-0.984061	-3.54416e-10	0.000158336	-1.31886	-3.54416e-10
117706014	chr1:117706014:A:T	6.63692e-10	-1.59923e-10	-1.34773	0.000195043	-1.59923e-10	-1.11036
117706216	chr1:117706216:C:T	9.18395e-10	-1.59923e-10	-1.02292	0.000179797	-1.59923e-10	-1.19175
117706419	chr1:117706419:C:T	1.49885e-10	-1.6626	-1.17308	0.000105045	-0.431912	-1.29728
117706446	chr1:117706446:T:A	6.88739e-10	-1.59923e-10	-1.31069	0.000155477	-1.59923e-10	-1.33708
117706479	chr1:117706479:G:A	1.29113e-09	-0.682273	-3.54416e-10	0.000132658	-1.4958	-3.54416e-10
117706511	chr1:117706511:C:T	9.06172e-10	-1.59923e-10	-1.03632	0.000229579	-1.59923e-10	-0.947333
117707494	chr1:117707494:C:T	4.83678e-10	-1.66413	-3.54416e-10	0.000104323	-1.73609	-3.54416e-10
117708255	chr1:117708255:A:G	7.94552e-10	-1.59923e-10	-1.16777	0.000152885	-1.59923e-10	-1.3539
117708553	chr1:117708553:A:C	1.26582e-10	-1.73327	-1.27139	0.000151168	-0.121536	-1.24365
117709263	chr1:117709263:G:A	1.00867e-09	-1.59923e-10	-0.929159	0.000173458	-1.59923e-10	-1.22764
117709635	chr1:117709635:G:A	1.04186e-09	-1.71656	0.819777	0.000172091	-1.47129	0.235733
117710673	chr1:117710673:C:T	1.39429e-10	-1.56559	-1.3424	0.000102686	-0.465547	-1.28635
117710713	chr1:117710713:A:T	1.44108e-10	-1.577	-1.29799	0.000117637	-0.43094	-1.18503
117711203	chr1:117711203:CATTGG:C	6.6421e-10	-1.59923e-10	-1.34695	0.000162124	-1.59923e-10	-1.29522
117711538	chr1:117711538:T:C	6.75691e-10	-1.59923e-10	-1.32981	0.000172351	-1.59923e-10	-1.23405
117711587	chr1:117711587:A:G	1.50438e-10	-1.47281	-1.35918	8.53182e-05	-0.663327	-1.27386
117712420	chr1:117712420:A:G	1.52072e-10	-1.47383	-1.34736	8.23505e-05	-0.674806	-1.29779
117712436	chr1:117712436:A:G	1.53811e-10	-1.59895	-1.21087	3.66401e-05	-1.59443	-1.18801
117713429	chr1:117713429:A:T	6.92852e-10	-1.59923e-10	-1.30473	0.000220552	-1.59923e-10	-0.987445
117713483	chr1:117713483:A:C	6.07776e-10	-1.43574	-3.54416e-10	0.000115035	-1.63835	-3.54416e-10
117713724	chr1:117713724:C:T	1.55852e-10	-1.71191	-1.08473	3.50206e-05	-1.6619	-1.16574
117714022	chr1:117714022:T:C	6.64436e-10	-1.59923e-10	-1.34661	0.000180493	-1.59923e-10	-1.18789
117714295	chr1:117714295:AG:A	7.19409e-10	-1.59923e-10	-1.26712	0.00015646	-1.59923e-10	-1.33078
117715391	chr1:117715391:G:C	7.5041e-10	-1.59923e-10	-1.22493	0.000165371	-1.59923e-10	-1.27539
117715704	chr1:117715704:C:G	1.34787e-10	-1.61027	-1.33159	4.14206e-05	-1.56205	-1.09775
117716077	chr1:117716077:G:A	1.28853e-09	-1.59923e-10	-0.684288	0.000201257	-1.59923e-10	-1.079
117716661	chr1:117716661:A:G	8.44848e-10	-1.59923e-10	-1.10639	0.000155093	-1.59923e-10	-1.33955
117716839	chr1:117716839:G:A	1.04232e-09	-1.59923e-10	-0.89634	0.000353038	-1.59923e-10	-0.517004
117717249	chr1:117717249:A:T	9.68658e-10	-1.59923e-10	-0.969636	0.000171444	-1.59923e-10	-1.23932
117717809	chr1:117717809:T:G	1.09267e-09	-1.59923e-10	-0.849164	0.000198365	-1.59923e-10	-1.09347
117718461	chr1:117718461:T:A	4.55477e-10	-1.7242	-3.54416e-10	0.000104138	-1.73786	-3.54416e-10
117718728	chr1:117718728:T:C	9.32033e-10	-1.59923e-10	-1.00818	0.000181731	-1.59923e-10	-1.18105
117718820	chr1:117718820:G:T	6.85152e-10	-1.59923e-10	-1.31591	0.000175097	-1.59923e-10	-1.21824
117718837	chr1:117718837:T:G	4.4991e-10	-1.7365	-3.54416e-10	0.000124009	-1.56323	-3.54416e-10
117719106	chr1:117719106:A:C	1.53459e-10	-1.62957	-1.18255	3.88884e-05	-1.55891	-1.16397
117719224	chr1:117719224:A:G	5.05274e-10	-1.62045	-3.54416e-10	0.000131214	-1.50675	-3.54416e-10
117719268	chr1:117719268:A:T	1.1551e-10	-1.73936	-1.35683	2.7627e-05	-1.7239	-1.34089
117719371	chr1:117719371:A:C	1.73326e-10	-1.34439	-1.34598	6.21421e-05	-0.895279	-1.35888
117719536	chr1:117719536:A:C	4.53328e-10	-1.72893	-3.54416e-10	0.000103995	-1.73924	-3.54416e-10
117719656	chr1:117719656:G:A	6.56146e-10	-1.59923e-10	-1.35916	0.000152542	-1.59923e-10	-1.35614
117720536	chr1:117720536:G:A	1.63525e-10	-1.42674	-1.32184	7.8384e-05	-0.772723	-1.24924
117720847	chr1:117720847:G:A	1.75329e-10	-1.58443	-1.09445	3.07862e-05	-1.72412	-1.23239
117721049	chr1:117721049:T:A	1.50856e-09	-1.59923e-10	-0.526636	0.000252337	-1.59923e-10	-0.852812
117721121	chr1:117721121:G:A	8.93799e-10	-1.59923e-10	-1.05007	0.00016431	-1.59923e-10	-1.28182
117721431	chr1:117721431:G:A	1.01952e-09	-1.59923e-10	-0.91846	0.000176314	-1.59923e-10	-1.21131
117721625	chr1:117721625:A:G	9.26549e-10	-1.59923e-10	-1.01408	0.000165866	-1.59923e-10	-1.2724
117722224	chr1:117722224:A:C	1.40885e-10	-1.6043	-1.29331	3.31171e-05	-1.5916	-1.29193
117723573	chr1:117723573:G:A	1.29276e-10	-1.66769	-1.31591	4.72945e-05	-1.47405	-1.05313
117723640	chr1:117723640:C:A	1.47197e-10	-1.50539	-1.34839	8.75733e-05	-0.610458	-1.30065
117724138	chr1:117724138:A:G	6.3827e-10	-1.38679	-3.54416e-10	0.000103826	-1.74086	-3.54416e-10
117724209	chr1:117724209:T:C	7.61581e-10	-1.59923e-10	-1.21015	0.000165903	-1.59923e-10	-1.27218
117724404	chr1:117724404:T:C	7.84746e-10	-1.59923e-10	-1.18019	0.000171125	-1.59923e-10	-1.24119
117724688	chr1:117724688:A:G	1.2005e-09	-0.755051	-3.54416e-10	0.000983774	0.507817	-3.54416e-10
117725312	chr1:117725312:A:G	1.15554e-10	-1.739	-1.35681	2.76078e-05	-1.72452	-1.34097
117725399	chr1:117725399:C:T	8.93212e-10	-1.59923e-10	-1.05072	0.000233804	-1.59923e-10	-0.929096
117725527	chr1:117725527:C:T	1.09633e-09	-0.845825	-3.54416e-10	0.000154978	-1.3403	-3.54416e-10
117725560	chr1:117725560:A:C	1.5608e-10	-1.44539	-1.34979	7.7142e-05	-0.733211	-1.30472
117725595	chr1:117725595:C:T	7.32563e-10	-1.59923e-10	-1.249	0.000162942	-1.59923e-10	-1.29019
117725757	chr1:117725757:G:A	7.32799e-10	-1.59923e-10	-1.24868	0.000201877	-1.59923e-10	-1.07592
117725819	chr1:117725819:G:C	2.3401e-09	-1.59923e-10	-0.0875977	0.000759756	-1.59923e-10	0.249418
117725987	chr1:117725987:A:G	9.94462e-10	-1.59923e-10	-0.943345	0.000264425	-1.59923e-10	-0.806022
117726252	chr1:117726252:A:G	6.5624e-10	-1.59923e-10	-1.35902	0.00019746	-1.59923e-10	-1.09804
117726264	chr1:117726264:A:G	1.55009e-10	-1.61809	-1.18397	3.8259e-05	-1.57404	-1.16516
117726272	chr1:117726272:A:T	5.60327e-10	-1.51703	-3.54416e-10	0.000109092	-1.69138	-3.54416e-10
117726332	chr1:117726332:A:G	2.19331e-09	-1.59923e-10	-0.152381	0.000369401	-1.59923e-10	-0.471697
117726392	chr1:117726392:T:C	4.10399e-10	-1.73283	-0.0955919	6.33241e-05	-1.56739	-0.667928
117726659	chr1:117726659:C:T	8.47767e-10	-1.59923e-10	-1.10294	0.000159067	-1.59923e-10	-1.31426
117726884	chr1:117726884:G:T	6.56193e-10	-1.59923e-10	-1.35909	0.000195767	-1.59923e-10	-1.10666
117727494	chr1:117727494:T:C	3.11948e-09	-1.59923e-10	0.199875	0.000561184	-1.59923e-10	-0.0535305
117728003	chr1:117728003:C:T	9.3824e-10	-1.59923e-10	-1.00154	0.000167012	-1.59923e-10	-1.26551
117728246	chr1:117728246:G:A	4.50308e-10	-1.73562	-3.54416e-10	0.000105217	-1.72755	-3.54416e-10
117728358	chr1:117728358:C:T	5.47808e-10	-0.383491	-1.15613	3.11553e-05	-1.73979	-1.20481
117728471	chr1:117728471:C:T	1.51754e-10	-1.67392	-1.14937	4.39912e-05	-1.47361	-1.12598
117728576	chr1:117728576:G:A	8.59435e-10	-1.59923e-10	-1.08927	0.000152082	-1.59923e-10	-1.35916
117728799	chr1:117728799:A:C	1.7681e-10	-1.71218	-0.958285	3.89606e-05	-1.65918	-1.06185
117729213	chr1:117729213:G:A	6.56897e-10	-1.59923e-10	-1.35802	0.000155648	-1.59923e-10	-1.33598
117729359	chr1:117729359:C:T	1.65982e-10	-1.68408	-1.04959	3.46882e-05	-1.69556	-1.14162
117729729	chr1:117729729:A:G	9.70608e-10	-1.59923e-10	-0.967624	0.000171634	-1.59923e-10	-1.23821
117729779	chr1:117729779:C:T	4.86734e-10	-1.67504	0.0172067	6.15695e-05	-1.70247	-0.560942
117729808	chr1:117729808:C:T	5.65743e-10	-1.50741	-3.54416e-10	0.00010376	-1.74149	-3.54416e-10
117730012	chr1:117730012:A:G	4.85185e-10	-1.66102	-3.54416e-10	0.000111806	-1.66682	-3.54416e-10
117730236	chr1:117730236:G:GGT	1.46793e-10	-1.49855	-1.35797	5.88342e-05	-0.966685	-1.34217
117730261	chr1:117730261:C:T	9.4651e-10	-1.59923e-10	-0.992766	0.000168441	-1.59923e-10	-1.25699
117730411	chr1:117730411:C:T	7.54127e-10	-1.59923e-10	-1.21999	0.000166026	-1.59923e-10	-1.27143
117730647	chr1:117730647:T:C	8.51114e-10	-1.59923e-10	-1.099	0.000155399	-1.59923e-10	-1.33758
117730758	chr1:117730758:T:A	7.80427e-10	-1.59923e-10	-1.18571	0.000178919	-1.59923e-10	-1.19665
117731298	chr1:117731298:T:C	8.14959e-10	-1.59923e-10	-1.14241	0.000189913	-1.59923e-10	-1.13701
117732676	chr1:117732676:A:G	6.97462e-10	-1.59923e-10	-1.2981	0.000154679	-1.59923e-10	-1.34223
117733067	chr1:117733067:C:G	2.6786e-09	-1.59923e-10	0.0475017	0.000487307	-1.59923e-10	-0.194685
117733263	chr1:117733263:AGCTAATACTCTT:A	1.03753e-08	1.40164	-3.54416e-10	0.00259704	1.47855	-3.54416e-10
117733530	chr1:117733530:A:G	1.61985e-10	-1.74137	-1.01668	4.22398e-05	-1.52939	-1.11083
117733587	chr1:117733587:G:A	4.56157e-10	-1.72271	-3.54416e-10	0.000104099	-1.73824	-3.54416e-10
117733913	chr1:117733913:G:A	1.25527e-10	-1.73707	-1.27596	3.27112e-05	-1.59318	-1.30268
117734080	chr1:117734080:G:T	1.5471e-09	-1.59923e-10	-0.501407	0.00042254	-1.59923e-10	-0.337295
117734311	chr1:117734311:C:T	7.22492e-10	-1.26284	-3.54416e-10	0.000113441	-1.6523	-3.54416e-10
117734630	chr1:117734630:C:T	4.57133e-10	-1.58394	-0.13663	5.33236e-05	-1.66529	-0.741908
117734901	chr1:117734901:T:C	1.41705e-10	-1.66199	-1.22981	3.06951e-05	-1.68	-1.27947
117734978	chr1:117734978:C:T	6.98855e-10	-1.59923e-10	-1.2961	0.000180784	-1.59923e-10	-1.18627
117735000	chr1:117735000:T:A	6.5785e-10	-1.59923e-10	-1.35657	0.000152663	-1.59923e-10	-1.35535
117735272	chr1:117735272:G:A	5.25611e-10	-1.58099	-3.54416e-10	0.000107603	-1.70513	-3.54416e-10
117735427	chr1:117735427:C:T	2.34563e-10	-1.37002	-1.0178	5.81823e-05	-1.5662	-0.753796
117735653	chr1:117735653:T:C	5.74233e-10	-1.21646	-0.276051	4.35746e-05	-1.73192	-0.877185
117735701	chr1:117735701:A:G	6.90394e-10	-1.59923e-10	-1.30828	0.000154177	-1.59923e-10	-1.34548
117736851	chr1:117736851:C:G	6.85848e-09	-0.380864	1.36856	0.000195579	-1.4276	0.319989
117736934	chr1:117736934:T:A	2.14123e-09	-1.59923e-10	-0.176411	0.000484356	-1.59923e-10	-0.20076
117736980	chr1:117736980:A:G	1.48035e-09	-1.59923e-10	-0.54551	0.000278942	-1.59923e-10	-0.752575
117737537	chr1:117737537:A:T	1.0846e-09	-0.791261	-0.0653224	5.87121e-05	-1.61676	-0.69417
117737738	chr1:117737738:T:C	4.28784e-09	-1.59923e-10	0.517991	0.000707344	-1.59923e-10	0.177937
117737840	chr1:117737840:C:T	1.37506e-10	-1.66534	-1.25654	3.37494e-05	-1.62545	-1.23916
117737906	chr1:117737906:C:T	6.56497e-10	-1.59923e-10	-1.35863	0.000153071	-1.59923e-10	-1.35268
117738330	chr1:117738330:G:C	7.25295e-10	-1.59923e-10	-1.25897	0.000195215	-1.59923e-10	-1.10948
117738730	chr1:117738730:C:G	1.71169e-09	-1.59923e-10	-0.400313	0.000573605	-1.59923e-10	-0.0316389
117738989	chr1:117738989:G:A	1.55196e-10	-1.63677	-1.16409	3.84994e-05	-1.59094	-1.142
117739125	chr1:117739125:T:A	6.58291e-10	-1.59923e-10	-1.3559	0.000154818	-1.59923e-10	-1.34133
117739126	chr1:117739126:TA:T	6.58383e-10	-1.59923e-10	-1.35576	0.000154768	-1.59923e-10	-1.34165
117739242	chr1:117739242:A:G	6.56476e-10	-1.59923e-10	-1.35866	0.000153054	-1.59923e-10	-1.35279
117739272	chr1:117739272:G:A	1.5693e-10	-1.63783	-1.15192	3.89522e-05	-1.59221	-1.12903
117739292	chr1:117739292:T:G	7.30405e-10	-1.59923e-10	-1.25195	0.000197268	-1.59923e-10	-1.09901
117739746	chr1:117739746:C:T	6.56476e-10	-1.59923e-10	-1.35866	0.000153054	-1.59923e-10	-1.35279
117739861	chr1:117739861:G:T	3.60848e-09	-0.683514	1.02901	0.000120859	-1.57509	-0.0138638
117739942	chr1:117739942:ATCTATATATCTC:A	7.24716e-10	-1.59923e-10	-1.25977	0.000227554	-1.59923e-10	-0.956192
117740053	chr1:117740053:A:G	2.89688e-09	-0.740647	0.86649	0.000105236	-1.59251	-0.134857
117740074	chr1:117740074:C:A	6.57026e-10	-1.59923e-10	-1.35782	0.000152897	-1.59923e-10	-1.35382
117740378	chr1:117740378:A:G	7.31159e-10	-1.59923e-10	-1.25092	0.00019758	-1.59923e-10	-1.09744
117740440	chr1:117740440:A:G	5.27822e-10	-1.01609	-0.560701	5.95374e-05	-1.68297	-0.614003
117740473	chr1:117740473:TG:T	1.51557e-10	-1.67497	-1.14961	4.75648e-05	-1.38546	-1.13603
117741403	chr1:117741403:G:A	6.56481e-10	-1.59923e-10	-1.35865	0.000153057	-1.59923e-10	-1.35277
117741473	chr1:117741473:A:G	6.56903e-10	-1.59923e-10	-1.35801	0.000153335	-1.59923e-10	-1.35095
117741660	chr1:117741660:C:T	1.50804e-10	-1.67921	-1.15036	4.79915e-05	-1.37681	-1.13575
117741725	chr1:117741725:T:C	1.43663e-10	-1.63265	-1.24542	3.56444e-05	-1.58642	-1.22357
117741873	chr1:117741873:C:G	6.70902e-10	-1.59923e-10	-1.33692	0.000152298	-1.59923e-10	-1.35774
117742058	chr1:117742058:G:A	6.63507e-10	-1.59923e-10	-1.34801	0.000152079	-1.59923e-10	-1.35918
117742607	chr1:117742607:A:T	2.06773e-09	-0.66308	0.451739	0.000183261	-1.53883	0.366159
117742654	chr1:117742654:G:A	1.53615e-10	-1.60214	-1.20896	3.84803e-05	-1.55018	-1.18325
117742851	chr1:117742851:G:T	6.31149e-10	-0.733245	-0.66476	6.09164e-05	-1.58269	-0.691388
117742930	chr1:117742930:A:T	1.85401e-09	-0.722549	0.402109	0.000170118	-1.56482	0.317735
117743439	chr1:117743439:T:C	6.75613e-10	-1.59923e-10	-1.32993	0.000159455	-1.59923e-10	-1.31182
117744025	chr1:117744025:G:A	4.52134e-09	-0.503674	1.07469	0.000134658	-1.48934	0.00849189
117744146	chr1:117744146:TA:T	8.44748e-10	-1.59923e-10	-1.10651	0.000152212	-1.59923e-10	-1.35831
117744840	chr1:117744840:T:C	1.01482e-09	-1.59923e-10	-0.923078	0.000175818	-1.59923e-10	-1.21413
117744937	chr1:117744937:C:T	2.48246e-10	-0.986255	-1.34487	0.000108004	-0.342231	-1.35918
117745149	chr1:117745149:G:A	1.48443e-09	-1.59923e-10	-0.542763	0.000286957	-1.59923e-10	-0.724249
117745324	chr1:117745324:A:G	2.81621e-09	0.0975981	-3.54416e-10	0.000351138	-0.522402	-3.54416e-10
117745544	chr1:117745544:A:G	2.42623e-10	-1.00966	-1.34438	0.00010482	-0.372216	-1.35912
117745855	chr1:117745855:A:T	1.67735e-09	-0.68302	0.262444	0.000161441	-1.54547	0.246032
117746011	chr1:117746011:T:G	6.71038e-10	-1.59923e-10	-1.33672	0.000152306	-1.59923e-10	-1.35769
117746133	chr1:117746133:T:G	2.37602e-10	-1.62591	-0.749042	8.23668e-05	-1.48383	-0.488563
117746172	chr1:117746172:C:T	7.04447e-10	-1.59923e-10	-1.28813	0.000168672	-1.59923e-10	-1.25563
117746281	chr1:117746281:G:A	1.79291e-10	-1.74068	-0.915861	0.000111888	-0.982188	-0.683892
117746471	chr1:117746471:G:A	6.57771e-10	-1.59923e-10	-1.35669	0.000160865	-1.59923e-10	-1.30301
117746709	chr1:117746709:G:T	3.12185e-10	-0.928936	-1.17302	0.000128129	-0.250119	-1.28042
117746723	chr1:117746723:G:A	8.71869e-10	-1.07491	-3.54416e-10	0.000151814	-1.36092	-3.54416e-10
117746813	chr1:117746813:T:C	1.01013e-09	-1.59923e-10	-0.927717	0.000285836	-1.59923e-10	-0.728163
117746865	chr1:117746865:G:A	1.11473e-08	-0.510498	1.9839	0.000269039	-1.48872	0.699994
117746969	chr1:117746969:G:A	5.49919e-10	-1.53578	-3.54416e-10	0.000109723	-1.68562	-3.54416e-10
117747162	chr1:117747162:C:T	1.20653e-09	-1.59923e-10	-0.750041	0.000233997	-1.59923e-10	-0.928269
117747175	chr1:117747175:A:G	6.70948e-10	-1.59923e-10	-1.33686	0.000152301	-1.59923e-10	-1.35772
117747239	chr1:117747239:C:T	1.20799e-10	-1.74154	-1.30988	2.67329e-05	-1.73848	-1.35921
117747303	chr1:117747303:C:T	7.32372e-10	-1.59923e-10	-1.24926	0.000198162	-1.59923e-10	-1.09449
117747473	chr1:117747473:A:G	9.4858e-10	-1.59923e-10	-0.990581	0.000189393	-1.59923e-10	-1.13976
117747581	chr1:117747581:C:T	1.53992e-10	-1.64595	-1.1627	4.47264e-05	-1.43504	-1.14797
117748041	chr1:117748041:T:C	1.43692e-09	-1.59923e-10	-0.575287	0.000223532	-1.59923e-10	-0.974027
117748079	chr1:117748079:A:G	4.48263e-10	-1.74017	-3.54416e-10	0.000103886	-1.74028	-3.54416e-10
117748685	chr1:117748685:G:A	1.45799e-10	-1.68153	-1.18179	3.51811e-05	-1.64394	-1.17913
117748704	chr1:117748704:C:T	1.46518e-09	-1.59923e-10	-0.555816	0.000226519	-1.59923e-10	-0.960751
117748910	chr1:117748910:G:A	1.45931e-10	-1.67855	-1.18387	3.52379e-05	-1.63978	-1.18168
117748943	chr1:117748943:C:T	3.30296e-10	-0.844082	-1.20148	0.000141426	-0.133594	-1.29821
117748952	chr1:117748952:C:T	3.2501e-10	-0.858145	-1.20355	0.000138624	-0.152146	-1.29967
117749374	chr1:117749374:T:C	1.13533e-08	-0.603454	2.09517	0.000281618	-1.53046	0.787437
117749554	chr1:117749554:C:T	9.87803e-09	-0.656121	2.00864	0.000257565	-1.552	0.719696
117749989	chr1:117749989:C:T	1.00458e-09	-1.59923e-10	-0.933221	0.000283952	-1.59923e-10	-0.734775
117750120	chr1:117750120:C:T	4.05664e-10	-1.59775	-0.242272	7.61906e-05	-1.49597	-0.554369
117750348	chr1:117750348:TAG:T	7.64326e-10	-1.59923e-10	-1.20655	0.000158458	-1.59923e-10	-1.31809
117750471	chr1:117750471:A:G	2.43274e-10	-0.993662	-1.3577	0.00010802	-0.347393	-1.35387
117750590	chr1:117750590:A:C	6.56476e-10	-1.59923e-10	-1.35866	0.000153054	-1.59923e-10	-1.35279
117750943	chr1:117750943:C:T	1.38773e-09	-1.59923e-10	-0.61012	0.000218068	-1.59923e-10	-0.998772
117750944	chr1:117750944:G:A	1.59657e-10	-1.67003	-1.1025	4.98446e-05	-1.38818	-1.08649
117751059	chr1:117751059:C:T	2.4826e-10	-0.979957	-1.35111	4.38687e-05	-1.29254	-1.30984
117751161	chr1:117751161:G:C	1.9453e-09	-1.59923e-10	-0.272375	0.00044984	-1.59923e-10	-0.274687
117751611	chr1:117751611:G:A	9.48776e-10	-1.59923e-10	-0.990375	0.000356181	-1.59923e-10	-0.50814
117752190	chr1:117752190:T:C	5.02822e-10	-0.766699	-0.858612	0.000156157	-0.122879	-1.20984
117753159	chr1:117753159:G:A	1.3072e-10	-1.7392	-1.23328	2.77091e-05	-1.74147	-1.32035
117753172	chr1:117753172:G:A	1.07355e-09	-1.59923e-10	-0.866822	0.00018055	-1.59923e-10	-1.18757
117753303	chr1:117753303:G:A	3.45197e-09	-0.654026	0.95518	0.000116971	-1.55652	-0.0651371
117753826	chr1:117753826:C:T	6.709e-10	-1.59923e-10	-1.33693	0.000152298	-1.59923e-10	-1.35774
117753937	chr1:117753937:G:A	3.24531e-10	-0.85099	-1.21218	0.000139127	-0.143618	-1.30458
117754016	chr1:117754016:G:T	4.20625e-10	-1.618	-0.185806	7.85861e-05	-1.46854	-0.550845
117754073	chr1:117754073:A:G	4.74764e-10	-1.59751	-0.0852201	8.28783e-05	-1.50237	-0.463834
117754349	chr1:117754349:T:C	3.18441e-10	-0.875694	-1.20642	0.000135014	-0.176858	-1.30135
117754571	chr1:117754571:T:C	2.94405e-10	-0.987533	-1.17306	0.0001155	-0.33982	-1.29449
117755441	chr1:117755441:G:A	6.58578e-10	-1.59923e-10	-1.35546	0.000152385	-1.59923e-10	-1.35717
117755524	chr1:117755524:C:T	6.29683e-10	-1.40033	-3.54416e-10	0.000199391	-1.08831	-3.54416e-10
117755807	chr1:117755807:A:G	1.26806e-09	-1.59923e-10	-0.700301	0.000219505	-1.59923e-10	-0.992206
117756107	chr1:117756107:T:C	6.78761e-10	-1.59923e-10	-1.32528	0.000152971	-1.59923e-10	-1.35333
117756292	chr1:117756292:A:T	2.40413e-10	-1.58621	-0.776984	5.49029e-05	-1.55813	-0.819881
117756592	chr1:117756592:G:A	8.60783e-10	-1.59923e-10	-1.08771	0.000232493	-1.59923e-10	-0.934717
117756711	chr1:117756711:A:G	8.53027e-10	-1.09676	-3.54416e-10	0.000181114	-1.18446	-3.54416e-10
117756865	chr1:117756865:A:G	1.25078e-09	-1.59923e-10	-0.714024	0.000217334	-1.59923e-10	-1.00215
117756978	chr1:117756978:A:G	6.61212e-10	-1.59923e-10	-1.35147	0.000162457	-1.59923e-10	-1.29317
117757147	chr1:117757147:G:C	1.13184e-09	-1.59923e-10	-0.813951	0.000228011	-1.59923e-10	-0.954185
117757389	chr1:117757389:A:C	1.28434e-09	-1.59923e-10	-0.687548	0.000221598	-1.59923e-10	-0.982712
117757728	chr1:117757728:A:G	3.33797e-10	-0.808625	-1.22639	3.32345e-05	-1.60913	-1.27086
117757777	chr1:117757777:C:G	8.47157e-10	-0.614919	-0.488743	0.000105698	-1.09326	-0.629735
117757814	chr1:117757814:G:A	1.28378e-09	-1.59923e-10	-0.687981	0.000221527	-1.59923e-10	-0.983037
117758045	chr1:117758045:A:G	1.27531e-09	-1.59923e-10	-0.694605	0.000220451	-1.59923e-10	-0.987903
117758128	chr1:117758128:T:C	4.66965e-10	-1.5886	-0.110696	8.63484e-05	-1.54083	-0.38436
117758241	chr1:117758241:CT:C	9.73614e-10	-1.59923e-10	-0.964532	0.000198668	-1.59923e-10	-1.09194
117758484	chr1:117758484:A:C	7.3664e-10	-1.59923e-10	-1.24345	0.000159149	-1.59923e-10	-1.31374
117758636	chr1:117758636:T:C	1.24776e-09	-1.59923e-10	-0.716441	0.000239709	-1.59923e-10	-0.904152
117758657	chr1:117758657:T:C	2.58091e-10	-0.942834	-1.3494	0.0001152	-0.277961	-1.35895
117758739	chr1:117758739:AGAGGTGACAAGGATTCGCCCT:A	1.31211e-09	-1.59923e-10	-0.666153	0.000233919	-1.59923e-10	-0.928603
117758807	chr1:117758807:T:C	4.20142e-10	-0.495266	-1.30969	0.000203601	0.274176	-1.3416
117758953	chr1:117758953:T:A	1.65862e-10	-1.56527	-1.16912	4.24031e-05	-1.55459	-1.08176
117759204	chr1:117759204:C:T	1.30585e-09	-1.59923e-10	-0.670936	0.000247397	-1.59923e-10	-0.872583
117759368	chr1:117759368:G:A	6.85638e-10	-1.3152	-3.54416e-10	0.000120576	-1.5913	-3.54416e-10
117759387	chr1:117759387:A:G	1.06987e-09	-1.59923e-10	-0.870251	0.000382894	-1.59923e-10	-0.435822
117759450	chr1:117759450:T:C	1.4173e-09	-1.59923e-10	-0.589035	0.000457214	-1.59923e-10	-0.258429
117759584	chr1:117759584:G:A	1.26836e-09	-1.59923e-10	-0.700064	0.000234399	-1.59923e-10	-0.926556
117759750	chr1:117759750:C:T	2.096e-10	-1.14213	-1.35822	9.67217e-05	-0.457981	-1.35376
117759904	chr1:117759904:GAC:G	9.10058e-10	-1.59923e-10	-1.03204	0.000198397	-1.59923e-10	-1.09331
117759995	chr1:117759995:G:A	6.61585e-10	-1.59923e-10	-1.35091	0.000152268	-1.59923e-10	-1.35793
117760048	chr1:117760048:G:A	2.63019e-10	-0.91573	-1.35759	0.000139265	-0.111518	-1.33568
117760295	chr1:117760295:G:A	1.45107e-09	-1.59923e-10	-0.565492	0.000233368	-1.59923e-10	-0.930964
117760320	chr1:117760320:T:C	1.00411e-09	-1.59923e-10	-0.933691	0.000195039	-1.59923e-10	-1.11038
117760426	chr1:117760426:T:C	8.23997e-10	-1.59923e-10	-1.13138	0.000201952	-1.59923e-10	-1.07555
117760506	chr1:117760506:T:G	1.53564e-09	-1.59923e-10	-0.508848	0.000234723	-1.59923e-10	-0.925175
117761130	chr1:117761130:T:C	1.04327e-09	-1.59923e-10	-0.895434	0.000195099	-1.59923e-10	-1.11007
117761171	chr1:117761171:A:G	2.65314e-10	-1.00256	-1.26208	3.48599e-05	-1.66626	-1.16598
117761196	chr1:117761196:G:A	5.59803e-10	-1.51796	-3.54416e-10	0.000110728	-1.6765	-3.54416e-10
117761597	chr1:117761597:C:T	1.0843e-09	-1.59923e-10	-0.856853	0.000380878	-1.59923e-10	-0.441101
117761745	chr1:117761745:A:G	4.85735e-10	-0.497961	-1.16192	4.75068e-05	-1.48464	-1.03807
117762546	chr1:117762546:A:G	7.32038e-10	-1.59923e-10	-1.24971	0.000155294	-1.59923e-10	-1.33826
117762622	chr1:117762622:C:G	6.60449e-10	-1.59923e-10	-1.35263	0.000160772	-1.59923e-10	-1.30359
117762770	chr1:117762770:GT:G	1.03746e-09	-1.59923e-10	-0.901015	0.000294876	-1.59923e-10	-0.697025
117762918	chr1:117762918:A:G	1.22169e-10	-1.7337	-1.30644	2.72474e-05	-1.71946	-1.35916
117763114	chr1:117763114:C:T	7.81975e-10	-1.59923e-10	-1.18372	0.000157213	-1.59923e-10	-1.32597
117763118	chr1:117763118:T:G	2.26005e-09	-1.59923e-10	-0.122404	0.000386718	-1.59923e-10	-0.425883
117763505	chr1:117763505:TTC:T	6.60439e-10	-1.59923e-10	-1.35264	0.000160763	-1.59923e-10	-1.30365
117763508	chr1:117763508:AGGG:A	6.60254e-10	-1.59923e-10	-1.35292	0.000160635	-1.59923e-10	-1.30444
117763552	chr1:117763552:A:G	3.80745e-10	-0.679014	-1.2244	3.96756e-05	-1.56085	-1.14199
117763703	chr1:117763703:G:A	6.56471e-10	-1.59923e-10	-1.35867	0.000152991	-1.59923e-10	-1.3532
117763751	chr1:117763751:T:G	9.22218e-10	-1.59923e-10	-1.01877	0.000171538	-1.59923e-10	-1.23878
117763776	chr1:117763776:T:C	7.44602e-10	-1.59923e-10	-1.2327	0.000175222	-1.59923e-10	-1.21753
117763780	chr1:117763780:A:G	6.56491e-10	-1.59923e-10	-1.35864	0.000153006	-1.59923e-10	-1.3531
117763812	chr1:117763812:T:C	1.11027e-09	-1.59923e-10	-0.833186	0.000213619	-1.59923e-10	-1.01939
117763834	chr1:117763834:T:C	2.03026e-10	-1.73066	-0.801552	3.26605e-05	-1.70969	-1.18772
117763959	chr1:117763959:G:T	1.02096e-09	-1.59923e-10	-0.917048	0.000202286	-1.59923e-10	-1.0739
117764342	chr1:117764342:T:C	6.95731e-10	-1.59923e-10	-1.30058	0.000167858	-1.59923e-10	-1.26046
117764482	chr1:117764482:A:G	1.4218e-10	-1.71629	-1.17216	2.89293e-05	-1.73167	-1.28705
117764804	chr1:117764804:C:T	5.83286e-10	-0.12653	-1.35034	3.94881e-05	-1.35173	-1.35585
117764832	chr1:117764832:T:C	1.28038e-10	-1.72916	-1.26405	2.7629e-05	-1.71284	-1.35187
117765484	chr1:117765484:A:T	7.3769e-10	-1.59923e-10	-1.24202	0.000180897	-1.59923e-10	-1.18565
117765559	chr1:117765559:G:T	6.71762e-10	-1.59923e-10	-1.33564	0.00017018	-1.59923e-10	-1.24672
117765645	chr1:117765645:T:C	3.67662e-10	-0.589209	-1.34917	3.72006e-05	-1.53082	-1.23643
117765908	chr1:117765908:T:C	6.71654e-10	-1.59923e-10	-1.3358	0.000170118	-1.59923e-10	-1.24709
117766048	chr1:117766048:G:A	1.17186e-09	-0.7792	-3.54416e-10	0.000217362	-1.00201	-3.54416e-10
117766176	chr1:117766176:C:T	6.56215e-10	-1.59923e-10	-1.35906	0.000152748	-1.59923e-10	-1.35479
117767108	chr1:117767108:T:C	6.60131e-10	-1.59923e-10	-1.35311	0.00016055	-1.59923e-10	-1.30498
117767134	chr1:117767134:C:T	1.11776e-09	-1.59923e-10	-0.82647	0.000203325	-1.59923e-10	-1.06877
117767298	chr1:117767298:C:G	4.67637e-10	-1.69785	-3.54416e-10	0.000103764	-1.74146	-3.54416e-10
117767415	chr1:117767415:C:T	7.1996e-10	-1.59923e-10	-1.26635	0.000183874	-1.59923e-10	-1.16933
117767440	chr1:117767440:A:T	1.09514e-09	-1.59923e-10	-0.846908	0.000396094	-1.59923e-10	-0.401928
117767503	chr1:117767503:G:C	3.3921e-10	-0.663994	-1.35493	3.2141e-05	-1.55455	-1.3589
117768382	chr1:117768382:T:G	4.8134e-10	-0.582124	-1.08685	4.80376e-05	-1.52583	-0.985769
117768424	chr1:117768424:T:C	4.0801e-10	-0.475069	-1.35919	3.67418e-05	-1.47985	-1.29981
117769414	chr1:117769414:C:T	8.35858e-10	-1.59923e-10	-1.11709	0.000199699	-1.59923e-10	-1.08677
117769642	chr1:117769642:C:G	6.67575e-10	-1.59923e-10	-1.3419	0.000167704	-1.59923e-10	-1.26138
117769820	chr1:117769820:C:T	7.56168e-10	-1.59923e-10	-1.21728	0.00018375	-1.59923e-10	-1.17
117769873	chr1:117769873:T:C	4.5634e-10	-1.72231	-3.54416e-10	0.000103974	-1.73944	-3.54416e-10
117769945	chr1:117769945:G:A	7.80649e-10	-1.59923e-10	-1.18542	0.000163202	-1.59923e-10	-1.28859
117770406	chr1:117770406:T:C	6.68533e-10	-1.59923e-10	-1.34046	0.000168362	-1.59923e-10	-1.25746
117770506	chr1:117770506:T:C	6.65991e-10	-1.59923e-10	-1.34427	0.000166758	-1.59923e-10	-1.26704
117770834	chr1:117770834:A:G	1.0775e-09	-1.59923e-10	-0.863151	0.000309132	-1.59923e-10	-0.649811
117770855	chr1:117770855:C:G	7.69024e-10	-1.59923e-10	-1.20042	0.000172014	-1.59923e-10	-1.23601
117771214	chr1:117771214:T:G	6.63142e-10	-1.59923e-10	-1.34856	0.000164932	-1.59923e-10	-1.27805
117771219	chr1:117771219:A:T	6.56314e-10	-1.59923e-10	-1.35891	0.000152277	-1.59923e-10	-1.35788
117771255	chr1:117771255:T:C	7.54262e-10	-1.59923e-10	-1.21981	0.000156393	-1.59923e-10	-1.33121
117771393	chr1:117771393:T:C	6.58727e-10	-1.59923e-10	-1.35524	0.000152277	-1.59923e-10	-1.35788
117771462	chr1:117771462:A:G	1.18622e-10	-1.72678	-1.34283	2.78296e-05	-1.70936	-1.34812
117772076	chr1:117772076:T:TG	1.7574e-10	-1.73288	-0.943663	2.99985e-05	-1.71383	-1.2686
117772294	chr1:117772294:C:T	3.72479e-10	-0.673209	-1.25216	3.85593e-05	-1.55459	-1.17679
117772329	chr1:117772329:C:T	3.93755e-10	-0.657174	-1.21264	4.02674e-05	-1.55248	-1.13556
117772340	chr1:117772340:C:T	4.27476e-10	-0.595792	-1.19186	4.24102e-05	-1.52627	-1.10992
117772358	chr1:117772358:A:G	9.22481e-10	-1.59923e-10	-1.01848	0.000235502	-1.59923e-10	-0.921859
117772788	chr1:117772788:A:G	6.56149e-10	-1.59923e-10	-1.35916	0.000152403	-1.59923e-10	-1.35705
117773146	chr1:117773146:C:T	3.74462e-10	-0.682426	-1.23763	3.9107e-05	-1.55846	-1.15882
117773968	chr1:117773968:T:C	6.68136e-10	-1.59923e-10	-1.34106	0.000168123	-1.59923e-10	-1.25888
117773994	chr1:117773994:G:A	4.76932e-10	-1.67817	-3.54416e-10	0.000137925	-1.45687	-3.54416e-10
117774267	chr1:117774267:A:G	1.48647e-08	-1.59923e-10	1.7612	0.00298322	-1.59923e-10	1.61718
117774331	chr1:117774331:C:T	7.1452e-10	-0.537553	-0.736384	9.02365e-05	-1.03065	-0.850492
117774547	chr1:117774547:A:G	7.24599e-10	-1.59923e-10	-1.25993	0.000156065	-1.59923e-10	-1.33331
117774858	chr1:117774858:G:A	1.38088e-09	-0.615074	-3.54416e-10	0.000140201	-1.4405	-3.54416e-10
117775258	chr1:117775258:C:T	1.07873e-09	-1.59923e-10	-0.86201	0.000363424	-1.59923e-10	-0.488009
117775428	chr1:117775428:A:G	1.09118e-09	-1.59923e-10	-0.850532	0.00036898	-1.59923e-10	-0.472836
117775484	chr1:117775484:CTTAAAA:C	3.93846e-10	-0.634485	-1.2351	4.08421e-05	-1.54012	-1.13374
117775686	chr1:117775686:T:C	3.25258e-09	0.241658	-3.54416e-10	0.000395073	-0.404508	-3.54416e-10
117775759	chr1:117775759:A:G	7.79701e-10	-1.59923e-10	-1.18664	0.000158684	-1.59923e-10	-1.31666
117775830	chr1:117775830:T:C	2.07096e-09	-0.376639	0.166859	8.79097e-05	-1.34913	-0.558135
117776028	chr1:117776028:C:T	1.29493e-10	-1.73798	-1.24394	2.74301e-05	-1.72624	-1.3457
117776113	chr1:117776113:T:C	4.57039e-10	-1.72078	-3.54416e-10	0.000104028	-1.73892	-3.54416e-10
117776133	chr1:117776133:G:A	7.86448e-10	-1.59923e-10	-1.17802	0.000181959	-1.59923e-10	-1.1798
117776370	chr1:117776370:A:T	9.24201e-10	-1.59923e-10	-1.01662	0.000235973	-1.59923e-10	-0.919864
117777228	chr1:117777228:CA:C	7.85145e-10	-1.59923e-10	-1.17968	0.000159231	-1.59923e-10	-1.31323
117777368	chr1:117777368:A:G	3.70549e-10	-0.572535	-1.35803	3.35124e-05	-1.51341	-1.35826
117777808	chr1:117777808:C:A	7.3272e-10	-1.59923e-10	-1.24878	0.000155337	-1.59923e-10	-1.33798
117778162	chr1:117778162:G:A	6.63796e-10	-1.59923e-10	-1.34757	0.000165011	-1.59923e-10	-1.27757
117778170	chr1:117778170:G:A	4.02587e-10	-0.515462	-1.33217	0.000209681	0.312615	-1.35061
117778203	chr1:117778203:G:A	8.02108e-10	-1.59923e-10	-1.1583	0.000161022	-1.59923e-10	-1.30204
117778273	chr1:117778273:T:G	6.63583e-10	-1.59923e-10	-1.34789	0.000165225	-1.59923e-10	-1.27627
117778497	chr1:117778497:T:C	1.77511e-10	-1.73663	-0.929881	3.01108e-05	-1.71908	-1.25961
117778727	chr1:117778727:C:T	1.51032e-09	-0.525471	-3.54416e-10	0.000147165	-1.39202	-3.54416e-10
117778781	chr1:117778781:G:A	1.47198e-10	-1.70801	-1.14576	2.94261e-05	-1.72592	-1.27578
117778830	chr1:117778830:C:T	9.00591e-10	-1.59923e-10	-1.0425	0.000239892	-1.59923e-10	-0.903391
117779057	chr1:117779057:A:T	8.65766e-10	-1.59923e-10	-1.08193	0.000219884	-1.59923e-10	-0.990479
117779123	chr1:117779123:G:A	9.00866e-10	-1.59923e-10	-1.04219	0.000217322	-1.59923e-10	-1.0022
117779311	chr1:117779311:T:C	7.79125e-10	-1.59923e-10	-1.18738	0.000158626	-1.59923e-10	-1.31703
117779523	chr1:117779523:TA:T	6.58802e-10	-1.59923e-10	-1.35512	0.000152268	-1.59923e-10	-1.35794
117779649	chr1:117779649:A:G	3.3428e-10	-0.783999	-1.24957	3.70305e-05	-1.59731	-1.17453
117779666	chr1:117779666:T:C	6.81804e-10	-1.59923e-10	-1.32081	0.000152713	-1.59923e-10	-1.35502
117779739	chr1:117779739:G:A	6.92488e-10	-1.59923e-10	-1.30526	0.000166768	-1.59923e-10	-1.26698
117780660	chr1:117780660:T:C	3.35439e-10	-0.743504	-1.2866	3.58024e-05	-1.58291	-1.22265
117780929	chr1:117780929:G:GA	7.68184e-10	-1.59923e-10	-1.20152	0.000171842	-1.59923e-10	-1.237
117780988	chr1:117780988:G:A	6.56293e-10	-1.59923e-10	-1.35894	0.000152839	-1.59923e-10	-1.3542
117781182	chr1:117781182:C:T	8.14334e-10	-1.59923e-10	-1.14318	0.000223091	-1.59923e-10	-0.976001
117781421	chr1:117781421:T:A	7.705e-10	-1.59923e-10	-1.19851	0.00015773	-1.59923e-10	-1.32269
117781503	chr1:117781503:T:C	8.96241e-10	-1.59923e-10	-1.04734	0.00022789	-1.59923e-10	-0.954716
117781861	chr1:117781861:G:A	1.09442e-09	-1.59923e-10	-0.847563	0.00021179	-1.59923e-10	-1.02798
117781930	chr1:117781930:A:G	7.77346e-10	-1.59923e-10	-1.18966	0.000158482	-1.59923e-10	-1.31794
117781978	chr1:117781978:T:C	2.4492e-09	-0.430645	0.388615	0.000101161	-1.37912	-0.387746
117782356	chr1:117782356:G:A	1.35428e-10	-1.74096	-1.19615	2.80441e-05	-1.74081	-1.30899
117783153	chr1:117783153:G:C	3.8614e-09	-1.59923e-10	0.413239	0.000470893	-1.59923e-10	-0.228949
117783190	chr1:117783190:T:G	1.15057e-09	-1.59923e-10	-0.797533	0.000191622	-1.59923e-10	-1.12806
117783922	chr1:117783922:G:A	5.38306e-10	-1.55712	-3.54416e-10	0.00010651	-1.71534	-3.54416e-10
117784069	chr1:117784069:C:T	6.5798e-10	-1.59923e-10	-1.35637	0.000152078	-1.59923e-10	-1.35919
117784131	chr1:117784131:A:G	4.35282e-10	-0.412479	-1.35707	3.61753e-05	-1.43647	-1.35873
117784282	chr1:117784282:G:A	1.9614e-09	-0.361839	0.0977064	8.4165e-05	-1.34125	-0.609553
117784483	chr1:117784483:A:ATATGGAAATCTCTATATGGAAAT	5.08959e-10	-1.61318	-3.54416e-10	0.000107824	-1.70308	-3.54416e-10
117784741	chr1:117784741:G:A	7.53033e-10	-1.22144	-3.54416e-10	0.000107838	-1.70295	-3.54416e-10
117784965	chr1:117784965:T:C	1.79568e-10	-1.73487	-0.920125	3.03618e-05	-1.71552	-1.25488
117785041	chr1:117785041:T:G	9.62357e-10	-1.59923e-10	-0.976162	0.000270097	-1.59923e-10	-0.784797
117785193	chr1:117785193:T:A	1.92969e-09	-0.334794	0.0543596	8.31618e-05	-1.32666	-0.636136
117785453	chr1:117785453:T:G	8.34403e-10	-1.59923e-10	-1.11883	0.000188733	-1.59923e-10	-1.14325
117786034	chr1:117786034:G:A	4.33867e-10	-0.414857	-1.35795	3.6753e-05	-1.43863	-1.34073
117786297	chr1:117786297:T:C	8.07778e-10	-1.59923e-10	-1.15126	0.000191904	-1.59923e-10	-1.12659
117786519	chr1:117786519:A:T	7.3356e-10	-1.59923e-10	-1.24764	0.000154376	-1.59923e-10	-1.34419
117786522	chr1:117786522:C:A	6.6478e-10	-1.59923e-10	-1.34609	0.000166102	-1.59923e-10	-1.27098
117786587	chr1:117786587:A:C	2.04383e-10	-1.7402	-0.785346	3.23983e-05	-1.72843	-1.17704
117786648	chr1:117786648:G:A	9.11374e-10	-1.59923e-10	-1.03059	0.00025748	-1.59923e-10	-0.832639
117786754	chr1:117786754:C:T	1.75131e-10	-1.74042	-0.939598	2.96811e-05	-1.72869	-1.26438
117787010	chr1:117787010:C:G	4.12124e-10	-0.466316	-1.35791	3.51503e-05	-1.46486	-1.35908
117787248	chr1:117787248:T:C	1.80061e-10	-1.74045	-0.911803	2.8848e-05	-1.73977	-1.28177
117787459	chr1:117787459:A:C	4.04709e-10	-0.506729	-1.33565	3.47758e-05	-1.48132	-1.35333
117787461	chr1:117787461:A:G	3.85619e-10	-0.548915	-1.34178	3.40162e-05	-1.50054	-1.35621
117787674	chr1:117787674:A:C	4.52612e-10	-1.73051	-3.54416e-10	0.000104749	-1.73201	-3.54416e-10
117787787	chr1:117787787:T:C	6.5687e-10	-1.59923e-10	-1.35806	0.00015587	-1.59923e-10	-1.33455
117787969	chr1:117787969:G:A	8.11519e-10	-1.59923e-10	-1.14664	0.000167418	-1.59923e-10	-1.26308
117787982	chr1:117787982:C:T	1.51304e-10	-1.73136	-1.09489	2.86822e-05	-1.73892	-1.28838
117787998	chr1:117787998:T:A	7.24931e-10	-1.59923e-10	-1.25947	0.000153806	-1.59923e-10	-1.34788
117788302	chr1:117788302:G:A	6.57578e-10	-1.59923e-10	-1.35698	0.000160531	-1.59923e-10	-1.30509
117788369	chr1:117788369:C:G	7.65765e-10	-1.59923e-10	-1.20467	0.000157337	-1.59923e-10	-1.32519
117788420	chr1:117788420:A:G	7.59892e-10	-1.59923e-10	-1.21237	0.00015678	-1.59923e-10	-1.32874
117788534	chr1:117788534:A:G	8.52092e-10	-1.59923e-10	-1.09785	0.000188551	-1.59923e-10	-1.14421
117788553	chr1:117788553:G:A	7.60881e-10	-1.59923e-10	-1.21107	0.000156873	-1.59923e-10	-1.32814
117788572	chr1:117788572:C:T	7.48439e-10	-1.59923e-10	-1.22756	0.000155746	-1.59923e-10	-1.33535
117788596	chr1:117788596:GAC:G	7.96616e-10	-1.59923e-10	-1.16517	0.000217323	-1.59923e-10	-1.00219
117789265	chr1:117789265:C:T	9.44051e-10	-1.59923e-10	-0.995367	0.000174133	-1.59923e-10	-1.22376
117789325	chr1:117789325:A:G	7.6594e-10	-1.59923e-10	-1.20444	0.000157382	-1.59923e-10	-1.3249
117789336	chr1:117789336:C:T	2.17782e-09	-0.475341	0.315874	9.36513e-05	-1.39322	-0.45078
117789344	chr1:117789344:T:C	1.00998e-09	-1.59923e-10	-0.927858	0.00028504	-1.59923e-10	-0.73095
117789407	chr1:117789407:A:C	7.94773e-10	-1.59923e-10	-1.16749	0.000160266	-1.59923e-10	-1.30675
117789470	chr1:117789470:C:T	8.17329e-10	-1.59923e-10	-1.13951	0.000186608	-1.59923e-10	-1.15457
117789569	chr1:117789569:C:T	1.85611e-10	-1.38151	-1.24039	4.53905e-05	-1.34904	-1.21924
117789855	chr1:117789855:A:G	8.03183e-10	-1.59923e-10	-1.15696	0.000164029	-1.59923e-10	-1.28354
117789968	chr1:117789968:A:T	3.45268e-10	-0.909661	-1.09157	4.30871e-05	-1.64083	-0.979521
117790094	chr1:117790094:C:T	8.50185e-10	-1.59923e-10	-1.10009	0.00017015	-1.59923e-10	-1.2469
117790165	chr1:117790165:C:T	6.56144e-10	-1.59923e-10	-1.35917	0.000157049	-1.59923e-10	-1.32702
117790454	chr1:117790454:C:T	1.84488e-10	-1.74107	-0.886896	2.96988e-05	-1.73222	-1.26025
117790966	chr1:117790966:A:G	1.27361e-10	-1.71155	-1.28698	2.82227e-05	-1.68724	-1.35622
117790984	chr1:117790984:T:A	6.56151e-10	-1.59923e-10	-1.35916	0.000157001	-1.59923e-10	-1.32733
117791291	chr1:117791291:T:C	1.24876e-09	-1.59923e-10	-0.715645	0.000472	-1.59923e-10	-0.2266
117791425	chr1:117791425:AG:A	9.27101e-10	-1.59923e-10	-1.01349	0.00035069	-1.59923e-10	-0.523676
117791467	chr1:117791467:C:T	7.87076e-10	-1.17722	-3.54416e-10	0.000170221	-1.24648	-3.54416e-10
117791813	chr1:117791813:C:G	4.64923e-10	-1.70368	-3.54416e-10	0.000119607	-1.59936	-3.54416e-10
117791902	chr1:117791902:G:A	6.56181e-10	-1.59923e-10	-1.35911	0.000156843	-1.59923e-10	-1.32833
117791957	chr1:117791957:T:G	1.69047e-09	-0.412786	-3.54416e-10	0.000151405	-1.36362	-3.54416e-10
117792099	chr1:117792099:TG:T	8.29793e-10	-1.59923e-10	-1.12437	0.000167859	-1.59923e-10	-1.26045
117792164	chr1:117792164:C:T	1.23478e-09	-1.59923e-10	-0.726899	0.000465082	-1.59923e-10	-0.241366
117792827	chr1:117792827:G:C	1.55669e-09	-0.447315	-0.0479155	7.31476e-05	-1.38462	-0.706481
117792854	chr1:117792854:A:C	3.57351e-10	-0.846378	-1.12045	4.24109e-05	-1.61961	-1.01657
117793110	chr1:117793110:T:C	1.75443e-10	-1.73924	-0.938994	2.99788e-05	-1.72633	-1.25676
117793423	chr1:117793423:G:T	1.31522e-10	-1.64116	-1.32522	3.05965e-05	-1.60351	-1.35918
117793596	chr1:117793596:T:G	1.41569e-09	-0.305431	-0.284746	7.10057e-05	-1.30546	-0.815357
117793666	chr1:117793666:C:T	5.72444e-10	-1.49563	-3.54416e-10	0.000141217	-1.43329	-3.54416e-10
117793816	chr1:117793816:A:G	6.56539e-10	-1.59923e-10	-1.35857	0.000158919	-1.59923e-10	-1.31519
117794046	chr1:117794046:T:C	4.5881e-10	-1.71691	-3.54416e-10	0.000103763	-1.74147	-3.54416e-10
117794458	chr1:117794458:A:G	6.56605e-10	-1.59923e-10	-1.35846	0.000159051	-1.59923e-10	-1.31435
117794511	chr1:117794511:A:G	9.05543e-10	-1.59923e-10	-1.03701	0.000246348	-1.59923e-10	-0.876834
117794517	chr1:117794517:C:T	1.34347e-10	-1.70649	-1.23863	2.88823e-05	-1.68004	-1.34031
117794534	chr1:117794534:T:C	3.43515e-10	-0.847224	-1.15909	4.04745e-05	-1.61957	-1.06334
117794584	chr1:117794584:C:T	1.8941e-09	-0.400768	0.101722	8.41067e-05	-1.35988	-0.591618
117794778	chr1:117794778:C:A	8.57693e-10	-1.59923e-10	-1.0913	0.000171628	-1.59923e-10	-1.23825
117794852	chr1:117794852:C:G	1.84813e-10	-1.73715	-0.88905	3.09252e-05	-1.72145	-1.23056
117794856	chr1:117794856:C:T	9.19164e-10	-1.59923e-10	-1.02208	0.000220322	-1.59923e-10	-0.988488
117795298	chr1:117795298:C:G	8.44356e-10	-1.59923e-10	-1.10697	0.000169843	-1.59923e-10	-1.2487
117795395	chr1:117795395:T:C	7.34554e-10	-1.59923e-10	-1.24628	0.000165385	-1.59923e-10	-1.2753
117795506	chr1:117795506:G:A	6.56649e-10	-1.59923e-10	-1.3584	0.000159129	-1.59923e-10	-1.31386
117795579	chr1:117795579:T:C	1.33476e-10	-1.64116	-1.31047	3.06466e-05	-1.60342	-1.35764
117795585	chr1:117795585:C:T	1.25963e-10	-1.70242	-1.30714	2.84715e-05	-1.67574	-1.35894
117795623	chr1:117795623:G:T	1.8275e-10	-1.74068	-0.896752	3.05381e-05	-1.73048	-1.23413
117795822	chr1:117795822:G:A	1.33795e-10	-1.70807	-1.24117	2.87344e-05	-1.68289	-1.34259
117795831	chr1:117795831:T:C	3.60034e-10	-0.64834	-1.31101	3.55749e-05	-1.54261	-1.26933
117795936	chr1:117795936:A:G	2.41635e-10	-1.71526	-0.642854	3.35043e-05	-1.67471	-1.1972
117795938	chr1:117795938:C:T	8.72331e-10	-1.59923e-10	-1.07438	0.000173592	-1.59923e-10	-1.22687
117795949	chr1:117795949:T:C	2.36921e-10	-1.72199	-0.655833	3.29399e-05	-1.68567	-1.20322
117795958	chr1:117795958:A:G	8.12885e-10	-0.617371	-0.527586	4.75134e-05	-1.4677	-1.05486
117796206	chr1:117796206:C:T	1.45727e-09	-0.285352	-0.275874	7.20066e-05	-1.29206	-0.814762
117796498	chr1:117796498:T:A	7.6823e-10	-0.464456	-0.737003	5.0013e-05	-1.40636	-1.06493
117796602	chr1:117796602:T:C	1.42183e-09	-1.59923e-10	-0.585851	0.00025131	-1.59923e-10	-0.856892
117796726	chr1:117796726:A:C	6.79378e-10	-1.59923e-10	-1.32437	0.000153304	-1.59923e-10	-1.35116
117796727	chr1:117796727:C:T	7.42272e-10	-0.50354	-0.732291	4.91958e-05	-1.42627	-1.0615
117796976	chr1:117796976:G:C	6.56137e-10	-1.59923e-10	-1.35918	0.000152408	-1.59923e-10	-1.35702
117797314	chr1:117797314:T:C	4.91058e-10	-0.583169	-1.06582	4.08512e-05	-1.46637	-1.20727
117797385	chr1:117797385:G:T	1.83831e-10	-1.73369	-0.897844	3.10074e-05	-1.71485	-1.2345
117797491	chr1:117797491:C:T	4.55846e-10	-1.72339	-3.54416e-10	0.000115222	-1.63672	-3.54416e-10
117797535	chr1:117797535:A:T	7.27037e-10	-1.59923e-10	-1.25657	0.000158016	-1.59923e-10	-1.32088
117797825	chr1:117797825:A:T	8.17799e-10	-1.59923e-10	-1.13893	0.000166327	-1.59923e-10	-1.26963
117798336	chr1:117798336:C:A	6.95965e-10	-0.549873	-0.750376	4.7565e-05	-1.44679	-1.0747
117798554	chr1:117798554:A:G	1.06966e-09	-1.59923e-10	-0.870456	0.000180419	-1.59923e-10	-1.1883
117798670	chr1:117798670:C:T	9.63519e-10	-1.59923e-10	-0.974955	0.000253779	-1.59923e-10	-0.847117
117798797	chr1:117798797:G:C	1.18624e-09	-1.59923e-10	-0.767005	0.000440527	-1.59923e-10	-0.295607
117799369	chr1:117799369:G:C	1.80306e-10	-1.72654	-0.924351	3.13376e-05	-1.7032	-1.23556
117800005	chr1:117800005:T:C	8.5625e-10	-1.59923e-10	-1.09298	0.000171333	-1.59923e-10	-1.23997
117800188	chr1:117800188:C:T	2.0464e-10	-1.74135	-0.782948	3.10841e-05	-1.73378	-1.2131
117800234	chr1:117800234:T:C	6.81386e-10	-1.59923e-10	-1.32142	0.000155099	-1.59923e-10	-1.33952
117800561	chr1:117800561:C:A	6.57272e-10	-1.59923e-10	-1.35745	0.000155187	-1.59923e-10	-1.33895
117800748	chr1:117800748:C:T	6.71107e-10	-1.59923e-10	-1.33662	0.00016036	-1.59923e-10	-1.30616
117800952	chr1:117800952:A:G	7.02175e-10	-1.29137	-3.54416e-10	0.000235483	-0.921943	-3.54416e-10
117801349	chr1:117801349:G:A	8.5995e-10	-1.59923e-10	-1.08867	0.000249076	-1.59923e-10	-0.865822
117801372	chr1:117801372:G:A	1.33968e-10	-1.7221	-1.22585	2.83742e-05	-1.70128	-1.33682
117801804	chr1:117801804:G:T	6.75414e-10	-1.59923e-10	-1.33022	0.000159175	-1.59923e-10	-1.31357
117801872	chr1:117801872:C:T	7.31403e-10	-1.59923e-10	-1.25058	0.000166747	-1.59923e-10	-1.2671
117802178	chr1:117802178:T:C	1.82325e-09	-0.618929	0.281756	8.67893e-05	-1.46198	-0.458119
117802276	chr1:117802276:A:G	1.94699e-10	-1.72893	-0.845156	3.31041e-05	-1.67974	-1.20418
117802855	chr1:117802855:A:G	8.88743e-10	-1.59923e-10	-1.05574	0.000172476	-1.59923e-10	-1.23332
117803523	chr1:117803523:C:T	6.7407e-10	-1.59923e-10	-1.33221	0.00016124	-1.59923e-10	-1.30069
117803597	chr1:117803597:C:T	2.65885e-10	-0.924478	-1.338	3.01195e-05	-1.65543	-1.32298
117803738	chr1:117803738:T:G	6.83112e-10	-1.59923e-10	-1.31889	0.000153705	-1.59923e-10	-1.34854
117803755	chr1:117803755:T:C	7.60584e-10	-1.59923e-10	-1.21146	0.000159336	-1.59923e-10	-1.31256
117803831	chr1:117803831:ACCT:A	6.6132e-10	-1.59923e-10	-1.35131	0.000161415	-1.59923e-10	-1.2996
117803932	chr1:117803932:C:T	2.04336e-09	-0.522482	0.299284	9.2229e-05	-1.41282	-0.446485
117804312	chr1:117804312:ATGT:A	2.63202e-10	-0.929848	-1.34278	3.0062e-05	-1.66654	-1.31377
117804354	chr1:117804354:A:G	6.63806e-10	-1.59923e-10	-1.34756	0.000152965	-1.59923e-10	-1.35337
117804437	chr1:117804437:C:G	7.05867e-10	-1.59923e-10	-1.28612	0.000154992	-1.59923e-10	-1.34021
117804444	chr1:117804444:T:C	2.62155e-10	-0.953117	-1.3235	3.05445e-05	-1.67503	-1.28937
117804471	chr1:117804471:T:C	7.78039e-10	-1.59923e-10	-1.18877	0.000161381	-1.59923e-10	-1.29981
117804597	chr1:117804597:A:G	7.81786e-10	-1.18397	-3.54416e-10	0.000127815	-1.533	-3.54416e-10
117804609	chr1:117804609:C:T	6.74194e-10	-1.59923e-10	-1.33203	0.000161284	-1.59923e-10	-1.30041
117804967	chr1:117804967:G:A	3.22778e-10	-0.869133	-1.19945	3.33283e-05	-1.63322	-1.24395
117805151	chr1:117805151:C:G	3.24231e-10	-0.866623	-1.19747	3.34077e-05	-1.63262	-1.24217
117805260	chr1:117805260:T:G	3.33755e-10	-0.844232	-1.19091	3.38652e-05	-1.62454	-1.23665
117805305	chr1:117805305:A:G	6.90276e-10	-1.59923e-10	-1.30846	0.000157116	-1.59923e-10	-1.32659
117805364	chr1:117805364:T:G	3.24901e-10	-0.860177	-1.20185	3.33538e-05	-1.6304	-1.24601
117805463	chr1:117805463:T:C	3.12044e-10	-0.898229	-1.20417	3.2863e-05	-1.64348	-1.24776
117805615	chr1:117805615:A:C	6.92546e-10	-1.59923e-10	-1.30517	0.000158712	-1.59923e-10	-1.31649
117805903	chr1:117805903:T:C	6.86766e-10	-1.59923e-10	-1.31355	0.00015754	-1.59923e-10	-1.3239
117806012	chr1:117806012:A:G	3.21669e-10	-0.876786	-1.19524	3.33608e-05	-1.63611	-1.24009
117806138	chr1:117806138:G:C	3.1468e-10	-0.839772	-1.25422	3.24006e-05	-1.62086	-1.28455
117806146	chr1:117806146:A:C	3.42507e-10	-0.80765	-1.2016	3.431e-05	-1.60959	-1.23855
117806173	chr1:117806173:G:A	1.22341e-09	-0.736152	-3.54416e-10	0.000251183	-0.857396	-3.54416e-10
117806190	chr1:117806190:G:A	7.26979e-10	-1.59923e-10	-1.25665	0.000166652	-1.59923e-10	-1.26767
117806373	chr1:117806373:G:A	7.57985e-10	-1.59923e-10	-1.21488	0.000158972	-1.59923e-10	-1.31485
117806400	chr1:117806400:A:G	3.06046e-10	-0.903009	-1.2188	3.26076e-05	-1.64374	-1.25529
117806927	chr1:117806927:G:A	1.22714e-09	-1.59923e-10	-0.733108	0.000203374	-1.59923e-10	-1.06853
117806949	chr1:117806949:T:C	6.90329e-10	-1.59923e-10	-1.30838	0.0001583	-1.59923e-10	-1.31909
117807045	chr1:117807045:T:A	6.56788e-10	-1.59923e-10	-1.35819	0.000155444	-1.59923e-10	-1.33729
117807401	chr1:117807401:T:G	1.24473e-09	-1.59923e-10	-0.718871	0.00020206	-1.59923e-10	-1.07502
117807421	chr1:117807421:A:G	6.91248e-10	-1.59923e-10	-1.30705	0.00015849	-1.59923e-10	-1.31789
117807457	chr1:117807457:C:A	5.40431e-10	-0.821056	-0.732124	4.8889e-05	-1.61644	-0.877585
117807507	chr1:117807507:A:G	5.15705e-10	-0.819611	-0.780402	4.68528e-05	-1.61609	-0.920484
117807606	chr1:117807606:AG:A	5.93226e-10	-0.824178	-0.635794	5.24786e-05	-1.62008	-0.803095
117807745	chr1:117807745:G:A	2.81119e-10	-0.93998	-1.26679	3.65059e-05	-1.66404	-1.12206
117807781	chr1:117807781:G:A	6.91071e-10	-1.59923e-10	-1.3073	0.00015848	-1.59923e-10	-1.31795
117807810	chr1:117807810:A:G	6.90125e-10	-1.59923e-10	-1.30867	0.000158238	-1.59923e-10	-1.31948
117807857	chr1:117807857:C:T	5.13184e-10	-0.850586	-0.754326	4.74136e-05	-1.62744	-0.897232
117807881	chr1:117807881:C:A	6.75058e-10	-1.59923e-10	-1.33075	0.000161598	-1.59923e-10	-1.29847
117808223	chr1:117808223:C:A	8.58813e-10	-1.59923e-10	-1.09	0.000162022	-1.59923e-10	-1.29585
117808453	chr1:117808453:T:C	6.90729e-10	-1.59923e-10	-1.3078	0.000158385	-1.59923e-10	-1.31855
117808853	chr1:117808853:C:T	1.16241e-09	-1.59923e-10	-0.7873	0.00020806	-1.59923e-10	-1.04575
117808892	chr1:117808892:G:T	6.90869e-10	-1.59923e-10	-1.3076	0.000158404	-1.59923e-10	-1.31843
117808932	chr1:117808932:G:A	5.32136e-10	-0.812746	-0.755902	4.80121e-05	-1.61366	-0.898469
117809086	chr1:117809086:T:C	5.26223e-10	-0.814075	-0.765748	4.75375e-05	-1.61431	-0.907748
117809091	chr1:117809091:G:C	5.52464e-10	-0.874832	-0.656328	5.06704e-05	-1.63792	-0.820313
117809216	chr1:117809216:A:G	1.08408e-09	-1.59923e-10	-0.85706	0.00037856	-1.59923e-10	-0.447206
117809278	chr1:117809278:G:T	6.9052e-10	-1.59923e-10	-1.3081	0.00015834	-1.59923e-10	-1.31883
117809281	chr1:117809281:A:C	5.177e-10	-0.785617	-0.810535	4.62442e-05	-1.60341	-0.946231
117809715	chr1:117809715:A:G	4.71992e-10	-0.838417	-0.850168	4.38057e-05	-1.6232	-0.980612
117809882	chr1:117809882:G:A	4.99476e-10	-0.860936	-0.771052	4.6053e-05	-1.63312	-0.920663
117809891	chr1:117809891:G:A	4.8274e-10	-0.890706	-0.775364	4.5421e-05	-1.64344	-0.924167
117810095	chr1:117810095:T:C	7.30721e-10	-1.59923e-10	-1.25152	0.000164689	-1.59923e-10	-1.27952
117810170	chr1:117810170:T:C	4.70213e-10	-0.832207	-0.860155	4.35168e-05	-1.62111	-0.989325
117810512	chr1:117810512:A:G	5.12057e-10	-0.834137	-0.772975	4.63274e-05	-1.62365	-0.924193
117810616	chr1:117810616:C:T	1.58307e-10	-1.67299	-1.10802	3.00415e-05	-1.65653	-1.32447
117810753	chr1:117810753:G:A	2.85356e-10	-0.907889	-1.28392	3.62958e-05	-1.65681	-1.13507
117811127	chr1:117811127:A:C	6.61901e-10	-1.59923e-10	-1.35043	0.000156225	-1.59923e-10	-1.33228
117811150	chr1:117811150:T:G	6.90949e-10	-1.59923e-10	-1.30748	0.000158373	-1.59923e-10	-1.31862
117811191	chr1:117811191:A:G	6.90886e-10	-1.59923e-10	-1.30757	0.000158358	-1.59923e-10	-1.31872
117811270	chr1:117811270:A:G	1.2381e-10	-1.74081	-1.28599	2.74419e-05	-1.71241	-1.3591
117811665	chr1:117811665:C:A	4.95608e-10	-0.843064	-0.796697	4.51148e-05	-1.62747	-0.946895
117812097	chr1:117812097:G:A	9.9863e-10	-1.59923e-10	-0.939163	0.000198961	-1.59923e-10	-1.09047
117812194	chr1:117812194:C:T	8.80087e-10	-1.59923e-10	-1.06553	0.000238426	-1.59923e-10	-0.909523
117812202	chr1:117812202:C:T	2.71485e-10	-1.67	-0.571638	5.08068e-05	-1.65778	-0.797769
117812311	chr1:117812311:C:T	2.71511e-10	-1.67049	-0.571056	5.08116e-05	-1.65822	-0.797239
117812404	chr1:117812404:CCTT:C	6.82682e-10	-1.59923e-10	-1.31952	0.000153654	-1.59923e-10	-1.34888
117812418	chr1:117812418:TTAA:T	8.79219e-10	-1.59923e-10	-1.06651	0.000174301	-1.59923e-10	-1.2228
117812571	chr1:117812571:G:A	2.73031e-10	-1.67146	-0.564502	5.1153e-05	-1.65919	-0.789565
117812617	chr1:117812617:C:T	2.69328e-10	-1.6491	-0.600521	5.09603e-05	-1.63518	-0.817351
117812775	chr1:117812775:A:C	2.66627e-10	-0.909718	-1.34998	2.91017e-05	-1.65819	-1.3546
117812790	chr1:117812790:G:T	2.79791e-10	-0.856444	-1.35506	3.22578e-05	-1.576	-1.33382
117812839	chr1:117812839:C:G	7.13854e-10	-1.59923e-10	-1.27487	0.000161512	-1.59923e-10	-1.299
117812916	chr1:117812916:C:T	7.79314e-10	-1.59923e-10	-1.18713	0.000161381	-1.59923e-10	-1.29981
117812927	chr1:117812927:C:G	1.75212e-10	-1.49161	-1.18794	3.13196e-05	-1.73768	-1.20166
117813107	chr1:117813107:G:A	2.92656e-10	-1.70287	-0.46368	4.5199e-05	-1.68347	-0.889033
117813165	chr1:117813165:T:C	6.76769e-10	-1.59923e-10	-1.32822	0.000162293	-1.59923e-10	-1.29418
117813194	chr1:117813194:G:A	2.35307e-10	-1.04641	-1.33825	3.12424e-05	-1.64552	-1.29629
117813629	chr1:117813629:C:A	2.34674e-10	-1.04432	-1.34303	3.09776e-05	-1.64392	-1.3064
117813792	chr1:117813792:A:G	1.2363e-10	-1.73301	-1.29524	2.82925e-05	-1.68255	-1.35843
117813815	chr1:117813815:T:C	7.76851e-10	-1.59923e-10	-1.1903	0.000163139	-1.59923e-10	-1.28898
117813973	chr1:117813973:T:C	2.30274e-10	-1.0649	-1.34138	3.08447e-05	-1.65121	-1.30341
117814239	chr1:117814239:AG:A	2.2752e-10	-1.07562	-1.34268	3.06452e-05	-1.65526	-1.30584
117814500	chr1:117814500:A:T	1.67286e-10	-1.73951	-0.986333	3.33754e-05	-1.73125	-1.14451
117814761	chr1:117814761:A:G	2.2429e-10	-1.08859	-1.34402	3.04464e-05	-1.65972	-1.30789
117814835	chr1:117814835:G:T	8.02462e-10	-1.59923e-10	-1.15786	0.000164253	-1.59923e-10	-1.28217
117814978	chr1:117814978:C:T	1.15716e-10	-1.73846	-1.35595	2.85047e-05	-1.70358	-1.32993
117815254	chr1:117815254:G:A	2.10859e-10	-1.1517	-1.34266	3.02125e-05	-1.67983	-1.29549
117815353	chr1:117815353:A:G	7.48622e-10	-1.22731	-3.54416e-10	0.000136578	-1.46668	-3.54416e-10
117815606	chr1:117815606:T:C	2.03668e-10	-1.21062	-1.31844	2.84119e-05	-1.69685	-1.33992
117815623	chr1:117815623:G:A	1.22198e-10	-1.74094	-1.29897	2.82867e-05	-1.7112	-1.32998
117815697	chr1:117815697:T:A	1.20374e-10	-1.69777	-1.35718	2.85581e-05	-1.67307	-1.35857
117815919	chr1:117815919:G:A	2.08281e-10	-1.16692	-1.33974	2.86638e-05	-1.67724	-1.3507
117815947	chr1:117815947:C:T	2.07574e-10	-1.17087	-1.33919	2.86375e-05	-1.67858	-1.35028
117816006	chr1:117816006:G:A	1.18676e-10	-1.71198	-1.35718	2.80406e-05	-1.69136	-1.35857
117816073	chr1:117816073:G:A	7.67201e-10	-1.59923e-10	-1.2028	0.000198976	-1.59923e-10	-1.09039
117816552	chr1:117816552:C:G	1.83078e-10	-1.57051	-1.06512	3.54403e-05	-1.54467	-1.27106
117816627	chr1:117816627:G:A	6.59553e-10	-1.59923e-10	-1.35399	0.000152413	-1.59923e-10	-1.35699
117816731	chr1:117816731:A:G	5.59514e-10	-1.51848	-3.54416e-10	0.000107726	-1.70399	-3.54416e-10
117816737	chr1:117816737:C:A	1.09585e-09	-0.846266	-3.54416e-10	0.000127423	-1.53607	-3.54416e-10
117816743	chr1:117816743:G:A	2.10096e-10	-1.15579	-1.3422	2.87208e-05	-1.67363	-1.35233
117816771	chr1:117816771:T:C	2.09129e-10	-1.15997	-1.34263	2.86744e-05	-1.67497	-1.35261
117816779	chr1:117816779:G:A	1.19195e-10	-1.70761	-1.35718	2.81972e-05	-1.68578	-1.35857
117816828	chr1:117816828:C:T	3.1914e-10	-1.6957	-0.384214	4.83686e-05	-1.67531	-0.82942
117817070	chr1:117817070:C:T	6.63735e-10	-1.59923e-10	-1.34766	0.000152094	-1.59923e-10	-1.35908
117817333	chr1:117817333:G:A	1.87269e-10	-1.27511	-1.33789	2.75783e-05	-1.71414	-1.35241
117817604	chr1:117817604:T:C	2.15505e-10	-1.13389	-1.33868	2.89926e-05	-1.66644	-1.3501
117817990	chr1:117817990:C:G	2.09838e-10	-1.16028	-1.33894	2.87234e-05	-1.6756	-1.35027
117818288	chr1:117818288:T:C	2.09702e-10	-1.16778	-1.33208	2.87852e-05	-1.6782	-1.34552
117818646	chr1:117818646:AC:A	1.45511e-09	-0.782969	0.220256	7.7152e-05	-1.53214	-0.505664
117818663	chr1:117818663:C:G	2.10383e-10	-1.16204	-1.33458	2.87904e-05	-1.67624	-1.3473
117818934	chr1:117818934:C:T	8.19512e-10	-1.59923e-10	-1.13684	0.000224843	-1.59923e-10	-0.968178
117819140	chr1:117819140:T:C	6.82879e-10	-1.59923e-10	-1.31923	0.000152248	-1.59923e-10	-1.35807
117819677	chr1:117819677:C:T	2.60848e-10	-1.18325	-1.09836	3.86338e-05	-1.69227	-1.03718
117819823	chr1:117819823:A:T	4.55216e-10	-1.72478	-3.54416e-10	0.000104519	-1.73421	-3.54416e-10
117820163	chr1:117820163:G:T	2.00048e-10	-1.21265	-1.33435	2.80907e-05	-1.69784	-1.3503
117820468	chr1:117820468:A:C	2.1099e-10	-1.15907	-1.33466	2.88148e-05	-1.67533	-1.34736
117820512	chr1:117820512:T:C	2.1245e-10	-1.15276	-1.33408	2.88877e-05	-1.67321	-1.34695
117820601	chr1:117820601:G:A	6.7074e-10	-0.0309754	-1.30619	0.000879521	1.74904	-1.35325
117820636	chr1:117820636:G:A	2.09785e-10	-1.16455	-1.33491	2.87592e-05	-1.67709	-1.34754
117820670	chr1:117820670:C:T	8.04314e-10	-1.59923e-10	-1.15556	0.000159542	-1.59923e-10	-1.31127
117820804	chr1:117820804:T:G	9.59244e-10	-1.59923e-10	-0.979402	0.000193123	-1.59923e-10	-1.12025
117820808	chr1:117820808:G:A	2.14372e-10	-1.1442	-1.33363	2.89813e-05	-1.67028	-1.34664
117820986	chr1:117820986:T:C	2.06818e-10	-1.18011	-1.3336	2.86338e-05	-1.68238	-1.34661
117821104	chr1:117821104:G:T	2.11204e-10	-1.15653	-1.33619	2.88097e-05	-1.67449	-1.34838
117821360	chr1:117821360:T:G	2.11012e-10	-1.1602	-1.33343	2.88322e-05	-1.67573	-1.34636
117821413	chr1:117821413:T:C	2.08872e-10	-1.17094	-1.33289	2.87342e-05	-1.67935	-1.34614
117821442	chr1:117821442:T:G	2.06117e-10	-1.18273	-1.33437	2.85942e-05	-1.6832	-1.34717
117821510	chr1:117821510:C:T	1.2172e-10	-1.68537	-1.35846	2.90113e-05	-1.65834	-1.35755
117821561	chr1:117821561:T:C	2.16442e-10	-1.13129	-1.33693	2.90406e-05	-1.66599	-1.34889
117822135	chr1:117822135:C:T	7.40238e-10	-1.59923e-10	-1.23858	0.000195864	-1.59923e-10	-1.10616
117822249	chr1:117822249:C:T	1.96791e-10	-1.23515	-1.32825	2.79142e-05	-1.69627	-1.35817
117822399	chr1:117822399:C:T	2.0791e-10	-1.17459	-1.33385	2.86778e-05	-1.68066	-1.3468
117822483	chr1:117822483:A:G	2.04e-10	-1.18924	-1.33819	2.84605e-05	-1.68529	-1.34977
117822522	chr1:117822522:T:C	2.2756e-10	-1.09209	-1.32604	2.96958e-05	-1.65146	-1.34112
117822769	chr1:117822769:T:A	6.64462e-10	-1.59923e-10	-1.34657	0.000152081	-1.59923e-10	-1.35917
117822868	chr1:117822868:TA:T	2.06452e-10	-1.18258	-1.3329	2.86244e-05	-1.68322	-1.3461
117822885	chr1:117822885:T:C	4.48066e-10	-1.74061	-3.54416e-10	0.000103815	-1.74097	-3.54416e-10
117823138	chr1:117823138:A:C	1.35983e-10	-1.60097	-1.33205	3.27861e-05	-1.58473	-1.30884
117823252	chr1:117823252:T:C	1.20208e-10	-1.71038	-1.34594	2.81341e-05	-1.68934	-1.35726
117823664	chr1:117823664:C:T	1.21952e-10	-1.68271	-1.3592	2.91878e-05	-1.65511	-1.35472
117824060	chr1:117824060:C:CA	8.31553e-10	-1.59923e-10	-1.12225	0.000224131	-1.59923e-10	-0.971349
117824135	chr1:117824135:T:A	1.22002e-10	-1.68246	-1.35905	2.92546e-05	-1.65481	-1.35273
117824380	chr1:117824380:A:G	7.87925e-10	-1.59923e-10	-1.17614	0.000220064	-1.59923e-10	-0.989659
117824610	chr1:117824610:T:A	8.6155e-10	-1.59923e-10	-1.08681	0.00030299	-1.59923e-10	-0.66988
117824679	chr1:117824679:T:C	2.19464e-10	-1.1255	-1.32886	2.92639e-05	-1.66397	-1.34325
117825035	chr1:117825035:G:A	2.19634e-10	-1.1202	-1.33339	2.92353e-05	-1.66175	-1.34645
117825324	chr1:117825324:T:C	4.47647e-10	-1.74154	-3.54416e-10	0.000104102	-1.73821	-3.54416e-10
117825427	chr1:117825427:A:G	2.05464e-10	-1.18522	-1.33506	2.83012e-05	-1.68995	-1.35072
117825599	chr1:117825599:G:A	6.84824e-10	-1.59923e-10	-1.31638	0.000153767	-1.59923e-10	-1.34814
117825850	chr1:117825850:T:C	2.13022e-10	-1.14638	-1.33777	2.8867e-05	-1.67133	-1.34955
117826319	chr1:117826319:G:A	2.14146e-10	-1.14599	-1.3329	2.89747e-05	-1.67104	-1.34612
117826483	chr1:117826483:T:C	4.56622e-10	-1.72169	-3.54416e-10	0.000104753	-1.73197	-3.54416e-10
117826486	chr1:117826486:G:C	6.58723e-10	-1.59923e-10	-1.35524	0.000155665	-1.59923e-10	-1.33587
117826630	chr1:117826630:T:C	4.48091e-10	-1.74055	-3.54416e-10	0.000103811	-1.74101	-3.54416e-10
117826962	chr1:117826962:A:G	2.02513e-10	-1.20127	-1.33348	2.81438e-05	-1.69923	-1.34703
117827169	chr1:117827169:C:T	4.47644e-10	-1.74155	-3.54416e-10	0.000104078	-1.73844	-3.54416e-10
117827211	chr1:117827211:T:G	2.14903e-10	-1.13519	-1.34017	2.90724e-05	-1.66653	-1.34726
117827437	chr1:117827437:C:T	2.09234e-10	-1.16829	-1.33381	2.8909e-05	-1.67765	-1.34177
117827760	chr1:117827760:C:T	5.76223e-10	-1.48905	-3.54416e-10	0.000114822	-1.64019	-3.54416e-10
117828258	chr1:117828258:A:G	6.89414e-10	-1.59923e-10	-1.3097	0.000163264	-1.59923e-10	-1.28821
117828513	chr1:117828513:TCTCA:T	6.88454e-10	-1.3111	-3.54416e-10	0.000118621	-1.60765	-3.54416e-10
117828921	chr1:117828921:C:T	6.59013e-10	-1.59923e-10	-1.3548	0.00015572	-1.59923e-10	-1.33552
117828995	chr1:117828995:A:T	1.21555e-10	-1.68613	-1.35905	2.91251e-05	-1.65927	-1.35271
117829059	chr1:117829059:G:C	1.37409e-09	-0.785587	0.165589	7.39757e-05	-1.53367	-0.546173
117829178	chr1:117829178:C:T	9.24679e-10	-1.0161	-3.54416e-10	0.000372301	-0.463877	-3.54416e-10
117829416	chr1:117829416:C:T	6.56124e-10	-1.59923e-10	-1.3592	0.000153444	-1.59923e-10	-1.35025
117829666	chr1:117829666:A:G	1.2058e-10	-1.7076	-1.34563	2.82381e-05	-1.68577	-1.35714
117829776	chr1:117829776:A:G	4.47835e-10	-1.74112	-3.54416e-10	0.000104361	-1.73572	-3.54416e-10
117829781	chr1:117829781:G:A	4.48134e-10	-1.74045	-3.54416e-10	0.000104069	-1.73852	-3.54416e-10
117829785	chr1:117829785:A:G	7.02156e-10	-1.29139	-3.54416e-10	0.00013481	-1.47971	-3.54416e-10
117830210	chr1:117830210:T:C	3.58833e-10	-0.726578	-1.23611	4.42528e-05	-1.54242	-1.05124
117830508	chr1:117830508:C:T	1.20968e-09	-0.774866	0.0274282	6.72689e-05	-1.52866	-0.646227
117830591	chr1:117830591:T:C	5.05327e-10	-1.62034	-3.54416e-10	0.000124505	-1.55923	-3.54416e-10
117830744	chr1:117830744:G:C	6.57607e-10	-1.59923e-10	-1.35694	0.000154957	-1.59923e-10	-1.34043
117830873	chr1:117830873:C:T	1.60538e-10	-1.73539	-1.03163	3.45591e-05	-1.74144	-1.09947
117831338	chr1:117831338:T:C	6.6649e-10	-1.59923e-10	-1.34352	0.00015208	-1.59923e-10	-1.35917
117831458	chr1:117831458:A:G	8.66248e-10	-1.59923e-10	-1.08138	0.000235696	-1.59923e-10	-0.921035
117831519	chr1:117831519:T:C	6.6119e-10	-1.59923e-10	-1.35151	0.000152109	-1.59923e-10	-1.35898
117831593	chr1:117831593:T:C	1.1766e-10	-1.72161	-1.35614	2.86074e-05	-1.69508	-1.33484
117831595	chr1:117831595:C:T	6.56309e-10	-1.59923e-10	-1.35892	0.00015523	-1.59923e-10	-1.33867
117831809	chr1:117831809:C:T	1.19023e-10	-1.71266	-1.35358	2.86136e-05	-1.69205	-1.33765
117831835	chr1:117831835:T:C	3.48474e-10	-0.740771	-1.25121	3.77272e-05	-1.54051	-1.21269
117831836	chr1:117831836:G:A	6.58136e-10	-1.59923e-10	-1.35614	0.000155246	-1.59923e-10	-1.33857
117831875	chr1:117831875:A:G	3.1459e-10	-0.779309	-1.31497	3.41022e-05	-1.55759	-1.29663
117832046	chr1:117832046:A:T	1.24795e-10	-1.65987	-1.359	3.00634e-05	-1.62782	-1.35245
117832252	chr1:117832252:C:T	6.57647e-10	-1.59923e-10	-1.35688	0.000154986	-1.59923e-10	-1.34025
117832306	chr1:117832306:G:C	4.48101e-10	-1.74053	-3.54416e-10	0.000103809	-1.74103	-3.54416e-10
117832588	chr1:117832588:T:C	6.87668e-10	-1.31224	-3.54416e-10	0.000179859	-1.19141	-3.54416e-10
117832773	chr1:117832773:C:T	1.64115e-09	-0.442395	-3.54416e-10	0.000225456	-0.965455	-3.54416e-10
117833299	chr1:117833299:T:G	6.57501e-10	-1.59923e-10	-1.3571	0.000154885	-1.59923e-10	-1.34089
117834416	chr1:117834416:T:C	9.64555e-10	-0.973881	-3.54416e-10	0.000166007	-1.27155	-3.54416e-10
117834910	chr1:117834910:C:A	6.68733e-10	-1.59923e-10	-1.34016	0.000152127	-1.59923e-10	-1.35886
117834930	chr1:117834930:G:A	1.21334e-10	-1.70058	-1.34642	2.93757e-05	-1.67734	-1.32607
117835103	chr1:117835103:G:A	8.19408e-10	-1.59923e-10	-1.13697	0.000226967	-1.59923e-10	-0.958773
117835279	chr1:117835279:C:T	1.2087e-10	-1.69183	-1.35901	2.89262e-05	-1.66637	-1.35246
117835691	chr1:117835691:T:C	1.80996e-09	-0.344488	-3.54416e-10	0.000243146	-0.889917	-3.54416e-10
117835738	chr1:117835738:A:G	6.56853e-10	-1.59923e-10	-1.35809	0.000152231	-1.59923e-10	-1.35818
117836067	chr1:117836067:C:T	7.5373e-10	-1.59923e-10	-1.22051	0.000231874	-1.59923e-10	-0.937387
117836153	chr1:117836153:G:A	1.31379e-10	-1.74148	-1.22598	3.89473e-05	-1.73934	-0.982034
117837364	chr1:117837364:T:C	1.30124e-10	-1.73958	-1.23748	3.80766e-05	-1.74141	-1.00257
117837624	chr1:117837624:T:A	1.21639e-09	-1.59923e-10	-0.741905	0.000456708	-1.59923e-10	-0.259536
117837973	chr1:117837973:G:C	1.46277e-09	-1.59923e-10	-0.557461	0.000669244	-1.59923e-10	0.122569
117838121	chr1:117838121:G:A	5.9373e-10	-1.45912	-3.54416e-10	0.000141868	-1.42869	-3.54416e-10
117838227	chr1:117838227:G:T	1.18461e-10	-1.71236	-1.3586	2.80714e-05	-1.69177	-1.35705
117838261	chr1:117838261:G:A	2.91838e-10	-1.7127	-0.456651	4.50234e-05	-1.69647	-0.879932
117838404	chr1:117838404:C:CAT	4.49377e-10	-1.73769	-3.54416e-10	0.000112387	-1.66163	-3.54416e-10
117838535	chr1:117838535:A:T	1.369e-09	-0.804242	0.180534	7.39309e-05	-1.54235	-0.538097
117838771	chr1:117838771:T:C	1.18457e-10	-1.71242	-1.35858	2.80685e-05	-1.69184	-1.35709
117839368	chr1:117839368:G:T	2.98886e-10	-0.823305	-1.32218	3.31691e-05	-1.57594	-1.30602
117840076	chr1:117840076:A:G	1.22272e-10	-1.73467	-1.30463	2.94028e-05	-1.72322	-1.27927
117840121	chr1:117840121:C:G	6.57681e-10	-1.59923e-10	-1.35683	0.000155007	-1.59923e-10	-1.34011
117840122	chr1:117840122:T:G	6.57607e-10	-1.59923e-10	-1.35694	0.000154957	-1.59923e-10	-1.34043
117840702	chr1:117840702:C:T	1.21319e-09	-1.59923e-10	-0.744542	0.000455317	-1.59923e-10	-0.262585
117840926	chr1:117840926:ATTGT:A	6.63167e-10	-1.59923e-10	-1.34852	0.000152109	-1.59923e-10	-1.35898
117841146	chr1:117841146:C:A	1.52949e-10	-1.50287	-1.31257	3.29832e-05	-1.55261	-1.33497
117841670	chr1:117841670:G:A	1.29044e-09	-1.59923e-10	-0.682808	0.000493693	-1.59923e-10	-0.181666
117842238	chr1:117842238:A:G	4.54668e-10	-1.72598	-3.54416e-10	0.000104258	-1.73671	-3.54416e-10
117842584	chr1:117842584:G:C	1.22387e-10	-1.73548	-1.30288	2.9424e-05	-1.72461	-1.27716
117842684	chr1:117842684:T:C	1.2221e-10	-1.73536	-1.30445	2.93749e-05	-1.72441	-1.27903
117842720	chr1:117842720:G:A	6.56165e-10	-1.59923e-10	-1.35913	0.000153006	-1.59923e-10	-1.3531
117842725	chr1:117842725:T:C	1.2217e-10	-1.73541	-1.30472	2.9362e-05	-1.7245	-1.27938
117842965	chr1:117842965:C:T	1.42182e-09	-0.795804	0.209953	7.58626e-05	-1.53837	-0.516288
117843175	chr1:117843175:C:A	1.20962e-10	-1.73637	-1.3137	2.89814e-05	-1.72612	-1.29081
117843884	chr1:117843884:T:C	1.22262e-10	-1.73475	-1.30463	2.93912e-05	-1.72361	-1.27927
117844442	chr1:117844442:T:G	6.5689e-10	-1.59923e-10	-1.35803	0.000153818	-1.59923e-10	-1.34781
117844658	chr1:117844658:A:G	6.56357e-10	-1.59923e-10	-1.35884	0.000153893	-1.59923e-10	-1.34732
117844893	chr1:117844893:G:A	1.22245e-10	-1.73489	-1.30463	2.93906e-05	-1.72363	-1.27927
117844922	chr1:117844922:A:G	4.56562e-10	-1.72182	-3.54416e-10	0.000104511	-1.73429	-3.54416e-10
117844942	chr1:117844942:T:C	1.22145e-10	-1.73556	-1.30477	2.93526e-05	-1.72475	-1.27945
117845309	chr1:117845309:T:C	1.22377e-10	-1.73357	-1.30487	2.94424e-05	-1.72156	-1.27958
117845374	chr1:117845374:G:A	6.66097e-10	-1.59923e-10	-1.34411	0.000158258	-1.59923e-10	-1.31935
117845615	chr1:117845615:C:T	5.86366e-10	-1.4716	-3.54416e-10	0.000179203	-1.19506	-3.54416e-10
117845690	chr1:117845690:A:T	1.22247e-10	-1.73537	-1.30413	2.93853e-05	-1.72443	-1.27865
117845946	chr1:117845946:C:T	1.25344e-10	-1.72814	-1.28635	3.0352e-05	-1.71327	-1.25745
117846023	chr1:117846023:C:T	6.60939e-10	-1.59923e-10	-1.35189	0.00015225	-1.59923e-10	-1.35806
117846231	chr1:117846231:A:C	1.21389e-09	-1.59923e-10	-0.743963	0.000455205	-1.59923e-10	-0.262832
117846661	chr1:117846661:T:C	6.58452e-10	-1.59923e-10	-1.35566	0.000155516	-1.59923e-10	-1.33683
117846753	chr1:117846753:C:T	1.2083e-10	-1.73734	-1.31383	2.89273e-05	-1.72783	-1.29096
117846979	chr1:117846979:T:C	1.24376e-10	-1.73424	-1.28801	3.50735e-05	-1.74067	-1.08547
117847128	chr1:117847128:C:A	1.22156e-10	-1.7355	-1.30475	2.93567e-05	-1.72464	-1.27942
117847361	chr1:117847361:C:T	1.20927e-09	-1.59923e-10	-0.747779	0.000453315	-1.59923e-10	-0.266993
117847573	chr1:117847573:GT:G	1.2215e-10	-1.73668	-1.30361	2.93477e-05	-1.72648	-1.27789
117847667	chr1:117847667:A:T	6.64019e-10	-1.59923e-10	-1.34724	0.000152668	-1.59923e-10	-1.35532
117847781	chr1:117847781:A:T	6.656e-10	-1.59923e-10	-1.34486	0.000152075	-1.59923e-10	-1.3592
117847952	chr1:117847952:TC:T	1.32109e-09	-0.836549	0.177216	7.26624e-05	-1.55718	-0.54058
117848349	chr1:117848349:T:C	1.22397e-10	-1.71381	-1.32446	2.95447e-05	-1.69342	-1.30426
117848398	chr1:117848398:T:C	1.18106e-10	-1.7329	-1.34106	2.8157e-05	-1.72037	-1.32541
117848591	chr1:117848591:G:C	1.05941e-09	-1.59923e-10	-0.880078	0.000222415	-1.59923e-10	-0.979037
117848662	chr1:117848662:T:C	1.21994e-09	-1.59923e-10	-0.738993	0.000458161	-1.59923e-10	-0.25636
117848897	chr1:117848897:A:G	1.25759e-10	-1.7349	-1.27628	3.58732e-05	-1.74086	-1.06273
117849354	chr1:117849354:C:T	1.1794e-10	-1.73552	-1.33985	2.80816e-05	-1.72468	-1.32378
117849881	chr1:117849881:C:T	6.58846e-10	-1.59923e-10	-1.35506	0.00020144	-1.59923e-10	-1.07809
117849996	chr1:117849996:C:T	6.75551e-10	-1.59923e-10	-1.33002	0.000152313	-1.59923e-10	-1.35764
117850340	chr1:117850340:G:A	1.34237e-09	-0.824011	0.180659	7.3307e-05	-1.55149	-0.537437
117850438	chr1:117850438:T:C	8.61297e-10	-1.59923e-10	-1.08711	0.000234885	-1.59923e-10	-0.924483
117850490	chr1:117850490:A:G	1.22e-10	-1.73676	-1.30477	2.92922e-05	-1.72679	-1.27946
117850792	chr1:117850792:TC:T	9.15441e-10	-1.59923e-10	-1.02614	0.000184731	-1.59923e-10	-1.16468
117850846	chr1:117850846:C:T	6.56493e-10	-1.59923e-10	-1.35864	0.00019328	-1.59923e-10	-1.11944
117851084	chr1:117851084:A:G	1.21306e-10	-1.72058	-1.32665	2.81574e-05	-1.69374	-1.35202
117851316	chr1:117851316:T:C	6.58427e-10	-1.59923e-10	-1.35569	0.0001555	-1.59923e-10	-1.33693
117851441	chr1:117851441:G:A	1.16999e-10	-1.74008	-1.34331	2.76956e-05	-1.74129	-1.32101
117851580	chr1:117851580:G:GA	1.83606e-10	-1.306	-1.32675	2.73838e-05	-1.71492	-1.35871
117852151	chr1:117852151:C:T	1.38399e-10	-1.70965	-1.20576	4.04606e-05	-1.73393	-0.949318
117852272	chr1:117852272:A:G	1.22527e-10	-1.73226	-1.30495	2.9501e-05	-1.71947	-1.27969
117852335	chr1:117852335:C:G	7.36406e-10	-1.59923e-10	-1.24377	0.000155867	-1.59923e-10	-1.33458
117852796	chr1:117852796:G:A	1.30178e-10	-1.73281	-1.24384	3.16679e-05	-1.72044	-1.20784
117853195	chr1:117853195:A:C	1.22119e-10	-1.73563	-1.30492	2.93434e-05	-1.72486	-1.27965
117853441	chr1:117853441:C:A	1.22209e-10	-1.73519	-1.30463	2.93774e-05	-1.72408	-1.27927
117853582	chr1:117853582:T:C	1.17446e-10	-1.74145	-1.33811	2.77127e-05	-1.73974	-1.32195
117853996	chr1:117853996:G:A	6.60107e-10	-1.59923e-10	-1.35315	0.000156418	-1.59923e-10	-1.33105
117854113	chr1:117854113:C:T	1.22279e-10	-1.73417	-1.30508	2.9418e-05	-1.7225	-1.27947
117854199	chr1:117854199:A:G	1.21524e-10	-1.73979	-1.30564	2.91424e-05	-1.73257	-1.27882
117854244	chr1:117854244:AT:A	1.21579e-10	-1.73954	-1.30545	2.91132e-05	-1.7321	-1.28028
117854424	chr1:117854424:C:T	1.22498e-10	-1.73282	-1.30463	2.94889e-05	-1.72029	-1.27927
117854433	chr1:117854433:A:G	1.22124e-10	-1.73523	-1.30528	2.93509e-05	-1.72419	-1.28006
117854625	chr1:117854625:C:T	3.12152e-10	-1.70826	-0.393794	4.74287e-05	-1.691	-0.833355
117854651	chr1:117854651:AG:A	1.22198e-10	-1.73532	-1.30458	2.93709e-05	-1.72435	-1.27923
117854676	chr1:117854676:T:C	1.23564e-10	-1.72449	-1.3043	2.98525e-05	-1.70844	-1.27887
117855096	chr1:117855096:G:T	1.22194e-10	-1.73521	-1.30472	2.93713e-05	-1.72417	-1.27939
117855289	chr1:117855289:CA:C	1.22246e-10	-1.73489	-1.30463	2.93888e-05	-1.72369	-1.27927
117855457	chr1:117855457:C:A	7.20366e-10	-1.26579	-3.54416e-10	0.000200521	-1.08266	-3.54416e-10
117855515	chr1:117855515:GAAGA:G	1.29247e-10	-1.65127	-1.33255	3.15058e-05	-1.61898	-1.31443
117855616	chr1:117855616:T:C	1.17018e-09	-1.59923e-10	-0.78063	0.00043366	-1.59923e-10	-0.31132
117855947	chr1:117855947:T:G	8.70127e-10	-1.59923e-10	-1.07691	0.000268106	-1.59923e-10	-0.792197
117856593	chr1:117856593:A:G	6.58477e-10	-1.59923e-10	-1.35562	0.000155529	-1.59923e-10	-1.33674
117856913	chr1:117856913:A:C	4.56e-10	-1.72305	-3.54416e-10	0.000104633	-1.73312	-3.54416e-10
117857281	chr1:117857281:G:C	7.88327e-10	-1.59923e-10	-1.17563	0.000227569	-1.59923e-10	-0.956127
117857366	chr1:117857366:T:C	1.22184e-10	-1.73539	-1.30463	2.93662e-05	-1.72446	-1.27927
117857414	chr1:117857414:A:G	1.22192e-10	-1.73597	-1.30398	2.93609e-05	-1.72543	-1.27848
117857836	chr1:117857836:G:T	8.03094e-10	-1.59923e-10	-1.15708	0.000170692	-1.59923e-10	-1.24372
117857976	chr1:117857976:T:C	7.68639e-10	-1.59923e-10	-1.20093	0.000159247	-1.59923e-10	-1.31313
117857986	chr1:117857986:G:A	1.22105e-10	-1.73545	-1.30522	2.93422e-05	-1.72455	-1.28
117857994	chr1:117857994:G:A	6.66097e-10	-1.59923e-10	-1.34411	0.000158258	-1.59923e-10	-1.31935
117858411	chr1:117858411:C:G	6.66097e-10	-1.59923e-10	-1.34411	0.000158258	-1.59923e-10	-1.31935
117858425	chr1:117858425:T:C	1.22057e-10	-1.73643	-1.30463	2.93144e-05	-1.72623	-1.27927
117858869	chr1:117858869:C:T	1.2219e-10	-1.73535	-1.30463	2.93683e-05	-1.72439	-1.27927
117858909	chr1:117858909:G:A	8.27068e-10	-1.59923e-10	-1.12766	0.000163557	-1.59923e-10	-1.28642
117859000	chr1:117859000:T:C	1.98611e-10	-1.19667	-1.35753	2.84755e-05	-1.68367	-1.35087
117859101	chr1:117859101:C:A	1.21823e-10	-1.7374	-1.30558	2.92302e-05	-1.72793	-1.28044
117859375	chr1:117859375:T:C	1.32735e-10	-1.68991	-1.26728	3.77651e-05	-1.72226	-1.02993
117860003	chr1:117860003:A:G	1.22504e-10	-1.73278	-1.30463	2.94898e-05	-1.72026	-1.27927
117860158	chr1:117860158:T:C	1.2407e-10	-1.72008	-1.30463	3.00415e-05	-1.70173	-1.27927
117860455	chr1:117860455:C:A	4.56108e-10	-1.72282	-3.54416e-10	0.000104448	-1.73489	-3.54416e-10
117861104	chr1:117861104:A:G	1.27217e-10	-1.73382	-1.26583	3.65925e-05	-1.74052	-1.04322
117861318	chr1:117861318:G:T	1.22179e-10	-1.73544	-1.30463	2.9364e-05	-1.72454	-1.27927
117861451	chr1:117861451:T:C	6.70119e-10	-1.59923e-10	-1.33809	0.000152182	-1.59923e-10	-1.3585
117861626	chr1:117861626:G:C	1.24835e-09	-1.59923e-10	-0.715968	0.00047266	-1.59923e-10	-0.225202
117861810	chr1:117861810:A:G	1.22153e-10	-1.73545	-1.30483	2.93562e-05	-1.72455	-1.27953
117862133	chr1:117862133:AC:A	1.22294e-10	-1.73545	-1.30367	2.93853e-05	-1.72456	-1.27853
117862143	chr1:117862143:C:CA	6.67327e-10	-1.59923e-10	-1.34227	0.000152094	-1.59923e-10	-1.35908
117862590	chr1:117862590:T:C	6.68155e-10	-1.34103	-3.54416e-10	0.000116744	-1.62359	-3.54416e-10
117862611	chr1:117862611:G:A	1.24541e-10	-1.66343	-1.35748	3.50575e-05	-1.65191	-1.17468
117862704	chr1:117862704:A:G	1.22065e-10	-1.7365	-1.30449	2.93149e-05	-1.72635	-1.27914
117862795	chr1:117862795:T:C	1.23418e-10	-1.72575	-1.30422	2.98162e-05	-1.70973	-1.2788
117863130	chr1:117863130:T:C	6.69719e-10	-1.59923e-10	-1.33869	0.000152165	-1.59923e-10	-1.35862
117863308	chr1:117863308:T:A	1.22139e-10	-1.73551	-1.30488	2.93516e-05	-1.72467	-1.27956
117863575	chr1:117863575:A:G	1.2227e-10	-1.73539	-1.30392	2.93916e-05	-1.72446	-1.27841
117863586	chr1:117863586:A:C	1.39614e-10	-1.70627	-1.20039	3.70995e-05	-1.51024	-1.25973
117863845	chr1:117863845:T:A	4.62322e-10	-1.70929	-3.54416e-10	0.000117554	-1.61668	-3.54416e-10
117864224	chr1:117864224:T:C	6.66047e-10	-1.59923e-10	-1.34419	0.00015824	-1.59923e-10	-1.31947
117864416	chr1:117864416:G:A	1.22804e-10	-1.73033	-1.30463	2.96018e-05	-1.71647	-1.27927
117864438	chr1:117864438:T:A	7.48966e-10	-1.59923e-10	-1.22685	0.000193251	-1.59923e-10	-1.11959
117864795	chr1:117864795:C:T	1.09233e-09	-1.59923e-10	-0.84948	0.000309603	-1.59923e-10	-0.648287
117864878	chr1:117864878:C:T	1.31653e-10	-1.68521	-1.28017	3.22697e-05	-1.6586	-1.25085
117864922	chr1:117864922:C:T	1.2834e-10	-1.72974	-1.26113	3.69649e-05	-1.7388	-1.03481
117865004	chr1:117865004:A:G	1.22299e-10	-1.73545	-1.30363	2.93992e-05	-1.72456	-1.27805
117865167	chr1:117865167:T:C	6.56578e-10	-1.59923e-10	-1.35851	0.000153087	-1.59923e-10	-1.35258
117865653	chr1:117865653:A:C	1.22179e-10	-1.73543	-1.30463	2.93642e-05	-1.72453	-1.27927
117865835	chr1:117865835:T:C	1.21805e-10	-1.7385	-1.30463	2.9204e-05	-1.73	-1.27927
117866010	chr1:117866010:T:C	6.77024e-10	-1.59923e-10	-1.32784	0.000214322	-1.59923e-10	-1.0161
117866090	chr1:117866090:C:T	5.09057e-10	-1.61299	-3.54416e-10	0.000105916	-1.72093	-3.54416e-10
117866433	chr1:117866433:C:T	6.56578e-10	-1.59923e-10	-1.35851	0.000229352	-1.59923e-10	-0.948319
117866437	chr1:117866437:CT:C	1.22177e-10	-1.73545	-1.30463	2.93634e-05	-1.72456	-1.27927
117866456	chr1:117866456:T:C	6.57406e-10	-1.59923e-10	-1.35725	0.000154859	-1.59923e-10	-1.34106
117866541	chr1:117866541:T:C	7.72022e-10	-1.59923e-10	-1.19653	0.000200523	-1.59923e-10	-1.08265
117866624	chr1:117866624:T:C	1.57269e-09	-0.692516	0.207513	7.9482e-05	-1.49105	-0.517001
117866880	chr1:117866880:AG:A	1.17546e-10	-1.73931	-1.33941	2.69292e-05	-1.73126	-1.35911
117867024	chr1:117867024:T:A	1.21763e-10	-1.73006	-1.31341	2.92825e-05	-1.71613	-1.29046
117867463	chr1:117867463:A:C	1.16813e-10	-1.74113	-1.34385	2.76068e-05	-1.73559	-1.32993
117867688	chr1:117867688:T:C	1.20348e-10	-1.71978	-1.33538	2.80838e-05	-1.6926	-1.35578
117867754	chr1:117867754:A:G	1.26058e-09	-1.59923e-10	-0.706221	0.00047855	-1.59923e-10	-0.212819
117868525	chr1:117868525:C:T	1.25413e-09	-1.59923e-10	-0.71135	0.000475086	-1.59923e-10	-0.220084
117868537	chr1:117868537:T:C	1.22168e-10	-1.73459	-1.30556	2.93722e-05	-1.72315	-1.28038
117868677	chr1:117868677:T:C	8.00153e-10	-1.59923e-10	-1.16075	0.000232086	-1.59923e-10	-0.93647
117868945	chr1:117868945:T:C	1.26884e-10	-1.73597	-1.2663	3.65313e-05	-1.74119	-1.04422
117868961	chr1:117868961:G:A	6.59622e-10	-1.59923e-10	-1.35388	0.000152403	-1.59923e-10	-1.35705
117869041	chr1:117869041:A:G	7.97462e-10	-1.59923e-10	-1.16411	0.000217091	-1.59923e-10	-1.00326
117869176	chr1:117869176:T:C	2.14744e-10	-1.28068	-1.19542	3.59396e-05	-1.4612	-1.34055
117869901	chr1:117869901:A:C	1.22177e-10	-1.73545	-1.30463	2.93632e-05	-1.72456	-1.27927
117869942	chr1:117869942:G:A	1.22042e-10	-1.73656	-1.30463	2.9308e-05	-1.72645	-1.27927
117870109	chr1:117870109:A:G	6.80719e-10	-1.59923e-10	-1.3224	0.000218106	-1.59923e-10	-0.998598
117870238	chr1:117870238:C:G	6.5921e-10	-1.59923e-10	-1.35451	0.000152465	-1.59923e-10	-1.35665
117870550	chr1:117870550:A:G	7.01565e-10	-1.59923e-10	-1.29223	0.000154603	-1.59923e-10	-1.34272
117870598	chr1:117870598:T:C	1.22196e-09	-1.59923e-10	-0.737333	0.000458236	-1.59923e-10	-0.256195
117871040	chr1:117871040:T:C	1.07345e-09	-1.59923e-10	-0.866915	0.000425437	-1.59923e-10	-0.330464
117871046	chr1:117871046:C:G	7.95655e-10	-1.59923e-10	-1.16638	0.00021645	-1.59923e-10	-1.00622
117871238	chr1:117871238:G:A	1.24309e-10	-1.73167	-1.2911	3.00177e-05	-1.71849	-1.26331
117871459	chr1:117871459:A:C	6.66097e-10	-1.59923e-10	-1.34411	0.000158258	-1.59923e-10	-1.31935
117872147	chr1:117872147:C:T	1.15918e-10	-1.74118	-1.35149	2.71972e-05	-1.73987	-1.3406
117872547	chr1:117872547:G:A	4.68994e-10	-1.69496	-3.54416e-10	0.000103845	-1.74068	-3.54416e-10
117873277	chr1:117873277:G:C	6.60054e-10	-1.59923e-10	-1.35323	0.000153628	-1.59923e-10	-1.34904
117873330	chr1:117873330:TC:T	9.63698e-10	-1.59923e-10	-0.974769	0.000266145	-1.59923e-10	-0.799539
117873350	chr1:117873350:T:C	1.18859e-10	-1.72984	-1.33776	2.84041e-05	-1.71569	-1.32136
117874101	chr1:117874101:A:G	6.68673e-10	-1.59923e-10	-1.34025	0.000157468	-1.59923e-10	-1.32436
117874861	chr1:117874861:A:G	1.17771e-10	-1.7414	-1.33541	2.78947e-05	-1.73678	-1.31836
117875269	chr1:117875269:G:A	4.53879e-10	-1.72772	-3.54416e-10	0.000104319	-1.73613	-3.54416e-10
117875521	chr1:117875521:C:T	7.64406e-10	-1.59923e-10	-1.20645	0.000280289	-1.59923e-10	-0.747758
117875659	chr1:117875659:G:A	1.23757e-10	-1.72882	-1.29841	2.9878e-05	-1.71438	-1.27208
117875888	chr1:117875888:A:C	8.39131e-10	-1.59923e-10	-1.11318	0.000232309	-1.59923e-10	-0.935511
117876317	chr1:117876317:T:C	1.17786e-10	-1.74137	-1.33531	2.7819e-05	-1.73966	-1.3182
117876875	chr1:117876875:A:G	6.5761e-10	-1.59923e-10	-1.35693	0.000152312	-1.59923e-10	-1.35765
117877021	chr1:117877021:T:C	1.28519e-09	-1.59923e-10	-0.686885	0.000491047	-1.59923e-10	-0.187041
117877677	chr1:117877677:G:A	6.56122e-10	-1.59923e-10	-1.3592	0.000189199	-1.59923e-10	-1.14078
117877844	chr1:117877844:A:G	1.22822e-10	-1.73677	-1.29804	2.95195e-05	-1.72687	-1.27166
117877924	chr1:117877924:G:A	1.20917e-10	-1.73167	-1.31877	2.90333e-05	-1.71849	-1.29665
117878162	chr1:117878162:A:G	6.62417e-10	-1.59923e-10	-1.34965	0.000153125	-1.59923e-10	-1.35232
117878487	chr1:117878487:C:T	1.65086e-10	-1.66538	-1.0737	3.83681e-05	-1.67896	-1.0574
117879378	chr1:117879378:G:T	6.90565e-10	-1.59923e-10	-1.30804	0.000154296	-1.59923e-10	-1.34471
117879950	chr1:117879950:G:T	1.21057e-10	-1.73051	-1.31877	2.90841e-05	-1.71674	-1.29665
117880069	chr1:117880069:T:C	6.62254e-10	-1.59923e-10	-1.3499	0.000153161	-1.59923e-10	-1.35209
117880260	chr1:117880260:C:T	8.07668e-10	-1.59923e-10	-1.1514	0.000167441	-1.59923e-10	-1.26295
117880333	chr1:117880333:C:T	1.18788e-10	-1.74154	-1.32667	2.81752e-05	-1.73783	-1.30731
117880929	chr1:117880929:C:G	1.24723e-10	-1.73511	-1.28434	3.00843e-05	-1.72393	-1.25565
117880997	chr1:117880997:A:T	6.93471e-10	-1.59923e-10	-1.30384	0.000154658	-1.59923e-10	-1.34236
117881647	chr1:117881647:C:T	7.89182e-10	-1.01047	-0.164086	5.51383e-05	-1.62748	-0.746257
117881942	chr1:117881942:A:T	1.11254e-09	-1.59923e-10	-0.831146	0.000218087	-1.59923e-10	-0.998685
117881945	chr1:117881945:G:C	1.06787e-09	-1.59923e-10	-0.872122	0.000422819	-1.59923e-10	-0.336636
117881996	chr1:117881996:A:G	1.2129e-10	-1.72168	-1.32569	3.33555e-05	-1.73439	-1.14197
117882114	chr1:117882114:G:GT	7.52152e-10	-1.59923e-10	-1.22261	0.000157457	-1.59923e-10	-1.32442
117882307	chr1:117882307:A:G	6.62004e-10	-1.59923e-10	-1.35028	0.000153208	-1.59923e-10	-1.35179
117882712	chr1:117882712:C:G	2.00614e-10	-1.22018	-1.32399	2.80489e-05	-1.69301	-1.35662
117883041	chr1:117883041:T:C	1.25121e-10	-1.73169	-1.28457	3.02398e-05	-1.71853	-1.2559
117883775	chr1:117883775:T:C	1.28767e-09	-0.881592	0.196632	7.27256e-05	-1.57392	-0.522963
117883865	chr1:117883865:C:T	6.64077e-10	-1.59923e-10	-1.34715	0.000152842	-1.59923e-10	-1.35417
117884199	chr1:117884199:C:G	1.17836e-10	-1.74078	-1.33547	2.77831e-05	-1.74069	-1.31846
117884704	chr1:117884704:T:A	6.65964e-10	-1.59923e-10	-1.34431	0.000201581	-1.59923e-10	-1.07739
117886509	chr1:117886509:C:T	1.95861e-09	-0.265555	-3.54416e-10	0.000915213	0.435578	-3.54416e-10
117886522	chr1:117886522:C:G	1.24887e-09	-1.59923e-10	-0.71555	0.000472798	-1.59923e-10	-0.22491
117886816	chr1:117886816:G:GACA	2.05211e-10	-1.1846	-1.33691	2.85127e-05	-1.68215	-1.35107
117886911	chr1:117886911:A:C	6.61842e-10	-1.59923e-10	-1.35052	0.000153246	-1.59923e-10	-1.35154
117886991	chr1:117886991:T:C	9.19688e-10	-1.59923e-10	-1.02151	0.000167473	-1.59923e-10	-1.26276
117887149	chr1:117887149:T:C	6.81435e-10	-1.59923e-10	-1.32135	0.00015329	-1.59923e-10	-1.35125
117887287	chr1:117887287:C:A	1.18501e-10	-1.73598	-1.33465	3.2359e-05	-1.7412	-1.16549
117887517	chr1:117887517:T:C	7.54905e-10	-1.21896	-3.54416e-10	0.00013749	-1.46003	-3.54416e-10
117888784	chr1:117888784:A:G	1.19022e-10	-1.73744	-1.3288	2.84028e-05	-1.728	-1.30909
117888902	chr1:117888902:T:A	6.65978e-10	-1.59923e-10	-1.34429	0.000158212	-1.59923e-10	-1.31965
117888967	chr1:117888967:A:G	1.19857e-10	-1.73017	-1.32908	3.29052e-05	-1.739	-1.15094
117888980	chr1:117888980:T:C	1.22043e-10	-1.71621	-1.32496	3.35124e-05	-1.73103	-1.14064
117889146	chr1:117889146:C:T	8.66669e-10	-1.59923e-10	-1.08089	0.000235785	-1.59923e-10	-0.920659
117889772	chr1:117889772:A:G	6.99876e-10	-1.29464	-3.54416e-10	0.000122043	-1.5792	-3.54416e-10
117889824	chr1:117889824:G:A	2.95334e-09	-1.59923e-10	0.145144	0.000624427	-1.59923e-10	0.0532547
117889853	chr1:117889853:T:C	6.62294e-10	-1.59923e-10	-1.34984	0.000153151	-1.59923e-10	-1.35216
117891265	chr1:117891265:G:A	6.64378e-10	-1.59923e-10	-1.3467	0.000152675	-1.59923e-10	-1.35527
117891513	chr1:117891513:G:T	8.59649e-10	-1.59923e-10	-1.08902	0.000233133	-1.59923e-10	-0.931972
117891726	chr1:117891726:T:C	8.46845e-10	-1.59923e-10	-1.10403	0.000237327	-1.59923e-10	-0.91414
117891735	chr1:117891735:A:C	6.58781e-10	-1.59923e-10	-1.35516	0.000152567	-1.59923e-10	-1.35598
117891784	chr1:117891784:T:TA	1.53803e-09	-0.814936	0.307645	7.76385e-05	-1.59574	-0.435779
117891809	chr1:117891809:G:A	5.86069e-10	-1.47211	-3.54416e-10	0.000109876	-1.68423	-3.54416e-10
117891855	chr1:117891855:T:C	1.25495e-09	-1.59923e-10	-0.710697	0.000475554	-1.59923e-10	-0.219099
117891942	chr1:117891942:T:G	1.26987e-10	-1.67191	-1.32955	2.79542e-05	-1.69622	-1.35679
117892193	chr1:117892193:T:G	1.26726e-10	-1.73112	-1.2724	3.07198e-05	-1.71764	-1.24103
117892337	chr1:117892337:T:C	7.84747e-10	0.159892	-1.34008	0.000506335	1.15714	-1.31352
117893107	chr1:117893107:T:C	1.18874e-10	-1.74122	-1.32626	2.81278e-05	-1.74003	-1.30679
117893958	chr1:117893958:A:T	1.21498e-10	-1.72092	-1.32474	2.92374e-05	-1.70361	-1.30452
117894650	chr1:117894650:T:C	6.58388e-10	-1.59923e-10	-1.35575	0.00015235	-1.59923e-10	-1.3574
117894694	chr1:117894694:A:C	6.58369e-10	-1.59923e-10	-1.35578	0.000190199	-1.59923e-10	-1.13551
117894770	chr1:117894770:T:C	6.66097e-10	-1.59923e-10	-1.34411	0.000158258	-1.59923e-10	-1.31935
117894908	chr1:117894908:C:T	6.80227e-10	-1.59923e-10	-1.32312	0.000163339	-1.59923e-10	-1.28775
117894946	chr1:117894946:T:A	8.30104e-10	-1.59923e-10	-1.124	0.000228731	-1.59923e-10	-0.951032
117895039	chr1:117895039:C:T	1.26796e-09	-1.59923e-10	-0.70038	0.000481917	-1.59923e-10	-0.205808
117895806	chr1:117895806:G:A	1.3177e-10	-1.72714	-1.23735	3.21067e-05	-1.7118	-1.20272
117897236	chr1:117897236:C:G	7.29546e-10	-1.25312	-3.54416e-10	0.000125287	-1.55297	-3.54416e-10
117897373	chr1:117897373:T:C	6.34761e-10	-0.574722	-0.817577	7.49958e-05	-1.11798	-0.948164
117897808	chr1:117897808:G:A	6.68967e-10	-1.59923e-10	-1.33981	0.000205339	-1.59923e-10	-1.05892
117898529	chr1:117898529:G:A	7.57345e-10	-1.59923e-10	-1.21573	0.000275517	-1.59923e-10	-0.764931
117898757	chr1:117898757:C:T	6.57473e-10	-1.59923e-10	-1.35714	0.000197235	-1.59923e-10	-1.09918
117898906	chr1:117898906:A:G	1.16811e-09	-1.59923e-10	-0.782408	0.000207167	-1.59923e-10	-1.05006
117899354	chr1:117899354:G:A	6.65333e-10	-1.59923e-10	-1.34526	0.000152673	-1.59923e-10	-1.35528
117900394	chr1:117900394:C:T	6.5647e-10	-1.59923e-10	-1.35867	0.000155943	-1.59923e-10	-1.33409
117900492	chr1:117900492:G:T	9.7341e-10	-1.59923e-10	-0.964742	0.000182596	-1.59923e-10	-1.1763
117900594	chr1:117900594:C:T	1.07113e-09	-1.59923e-10	-0.869077	0.000370875	-1.59923e-10	-0.467715
117900783	chr1:117900783:G:A	6.98411e-10	-1.59923e-10	-1.29674	0.000231545	-1.59923e-10	-0.938807
117901024	chr1:117901024:T:C	2.70457e-09	-1.59923e-10	0.0571506	0.000481866	-1.59923e-10	-0.205913
117901194	chr1:117901194:C:T	8.59061e-10	-1.59923e-10	-1.08971	0.000191781	-1.59923e-10	-1.12723
117901346	chr1:117901346:T:G	6.84283e-10	-1.59923e-10	-1.31718	0.000153603	-1.59923e-10	-1.34921
117901830	chr1:117901830:A:C	1.22293e-09	-1.59923e-10	-0.736539	0.000460085	-1.59923e-10	-0.252169
117901864	chr1:117901864:C:A	1.25194e-10	-1.73166	-1.28402	3.02615e-05	-1.71847	-1.25523
117902974	chr1:117902974:A:C	1.26557e-10	-1.73284	-1.27202	3.06533e-05	-1.72029	-1.24055
117903043	chr1:117903043:T:C	6.61465e-10	-1.59923e-10	-1.35109	0.000153331	-1.59923e-10	-1.35098
117903105	chr1:117903105:T:C	6.62403e-10	-1.59923e-10	-1.34967	0.000153128	-1.59923e-10	-1.35231
117903169	chr1:117903169:T:C	8.74901e-10	-1.59923e-10	-1.07144	0.000242249	-1.59923e-10	-0.893613
117903212	chr1:117903212:G:A	1.01568e-09	-1.59923e-10	-0.922231	0.000348341	-1.59923e-10	-0.530397
117903329	chr1:117903329:G:A	7.65778e-10	-1.59923e-10	-1.20465	0.000201321	-1.59923e-10	-1.07868
117903543	chr1:117903543:T:C	1.25168e-10	-1.73174	-1.28415	3.02525e-05	-1.71859	-1.25541
117903749	chr1:117903749:G:A	4.55593e-10	-1.72395	-3.54416e-10	0.000104565	-1.73377	-3.54416e-10
117903891	chr1:117903891:T:C	1.21299e-09	-1.59923e-10	-0.744706	0.000455367	-1.59923e-10	-0.262477
117904314	chr1:117904314:T:C	1.25813e-10	-1.71919	-1.29157	2.89657e-05	-1.68973	-1.32774
117904644	chr1:117904644:T:C	7.62517e-10	-1.59923e-10	-1.20892	0.000205663	-1.59923e-10	-1.05734
117906022	chr1:117906022:A:G	1.17992e-10	-1.74153	-1.3334	2.78978e-05	-1.73875	-1.31628
117906147	chr1:117906147:G:T	7.97584e-10	-1.59923e-10	-1.16396	0.000176263	-1.59923e-10	-1.2116
117906345	chr1:117906345:A:G	6.78258e-10	-1.59923e-10	-1.32602	0.000152986	-1.59923e-10	-1.35323
117906581	chr1:117906581:G:C	6.90439e-10	-1.59923e-10	-1.30822	0.000154293	-1.59923e-10	-1.34473
117906593	chr1:117906593:G:A	1.25067e-10	-1.73179	-1.28491	3.02233e-05	-1.71867	-1.2563
117906903	chr1:117906903:G:C	1.11222e-09	-1.59923e-10	-0.831432	0.000218043	-1.59923e-10	-0.998889
117907255	chr1:117907255:C:T	1.18785e-10	-1.74155	-1.32668	2.81648e-05	-1.7382	-1.30731
117907504	chr1:117907504:C:T	1.24699e-10	-1.73085	-1.2888	3.01318e-05	-1.71719	-1.26081
117907505	chr1:117907505:G:A	1.00771e-09	-1.59923e-10	-0.930107	0.000177831	-1.59923e-10	-1.20274
117907629	chr1:117907629:T:C	4.5284e-10	-1.73001	-3.54416e-10	0.000104167	-1.73758	-3.54416e-10
117907944	chr1:117907944:C:T	6.61819e-10	-1.59923e-10	-1.35056	0.000153251	-1.59923e-10	-1.3515
117907959	chr1:117907959:C:G	1.0712e-09	-1.59923e-10	-0.869013	0.000424161	-1.59923e-10	-0.333467
117908548	chr1:117908548:C:T	1.27909e-10	-1.71447	-1.27976	2.94071e-05	-1.68268	-1.31966
117908669	chr1:117908669:T:A	7.05458e-10	-1.59923e-10	-1.2867	0.000155554	-1.59923e-10	-1.33659
117908720	chr1:117908720:G:A	6.5899e-10	-1.59923e-10	-1.35484	0.000154086	-1.59923e-10	-1.34607
117908728	chr1:117908728:C:A	1.22889e-09	-1.59923e-10	-0.731682	0.000462708	-1.59923e-10	-0.246484
117908811	chr1:117908811:T:C	1.2488e-09	-1.59923e-10	-0.715612	0.000472739	-1.59923e-10	-0.225037
117908833	chr1:117908833:AAAT:A	1.31581e-09	-1.59923e-10	-0.663341	0.00053123	-1.59923e-10	-0.108384
117908844	chr1:117908844:T:A	7.02023e-10	-1.59923e-10	-1.29158	0.00015322	-1.59923e-10	-1.3517
117909432	chr1:117909432:T:C	1.18811e-10	-1.74155	-1.32647	2.81633e-05	-1.7385	-1.30706
117909540	chr1:117909540:A:C	1.26478e-09	-1.59923e-10	-0.702898	0.000480411	-1.59923e-10	-0.208938
117909612	chr1:117909612:A:T	1.18223e-10	-1.7349	-1.33807	3.20522e-05	-1.7409	-1.17532
117909765	chr1:117909765:T:C	4.52722e-10	-1.73027	-3.54416e-10	0.000103787	-1.74124	-3.54416e-10
117909795	chr1:117909795:C:T	1.18858e-10	-1.74155	-1.32607	2.81814e-05	-1.73836	-1.30656
117909965	chr1:117909965:T:C	1.91194e-09	-0.633585	0.343911	8.81595e-05	-1.49917	-0.405259
117910115	chr1:117910115:A:G	7.7969e-10	-1.59923e-10	-1.18665	0.000206391	-1.59923e-10	-1.05381
117910208	chr1:117910208:A:G	1.19989e-09	-1.59923e-10	-0.75556	0.000447953	-1.59923e-10	-0.27889
117910509	chr1:117910509:A:C	1.25379e-09	-1.59923e-10	-0.711621	0.00047528	-1.59923e-10	-0.219675
117910775	chr1:117910775:T:C	1.22004e-10	-1.73134	-1.31015	2.93725e-05	-1.71799	-1.28553
117910805	chr1:117910805:G:A	4.50397e-10	-1.73542	-3.54416e-10	0.000104538	-1.73403	-3.54416e-10
117911037	chr1:117911037:G:A	4.51763e-10	-1.73239	-3.54416e-10	0.000103762	-1.74148	-3.54416e-10
117911334	chr1:117911334:A:T	1.10602e-09	-1.59923e-10	-0.83702	0.000215111	-1.59923e-10	-1.01242
117911479	chr1:117911479:T:C	6.57291e-10	-1.59923e-10	-1.35742	0.000170805	-1.59923e-10	-1.24306
117911642	chr1:117911642:C:T	1.1884e-10	-1.74124	-1.32654	2.81227e-05	-1.73985	-1.30715
117911780	chr1:117911780:T:G	7.01389e-10	-1.59923e-10	-1.29248	0.000155699	-1.59923e-10	-1.33566
117912706	chr1:117912706:T:C	1.89461e-09	-1.59923e-10	-0.29878	0.000314059	-1.59923e-10	-0.633999
117913019	chr1:117913019:G:A	1.25807e-09	-1.59923e-10	-0.708211	0.000477101	-1.59923e-10	-0.21585
117913035	chr1:117913035:T:C	6.78544e-10	-1.59923e-10	-1.3256	0.000172135	-1.59923e-10	-1.2353
117913132	chr1:117913132:C:T	2.80337e-10	-0.942347	-1.26721	3.03453e-05	-1.61789	-1.35305
117914176	chr1:117914176:A:G	6.67961e-10	-1.59923e-10	-1.34132	0.000152083	-1.59923e-10	-1.35916
117914763	chr1:117914763:T:C	1.5307e-09	-1.59923e-10	-0.512067	0.000270779	-1.59923e-10	-0.782276
117914975	chr1:117914975:G:T	6.58744e-10	-1.59923e-10	-1.35521	0.000152591	-1.59923e-10	-1.35582
117915800	chr1:117915800:AT:A	6.86088e-10	-1.59923e-10	-1.31454	0.000153782	-1.59923e-10	-1.34804
117915840	chr1:117915840:T:C	1.44027e-10	-1.7101	-1.16544	2.90894e-05	-1.69372	-1.31949
117916123	chr1:117916123:G:A	1.18509e-10	-1.74155	-1.32901	2.80771e-05	-1.73834	-1.31029
117916359	chr1:117916359:A:T	1.20753e-10	-1.72721	-1.32459	2.90129e-05	-1.71189	-1.30395
117916396	chr1:117916396:T:G	8.18909e-10	-1.59923e-10	-1.13757	0.000224664	-1.59923e-10	-0.968975
117917527	chr1:117917527:A:G	8.6172e-10	-1.59923e-10	-1.08662	0.00020861	-1.59923e-10	-1.04312
117917723	chr1:117917723:T:C	1.21843e-09	-1.59923e-10	-0.740226	0.00045819	-1.59923e-10	-0.256295
117917788	chr1:117917788:T:C	8.76222e-10	-1.59923e-10	-1.06993	0.000238629	-1.59923e-10	-0.908671
117918649	chr1:117918649:A:G	2.90974e-09	-1.59923e-10	0.13027	0.000607029	-1.59923e-10	0.0249975
117919772	chr1:117919772:C:T	7.82599e-10	-1.59923e-10	-1.18293	0.000213388	-1.59923e-10	-1.02047
117920063	chr1:117920063:A:G	8.41122e-10	-1.59923e-10	-1.11081	0.000163558	-1.59923e-10	-1.28641
117921344	chr1:117921344:T:C	1.18753e-10	-1.73351	-1.33499	3.23482e-05	-1.74041	-1.16661
117922175	chr1:117922175:T:C	7.58192e-10	-1.59923e-10	-1.21461	0.000158171	-1.59923e-10	-1.3199
117922227	chr1:117922227:T:C	6.88045e-10	-1.59923e-10	-1.31169	0.000154006	-1.59923e-10	-1.34659
117922429	chr1:117922429:T:C	4.53852e-10	-1.72778	-3.54416e-10	0.000104153	-1.73771	-3.54416e-10
117922446	chr1:117922446:A:G	1.19027e-10	-1.7399	-1.32629	2.83539e-05	-1.73198	-1.30684
117922799	chr1:117922799:C:T	6.71202e-10	-1.59923e-10	-1.33648	0.000152208	-1.59923e-10	-1.35833
117922803	chr1:117922803:T:C	1.19164e-10	-1.73864	-1.32641	2.80687e-05	-1.74153	-1.30739
117923050	chr1:117923050:C:T	1.08493e-09	-1.59923e-10	-0.856278	0.000387292	-1.59923e-10	-0.424401
117923209	chr1:117923209:T:C	4.71598e-09	0.613164	-3.54416e-10	0.00054946	-0.0746431	-3.54416e-10
117924188	chr1:117924188:T:C	8.57236e-10	-1.59923e-10	-1.09183	0.000229343	-1.59923e-10	-0.948362
117924633	chr1:117924633:C:T	1.28074e-09	-1.59923e-10	-0.690357	0.000489611	-1.59923e-10	-0.189968
117924706	chr1:117924706:T:C	7.69856e-10	-1.59923e-10	-1.19934	0.000283847	-1.59923e-10	-0.735144
117924912	chr1:117924912:T:C	1.28005e-09	-1.59923e-10	-0.69089	0.000488177	-1.59923e-10	-0.192902
117925016	chr1:117925016:G:A	3.89907e-10	-0.561483	-1.31816	3.75235e-05	-1.45565	-1.30296
117925191	chr1:117925191:A:G	7.92385e-10	-1.1705	-3.54416e-10	0.000119372	-1.60133	-3.54416e-10
117925652	chr1:117925652:G:A	1.18719e-10	-1.73358	-1.33521	3.23259e-05	-1.74044	-1.16727
117925888	chr1:117925888:C:T	1.2149e-10	-1.73241	-1.31331	3.04515e-05	-1.7208	-1.24664
117925922	chr1:117925922:C:T	7.53125e-10	-1.59923e-10	-1.22132	0.000157532	-1.59923e-10	-1.32395
117926174	chr1:117926174:C:T	1.1883e-10	-1.74155	-1.3263	2.81721e-05	-1.7384	-1.30685
117926192	chr1:117926192:G:C	9.88024e-10	-0.94984	-3.54416e-10	0.000169877	-1.2485	-3.54416e-10
117926220	chr1:117926220:A:G	1.18831e-10	-1.74155	-1.32629	2.81738e-05	-1.73835	-1.30684
117927529	chr1:117927529:A:C	1.20991e-10	-1.73088	-1.31895	2.90636e-05	-1.71722	-1.29687
117927662	chr1:117927662:T:G	1.20924e-10	-1.73175	-1.31863	2.90352e-05	-1.71861	-1.29646
117927952	chr1:117927952:T:C	1.36049e-09	-1.59923e-10	-0.62995	0.000528246	-1.59923e-10	-0.114017
117928209	chr1:117928209:C:A	3.47707e-09	0.308396	-3.54416e-10	0.00042147	-0.33983	-3.54416e-10
117928344	chr1:117928344:A:G	6.58227e-10	-1.59923e-10	-1.356	0.00015985	-1.59923e-10	-1.30935
117928415	chr1:117928415:T:C	1.27534e-10	-1.71825	-1.27891	2.92519e-05	-1.68833	-1.31931
117928589	chr1:117928589:C:T	2.2542e-09	-0.587439	0.462441	9.678e-05	-1.47571	-0.335427
117928777	chr1:117928777:A:C	7.44914e-10	-1.59923e-10	-1.23228	0.000198941	-1.59923e-10	-1.09057
117928850	chr1:117928850:A:G	6.70844e-10	-1.59923e-10	-1.33701	0.000207385	-1.59923e-10	-1.049
117929077	chr1:117929077:T:C	1.11222e-09	-1.59923e-10	-0.831432	0.000218043	-1.59923e-10	-0.998889
117929583	chr1:117929583:T:C	6.77722e-10	-1.59923e-10	-1.32681	0.0001529	-1.59923e-10	-1.3538
117929735	chr1:117929735:A:G	8.90913e-10	-1.59923e-10	-1.0533	0.000248276	-1.59923e-10	-0.869039
117929759	chr1:117929759:G:T	8.29004e-10	-1.59923e-10	-1.12532	0.000228337	-1.59923e-10	-0.952757
117929801	chr1:117929801:T:C	1.18677e-10	-1.74151	-1.32762	3.30575e-05	-1.73879	-1.14654
117929802	chr1:117929802:G:A	6.27843e-10	-1.40326	-3.54416e-10	0.000112997	-1.65622	-3.54416e-10
117930204	chr1:117930204:G:A	6.83542e-10	-1.59923e-10	-1.31826	0.000153543	-1.59923e-10	-1.3496
117930416	chr1:117930416:G:C	4.28329e-10	-1.66531	-0.120348	9.64466e-05	-1.629	-0.185594
117930540	chr1:117930540:C:T	4.48301e-10	-1.74008	-3.54416e-10	0.000103762	-1.74148	-3.54416e-10
117930706	chr1:117930706:G:A	1.27155e-10	-1.70993	-1.29021	3.10113e-05	-1.68725	-1.26198
117931135	chr1:117931135:G:A	1.30338e-10	-1.67446	-1.30096	3.05806e-05	-1.6265	-1.33672
117931408	chr1:117931408:A:G	1.30894e-10	-1.67539	-1.29576	3.06468e-05	-1.62759	-1.33347
117931485	chr1:117931485:G:T	6.62294e-10	-1.59923e-10	-1.34984	0.000153151	-1.59923e-10	-1.35216
117931602	chr1:117931602:A:C	2.34755e-10	-1.06722	-1.31978	2.93753e-05	-1.66158	-1.34185
117931616	chr1:117931616:G:A	6.62132e-10	-1.59923e-10	-1.35008	0.000153183	-1.59923e-10	-1.35195
117931918	chr1:117931918:TG:T	1.30884e-10	-1.68543	-1.28581	3.2138e-05	-1.6565	-1.25704
117931919	chr1:117931919:G:T	6.89107e-10	-1.59923e-10	-1.31015	0.00020061	-1.59923e-10	-1.08222
117932019	chr1:117932019:A:G	7.48144e-10	-1.59923e-10	-1.22795	0.000199673	-1.59923e-10	-1.0869
117932065	chr1:117932065:G:A	1.15318e-09	-1.59923e-10	-0.795266	0.00052797	-1.59923e-10	-0.11454
117932109	chr1:117932109:A:G	2.23802e-10	-1.46465	-0.970131	3.29006e-05	-1.58648	-1.30361
117932126	chr1:117932126:T:G	6.72201e-10	-1.59923e-10	-1.33499	0.000152336	-1.59923e-10	-1.35749
117932229	chr1:117932229:G:C	1.27417e-10	-1.70983	-1.28825	3.10884e-05	-1.68711	-1.25963
117932417	chr1:117932417:A:G	8.56778e-10	-1.59923e-10	-1.09237	0.000231634	-1.59923e-10	-0.93842
117932991	chr1:117932991:T:A	1.22904e-10	-1.71051	-1.32364	2.97631e-05	-1.68801	-1.3023
117933081	chr1:117933081:G:A	1.1083e-09	-1.59923e-10	-0.834964	0.000444894	-1.59923e-10	-0.285743
117933182	chr1:117933182:C:T	1.23414e-10	-1.70679	-1.32322	2.99273e-05	-1.68304	-1.30177
117933590	chr1:117933590:T:TTG	1.1814e-10	-1.74037	-1.3333	3.24346e-05	-1.74095	-1.1634
117933921	chr1:117933921:T:A	4.00188e-10	-1.73759	-0.11602	8.65159e-05	-1.74153	-0.181717
117934565	chr1:117934565:G:A	1.21772e-09	-1.59923e-10	-0.740815	0.000234805	-1.59923e-10	-0.924826
117934612	chr1:117934612:A:G	1.08809e-09	-1.59923e-10	-0.853365	0.000211323	-1.59923e-10	-1.03019
117935953	chr1:117935953:A:G	2.84532e-10	-0.847755	-1.34695	3.10431e-05	-1.59329	-1.35491
117935964	chr1:117935964:T:A	2.98407e-10	-0.820184	-1.3269	3.15975e-05	-1.57153	-1.35897
117936101	chr1:117936101:T:C	3.01373e-10	-0.82183	-1.31537	3.16278e-05	-1.57234	-1.3572
117936297	chr1:117936297:C:T	2.64043e-10	-1.47474	-0.794698	3.51735e-05	-1.59397	-1.22932
117936299	chr1:117936299:G:A	3.01207e-10	-0.816092	-1.32166	3.16825e-05	-1.56944	-1.35837
117936673	chr1:117936673:T:TATTG	7.31661e-10	-1.59923e-10	-1.25023	0.000213856	-1.59923e-10	-1.01828
117937126	chr1:117937126:G:A	2.82377e-10	-0.924288	-1.27802	3.05416e-05	-1.60907	-1.35542
117937421	chr1:117937421:G:A	5.0476e-10	-1.62146	-3.54416e-10	0.000105373	-1.72607	-3.54416e-10
117937548	chr1:117937548:G:A	1.17964e-10	-1.7413	-1.33387	2.74111e-05	-1.73091	-1.34172
117937639	chr1:117937639:C:A	2.84921e-10	-0.883283	-1.31005	3.08753e-05	-1.59801	-1.35561
117937968	chr1:117937968:T:C	2.78537e-10	-0.877497	-1.3385	3.03316e-05	-1.61235	-1.35904
117938398	chr1:117938398:AAC:A	1.25495e-09	-1.59923e-10	-0.7107	0.000465644	-1.59923e-10	-0.240158
117938653	chr1:117938653:G:C	1.22392e-10	-1.73379	-1.30452	2.80829e-05	-1.70307	-1.34535
117938958	chr1:117938958:T:C	1.2195e-10	-1.71012	-1.33181	3.33481e-05	-1.73332	-1.14326
117939245	chr1:117939245:T:C	9.12051e-10	-1.59923e-10	-1.02985	0.000255659	-1.59923e-10	-0.839734
117939392	chr1:117939392:G:A	1.08549e-09	-0.85576	-3.54416e-10	0.000387932	-0.42275	-3.54416e-10
117939526	chr1:117939526:C:T	6.37951e-10	-0.0643205	-1.32297	0.000824236	1.6887	-1.35783
117939860	chr1:117939860:A:G	8.69889e-10	-1.59923e-10	-1.07718	0.000235536	-1.59923e-10	-0.921715
117940015	chr1:117940015:T:A	1.25529e-09	-1.59923e-10	-0.710423	0.000465848	-1.59923e-10	-0.23972
117940174	chr1:117940174:A:G	1.23278e-10	-1.70789	-1.32322	2.98841e-05	-1.68449	-1.30177
117940208	chr1:117940208:G:C	1.18307e-10	-1.74099	-1.33127	2.75016e-05	-1.7293	-1.34004
117940401	chr1:117940401:A:G	9.65873e-10	-1.59923e-10	-0.972515	0.000274033	-1.59923e-10	-0.770331
117940706	chr1:117940706:C:T	1.29375e-09	-1.59923e-10	-0.680247	0.000486303	-1.59923e-10	-0.196748
117940735	chr1:117940735:A:G	6.76459e-10	-1.59923e-10	-1.32868	0.000164275	-1.59923e-10	-1.28204
117940851	chr1:117940851:C:G	4.48664e-10	-1.73927	-3.54416e-10	0.000103766	-1.74144	-3.54416e-10
117941406	chr1:117941406:C:T	6.2524e-10	-1.40741	-3.54416e-10	0.000139841	-1.44308	-3.54416e-10
117941474	chr1:117941474:T:C	1.2061e-10	-1.74065	-1.31234	2.74446e-05	-1.72235	-1.34906
117941592	chr1:117941592:T:C	6.62185e-10	-1.59923e-10	-1.35	0.000153173	-1.59923e-10	-1.35201
117942591	chr1:117942591:A:G	7.18641e-10	-1.59923e-10	-1.26819	0.00015327	-1.59923e-10	-1.35138
117942900	chr1:117942900:T:G	6.56494e-10	-1.59923e-10	-1.35863	0.000154984	-1.59923e-10	-1.34026
117942997	chr1:117942997:G:A	6.72742e-10	-1.59923e-10	-1.33419	0.000152418	-1.59923e-10	-1.35695
117943674	chr1:117943674:T:C	1.29849e-09	-1.59923e-10	-0.67659	0.000486587	-1.59923e-10	-0.196163
117943868	chr1:117943868:AAC:A	1.19974e-10	-1.74097	-1.3173	2.78317e-05	-1.7292	-1.32821
117944613	chr1:117944613:CT:C	1.17316e-09	-1.59923e-10	-0.778094	0.000335991	-1.59923e-10	-0.566494
117944702	chr1:117944702:T:C	6.68186e-10	-1.59923e-10	-1.34098	0.000152153	-1.59923e-10	-1.35869
117944758	chr1:117944758:T:C	2.10498e-09	-0.611886	0.418401	9.42469e-05	-1.48478	-0.352879
117945061	chr1:117945061:G:C	1.27914e-10	-1.63945	-1.35474	2.89688e-05	-1.66251	-1.35485
117945226	chr1:117945226:T:C	6.60162e-10	-1.59923e-10	-1.35306	0.000152244	-1.59923e-10	-1.35809
117945341	chr1:117945341:A:G	6.56168e-10	-1.59923e-10	-1.35913	0.000154668	-1.59923e-10	-1.3423
117945518	chr1:117945518:G:T	1.24985e-10	-1.71837	-1.29898	2.90017e-05	-1.67383	-1.34239
117945667	chr1:117945667:A:G	6.89592e-10	-1.59923e-10	-1.30945	0.00015397	-1.59923e-10	-1.34682
117945719	chr1:117945719:T:G	1.21443e-10	-1.73877	-1.30733	2.769e-05	-1.71583	-1.34668
117945784	chr1:117945784:T:G	6.65368e-10	-1.59923e-10	-1.34521	0.000155651	-1.59923e-10	-1.33597
117946338	chr1:117946338:CTTTAT:C	7.85395e-10	-1.59923e-10	-1.17936	0.000208438	-1.59923e-10	-1.04394
117946448	chr1:117946448:T:C	7.10827e-10	-1.59923e-10	-1.27912	0.000156862	-1.59923e-10	-1.32821
117946482	chr1:117946482:G:A	1.25104e-09	-1.59923e-10	-0.713817	0.000463689	-1.59923e-10	-0.244366
117946595	chr1:117946595:A:G	1.24238e-09	-1.59923e-10	-0.720762	0.000459479	-1.59923e-10	-0.253487
117946857	chr1:117946857:C:T	1.21401e-10	-1.73974	-1.30671	2.75811e-05	-1.71884	-1.34761
117946982	chr1:117946982:A:G	1.26127e-09	-1.59923e-10	-0.705675	0.000469229	-1.59923e-10	-0.232488
117947256	chr1:117947256:A:ACT	4.52691e-10	-1.73034	-3.54416e-10	0.00010455	-1.73391	-3.54416e-10
117947423	chr1:117947423:G:A	2.6989e-09	0.0550515	-3.54416e-10	0.000209148	-1.04054	-3.54416e-10
117947785	chr1:117947785:A:G	1.23398e-10	-1.73394	-1.29619	2.81993e-05	-1.70339	-1.3409
117947873	chr1:117947873:T:A	1.25897e-09	-1.59923e-10	-0.707497	0.00046796	-1.59923e-10	-0.235197
117947902	chr1:117947902:C:G	1.229e-10	-1.73724	-1.29694	2.79635e-05	-1.71135	-1.34133
117948429	chr1:117948429:T:G	8.70667e-10	-1.59923e-10	-1.07629	0.0002363	-1.59923e-10	-0.918477
117948479	chr1:117948479:G:A	1.21621e-10	-1.71535	-1.32929	3.34771e-05	-1.73588	-1.13684
117948609	chr1:117948609:G:A	6.65808e-10	-1.59923e-10	-1.34455	0.000152613	-1.59923e-10	-1.35568
117948965	chr1:117948965:G:A	6.02141e-10	-1.44506	-3.54416e-10	0.000156387	-1.33124	-3.54416e-10
117949330	chr1:117949330:C:G	1.25936e-10	-1.66375	-1.34603	2.75689e-05	-1.71205	-1.35484
117949429	chr1:117949429:T:C	2.75295e-10	-0.899579	-1.32813	3.12017e-05	-1.59989	-1.34322
117949904	chr1:117949904:G:A	1.80633e-10	-1.7409	-0.908176	4.3151e-05	-1.73968	-0.879197
117949964	chr1:117949964:T:G	1.51902e-09	-0.519725	-3.54416e-10	0.000212396	-1.02513	-3.54416e-10
117950498	chr1:117950498:C:G	8.10633e-10	-1.59923e-10	-1.14773	0.000206272	-1.59923e-10	-1.05438
117950802	chr1:117950802:AC:A	1.22328e-09	-1.59923e-10	-0.736257	0.00044972	-1.59923e-10	-0.274955
117951383	chr1:117951383:A:G	6.65106e-10	-1.59923e-10	-1.3456	0.000152705	-1.59923e-10	-1.35507
117951643	chr1:117951643:T:C	1.21972e-10	-1.73404	-1.30772	2.80241e-05	-1.70363	-1.34689
117952249	chr1:117952249:T:C	7.91127e-10	-1.59923e-10	-1.17209	0.000228623	-1.59923e-10	-0.951505
117952778	chr1:117952778:C:T	6.5663e-10	-1.59923e-10	-1.35843	0.000155648	-1.59923e-10	-1.33598
117953817	chr1:117953817:T:C	1.25608e-10	-1.73544	-1.27694	2.87969e-05	-1.70542	-1.3179
117954420	chr1:117954420:A:G	9.63471e-10	-0.975005	-3.54416e-10	0.000166055	-1.27126	-3.54416e-10
117955674	chr1:117955674:G:A	1.18464e-10	-1.73997	-1.33096	2.72438e-05	-1.7393	-1.33945
117956159	chr1:117956159:T:C	6.9449e-10	-1.59923e-10	-1.30237	0.000156093	-1.59923e-10	-1.33313
117956431	chr1:117956431:T:G	1.46842e-09	-0.683669	0.130064	7.36675e-05	-1.52023	-0.563791
117956663	chr1:117956663:TACAAAATTA:T	1.1871e-10	-1.73921	-1.32966	2.72528e-05	-1.74006	-1.33836
117956700	chr1:117956700:G:T	4.48336e-10	-1.74	-3.54416e-10	0.000103792	-1.74119	-3.54416e-10
117957008	chr1:117957008:T:C	6.80784e-10	-1.59923e-10	-1.3223	0.000154087	-1.59923e-10	-1.34606
117957417	chr1:117957417:CATG:C	6.82339e-10	-1.59923e-10	-1.32002	0.000154301	-1.59923e-10	-1.34468
117957493	chr1:117957493:A:G	6.8247e-10	-1.59923e-10	-1.31983	0.000154318	-1.59923e-10	-1.34457
117957658	chr1:117957658:T:C	2.26928e-09	-1.59923e-10	-0.118328	0.000308221	-1.59923e-10	-0.652763
117958399	chr1:117958399:C:T	8.26684e-10	-1.59923e-10	-1.12813	0.000165734	-1.59923e-10	-1.27319
117959439	chr1:117959439:T:C	9.57984e-10	-1.59923e-10	-0.980716	0.000272427	-1.59923e-10	-0.776208
117959803	chr1:117959803:G:A	1.41042e-09	-1.59923e-10	-0.593907	0.000541516	-1.59923e-10	-0.0892071
117959933	chr1:117959933:G:C	1.18366e-10	-1.74127	-1.33049	2.73295e-05	-1.73653	-1.33908
117960102	chr1:117960102:A:G	9.56534e-10	-1.59923e-10	-0.982231	0.00022868	-1.59923e-10	-0.951254
117960140	chr1:117960140:GTGTGTGTA:G	7.63605e-10	-1.59923e-10	-1.2075	0.00025749	-1.59923e-10	-0.832599
117960212	chr1:117960212:C:T	1.18519e-10	-1.74149	-1.32899	2.74019e-05	-1.7352	-1.33777
117960228	chr1:117960228:C:T	1.16895e-10	-1.74106	-1.34321	2.70193e-05	-1.73719	-1.34983
117960577	chr1:117960577:T:C	1.22328e-09	-1.59923e-10	-0.736257	0.00044972	-1.59923e-10	-0.274955
117961143	chr1:117961143:C:T	9.90025e-10	-1.59923e-10	-0.947817	0.000368008	-1.59923e-10	-0.475474
117961198	chr1:117961198:A:G	6.78739e-10	-1.59923e-10	-1.32531	0.000191561	-1.59923e-10	-1.12837
117961207	chr1:117961207:C:T	1.3206e-10	-1.70334	-1.25895	2.82781e-05	-1.68734	-1.35415
117961214	chr1:117961214:C:T	7.01197e-10	-1.59923e-10	-1.29276	0.000156772	-1.59923e-10	-1.32879
117961237	chr1:117961237:A:G	1.22055e-09	-1.59923e-10	-0.738488	0.000448467	-1.59923e-10	-0.277744
117961289	chr1:117961289:T:C	4.50301e-10	-1.73563	-3.54416e-10	0.000104509	-1.73431	-3.54416e-10
117962020	chr1:117962020:C:T	2.11929e-09	-0.566773	0.38006	9.3049e-05	-1.46432	-0.386138
117962195	chr1:117962195:A:G	1.40211e-10	-1.68328	-1.21912	4.27382e-05	-1.71006	-0.918427
117962531	chr1:117962531:G:A	1.9754e-08	-1.59923e-10	2.04556	0.00323666	-1.59923e-10	1.69872
117962882	chr1:117962882:A:C	7.69152e-10	-1.20026	-3.54416e-10	0.000191861	-1.12681	-3.54416e-10
117963395	chr1:117963395:G:A	6.75582e-10	-1.59923e-10	-1.32997	0.000153383	-1.59923e-10	-1.35064
117963513	chr1:117963513:G:A	1.07715e-09	-1.59923e-10	-0.863472	0.000312724	-1.59923e-10	-0.63826
117963750	chr1:117963750:T:A	1.30194e-10	-1.68186	-1.29466	2.87413e-05	-1.71775	-1.3075
117964016	chr1:117964016:A:G	1.11488e-09	-1.59923e-10	-0.829047	0.00029965	-1.59923e-10	-0.680964
117964479	chr1:117964479:G:T	1.12597e-09	-1.59923e-10	-0.819145	0.000220244	-1.59923e-10	-0.988843
117964994	chr1:117964994:G:A	1.26538e-10	-1.73919	-1.26581	2.81185e-05	-1.73734	-1.30982
117965065	chr1:117965065:T:C	7.28633e-10	-1.59923e-10	-1.25438	0.000153376	-1.59923e-10	-1.35068
117965270	chr1:117965270:T:C	3.01923e-10	-0.864786	-1.27059	3.35791e-05	-1.5678	-1.30188
117965632	chr1:117965632:GGCC:G	4.48557e-10	-1.73951	-3.54416e-10	0.000103773	-1.74137	-3.54416e-10
117965731	chr1:117965731:T:C	1.00493e-09	-1.59923e-10	-0.932878	0.000197534	-1.59923e-10	-1.09767
117965741	chr1:117965741:G:A	1.28096e-10	-1.73364	-1.25913	2.81565e-05	-1.74095	-1.30485
117965894	chr1:117965894:A:G	6.59719e-10	-1.59923e-10	-1.35373	0.000154278	-1.59923e-10	-1.34482
117966661	chr1:117966661:G:T	1.21322e-10	-1.7125	-1.3346	2.71938e-05	-1.73784	-1.34275
117966965	chr1:117966965:A:T	6.66487e-10	-1.59923e-10	-1.34353	0.000202444	-1.59923e-10	-1.07312
117967237	chr1:117967237:T:G	1.24603e-10	-1.73294	-1.28747	2.89735e-05	-1.6916	-1.3256
117967377	chr1:117967377:G:A	1.26325e-10	-1.73914	-1.26755	2.8873e-05	-1.70922	-1.31145
117967584	chr1:117967584:G:A	5.8011e-10	-1.48233	-3.54416e-10	0.000365485	-0.482354	-3.54416e-10
117967663	chr1:117967663:T:TC	1.2466e-10	-1.73212	-1.28784	2.9058e-05	-1.68865	-1.32564
117967744	chr1:117967744:G:A	8.72496e-10	-1.59923e-10	-1.07419	0.000200675	-1.59923e-10	-1.08189
117968157	chr1:117968157:G:GA	1.21715e-09	-1.59923e-10	-0.741279	0.000234611	-1.59923e-10	-0.92565
117968161	chr1:117968161:G:A	6.76357e-10	-1.0218	-0.307031	4.57185e-05	-1.65061	-0.910469
117968741	chr1:117968741:T:G	1.35702e-09	-1.59923e-10	-0.632504	0.000225477	-1.59923e-10	-0.965362
117968868	chr1:117968868:C:T	2.21435e-09	-0.142833	-3.54416e-10	0.000280943	-0.745429	-3.54416e-10
117968978	chr1:117968978:C:A	8.54313e-10	-1.59923e-10	-1.09525	0.000245605	-1.59923e-10	-0.879856
117969362	chr1:117969362:A:C	1.3044e-10	-1.72476	-1.24988	2.74568e-05	-1.74154	-1.32942
117969376	chr1:117969376:C:T	9.73723e-10	-0.96442	-3.54416e-10	0.00019929	-1.08882	-3.54416e-10
117969613	chr1:117969613:TATG:T	7.35379e-10	-1.59923e-10	-1.24516	0.000198933	-1.59923e-10	-1.09061
117970703	chr1:117970703:G:A	1.74243e-10	-1.38077	-1.30433	4.90075e-05	-1.20766	-1.28395
117970861	chr1:117970861:C:T	4.09952e-10	-0.576313	-1.25319	3.88449e-05	-1.52029	-1.20371
117971053	chr1:117971053:T:G	5.11256e-10	-1.60868	-3.54416e-10	0.000145207	-1.40542	-3.54416e-10
117971243	chr1:117971243:G:A	6.91938e-10	-1.59923e-10	-1.30605	0.00015569	-1.59923e-10	-1.33571
117971277	chr1:117971277:A:C	1.21815e-09	-1.59923e-10	-0.74046	0.00044666	-1.59923e-10	-0.281782
117971553	chr1:117971553:CTT:C	1.41378e-10	-1.58096	-1.31316	3.57704e-05	-1.65933	-1.14713
117971626	chr1:117971626:AATG:A	1.34825e-10	-1.7134	-1.22817	2.82363e-05	-1.73721	-1.30576
117972105	chr1:117972105:A:T	6.9863e-10	-1.59923e-10	-1.29643	0.000156715	-1.59923e-10	-1.32915
117972361	chr1:117972361:G:A	4.49095e-10	-1.73831	-3.54416e-10	0.000103839	-1.74074	-3.54416e-10
117972638	chr1:117972638:T:C	9.14652e-10	-1.59923e-10	-1.027	0.000255865	-1.59923e-10	-0.838928
117972968	chr1:117972968:C:A	6.67426e-10	-1.59923e-10	-1.34212	0.000203222	-1.59923e-10	-1.06928
117973362	chr1:117973362:AAAAT:A	1.43498e-10	-1.64315	-1.23608	2.87029e-05	-1.70622	-1.32036
117973459	chr1:117973459:A:T	1.43787e-10	-1.64363	-1.23358	2.87314e-05	-1.70668	-1.31891
117973558	chr1:117973558:G:C	6.83412e-10	-1.59923e-10	-1.31845	0.000154438	-1.59923e-10	-1.34379
117973631	chr1:117973631:A:G	1.57122e-10	-1.4753	-1.31323	3.34872e-05	-1.58244	-1.28997
117973651	chr1:117973651:A:G	1.23408e-09	-1.59923e-10	-0.727466	0.000332992	-1.59923e-10	-0.575462
117973764	chr1:117973764:T:C	9.72885e-10	-1.59923e-10	-0.965282	0.000278418	-1.59923e-10	-0.754457
117973801	chr1:117973801:A:T	8.2324e-10	-1.1323	-3.54416e-10	0.000110808	-1.67578	-3.54416e-10
117973904	chr1:117973904:G:C	1.35008e-10	-1.69007	-1.25015	2.77607e-05	-1.732	-1.32796
117973945	chr1:117973945:T:G	1.42375e-10	-1.65171	-1.23537	2.85406e-05	-1.71253	-1.31972
117974150	chr1:117974150:T:C	2.35385e-09	-1.59923e-10	-0.0817379	0.000430807	-1.59923e-10	-0.317919
117974521	chr1:117974521:CTAA:C	4.51207e-10	-1.73362	-3.54416e-10	0.000103755	-1.74154	-3.54416e-10
117974572	chr1:117974572:T:G	1.31408e-10	-1.7387	-1.22854	2.75029e-05	-1.73191	-1.33738
117975020	chr1:117975020:A:G	6.88085e-10	-1.59923e-10	-1.31163	0.000154753	-1.59923e-10	-1.34175
117975569	chr1:117975569:C:T	6.60833e-10	-1.59923e-10	-1.35205	0.00016294	-1.59923e-10	-1.2902
117975686	chr1:117975686:A:G	6.70429e-10	-1.59923e-10	-1.33763	0.000152088	-1.59923e-10	-1.35912
117975694	chr1:117975694:C:T	9.9595e-10	-1.59923e-10	-0.941851	0.000274969	-1.59923e-10	-0.766919
117976004	chr1:117976004:A:G	5.2855e-09	0.727175	-3.54416e-10	0.000604652	0.0210739	-3.54416e-10
117976462	chr1:117976462:G:A	4.62208e-10	-1.70953	-3.54416e-10	0.000107506	-1.70603	-3.54416e-10
117976636	chr1:117976636:C:T	1.74951e-10	-1.34305	-1.338	2.6751e-05	-1.74151	-1.3555
117977068	chr1:117977068:G:T	6.65925e-10	-1.59923e-10	-1.34437	0.000165331	-1.59923e-10	-1.27563
117977193	chr1:117977193:T:C	6.88781e-10	-1.59923e-10	-1.31062	0.000153052	-1.59923e-10	-1.3528
117977419	chr1:117977419:C:T	1.78008e-10	-1.32704	-1.33668	2.67377e-05	-1.74147	-1.35603
117978727	chr1:117978727:C:T	5.89085e-10	-1.34757	-0.119409	7.45604e-05	-1.741	-0.330967
117979067	chr1:117979067:G:C	1.48186e-10	-1.49477	-1.35231	2.86026e-05	-1.74132	-1.28877
117979151	chr1:117979151:G:A	8.58674e-10	-1.59923e-10	-1.09016	0.000153793	-1.59923e-10	-1.34797
117979297	chr1:117979297:T:C	6.89553e-10	-1.59923e-10	-1.3095	0.000155386	-1.59923e-10	-1.33767
117979323	chr1:117979323:C:T	6.56883e-10	-1.59923e-10	-1.35804	0.000155887	-1.59923e-10	-1.33445
117979922	chr1:117979922:G:A	5.39751e-10	-1.4446	-0.10984	9.7201e-05	-1.23476	-0.572041
117980526	chr1:117980526:C:T	1.36816e-09	-0.624325	-3.54416e-10	0.000141099	-1.43412	-3.54416e-10
117981482	chr1:117981482:T:C	3.14989e-09	-1.59923e-10	0.209576	0.000575349	-1.59923e-10	-0.0286031
117981747	chr1:117981747:G:A	1.71584e-10	-1.34222	-1.35825	4.38788e-05	-1.40115	-1.201
117982040	chr1:117982040:G:T	3.30909e-09	-1.68346	1.94234	0.00171012	-1.64139	2.70213
117982476	chr1:117982476:C:T	5.65925e-09	-1.59923e-10	0.795499	0.000981859	-1.59923e-10	0.505868
117982785	chr1:117982785:C:T	3.33522e-09	-1.59923e-10	0.266747	0.000605769	-1.59923e-10	0.0229191
117982922	chr1:117982922:C:T	5.25485e-09	-1.59923e-10	0.721359	0.00092095	-1.59923e-10	0.441826
117983111	chr1:117983111:A:T	7.13569e-10	-1.59923e-10	-1.27527	0.000168343	-1.59923e-10	-1.25758
117983430	chr1:117983430:T:A	4.672e-09	-1.59923e-10	0.603795	0.000815178	-1.59923e-10	0.319827
117983706	chr1:117983706:T:G	3.71945e-09	-1.59923e-10	0.375784	0.000668032	-1.59923e-10	0.120757
117983969	chr1:117983969:G:A	1.28722e-10	-1.70308	-1.28481	3.93638e-05	-1.70621	-1.00452
117984553	chr1:117984553:A:G	1.47038e-09	-1.59923e-10	-0.552272	0.000276687	-1.59923e-10	-0.760694
117985659	chr1:117985659:G:A	1.04005e-09	-0.898523	-3.54416e-10	0.000158958	-1.31494	-3.54416e-10
117985694	chr1:117985694:C:G	3.21542e-10	-1.0916	-0.980822	6.71292e-05	-1.30303	-0.873925
117986069	chr1:117986069:T:C	3.75474e-09	-1.59923e-10	0.385226	0.00046042	-1.59923e-10	-0.251441
117986242	chr1:117986242:C:T	3.68138e-08	-1.59923e-10	2.66808	0.0077479	-1.59923e-10	2.5716
117986249	chr1:117986249:C:T	2.78773e-10	-0.856551	-1.3586	5.17565e-05	-1.1839	-1.25313
117986436	chr1:117986436:C:T	4.48745e-10	-1.73909	-3.54416e-10	0.000103765	-1.74145	-3.54416e-10
117986576	chr1:117986576:G:T	3.03392e-10	-0.81553	-1.31499	6.36786e-05	-1.16009	-1.06964
117987442	chr1:117987442:T:C	3.02505e-10	-0.812294	-1.32116	6.18604e-05	-1.15674	-1.10195
117987473	chr1:117987473:C:G	2.95851e-10	-0.830838	-1.32485	6.03513e-05	-1.17155	-1.11185
117987501	chr1:117987501:C:T	3.05366e-10	-0.81509	-1.30895	6.47389e-05	-1.15888	-1.05434
117987586	chr1:117987586:T:A	2.6063e-10	-0.923239	-1.35921	4.83614e-05	-1.23576	-1.26912
117987848	chr1:117987848:C:T	3.34211e-09	-1.59923e-10	0.26881	0.000606952	-1.59923e-10	0.0248696
117988173	chr1:117988173:C:T	2.50044e-10	-0.969382	-1.35453	4.88631e-05	-1.27187	-1.22268
117989073	chr1:117989073:A:G	6.78743e-10	-1.59923e-10	-1.32531	0.000170088	-1.59923e-10	-1.24727
117989087	chr1:117989087:C:T	5.21244e-10	-1.58933	-3.54416e-10	0.000246661	-0.875566	-3.54416e-10
117989214	chr1:117989214:G:A	2.33417e-10	-1.54284	-0.849883	4.42744e-05	-1.66747	-0.925708
117989316	chr1:117989316:C:A	1.09001e-09	-1.59923e-10	-0.851607	0.000294137	-1.59923e-10	-0.699535
117989357	chr1:117989357:C:T	2.37464e-09	-1.52188	1.44893	0.000462795	-1.60287	1.35657
117989483	chr1:117989483:G:T	3.87403e-10	-0.662028	-1.22405	7.01166e-05	-1.04927	-1.08415
117989672	chr1:117989672:C:T	3.08638e-09	-1.59923e-10	0.189207	0.000563229	-1.59923e-10	-0.0498936
117989690	chr1:117989690:C:T	4.47989e-10	-1.74078	-3.54416e-10	0.000103873	-1.74041	-3.54416e-10
117990271	chr1:117990271:C:T	3.60286e-10	-0.696392	-1.26226	6.32135e-05	-1.0787	-1.15836
117990326	chr1:117990326:C:T	5.25034e-09	-1.7073	2.4278	0.00306945	-1.66284	3.30851
117990367	chr1:117990367:C:T	2.48092e-09	-1.66601	1.63685	0.0013349	-1.61516	2.42819
117990745	chr1:117990745:T:C	6.78515e-10	-1.59923e-10	-1.32564	0.000169985	-1.59923e-10	-1.24787
117991053	chr1:117991053:GTCATTCTT:G	5.00844e-09	-1.59923e-10	0.673333	0.000870012	-1.59923e-10	0.384927
117991231	chr1:117991231:C:T	3.55597e-09	0.330837	-3.54416e-10	0.000431815	-0.315582	-3.54416e-10
117991669	chr1:117991669:C:T	4.5242e-10	-1.73094	-3.54416e-10	0.000103943	-1.73974	-3.54416e-10
117991738	chr1:117991738:G:C	1.60687e-09	-1.59923e-10	-0.463505	0.000289846	-1.59923e-10	-0.71423
117991775	chr1:117991775:G:A	4.38913e-10	-0.602887	-1.15836	7.84774e-05	-1.00333	-1.01744
117991817	chr1:117991817:A:G	6.78504e-10	-1.59923e-10	-1.32566	0.00016998	-1.59923e-10	-1.2479
117991857	chr1:117991857:G:A	1.62416e-09	-1.59923e-10	-0.452802	0.000344868	-1.59923e-10	-0.540418
117992110	chr1:117992110:G:A	3.37284e-09	-1.73037	2.00834	0.00176019	-1.70816	2.79776
117992205	chr1:117992205:G:A	7.18188e-10	-1.59923e-10	-1.26882	0.000169734	-1.59923e-10	-1.24935
117992353	chr1:117992353:T:C	5.53308e-09	-0.874304	1.64726	0.001154	-1.1779	1.84532
117992449	chr1:117992449:C:T	9.33279e-10	-1.59923e-10	-1.00684	0.000212245	-1.59923e-10	-1.02584
117993109	chr1:117993109:C:T	3.2498e-10	-1.24537	-0.816419	7.51345e-05	-1.32152	-0.742781
117993795	chr1:117993795:C:T	1.17546e-10	-1.74151	-1.3372	2.97405e-05	-1.66782	-1.32325
117993962	chr1:117993962:G:A	1.52692e-10	-1.47885	-1.33827	0.00011961	-0.439794	-1.15955
117994927	chr1:117994927:T:G	2.36282e-10	-1.06987	-1.31065	3.96854e-05	-1.39302	-1.30958
117994942	chr1:117994942:A:G	1.20625e-09	-0.75028	-3.54416e-10	0.000142412	-1.42485	-3.54416e-10
117995017	chr1:117995017:G:A	1.01795e-09	-1.59923e-10	-0.919999	0.000183299	-1.59923e-10	-1.17246
117995401	chr1:117995401:T:G	8.49776e-10	-1.59923e-10	-1.10057	0.00016186	-1.59923e-10	-1.29685
117995455	chr1:117995455:T:C	1.65427e-10	-1.48618	-1.25084	0.000102622	-0.464398	-1.28813
117995684	chr1:117995684:A:G	7.82482e-10	-1.59923e-10	-1.18308	0.000158476	-1.59923e-10	-1.31798
117995926	chr1:117995926:G:C	2.35569e-10	-1.13367	-1.24987	3.9282e-05	-1.43286	-1.27995
117996189	chr1:117996189:G:T	4.7525e-10	-1.68171	-3.54416e-10	0.000120163	-1.59473	-3.54416e-10
117996344	chr1:117996344:C:T	6.57305e-10	-1.59923e-10	-1.3574	0.000168012	-1.59923e-10	-1.25955
117996588	chr1:117996588:A:G	1.40584e-09	-1.59923e-10	-0.597157	0.000305734	-1.59923e-10	-0.660863
117997019	chr1:117997019:T:C	1.9784e-10	-1.22489	-1.3332	3.4682e-05	-1.50029	-1.33707
117997122	chr1:117997122:G:A	2.10692e-10	-1.23434	-1.26081	3.62426e-05	-1.50358	-1.28976
117997244	chr1:117997244:C:T	2.01803e-09	-1.59923e-10	-0.23567	0.000614452	-1.59923e-10	0.0371508
117997351	chr1:117997351:T:C	1.90127e-10	-1.28019	-1.31766	3.40898e-05	-1.53761	-1.31698
117997946	chr1:117997946:G:A	1.96056e-10	-1.25904	-1.30811	3.491e-05	-1.52358	-1.30723
117997948	chr1:117997948:G:A	2.11026e-10	-1.25098	-1.24259	3.63884e-05	-1.51524	-1.27409
117998266	chr1:117998266:T:C	3.40881e-10	-0.691081	-1.32293	0.000330124	0.679293	-1.2634
117998994	chr1:117998994:C:T	4.58193e-09	0.584328	-3.54416e-10	0.00610708	2.33362	-3.54416e-10
117999022	chr1:117999022:G:A	2.06999e-10	-1.18005	-1.33278	3.57861e-05	-1.46947	-1.33654
117999125	chr1:117999125:C:T	1.5357e-10	-1.47207	-1.33932	2.79433e-05	-1.69712	-1.35628
117999737	chr1:117999737:G:A	5.82208e-09	-1.59923e-10	0.823865	0.00112382	-1.59923e-10	0.640912
118000130	chr1:118000130:T:C	6.94981e-10	-1.59923e-10	-1.30166	0.000177042	-1.59923e-10	-1.20719
118000134	chr1:118000134:G:A	8.80513e-10	-1.59923e-10	-1.06504	0.000191923	-1.59923e-10	-1.12649
118000220	chr1:118000220:C:CTG	6.23318e-10	-1.41049	-3.54416e-10	0.000162281	-1.29425	-3.54416e-10
118000438	chr1:118000438:A:T	9.46007e-10	-1.59923e-10	-0.993297	0.000269612	-1.59923e-10	-0.786597
118000619	chr1:118000619:C:T	5.9603e-10	-1.45526	-3.54416e-10	0.000180286	-1.18903	-3.54416e-10
118000658	chr1:118000658:T:C	1.35971e-09	-1.59923e-10	-0.630519	0.000399285	-1.59923e-10	-0.393903
118000805	chr1:118000805:C:T	5.07567e-10	-1.57591	-0.0400141	0.00022236	-1.50418	0.524902
118000998	chr1:118000998:T:C	2.25274e-10	-1.11834	-1.30989	3.81858e-05	-1.42351	-1.31761
118001187	chr1:118001187:G:A	9.57939e-10	0.0812403	-1.062	0.00034488	-0.352191	-0.188193
118001653	chr1:118001653:T:G	2.42731e-10	-1.04871	-1.30489	4.03181e-05	-1.37363	-1.31314
118001813	chr1:118001813:G:A	1.86442e-09	-1.59923e-10	-0.314842	0.000644024	-1.59923e-10	0.0841572
118002213	chr1:118002213:A:T	2.17851e-10	-1.18519	-1.27655	3.70009e-05	-1.47025	-1.30238
118002474	chr1:118002474:C:G	3.1382e-09	-1.59923e-10	0.205858	0.000646796	-1.59923e-10	0.0884507
118002524	chr1:118002524:A:G	1.99013e-10	-1.25864	-1.29354	3.54393e-05	-1.52353	-1.29223
118002688	chr1:118002688:C:T	2.15616e-10	-1.21868	-1.25337	3.68667e-05	-1.49343	-1.28284
118002818	chr1:118002818:C:T	3.39441e-09	-1.59923e-10	0.284339	0.000697507	-1.59923e-10	0.163933
118002824	chr1:118002824:C:T	2.19451e-10	-1.21752	-1.2369	3.74179e-05	-1.49267	-1.26876
118003991	chr1:118003991:A:G	1.75185e-10	-1.32442	-1.35529	0.000192469	-0.0536591	-1.06998
118004129	chr1:118004129:C:T	2.18909e-10	-1.20475	-1.25215	3.72471e-05	-1.4842	-1.28181
118004171	chr1:118004171:T:C	6.94966e-10	-1.59923e-10	-1.30168	0.000177035	-1.59923e-10	-1.20723
118004354	chr1:118004354:T:C	2.2251e-10	-1.18636	-1.25421	3.76668e-05	-1.47124	-1.28356
118004457	chr1:118004457:T:C	1.4928e-10	-1.5597	-1.28002	3.38031e-05	-1.58853	-1.27449
118004602	chr1:118004602:C:T	2.11337e-10	-1.17614	-1.31596	3.66019e-05	-1.46863	-1.31485
118004702	chr1:118004702:T:C	7.57548e-10	-1.59923e-10	-1.21546	0.000201758	-1.59923e-10	-1.07651
118004778	chr1:118004778:C:T	6.24834e-10	-1.40806	-3.54416e-10	0.000104902	-1.73056	-3.54416e-10
118004810	chr1:118004810:G:A	1.20924e-10	-1.70316	-1.34722	2.72501e-05	-1.71956	-1.35896
118004833	chr1:118004833:T:C	2.26981e-10	-1.14957	-1.27111	3.81137e-05	-1.44543	-1.29757
118005421	chr1:118005421:G:T	5.59738e-10	-1.51808	-3.54416e-10	0.000109412	-1.68846	-3.54416e-10
118006106	chr1:118006106:C:T	2.08362e-10	-1.22921	-1.27706	3.58779e-05	-1.49986	-1.3036
118006494	chr1:118006494:G:A	2.05626e-10	-1.25072	-1.26877	3.56051e-05	-1.51467	-1.29642
118006508	chr1:118006508:T:C	1.79802e-09	-1.59923e-10	-0.351108	0.000535107	-1.59923e-10	-0.101112
118006643	chr1:118006643:C:T	9.49825e-10	-0.989269	-3.54416e-10	0.000178495	-1.19902	-3.54416e-10
118007099	chr1:118007099:T:G	4.69615e-10	-1.67158	-0.0220555	0.00019997	-1.6115	0.526085
118007335	chr1:118007335:C:CT	7.62236e-10	-1.59923e-10	-1.20929	0.000155069	-1.59923e-10	-1.33971
118007821	chr1:118007821:C:T	1.73272e-09	-1.11377	0.725676	0.000544676	-0.0318965	-0.051492
118007929	chr1:118007929:G:GA	2.02513e-10	-1.26598	-1.26877	3.52413e-05	-1.52494	-1.29642
118007932	chr1:118007932:T:G	2.06134e-10	-1.24298	-1.27404	3.56379e-05	-1.50936	-1.30081
118007946	chr1:118007946:G:A	1.71795e-09	-1.59923e-10	-0.396662	0.000405588	-1.59923e-10	-0.378241
118007971	chr1:118007971:C:A	7.30183e-10	-1.25225	-3.54416e-10	0.000126419	-1.54398	-3.54416e-10
118008033	chr1:118008033:C:T	3.24223e-09	-1.59923e-10	0.23847	0.00058853	-1.59923e-10	-0.0059517
118008569	chr1:118008569:A:C	2.05249e-10	-1.24345	-1.27787	3.55064e-05	-1.50968	-1.30419
118008986	chr1:118008986:C:T	2.16485e-10	-1.19608	-1.27195	3.68618e-05	-1.47734	-1.29907
118009722	chr1:118009722:T:C	1.84833e-10	-1.28286	-1.34323	3.30468e-05	-1.53947	-1.34619
118009980	chr1:118009980:A:G	3.06311e-09	-1.59923e-10	0.181639	0.000559935	-1.59923e-10	-0.0557595
118010275	chr1:118010275:CAACCGT:C	1.97549e-10	-1.25329	-1.30627	3.48544e-05	-1.51681	-1.31559
118010550	chr1:118010550:T:C	1.00278e-09	-1.59923e-10	-0.935019	0.000288623	-1.59923e-10	-0.718458
118010624	chr1:118010624:T:C	1.78083e-10	-1.32681	-1.33648	3.23472e-05	-1.56788	-1.33918
118010779	chr1:118010779:C:G	6.00404e-10	-1.58691	0.138969	0.000264526	-1.50652	0.700879
118010873	chr1:118010873:G:A	2.04776e-10	-1.25667	-1.26696	3.55207e-05	-1.51861	-1.29486
118011327	chr1:118011327:C:T	1.87803e-09	-1.15427	0.846701	0.000216001	-1.48094	0.472644
118011375	chr1:118011375:G:A	1.72652e-09	-1.34433	0.952652	0.000419639	-0.481941	0.137756
118011652	chr1:118011652:G:A	6.68918e-10	-1.14978	-0.190109	0.000286542	-0.137837	-0.587858
118012783	chr1:118012783:C:T	9.32192e-10	-1.59923e-10	-1.00801	0.000188748	-1.59923e-10	-1.14317
118012883	chr1:118012883:A:G	2.16585e-10	-1.16417	-1.30339	3.66167e-05	-1.45862	-1.32446
118013102	chr1:118013102:C:T	9.91622e-10	-1.59923e-10	-0.946206	0.000231532	-1.59923e-10	-0.938861
118013410	chr1:118013410:T:C	2.33753e-10	-1.09288	-1.2984	3.86379e-05	-1.40848	-1.32087
118013679	chr1:118013679:C:T	1.96952e-10	-1.24333	-1.31926	3.47009e-05	-1.51262	-1.32419
118014232	chr1:118014232:G:C	3.4909e-09	-1.59923e-10	0.312368	0.000631516	-1.59923e-10	0.0645436
118014264	chr1:118014264:T:C	7.07092e-10	-1.59923e-10	-1.28439	0.000156408	-1.59923e-10	-1.33111
118014688	chr1:118014688:G:A	1.44733e-09	-1.59923e-10	-0.568072	0.00033804	-1.59923e-10	-0.560414
118014934	chr1:118014934:C:T	8.1146e-10	-1.59923e-10	-1.14671	0.000200186	-1.59923e-10	-1.08433
118015055	chr1:118015055:C:T	7.59409e-10	-1.21301	-3.54416e-10	0.000129583	-1.51926	-3.54416e-10
118015165	chr1:118015165:A:G	5.81987e-09	0.823485	-3.54416e-10	0.000318234	-0.620793	-3.54416e-10
118017064	chr1:118017064:G:A	1.45434e-09	-1.59923e-10	-0.563238	0.000339714	-1.59923e-10	-0.555476
118017132	chr1:118017132:T:C	6.56138e-10	-1.59923e-10	-1.35918	0.000156178	-1.59923e-10	-1.33258
118017424	chr1:118017424:G:A	2.91865e-09	-1.39791	1.53124	0.000582453	-0.576579	0.560247
118018193	chr1:118018193:C:T	2.2866e-09	-1.37759	1.26686	0.000492332	-0.538579	0.354153
118018260	chr1:118018260:G:A	3.50397e-10	-1.02021	-0.966271	5.81498e-05	-1.34744	-0.973118
118018346	chr1:118018346:C:T	1.82603e-10	-1.31087	-1.32736	3.29237e-05	-1.55779	-1.33159
118018688	chr1:118018688:G:A	7.21969e-10	-1.26357	-3.54416e-10	0.0001255	-1.55127	-3.54416e-10
118018701	chr1:118018701:G:A	3.14415e-09	-1.59923e-10	0.207752	0.000572803	-1.59923e-10	-0.0330383
118018782	chr1:118018782:T:C	1.31563e-09	-1.59923e-10	-0.663477	0.000210411	-1.59923e-10	-1.03452
118018930	chr1:118018930:G:C	2.72116e-09	-1.39557	1.45884	0.000553608	-0.573368	0.506247
118018931	chr1:118018931:T:A	1.49896e-10	-1.58794	-1.24766	3.4093e-05	-1.61436	-1.24013
118019471	chr1:118019471:A:T	1.89285e-10	-1.29945	-1.30284	3.39451e-05	-1.55034	-1.30849
118019527	chr1:118019527:G:A	6.67018e-10	-1.59923e-10	-1.34273	0.000152384	-1.59923e-10	-1.35718
118019723	chr1:118019723:G:A	1.75003e-09	-1.59923e-10	-0.378158	0.000313082	-1.59923e-10	-0.637115
118020271	chr1:118020271:C:A	3.31011e-10	-1.02175	-1.02164	5.49436e-05	-1.34872	-1.02855
118021583	chr1:118021583:T:A	1.88752e-10	-1.48126	-1.12385	0.000143108	-0.081742	-1.33824
118022048	chr1:118022048:G:T	2.21869e-10	-1.10918	-1.33429	3.71658e-05	-1.42031	-1.34788
118022432	chr1:118022432:A:AAAAC	3.08535e-10	-0.84429	-1.26942	0.000441563	0.96072	-1.25398
118022591	chr1:118022591:G:A	1.96315e-09	-1.59923e-10	-0.263244	0.000599953	-1.59923e-10	0.013272
118022809	chr1:118022809:C:T	1.00466e-09	-1.59923e-10	-0.933142	0.000191066	-1.59923e-10	-1.13096
118023330	chr1:118023330:G:A	2.24247e-09	-1.40766	1.27745	0.000474135	-0.593956	0.371869
118024694	chr1:118024694:T:C	3.64361e-10	-0.97156	-0.975843	5.95744e-05	-1.31213	-0.984224
118025031	chr1:118025031:T:C	2.2903e-10	-1.07697	-1.33472	3.80151e-05	-1.39739	-1.34821
118025984	chr1:118025984:A:G	4.49452e-10	-1.73752	-3.54416e-10	0.00010894	-1.69278	-3.54416e-10
118026133	chr1:118026133:AC:A	1.98639e-09	-1.59923e-10	-0.251474	0.000612092	-1.59923e-10	0.0333032
118027995	chr1:118027995:T:C	6.87175e-10	-1.59923e-10	-1.31296	0.000173677	-1.59923e-10	-1.22638
118028204	chr1:118028204:T:C	2.80638e-09	-1.59923e-10	0.094103	0.000515217	-1.59923e-10	-0.138991
118028213	chr1:118028213:TC:T	1.96353e-09	-1.59923e-10	-0.263049	0.000600067	-1.59923e-10	0.013462
118028429	chr1:118028429:C:T	8.34382e-10	-1.59923e-10	-1.11886	0.000160376	-1.59923e-10	-1.30606
118028466	chr1:118028466:C:A	3.34077e-10	-1.04419	-0.989987	5.62299e-05	-1.36073	-0.993404
118028824	chr1:118028824:C:A	1.45021e-09	-1.59923e-10	-0.566087	0.000338736	-1.59923e-10	-0.558359
118029755	chr1:118029755:A:G	2.21113e-10	-1.1173	-1.32957	3.7288e-05	-1.42398	-1.34093
118029801	chr1:118029801:T:C	8.66225e-10	-1.59923e-10	-1.0814	0.000243265	-1.59923e-10	-0.889427
118029887	chr1:118029887:G:A	9.975e-10	-1.59923e-10	-0.940296	0.000289702	-1.59923e-10	-0.714725
118030523	chr1:118030523:A:G	8.12934e-10	-1.59923e-10	-1.1449	0.000158909	-1.59923e-10	-1.31525
118030676	chr1:118030676:A:G	1.90429e-10	-1.35109	-1.24518	0.000193704	0.105559	-1.22281
118030805	chr1:118030805:T:C	9.31501e-10	-1.00875	-3.54416e-10	0.000279346	-0.75113	-3.54416e-10
118030956	chr1:118030956:C:T	8.1334e-10	-1.59923e-10	-1.1444	0.000158944	-1.59923e-10	-1.31503
118031048	chr1:118031048:A:G	9.8396e-10	-1.59923e-10	-0.953962	0.000197902	-1.59923e-10	-1.09581
118031621	chr1:118031621:A:G	6.94684e-10	-1.59923e-10	-1.30209	0.000176919	-1.59923e-10	-1.20789
118031851	chr1:118031851:A:G	8.02503e-10	-1.59923e-10	-1.15781	0.000158783	-1.59923e-10	-1.31604
118032554	chr1:118032554:C:G	1.95681e-10	-1.32466	-1.2444	0.000205355	0.162897	-1.22174
118032782	chr1:118032782:C:T	2.69348e-09	-1.59923e-10	0.0530417	0.000484574	-1.59923e-10	-0.200309
118032837	chr1:118032837:G:A	2.01556e-09	-0.236894	-3.54416e-10	0.000648098	0.0904618	-3.54416e-10
118033134	chr1:118033134:T:C	1.81025e-10	-1.38329	-1.26362	0.00013931	-0.176536	-1.27034
118033750	chr1:118033750:C:A	3.48012e-09	-1.59923e-10	0.309274	0.000629714	-1.59923e-10	0.0616863
118033915	chr1:118033915:T:C	2.95875e-09	0.146976	-3.54416e-10	0.000367055	-0.478067	-3.54416e-10
118034004	chr1:118034004:A:T	2.83846e-09	-1.18903	1.2945	0.000718669	-0.165316	0.359138
118034608	chr1:118034608:G:T	1.8914e-09	-1.59923e-10	-0.300474	0.000575284	-1.59923e-10	-0.0287165
118035091	chr1:118035091:A:G	2.24841e-10	-1.71985	-0.710308	8.18577e-05	-1.67262	-0.305979
118035232	chr1:118035232:T:C	2.56663e-09	0.00479967	-3.54416e-10	0.000326948	-0.59378	-3.54416e-10
118035886	chr1:118035886:T:C	2.68577e-09	-1.59923e-10	0.0501739	0.000483366	-1.59923e-10	-0.202806
118035982	chr1:118035982:C:T	1.75708e-09	-1.59923e-10	-0.374136	0.000599345	-1.59923e-10	0.0122578
118036319	chr1:118036319:C:T	1.97231e-10	-1.24984	-1.31133	3.47738e-05	-1.51836	-1.31635
118036352	chr1:118036352:G:A	2.48299e-09	-1.59923e-10	-0.0283304	0.00045017	-1.59923e-10	-0.273955
118036364	chr1:118036364:A:T	3.15892e-09	-1.59923e-10	0.212436	0.000575248	-1.59923e-10	-0.028779
118037360	chr1:118037360:A:G	1.37397e-09	-1.59923e-10	-0.620091	0.000320503	-1.59923e-10	-0.613689
118037432	chr1:118037432:C:T	2.67845e-09	-1.59923e-10	0.0474459	0.00048213	-1.59923e-10	-0.205365
118037682	chr1:118037682:T:G	7.04848e-10	-1.59923e-10	-1.28757	0.000181803	-1.59923e-10	-1.18066
118037688	chr1:118037688:G:A	4.49173e-10	-1.73814	-3.54416e-10	0.000107755	-1.70372	-3.54416e-10
118038012	chr1:118038012:A:G	6.90413e-10	-1.59923e-10	-1.30826	0.000154628	-1.59923e-10	-1.34256
118038120	chr1:118038120:T:C	6.90802e-10	-1.59923e-10	-1.30769	0.000160771	-1.59923e-10	-1.3036
118038756	chr1:118038756:C:T	1.78099e-10	-1.38094	-1.28227	0.00014167	-0.178754	-1.25132
118038994	chr1:118038994:A:G	1.84985e-10	-1.37588	-1.24939	0.000138749	-0.167735	-1.28318
118039013	chr1:118039013:G:A	3.00634e-09	-1.16576	1.32869	0.0007651	-0.125157	0.381584
118039066	chr1:118039066:C:T	7.26463e-10	-1.59923e-10	-1.25736	0.000189862	-1.59923e-10	-1.13728
118039923	chr1:118039923:G:A	2.29871e-09	-1.17797	1.07253	0.000613489	-0.144927	0.18051
118040248	chr1:118040248:G:A	8.06223e-10	-1.15319	-3.54416e-10	0.000660362	0.109209	-3.54416e-10
118040785	chr1:118040785:G:A	2.81064e-09	-1.18115	1.27677	0.00071681	-0.151906	0.343137
118041939	chr1:118041939:T:C	3.48311e-09	-1.59923e-10	0.310133	0.000630232	-1.59923e-10	0.0625084
118042606	chr1:118042606:G:A	9.54112e-10	-1.59923e-10	-0.984767	0.000180863	-1.59923e-10	-1.18584
118042756	chr1:118042756:T:C	1.0738e-09	-1.59923e-10	-0.866592	0.000321033	-1.59923e-10	-0.612037
118043222	chr1:118043222:G:C	6.59498e-10	-1.59923e-10	-1.35407	0.000152176	-1.59923e-10	-1.35854
118043680	chr1:118043680:C:T	2.02335e-09	-0.233037	-3.54416e-10	0.000181437	-1.18267	-3.54416e-10
118043726	chr1:118043726:A:G	2.92956e-09	-1.59923e-10	0.137061	0.000473437	-1.59923e-10	-0.223562
118044072	chr1:118044072:TTTA:T	3.67185e-09	-1.59923e-10	0.362903	0.000662528	-1.59923e-10	0.112483
118044282	chr1:118044282:C:T	2.44995e-09	-1.24707	1.20535	0.00061244	-0.263303	0.297175
118044659	chr1:118044659:G:C	9.49877e-10	-1.59923e-10	-0.989215	0.000192275	-1.59923e-10	-1.12465
118045726	chr1:118045726:T:C	2.73507e-09	-1.12025	1.18862	0.000742395	-0.0519448	0.278246
118046030	chr1:118046030:T:C	8.0924e-10	-1.14945	-3.54416e-10	0.000135237	-1.47655	-3.54416e-10
118046475	chr1:118046475:T:C	1.34421e-09	-1.59923e-10	-0.641983	0.000313218	-1.59923e-10	-0.636681
118046607	chr1:118046607:A:C	6.64242e-10	-1.59923e-10	-1.3469	0.00015292	-1.59923e-10	-1.35367
118046651	chr1:118046651:A:G	4.70458e-10	-1.51607	-0.175768	0.000202962	-1.42439	0.353828
118046677	chr1:118046677:G:A	1.33616e-09	-1.59923e-10	-0.647989	0.000299396	-1.59923e-10	-0.681813
118046829	chr1:118046829:A:G	1.33444e-09	-1.59923e-10	-0.649282	0.000299021	-1.59923e-10	-0.683066
118048554	chr1:118048554:C:T	2.33231e-10	-1.07339	-1.32012	3.87638e-05	-1.39227	-1.33382
118048942	chr1:118048942:C:T	6.81714e-10	-1.59923e-10	-1.32094	0.000168118	-1.59923e-10	-1.25891
118049543	chr1:118049543:C:T	2.59585e-10	-1.56515	-0.721312	8.74493e-05	-1.50112	-0.411397
118049670	chr1:118049670:G:A	6.97064e-10	-1.59923e-10	-1.29867	0.000155462	-1.59923e-10	-1.33718
118049842	chr1:118049842:T:C	5.97738e-10	-1.45239	-3.54416e-10	0.000116297	-1.62743	-3.54416e-10
118050078	chr1:118050078:C:T	1.0278e-09	-1.59923e-10	-0.910369	0.000228911	-1.59923e-10	-0.950248
118050392	chr1:118050392:G:T	7.08203e-10	-1.59923e-10	-1.28282	0.000166004	-1.59923e-10	-1.27156
118050961	chr1:118050961:T:C	8.22338e-10	-1.59923e-10	-1.1334	0.000159075	-1.59923e-10	-1.3142
118051170	chr1:118051170:A:G	1.15438e-09	-0.79423	-3.54416e-10	0.000170381	-1.24554	-3.54416e-10
118051318	chr1:118051318:T:C	2.67035e-09	-1.59923e-10	0.0444158	0.000480219	-1.59923e-10	-0.209338
118051359	chr1:118051359:A:C	2.05951e-10	-1.2099	-1.30801	3.59579e-05	-1.48933	-1.3119
118051360	chr1:118051360:T:C	2.07384e-10	-1.20403	-1.30695	3.61354e-05	-1.48536	-1.31095
118051595	chr1:118051595:A:G	5.74435e-10	-1.49216	-3.54416e-10	0.000295329	-0.695488	-3.54416e-10
118051702	chr1:118051702:TTATAA:T	1.68883e-10	-1.42353	-1.29281	3.06454e-05	-1.66471	-1.29639
118051915	chr1:118051915:A:G	7.06871e-10	-1.59923e-10	-1.2847	0.000168077	-1.59923e-10	-1.25916
118052077	chr1:118052077:A:G	2.32505e-10	-1.73436	-0.662273	5.65275e-05	-1.66295	-0.685906
118052122	chr1:118052122:T:C	4.96297e-10	-1.63837	-3.54416e-10	0.000104317	-1.73614	-3.54416e-10
118052201	chr1:118052201:T:G	2.03369e-10	-1.2161	-1.31443	3.55205e-05	-1.49418	-1.31929
118052636	chr1:118052636:C:T	2.05166e-10	-1.21426	-1.30747	3.57997e-05	-1.49267	-1.31297
118052816	chr1:118052816:C:A	1.02349e-09	-1.59923e-10	-0.914569	0.000302254	-1.59923e-10	-0.672313
118053099	chr1:118053099:C:A	7.25483e-10	-1.59923e-10	-1.25871	0.00018811	-1.59923e-10	-1.14655
118053869	chr1:118053869:C:G	2.51207e-09	-1.59923e-10	-0.0166865	0.00045494	-1.59923e-10	-0.263414
118054145	chr1:118054145:A:G	7.14257e-10	-1.59923e-10	-1.2743	0.000159214	-1.59923e-10	-1.31333
118054698	chr1:118054698:T:A	2.77457e-09	-1.59923e-10	0.0827049	0.000499694	-1.59923e-10	-0.169583
118054923	chr1:118054923:T:C	1.19291e-09	-1.59923e-10	-0.761395	0.000231272	-1.59923e-10	-0.939983
118054931	chr1:118054931:C:T	9.67713e-10	-1.59923e-10	-0.970612	0.00028217	-1.59923e-10	-0.741071
118055003	chr1:118055003:C:T	2.39104e-10	-1.0174	-1.35125	3.93293e-05	-1.35244	-1.35917
118055054	chr1:118055054:A:T	2.42686e-10	-1.00029	-1.35349	3.9827e-05	-1.33989	-1.35915
118055307	chr1:118055307:CT:C	7.22959e-10	-1.26219	-3.54416e-10	0.000220947	-0.985655	-3.54416e-10
118055739	chr1:118055739:A:G	1.35645e-09	-1.59923e-10	-0.632925	0.000348378	-1.59923e-10	-0.53029
118055863	chr1:118055863:T:C	2.60051e-09	-1.59923e-10	0.0179142	0.000469366	-1.59923e-10	-0.232196
118056115	chr1:118056115:C:T	1.95652e-10	-1.23738	-1.33183	3.44498e-05	-1.50839	-1.33569
118056178	chr1:118056178:A:C	3.47494e-09	-1.59923e-10	0.307785	0.000628853	-1.59923e-10	0.0603179
118056514	chr1:118056514:T:A	2.39288e-10	-1.5777	-0.790178	7.90005e-05	-1.51554	-0.498581
118056695	chr1:118056695:T:C	7.78962e-10	-1.59923e-10	-1.18758	0.000156526	-1.59923e-10	-1.33036
118056920	chr1:118056920:A:G	5.3345e-10	-1.57356	0.00737512	0.000136847	-0.72347	-0.741248
118057624	chr1:118057624:AT:A	6.9868e-10	-1.59923e-10	-1.29635	0.00017138	-1.59923e-10	-1.23969
118058091	chr1:118058091:AAAGT:A	1.44922e-09	-1.59923e-10	-0.566769	0.000338477	-1.59923e-10	-0.559124
118058119	chr1:118058119:G:C	7.01665e-10	-1.59923e-10	-1.29209	0.000172379	-1.59923e-10	-1.23388
118058281	chr1:118058281:C:T	7.01727e-10	-1.59923e-10	-1.292	0.000172395	-1.59923e-10	-1.23379
118058482	chr1:118058482:TAGGCATGAGCCACTGGGC:T	1.11955e-09	-1.59923e-10	-0.824865	0.000337266	-1.59923e-10	-0.562707
118059464	chr1:118059464:A:G	3.47551e-09	-1.59923e-10	0.307948	0.000628999	-1.59923e-10	0.0605506
118059505	chr1:118059505:A:G	6.61907e-10	-1.59923e-10	-1.35042	0.000162988	-1.59923e-10	-1.2899
118059570	chr1:118059570:T:C	4.862e-10	-1.73901	0.0800829	7.37336e-05	-1.41575	-0.667371
118060663	chr1:118060663:T:C	2.03191e-10	-1.20373	-1.32767	3.54321e-05	-1.48429	-1.33167
118060874	chr1:118060874:T:G	1.41288e-09	-1.59923e-10	-0.592164	0.000329923	-1.59923e-10	-0.584721
118061316	chr1:118061316:T:C	4.48473e-10	-1.7397	-3.54416e-10	0.000103872	-1.74042	-3.54416e-10
118061378	chr1:118061378:C:T	2.66811e-10	-1.56243	-0.696574	8.8138e-05	-1.48982	-0.414856
118062097	chr1:118062097:GT:G	1.09051e-09	-0.851149	-3.54416e-10	0.000163607	-1.28612	-3.54416e-10
118062274	chr1:118062274:G:A	5.54278e-10	-1.52788	-3.54416e-10	0.000123568	-1.56679	-3.54416e-10
118062292	chr1:118062292:G:A	7.56531e-09	1.08578	-3.54416e-10	0.000795625	0.295549	-3.54416e-10
118062728	chr1:118062728:C:T	4.53195e-09	0.573361	-3.54416e-10	0.000765262	0.256639	-3.54416e-10
118063277	chr1:118063277:G:A	2.67554e-09	-1.59923e-10	0.0463576	0.000481658	-1.59923e-10	-0.206346
118064287	chr1:118064287:G:A	3.45145e-09	-1.59923e-10	0.301002	0.000624314	-1.59923e-10	0.0530739
118064491	chr1:118064491:G:A	4.01032e-10	-0.594798	-1.25671	5.86189e-05	-1.02643	-1.2861
118065029	chr1:118065029:A:C	1.63435e-09	-1.59923e-10	-0.446546	0.000382358	-1.59923e-10	-0.437222
118065127	chr1:118065127:C:T	1.45662e-09	-1.59923e-10	-0.561676	0.000340969	-1.59923e-10	-0.551788
118065950	chr1:118065950:T:C	7.02389e-10	-1.59923e-10	-1.29106	0.00017262	-1.59923e-10	-1.23249
118066209	chr1:118066209:AAT:A	7.66728e-10	-1.20342	-3.54416e-10	0.00013066	-1.51098	-3.54416e-10
118066312	chr1:118066312:T:C	6.72406e-10	-1.59923e-10	-1.33469	0.000153563	-1.59923e-10	-1.34947
118066442	chr1:118066442:T:C	8.06701e-10	-1.59923e-10	-1.15259	0.000159372	-1.59923e-10	-1.31234
118066583	chr1:118066583:A:G	2.02577e-10	-1.21417	-1.32026	3.5404e-05	-1.4917	-1.32506
118067169	chr1:118067169:T:G	7.58702e-10	-1.59923e-10	-1.21394	0.000174471	-1.59923e-10	-1.22182
118067231	chr1:118067231:C:T	1.56636e-10	-1.72396	-1.06766	5.47654e-05	-1.02168	-1.35884
118067288	chr1:118067288:G:T	6.62413e-10	-1.59923e-10	-1.34966	0.000152856	-1.59923e-10	-1.35409
118067733	chr1:118067733:A:G	1.08856e-09	-1.59923e-10	-0.852941	0.000243877	-1.59923e-10	-0.886915
118068000	chr1:118068000:T:C	1.96933e-10	-1.40006	-1.16262	0.000108765	-0.335466	-1.35892
118068983	chr1:118068983:G:T	7.48187e-10	-1.59923e-10	-1.22789	0.000189026	-1.59923e-10	-1.1417
118069109	chr1:118069109:T:G	3.31666e-10	-1.05285	-0.988568	5.29205e-05	-1.36623	-1.04856
118069413	chr1:118069413:T:C	2.67686e-09	-1.59923e-10	0.0468517	0.000494111	-1.59923e-10	-0.18082
118071982	chr1:118071982:A:G	3.86201e-09	-1.59923e-10	0.413395	0.000695997	-1.59923e-10	0.161765
118072011	chr1:118072011:T:G	1.4799e-09	-0.545816	-3.54416e-10	0.000450841	-0.272464	-3.54416e-10
118072032	chr1:118072032:T:C	6.86836e-10	-1.59923e-10	-1.31345	0.000153806	-1.59923e-10	-1.34789
118072312	chr1:118072312:A:G	5.02906e-09	-1.59923e-10	0.677441	0.000590145	-1.59923e-10	-0.00321066
118072383	chr1:118072383:A:G	1.20403e-09	-0.752117	-3.54416e-10	0.000414468	-0.356584	-3.54416e-10
118072424	chr1:118072424:G:A	7.18011e-10	-1.59923e-10	-1.26906	0.000187859	-1.59923e-10	-1.14789
118072592	chr1:118072592:T:TA	9.45892e-10	-1.59923e-10	-0.993419	0.000274707	-1.59923e-10	-0.767874
118072814	chr1:118072814:G:C	1.65427e-10	-1.42745	-1.30957	3.12291e-05	-1.62593	-1.3163
118073210	chr1:118073210:T:C	7.44288e-10	-1.59923e-10	-1.23312	0.000187759	-1.59923e-10	-1.14842
118073281	chr1:118073281:A:C	9.27226e-10	-1.59923e-10	-1.01335	0.000230206	-1.59923e-10	-0.944605
118074377	chr1:118074377:C:T	4.84841e-10	-1.66173	-3.54416e-10	0.000103899	-1.74016	-3.54416e-10
118074651	chr1:118074651:C:T	1.76105e-10	-1.31692	-1.35755	0.000159093	-0.171179	-1.14291
118074749	chr1:118074749:G:A	1.51695e-10	-1.57939	-1.24428	3.45174e-05	-1.6052	-1.23691
118074802	chr1:118074802:C:T	4.25929e-09	-1.59923e-10	0.51131	0.000760891	-1.59923e-10	0.250911
118075082	chr1:118075082:C:T	4.25929e-09	-1.59923e-10	0.51131	0.000760891	-1.59923e-10	0.250911
118075267	chr1:118075267:C:A	8.09288e-10	-1.59923e-10	-1.14939	0.000171394	-1.59923e-10	-1.23962
118075619	chr1:118075619:T:C	7.20314e-10	-1.59923e-10	-1.26586	0.000179557	-1.59923e-10	-1.19309
118075944	chr1:118075944:C:G	1.2439e-10	-1.68508	-1.33704	3.81921e-05	-1.38693	-1.35402
118077093	chr1:118077093:T:C	7.95011e-10	-1.59923e-10	-1.16719	0.000159639	-1.59923e-10	-1.31066
118077688	chr1:118077688:A:T	1.61175e-10	-1.57822	-1.18484	4.60783e-05	-1.5026	-1.05064
118077792	chr1:118077792:A:T	7.44075e-10	-1.59923e-10	-1.23341	0.000187683	-1.59923e-10	-1.14882
118079865	chr1:118079865:T:G	4.96171e-09	-1.59923e-10	0.663959	0.000876291	-1.59923e-10	0.392119
118079881	chr1:118079881:G:C	2.29754e-09	-1.59923e-10	-0.105953	0.000740488	-1.59923e-10	0.22373
118080432	chr1:118080432:A:G	1.93106e-10	-1.39173	-1.19058	5.74206e-05	-1.2964	-1.03678
118080458	chr1:118080458:G:A	1.56454e-10	-1.45362	-1.33917	2.93064e-05	-1.64784	-1.35794
118080898	chr1:118080898:T:C	1.83406e-10	-1.33597	-1.29787	3.34653e-05	-1.56844	-1.30463
118081500	chr1:118081500:C:T	2.096e-10	-1.36755	-1.1328	3.68839e-05	-1.58901	-1.18679
118081713	chr1:118081713:T:C	3.04902e-10	-1.26302	-0.862535	5.04346e-05	-1.51524	-0.947666
118081791	chr1:118081791:C:T	2.73313e-09	-1.59923e-10	0.067656	0.000506575	-1.59923e-10	-0.155906
118082868	chr1:118082868:C:T	4.61706e-10	-1.71062	-3.54416e-10	0.000114686	-1.64138	-3.54416e-10
118083007	chr1:118083007:C:T	1.59133e-10	-1.65499	-1.12082	7.41316e-05	-0.726828	-1.35091
118083119	chr1:118083119:G:A	2.56924e-09	-1.59923e-10	0.00581833	0.000839009	-1.59923e-10	0.348642
118083514	chr1:118083514:C:T	1.5361e-10	-1.47782	-1.33331	2.96565e-05	-1.65608	-1.33782
118083968	chr1:118083968:C:G	4.77314e-10	-1.67737	-3.54416e-10	0.000114618	-1.64197	-3.54416e-10
118084041	chr1:118084041:G:C	3.46004e-10	-1.25518	-0.743919	5.67963e-05	-1.5102	-0.83391
118085540	chr1:118085540:A:G	8.34824e-10	-1.59923e-10	-1.11833	0.000220014	-1.59923e-10	-0.989889
118085612	chr1:118085612:C:T	6.56393e-10	-1.59923e-10	-1.35879	0.000152563	-1.59923e-10	-1.356
118086231	chr1:118086231:G:A	1.70111e-10	-1.5466	-1.16249	4.88722e-05	-1.46645	-1.02792
118086284	chr1:118086284:T:G	4.62396e-09	-1.59923e-10	0.593459	0.000821764	-1.59923e-10	0.327873
118086297	chr1:118086297:A:G	1.01456e-09	-1.59923e-10	-0.923336	0.000192562	-1.59923e-10	-1.12316
118086502	chr1:118086502:T:C	1.0262e-09	-1.59923e-10	-0.911929	0.000200848	-1.59923e-10	-1.08103
118086651	chr1:118086651:G:A	9.50098e-10	-1.59923e-10	-0.988982	0.000207813	-1.59923e-10	-1.04694
118086976	chr1:118086976:G:A	2.4216e-10	-1.31367	-1.04228	4.11988e-05	-1.55224	-1.11293
118086984	chr1:118086984:C:T	4.73877e-09	-1.59923e-10	0.617986	0.000838724	-1.59923e-10	0.348303
118087115	chr1:118087115:G:A	1.80397e-10	-1.46521	-1.18518	3.50514e-05	-1.64906	-1.17771
118087217	chr1:118087217:T:C	4.47887e-10	-1.74101	-3.54416e-10	0.000104166	-1.7376	-3.54416e-10
118088297	chr1:118088297:G:A	2.27287e-09	-1.59923e-10	-0.116747	0.000732235	-1.59923e-10	0.212522
118088454	chr1:118088454:A:T	1.54534e-10	-1.49983	-1.30531	3.01898e-05	-1.66838	-1.30769
118088690	chr1:118088690:G:T	2.84995e-10	-1.25811	-0.934963	4.75821e-05	-1.51251	-1.00861
118089066	chr1:118089066:A:G	3.37637e-09	-1.59923e-10	0.27901	0.000661737	-1.59923e-10	0.111289
118089693	chr1:118089693:A:G	2.09464e-10	-1.38372	-1.11727	6.36499e-05	-1.28946	-0.940717
118089854	chr1:118089854:T:C	8.5194e-10	-1.59923e-10	-1.09803	0.000177003	-1.59923e-10	-1.20741
118089899	chr1:118089899:A:C	9.5766e-10	-1.441	0.459947	0.000165382	-1.31994	0.0446165
118090676	chr1:118090676:G:A	9.72814e-10	-1.59923e-10	-0.965355	0.00028462	-1.59923e-10	-0.732425
118091167	chr1:118091167:A:G	8.40635e-10	-1.59923e-10	-1.11139	0.000175193	-1.59923e-10	-1.21769
118091560	chr1:118091560:T:C	3.92813e-09	-1.59923e-10	0.430371	0.000708615	-1.59923e-10	0.179732
118093092	chr1:118093092:A:T	4.65625e-10	-1.70217	-3.54416e-10	0.000111068	-1.67344	-3.54416e-10
118093935	chr1:118093935:T:G	1.54272e-10	-1.49861	-1.30822	3.01342e-05	-1.66756	-1.31036
118094176	chr1:118094176:A:G	1.92266e-09	-0.284084	-3.54416e-10	0.00173624	1.0759	-3.54416e-10
118094421	chr1:118094421:A:G	1.94342e-10	-1.47284	-1.10309	3.61084e-05	-1.65232	-1.14473
118096280	chr1:118096280:C:T	1.64234e-10	-1.52666	-1.2176	3.71856e-05	-1.55664	-1.21102
118096394	chr1:118096394:G:C	3.67218e-09	-1.59923e-10	0.362994	0.000666137	-1.59923e-10	0.117916
118096535	chr1:118096535:G:A	1.89792e-09	-1.59923e-10	-0.297034	0.000554437	-1.59923e-10	-0.0656271
118096554	chr1:118096554:A:G	1.61067e-10	-1.52185	-1.24188	3.18789e-05	-1.68024	-1.2414
118097439	chr1:118097439:C:T	1.18935e-09	-1.59923e-10	-0.764386	0.000204259	-1.59923e-10	-1.06419
118097955	chr1:118097955:A:T	3.95973e-09	-1.59923e-10	0.438383	0.000580579	-1.59923e-10	-0.0195535
118098004	chr1:118098004:G:A	8.63705e-10	-1.59923e-10	-1.08432	0.000223379	-1.59923e-10	-0.97471
118099083	chr1:118099083:T:C	1.51473e-10	-1.57301	-1.25212	3.07268e-05	-1.70568	-1.25277
118099287	chr1:118099287:G:A	4.90618e-10	-1.64988	-3.54416e-10	0.00010499	-1.72971	-3.54416e-10
118099350	chr1:118099350:T:C	3.7104e-10	-1.03396	-0.895273	8.0595e-05	-0.95609	-1.03805
118100882	chr1:118100882:G:C	5.26085e-09	0.722501	-3.54416e-10	0.000302974	-0.669931	-3.54416e-10
118101307	chr1:118101307:T:C	7.55483e-10	-1.59923e-10	-1.21819	0.000190155	-1.59923e-10	-1.13574
118101901	chr1:118101901:T:A	1.57959e-10	-1.73245	-1.05076	3.55549e-05	-1.63367	-1.17883
118102215	chr1:118102215:C:T	9.39812e-10	-1.59923e-10	-0.999867	0.000174899	-1.59923e-10	-1.21937
118102501	chr1:118102501:T:C	3.50851e-09	-1.59923e-10	0.317398	0.000635189	-1.59923e-10	0.0703431
118103044	chr1:118103044:G:C	2.24704e-10	-1.38274	-1.04802	6.98321e-05	-1.28879	-0.848701
118103383	chr1:118103383:A:G	3.22354e-09	-1.59923e-10	0.232687	0.000586342	-1.59923e-10	-0.00967637
118103528	chr1:118103528:G:A	2.23e-09	-1.59923e-10	-0.135792	0.000715413	-1.59923e-10	0.189281
118103599	chr1:118103599:C:T	6.81295e-10	-1.59923e-10	-1.32155	0.000169182	-1.59923e-10	-1.2526
118104176	chr1:118104176:A:T	5.40384e-09	0.749318	-3.54416e-10	0.000308964	-0.650356	-3.54416e-10
118104582	chr1:118104582:A:T	5.58132e-10	-1.52095	-3.54416e-10	0.000113476	-1.65199	-3.54416e-10
118104866	chr1:118104866:T:C	1.65359e-09	-0.434844	-3.54416e-10	0.000510732	-0.147735	-3.54416e-10
118105011	chr1:118105011:G:A	2.29086e-10	-1.32887	-1.08258	3.96503e-05	-1.56013	-1.14335
118105256	chr1:118105256:G:A	6.92298e-10	-1.59923e-10	-1.30553	0.000160311	-1.59923e-10	-1.30646
118106480	chr1:118106480:C:G	1.37287e-09	-1.59923e-10	-0.620885	0.000318163	-1.59923e-10	-0.621016
118107217	chr1:118107217:G:T	2.70686e-10	-1.62793	-0.616658	7.99635e-05	-0.890784	-1.11122
118107343	chr1:118107343:C:T	1.37485e-09	-1.59923e-10	-0.619444	0.000318633	-1.59923e-10	-0.619538
118107482	chr1:118107482:TA:T	3.64209e-09	-1.59923e-10	0.354765	0.000658039	-1.59923e-10	0.105685
118107962	chr1:118107962:C:T	6.66195e-10	-1.59923e-10	-1.34397	0.000163618	-1.59923e-10	-1.28604
118108136	chr1:118108136:T:C	1.37336e-09	-1.59923e-10	-0.620532	0.000318269	-1.59923e-10	-0.620683
118108658	chr1:118108658:C:T	2.77564e-09	0.0830877	-3.54416e-10	0.000356029	-0.508567	-3.54416e-10
118108925	chr1:118108925:T:G	2.70132e-10	-1.58694	-0.659701	8.58173e-05	-0.794646	-1.13671
118109367	chr1:118109367:G:A	2.29471e-09	-1.59923e-10	-0.107186	0.000740748	-1.59923e-10	0.224081
118109409	chr1:118109409:C:T	6.12753e-10	-1.42759	-3.54416e-10	0.00040062	-0.390567	-3.54416e-10
118109626	chr1:118109626:A:G	1.29503e-09	-1.59923e-10	-0.679262	0.000300126	-1.59923e-10	-0.679376
118110131	chr1:118110131:A:G	5.73105e-10	-1.49448	-3.54416e-10	0.000110386	-1.67959	-3.54416e-10
118110271	chr1:118110271:G:C	1.36919e-09	-1.59923e-10	-0.623573	0.000317296	-1.59923e-10	-0.623745
118110663	chr1:118110663:T:C	4.50022e-10	-1.73625	-3.54416e-10	0.000115133	-1.63749	-3.54416e-10
118110700	chr1:118110700:G:A	7.54514e-10	-1.59923e-10	-1.21947	0.00018986	-1.59923e-10	-1.13729
118111143	chr1:118111143:G:A	1.24581e-10	-1.67864	-1.34195	8.34877e-05	-0.619309	-1.33957
118111628	chr1:118111628:A:T	1.2206e-10	-1.68187	-1.35917	0.000138059	-0.500083	-0.955813
118112106	chr1:118112106:A:T	1.51071e-09	-1.59923e-10	-0.525211	0.000349994	-1.59923e-10	-0.525663
```
