## Supplementary material for "Characterization of shared and ancestry-specific signals driving complex traits using multi-ancestry fine-mapping": susiex_nc2.cs80.summary

```
# chr1:117112208-118112530
CS_ID	CS_LENGTH	CS_PURITY	MAX_PIP_SNP	BP	REF_ALLELE	ALT_ALLELE	REF_FRQ	BETA	SE	-LOG10P	MAX_PIP	POST-HOC_PROB_POP1	POST-HOC_PROB_POP2
1	3	0.999869	chr1:117612530:A:G	117612530	G,G	A,A	1,1	-inf,-inf	inf,inf	7.71293,3.77207	0.338161	0.999981	0.984014
2	1891	0	chr1:117576143:G:A	117576143	A,A	G,G	1,1	-inf,inf	inf,inf	3.27429,0.828228	0.0259507	0.43232	0.344349
```
