## Supplementary material for "Characterization of shared and ancestry-specific signals driving complex traits using multi-ancestry fine-mapping": susiex_nc3.cs80.cs

```
CS_ID	SNP	BP	REF_ALLELE	ALT_ALLELE	REF_FRQ	BETA	SE	-LOG10P	CS_PIP	OVRL_PIP
1	chr1:117612530:A:G	117612530	G,G	A,A	1,1	-inf,-inf	inf,inf	7.71293,3.77207	0.337569	0.33759
1	chr1:117612523:AAGTC:A	117612523	A,A	AAGTC,AAGTC	1,1	-inf,-inf	inf,inf	7.6582,3.75609	0.290466	0.290488
1	chr1:117612998:G:A	117612998	A,A	G,G	1,1	-inf,-inf	inf,inf	7.62528,3.681	0.23257	0.232593
2	chr1:117576143:G:A	117576143	A,A	G,G	1,1	-inf,inf	inf,inf	3.27429,0.828228	0.0183713	0.0183713
2	chr1:117276186:A:C	117276186	NA,C	NA,A	NA,1	NA,-inf	NA,inf	NA,2.99479	0.0146719	0.014672
2	chr1:117579012:G:A	117579012	A,A	G,G	1,1	-inf,inf	inf,inf	2.43181,1.59469	0.0104268	0.0104268
2	chr1:117681071:A:G	117681071	G,G	A,A	1,1	-inf,inf	inf,inf	3.063,0.888429	0.00887149	0.00887154
2	chr1:117986242:C:T	117986242	NA,T	NA,C	NA,1	NA,inf	NA,inf	NA,2.56432	0.00717505	0.00717508
2	chr1:117998994:C:T	117998994	T,NA	C,NA	1,NA	-inf,NA	inf,NA	1.57415,NA	0.00602691	0.00602692
2	chr1:117640922:T:C	117640922	NA,C	NA,T	NA,1	NA,-inf	NA,inf	NA,3.05387	0.00581763	0.00581772
2	chr1:117659474:T:C	117659474	NA,C	NA,T	NA,1	NA,-inf	NA,inf	NA,2.99104	0.00550553	0.00550561
2	chr1:117702486:A:G	117702486	NA,G	NA,A	NA,1	NA,inf	NA,inf	NA,2.62581	0.0053933	0.00539334
2	chr1:117312148:T:C	117312148	NA,C	NA,T	NA,1	NA,-inf	NA,inf	NA,2.57021	0.0045525	0.00455253
2	chr1:117570927:T:C	117570927	C,C	T,T	1,1	-inf,inf	inf,inf	1.81003,1.05988	0.00414332	0.00414333
2	chr1:117275327:A:T	117275327	NA,T	NA,A	NA,1	NA,-inf	NA,inf	NA,2.0552	0.00399848	0.0039985
2	chr1:117313590:C:A	117313590	NA,A	NA,C	NA,1	NA,-inf	NA,inf	NA,2.46042	0.00377953	0.00377956
2	chr1:117411449:A:G	117411449	G,NA	A,NA	1,NA	-inf,NA	inf,NA	2.10032,NA	0.00370936	0.00370938
2	chr1:117526890:A:C	117526890	C,NA	A,NA	1,NA	-inf,NA	inf,NA	1.87307,NA	0.00344195	0.00344196
2	chr1:117336428:G:A	117336428	A,NA	G,NA	1,NA	-inf,NA	inf,NA	2.00747,NA	0.00310058	0.00310059
2	chr1:117292769:G:A	117292769	NA,A	NA,G	NA,1	NA,-inf	NA,inf	NA,2.26897	0.00304918	0.00304919
2	chr1:117962531:G:A	117962531	NA,A	NA,G	NA,1	NA,inf	NA,inf	NA,2.24231	0.00303952	0.00303954
2	chr1:117573131:C:A	117573131	A,A	C,C	1,1	-inf,inf	inf,inf	1.96086,0.316689	0.00298463	0.00298464
2	chr1:117652151:T:C	117652151	NA,C	NA,T	NA,1	NA,-inf	NA,inf	NA,2.53679	0.00297521	0.00297524
2	chr1:117296979:G:A	117296979	NA,A	NA,G	NA,1	NA,-inf	NA,inf	NA,2.23986	0.0029139	0.00291392
2	chr1:117258645:G:A	117258645	NA,A	NA,G	NA,1	NA,-inf	NA,inf	NA,1.86487	0.00285848	0.00285849
2	chr1:117648946:G:A	117648946	NA,A	NA,G	NA,1	NA,-inf	NA,inf	NA,2.52763	0.00285634	0.00285637
2	chr1:117647679:G:A	117647679	NA,A	NA,G	NA,1	NA,-inf	NA,inf	NA,2.51338	0.00283582	0.00283585
2	chr1:117774267:A:G	117774267	NA,G	NA,A	NA,1	NA,inf	NA,inf	NA,2.09384	0.00279558	0.0027956
2	chr1:117733263:AGCTAATACTCTT:A	117733263	A,NA	AGCTAATACTCTT,NA	1,NA	-inf,NA	inf,NA	1.96783,NA	0.00275462	0.00275464
2	chr1:117990326:C:T	117990326	T,T	C,C	1,1	-inf,-inf	inf,inf	0.101918,2.46876	0.00265938	0.00265938
2	chr1:117646385:G:A	117646385	NA,A	NA,G	NA,1	NA,-inf	NA,inf	NA,2.44912	0.00255008	0.0025501
2	chr1:117259007:A:AAACCATTT	117259007	NA,AAACCATTT	NA,A	NA,1	NA,-inf	NA,inf	NA,1.80399	0.00253951	0.00253952
2	chr1:117376488:C:T	117376488	NA,T	NA,C	NA,1	NA,inf	NA,inf	NA,2.01155	0.00244041	0.00244042
2	chr1:117320281:G:A	117320281	NA,A	NA,G	NA,1	NA,-inf	NA,inf	NA,2.20554	0.00242053	0.00242054
2	chr1:117135617:T:G	117135617	G,G	T,T	1,1	inf,-inf	inf,inf	0.704976,2.13488	0.00213115	0.00213116
2	chr1:117167466:C:G	117167466	NA,G	NA,C	NA,1	NA,-inf	NA,inf	NA,1.69021	0.00206624	0.00206625
2	chr1:117207532:C:T	117207532	NA,T	NA,C	NA,1	NA,-inf	NA,inf	NA,1.53037	0.0020465	0.0020465
2	chr1:117319657:G:A	117319657	NA,A	NA,G	NA,1	NA,-inf	NA,inf	NA,1.68568	0.00201312	0.00201313
2	chr1:117177677:C:A	117177677	NA,A	NA,C	NA,1	NA,inf	NA,inf	NA,1.77109	0.00188825	0.00188826
2	chr1:117206959:T:C	117206959	NA,C	NA,T	NA,1	NA,-inf	NA,inf	NA,1.45969	0.00179117	0.00179117
2	chr1:117672480:T:G	117672480	G,G	T,T	1,1	-inf,inf	inf,inf	1.58741,0.537375	0.00177116	0.00177116
2	chr1:117664716:A:T	117664716	T,NA	A,NA	1,NA	-inf,NA	inf,NA	1.12574,NA	0.00176042	0.00176043
2	chr1:118094176:A:G	118094176	G,NA	A,NA	1,NA	-inf,NA	inf,NA	1.10384,NA	0.00174432	0.00174432
2	chr1:117519604:T:C	117519604	C,NA	T,NA	1,NA	-inf,NA	inf,NA	1.72285,NA	0.00173712	0.00173713
2	chr1:117112236:G:A	117112236	A,A	G,G	1,1	inf,-inf	inf,inf	0.72769,1.99235	0.0017134	0.0017134
2	chr1:117244081:A:C	117244081	NA,C	NA,A	NA,1	NA,-inf	NA,inf	NA,1.59699	0.00169333	0.00169334
2	chr1:117153967:G:T	117153967	NA,T	NA,G	NA,1	NA,inf	NA,inf	NA,1.3574	0.00168041	0.00168041
2	chr1:117153968:C:T	117153968	NA,T	NA,C	NA,1	NA,inf	NA,inf	NA,1.35633	0.00167689	0.0016769
2	chr1:117128209:C:T	117128209	T,T	C,C	1,1	inf,-inf	inf,inf	0.665689,2.03375	0.00163304	0.00163305
2	chr1:117125685:G:A	117125685	A,A	G,G	1,1	inf,-inf	inf,inf	0.713514,1.99166	0.00162653	0.00162653
2	chr1:117252988:G:A	117252988	NA,A	NA,G	NA,1	NA,-inf	NA,inf	NA,1.56203	0.00162474	0.00162474
2	chr1:117665881:A:AAT	117665881	AAT,NA	A,NA	1,NA	-inf,NA	inf,NA	1.01288,NA	0.00161673	0.00161673
2	chr1:117130099:C:T	117130099	T,T	C,C	1,1	inf,-inf	inf,inf	0.654918,2.01909	0.00158005	0.00158005
2	chr1:117992110:G:A	117992110	A,A	G,G	1,1	-inf,-inf	inf,inf	0.0558299,2.24857	0.00153974	0.00153974
2	chr1:117982040:G:T	117982040	T,T	G,G	1,1	-inf,-inf	inf,inf	0.136881,2.2151	0.001496	0.001496
2	chr1:117279169:G:C	117279169	NA,C	NA,G	NA,1	NA,-inf	NA,inf	NA,1.60869	0.00148374	0.00148375
2	chr1:117119955:T:C	117119955	C,C	T,T	1,1	inf,-inf	inf,inf	0.726096,1.92043	0.00146491	0.00146491
2	chr1:117267844:C:G	117267844	NA,G	NA,C	NA,1	NA,inf	NA,inf	NA,1.70607	0.00141052	0.00141053
2	chr1:117315906:C:T	117315906	T,NA	C,NA	1,NA	-inf,NA	inf,NA	1.30767,NA	0.00139728	0.00139729
2	chr1:117190570:A:G	117190570	NA,G	NA,A	NA,1	NA,inf	NA,inf	NA,1.70697	0.00137692	0.00137693
2	chr1:117458582:G:A	117458582	A,NA	G,NA	1,NA	-inf,NA	inf,NA	1.59653,NA	0.00136488	0.00136488
2	chr1:117281743:A:G	117281743	NA,G	NA,A	NA,1	NA,-inf	NA,inf	NA,1.40534	0.00134962	0.00134963
2	chr1:117196405:G:T	117196405	T,NA	G,NA	1,NA	-inf,NA	inf,NA	1.69079,NA	0.0013341	0.00133411
2	chr1:117677659:G:A	117677659	NA,A	NA,G	NA,1	NA,-inf	NA,inf	NA,1.44758	0.00132401	0.00132402
2	chr1:117288321:T:A	117288321	NA,A	NA,T	NA,1	NA,-inf	NA,inf	NA,1.74164	0.0013213	0.00132131
2	chr1:117210921:G:A	117210921	A,NA	G,NA	1,NA	-inf,NA	inf,NA	1.57709,NA	0.00131446	0.00131447
2	chr1:117607426:G:A	117607426	A,A	G,G	1,1	-inf,inf	inf,inf	5.82209,0.423312	0.00129319	0.00130091
2	chr1:117181777:C:T	117181777	NA,T	NA,C	NA,1	NA,inf	NA,inf	NA,1.52743	0.00127609	0.00127609
2	chr1:117260410:T:C	117260410	NA,C	NA,T	NA,1	NA,-inf	NA,inf	NA,1.42402	0.00127372	0.00127372
2	chr1:117229325:A:G	117229325	NA,G	NA,A	NA,1	NA,-inf	NA,inf	NA,1.27878	0.00124974	0.00124974
2	chr1:117224081:G:C	117224081	NA,C	NA,G	NA,1	NA,-inf	NA,inf	NA,1.27713	0.00124841	0.00124841
2	chr1:117323541:G:A	117323541	NA,A	NA,G	NA,1	NA,-inf	NA,inf	NA,1.42584	0.00124224	0.00124224
2	chr1:117222570:C:T	117222570	NA,T	NA,C	NA,1	NA,-inf	NA,inf	NA,1.27062	0.00122999	0.00123
2	chr1:117580171:CAT:C	117580171	C,NA	CAT,NA	1,NA	-inf,NA	inf,NA	1.18285,NA	0.00122937	0.00122938
2	chr1:117278559:G:A	117278559	NA,A	NA,G	NA,1	NA,inf	NA,inf	NA,1.4911	0.00122425	0.00122425
2	chr1:117275726:G:A	117275726	NA,A	NA,G	NA,1	NA,-inf	NA,inf	NA,1.65612	0.00122243	0.00122244
2	chr1:117168433:T:C	117168433	NA,C	NA,T	NA,1	NA,inf	NA,inf	NA,1.45765	0.00120686	0.00120686
2	chr1:117990367:C:T	117990367	T,T	C,C	1,1	-inf,-inf	inf,inf	0.159175,2.05014	0.00117862	0.00117862
2	chr1:117603409:T:G	117603409	G,G	T,T	1,1	-inf,-inf	inf,inf	6.72646,1.16511	0.00117065	0.00134421
2	chr1:117604290:T:C	117604290	C,C	T,T	1,1	-inf,inf	inf,inf	5.65969,0.455568	0.00113119	0.00113692
2	chr1:117999737:G:A	117999737	NA,A	NA,G	NA,1	NA,-inf	NA,inf	NA,1.56152	0.00111828	0.00111829
2	chr1:117598372:G:A	117598372	A,A	G,G	1,1	-inf,-inf	inf,inf	6.73255,1.22173	0.00111168	0.00130234
2	chr1:117598374:G:A	117598374	A,A	G,G	1,1	-inf,-inf	inf,inf	6.72899,1.21512	0.00110719	0.00129422
2	chr1:117598268:A:T	117598268	T,T	A,A	1,1	-inf,-inf	inf,inf	6.70681,1.20847	0.00107992	0.00125631
2	chr1:117602143:C:A	117602143	A,A	C,C	1,1	-inf,-inf	inf,inf	6.57235,0.596994	0.00107671	0.00112577
2	chr1:117622955:C:G	117622955	G,G	C,C	1,1	-inf,-inf	inf,inf	6.80195,1.31717	0.00105933	0.00132318
2	chr1:117243893:T:C	117243893	NA,C	NA,T	NA,1	NA,inf	NA,inf	NA,1.48326	0.00104798	0.00104799
2	chr1:117992353:T:C	117992353	C,C	T,T	1,1	inf,inf	inf,inf	0.758525,2.03676	0.00104749	0.00104749
2	chr1:117702043:C:T	117702043	NA,T	NA,C	NA,1	NA,inf	NA,inf	NA,0.901933	0.00103504	0.00103504
2	chr1:117342995:G:A	117342995	A,NA	G,NA	1,NA	-inf,NA	inf,NA	1.17143,NA	0.00103453	0.00103453
2	chr1:117164728:A:T	117164728	NA,T	NA,A	NA,1	NA,-inf	NA,inf	NA,1.28077	0.00102498	0.00102499
2	chr1:117498779:T:G	117498779	G,NA	T,NA	1,NA	inf,NA	inf,NA	1.68433,NA	0.00101625	0.00101626
2	chr1:117724688:A:G	117724688	G,NA	A,NA	1,NA	-inf,NA	inf,NA	0.830017,NA	0.00100198	0.00100199
2	chr1:117599219:G:A	117599219	A,A	G,G	1,1	-inf,-inf	inf,inf	6.63765,1.27617	0.000993018	0.00116495
2	chr1:117619605:A:G	117619605	G,G	A,A	1,1	-inf,-inf	inf,inf	6.77421,1.37394	0.000992521	0.00126821
2	chr1:117141221:G:A	117141221	NA,A	NA,G	NA,1	NA,inf	NA,inf	NA,1.30515	0.000989174	0.000989178
2	chr1:117622473:A:C	117622473	C,C	A,A	1,1	-inf,-inf	inf,inf	6.73338,1.30605	0.000987405	0.00121107
2	chr1:117982922:C:T	117982922	NA,T	NA,C	NA,1	NA,-inf	NA,inf	NA,1.45922	0.000985261	0.000985267
2	chr1:117261514:G:A	117261514	NA,A	NA,G	NA,1	NA,inf	NA,inf	NA,1.36426	0.00097228	0.000972285
2	chr1:117886509:C:T	117886509	T,NA	C,NA	1,NA	-inf,NA	inf,NA	1.09646,NA	0.000967372	0.000967374
2	chr1:117982476:C:T	117982476	NA,T	NA,C	NA,1	NA,inf	NA,inf	NA,1.56576	0.000950729	0.000950734
2	chr1:117287122:A:G	117287122	NA,G	NA,A	NA,1	NA,inf	NA,inf	NA,1.07905	0.00094505	0.000945052
2	chr1:117166842:AG:A	117166842	NA,A	NA,AG	NA,1	NA,-inf	NA,inf	NA,1.18712	0.000936745	0.000936748
2	chr1:117334030:G:A	117334030	NA,A	NA,G	NA,1	NA,-inf	NA,inf	NA,1.58211	0.000935115	0.000935123
2	chr1:117186016:T:A	117186016	NA,A	NA,T	NA,1	NA,inf	NA,inf	NA,1.33623	0.00093217	0.000932174
2	chr1:117381957:T:C	117381957	NA,C	NA,T	NA,1	NA,-inf	NA,inf	NA,1.57244	0.000922759	0.000922766
2	chr1:117600712:G:A	117600712	A,A	G,G	1,1	-inf,-inf	inf,inf	6.56996,1.22194	0.000921124	0.00105646
2	chr1:117278757:C:T	117278757	NA,T	NA,C	NA,1	NA,inf	NA,inf	NA,1.05726	0.00091967	0.000919673
2	chr1:117237488:T:C	117237488	NA,C	NA,T	NA,1	NA,inf	NA,inf	NA,1.4438	0.000915556	0.000915561
2	chr1:117377155:T:G	117377155	NA,G	NA,T	NA,1	NA,-inf	NA,inf	NA,1.56264	0.000908559	0.000908566
2	chr1:117596409:G:A	117596409	A,A	G,G	1,1	-inf,-inf	inf,inf	6.54325,1.18758	0.000902245	0.00102282
2	chr1:117594039:C:T	117594039	T,NA	C,NA	1,NA	inf,NA	inf,NA	0.702147,NA	0.000900875	0.000900876
2	chr1:117820601:G:A	117820601	A,A	G,G	1,1	-inf,inf	inf,inf	1.2323,0.136958	0.000898675	0.000898675
2	chr1:117179135:T:G	117179135	NA,G	NA,T	NA,1	NA,inf	NA,inf	NA,1.37396	0.00089727	0.000897275
2	chr1:117599918:C:T	117599918	T,T	C,C	1,1	-inf,-inf	inf,inf	6.54476,1.19327	0.000896391	0.00101836
2	chr1:117682384:G:T	117682384	NA,T	NA,G	NA,1	NA,-inf	NA,inf	NA,2.81119	0.000879737	0.000879799
2	chr1:118083119:G:A	118083119	NA,A	NA,G	NA,1	NA,-inf	NA,inf	NA,1.07284	0.00087309	0.000873093
2	chr1:117601665:A:T	117601665	T,T	A,A	1,1	-inf,-inf	inf,inf	6.38402,0.583997	0.000870569	0.000902919
2	chr1:117596778:TC:T	117596778	T,T	TC,TC	1,1	-inf,-inf	inf,inf	6.50979,1.19116	0.000866703	0.000979696
2	chr1:117596704:T:G	117596704	G,G	T,T	1,1	-inf,-inf	inf,inf	6.50716,1.20651	0.000863012	0.000978497
2	chr1:117318243:G:T	117318243	NA,T	NA,G	NA,1	NA,-inf	NA,inf	NA,1.52198	0.000854041	0.000854047
2	chr1:117599225:A:T	117599225	T,T	A,A	1,1	-inf,-inf	inf,inf	6.49803,1.17084	0.000850274	0.000956539
2	chr1:117991053:GTCATTCTT:G	117991053	NA,G	NA,GTCATTCTT	NA,1	NA,inf	NA,inf	NA,1.49724	0.000846124	0.000846129
2	chr1:117625031:C:T	117625031	T,T	C,C	1,1	-inf,-inf	inf,inf	4.43017,2.88773	0.000843405	0.000881754
2	chr1:118079865:T:G	118079865	NA,G	NA,T	NA,1	NA,inf	NA,inf	NA,1.49883	0.000843282	0.000843287
2	chr1:117939526:C:T	117939526	T,T	C,C	1,1	-inf,inf	inf,inf	1.21434,0.111298	0.000842562	0.000842563
2	chr1:118062292:G:A	118062292	A,NA	G,NA	1,NA	inf,NA	inf,NA	1.81579,NA	0.000838863	0.000838871
2	chr1:117347510:C:G	117347510	G,G	C,C	1,1	inf,inf	inf,inf	0.600054,1.55142	0.000835347	0.000835349
2	chr1:117597209:A:T	117597209	T,T	A,A	1,1	-inf,-inf	inf,inf	6.47684,1.17348	0.000834341	0.000936485
2	chr1:117211728:T:C	117211728	NA,C	NA,T	NA,1	NA,-inf	NA,inf	NA,1.06323	0.000832455	0.000832458
2	chr1:117599332:A:T	117599332	T,T	A,A	1,1	-inf,-inf	inf,inf	6.47855,1.17248	0.000831962	0.000934261
2	chr1:117572899:A:G	117572899	G,NA	A,NA	1,NA	inf,NA	inf,NA	0.711387,NA	0.000821634	0.000821635
2	chr1:117286082:T:A	117286082	NA,A	NA,T	NA,1	NA,-inf	NA,inf	NA,1.25317	0.00081598	0.000815984
2	chr1:118062728:C:T	118062728	T,NA	C,NA	1,NA	inf,NA	inf,NA	1.54305,NA	0.000814294	0.000814299
2	chr1:118086984:C:T	118086984	NA,T	NA,C	NA,1	NA,inf	NA,inf	NA,1.47301	0.000808298	0.000808302
2	chr1:117725819:G:C	117725819	NA,C	NA,G	NA,1	NA,-inf	NA,inf	NA,1.00846	0.000807987	0.000807989
2	chr1:117983430:T:A	117983430	NA,A	NA,T	NA,1	NA,inf	NA,inf	NA,1.45847	0.000794155	0.000794159
2	chr1:118086284:T:G	118086284	NA,G	NA,T	NA,1	NA,inf	NA,inf	NA,1.45899	0.000792769	0.000792773
2	chr1:117275325:A:G	117275325	NA,G	NA,A	NA,1	NA,inf	NA,inf	NA,1.19583	0.000785825	0.000785829
2	chr1:117325395:T:G	117325395	NA,G	NA,T	NA,1	NA,-inf	NA,inf	NA,1.18989	0.00078546	0.000785463
2	chr1:117390481:T:C	117390481	NA,C	NA,T	NA,1	NA,-inf	NA,inf	NA,1.13358	0.000784957	0.000784959
2	chr1:117276099:C:A	117276099	NA,A	NA,C	NA,1	NA,-inf	NA,inf	NA,1.23287	0.000784366	0.000784369
2	chr1:118109367:G:A	118109367	NA,A	NA,G	NA,1	NA,-inf	NA,inf	NA,1.00665	0.000772057	0.000772059
2	chr1:118079881:G:C	118079881	NA,C	NA,G	NA,1	NA,-inf	NA,inf	NA,1.00765	0.000771429	0.000771431
2	chr1:118088297:G:A	118088297	NA,A	NA,G	NA,1	NA,-inf	NA,inf	NA,1.00107	0.000763214	0.000763216
2	chr1:117159822:T:C	117159822	NA,C	NA,T	NA,1	NA,inf	NA,inf	NA,1.21703	0.000762807	0.00076281
2	chr1:117188617:A:C	117188617	NA,C	NA,A	NA,1	NA,inf	NA,inf	NA,1.20351	0.000760897	0.0007609
2	chr1:117616861:A:G	117616861	G,G	A,A	1,1	-inf,inf	inf,inf	5.42663,0.414959	0.00075565	0.000758997
2	chr1:117531604:T:A	117531604	A,NA	T,NA	1,NA	-inf,NA	inf,NA	1.09438,NA	0.000754858	0.00075486
2	chr1:117523032:G:A	117523032	A,NA	G,NA	1,NA	-inf,NA	inf,NA	1.02369,NA	0.000754067	0.000754068
2	chr1:117465011:A:G	117465011	G,NA	A,NA	1,NA	inf,NA	inf,NA	1.47111,NA	0.000752613	0.000752618
2	chr1:117201360:T:C	117201360	NA,C	NA,T	NA,1	NA,inf	NA,inf	NA,1.20111	0.000748683	0.000748686
2	chr1:118103528:G:A	118103528	NA,A	NA,G	NA,1	NA,-inf	NA,inf	NA,0.989827	0.000745892	0.000745894
2	chr1:117316154:G:A	117316154	NA,A	NA,G	NA,1	NA,inf	NA,inf	NA,1.16934	0.000743256	0.000743259
2	chr1:117486714:A:G	117486714	G,NA	A,NA	1,NA	-inf,NA	inf,NA	1.01495,NA	0.000741909	0.00074191
2	chr1:118075082:C:T	118075082	NA,T	NA,C	NA,1	NA,inf	NA,inf	NA,1.4133	0.000735239	0.000735243
2	chr1:118074802:C:T	118074802	NA,T	NA,C	NA,1	NA,inf	NA,inf	NA,1.4133	0.000735239	0.000735243
2	chr1:117701711:T:G	117701711	NA,G	NA,T	NA,1	NA,-inf	NA,inf	NA,0.984258	0.000734643	0.000734645
2	chr1:117318064:G:A	117318064	NA,A	NA,G	NA,1	NA,inf	NA,inf	NA,1.16049	0.000730888	0.000730891
2	chr1:117480082:C:T	117480082	T,NA	C,NA	1,NA	-inf,NA	inf,NA	1.07508,NA	0.000725881	0.000725883
2	chr1:117837973:G:C	117837973	NA,C	NA,G	NA,1	NA,inf	NA,inf	NA,0.726499	0.000707409	0.000707411
2	chr1:118039013:G:A	118039013	A,A	G,G	1,1	-inf,inf	inf,inf	0.595633,1.84827	0.000699637	0.00069964
2	chr1:117225431:G:A	117225431	NA,A	NA,G	NA,1	NA,inf	NA,inf	NA,1.15942	0.000695739	0.000695742
2	chr1:118040248:G:A	118040248	A,NA	G,NA	1,NA	inf,NA	inf,NA	0.578084,NA	0.00069048	0.000690481
2	chr1:117206176:C:A	117206176	NA,A	NA,C	NA,1	NA,-inf	NA,inf	NA,1.08709	0.000689229	0.000689232
2	chr1:117737738:T:C	117737738	NA,C	NA,T	NA,1	NA,inf	NA,inf	NA,1.41419	0.000688264	0.000688268
2	chr1:117585494:G:C	117585494	NA,C	NA,G	NA,1	NA,inf	NA,inf	NA,1.71141	0.000687318	0.000687326
2	chr1:118091560:T:C	118091560	NA,C	NA,T	NA,1	NA,inf	NA,inf	NA,1.36659	0.000687155	0.000687159
2	chr1:118002818:C:T	118002818	NA,T	NA,C	NA,1	NA,inf	NA,inf	NA,1.27346	0.000686903	0.000686906
2	chr1:117454813:A:AG	117454813	AG,NA	A,NA	1,NA	-inf,NA	inf,NA	1.04871,NA	0.000686123	0.000686125
2	chr1:117167507:G:A	117167507	NA,A	NA,G	NA,1	NA,-inf	NA,inf	NA,1.01151	0.000685881	0.000685883
2	chr1:117659066:C:T	117659066	T,NA	C,NA	1,NA	-inf,NA	inf,NA	2.55323,NA	0.00068547	0.000685502
2	chr1:118045726:T:C	118045726	C,C	T,T	1,1	-inf,inf	inf,inf	0.625938,1.77275	0.000679401	0.000679403
2	chr1:118071982:A:G	118071982	NA,G	NA,A	NA,1	NA,inf	NA,inf	NA,1.35791	0.000674395	0.000674399
2	chr1:118032837:G:A	118032837	A,NA	G,NA	1,NA	inf,NA	inf,NA	1.13302,NA	0.000665542	0.000665544
2	chr1:117265015:C:A	117265015	NA,A	NA,C	NA,1	NA,-inf	NA,inf	NA,1.07155	0.000664675	0.000664678
2	chr1:117395157:T:C	117395157	C,NA	T,NA	1,NA	-inf,NA	inf,NA	1.01204,NA	0.000658366	0.000658368
2	chr1:117217566:G:A	117217566	NA,A	NA,G	NA,1	NA,-inf	NA,inf	NA,1.0454	0.000657983	0.000657985
2	chr1:118034004:A:T	118034004	T,T	A,A	1,1	-inf,inf	inf,inf	0.579879,1.83009	0.000657969	0.000657972
2	chr1:118040785:G:A	118040785	A,A	G,G	1,1	-inf,inf	inf,inf	0.585229,1.81999	0.000656764	0.000656767
2	chr1:117227639:C:T	117227639	NA,T	NA,C	NA,1	NA,inf	NA,inf	NA,1.12351	0.00065513	0.000655133
2	chr1:117284620:T:C	117284620	NA,C	NA,T	NA,1	NA,inf	NA,inf	NA,1.03579	0.000652233	0.000652235
2	chr1:117309177:T:C	117309177	NA,C	NA,T	NA,1	NA,inf	NA,inf	NA,1.09096	0.000649322	0.000649325
2	chr1:117983706:T:G	117983706	NA,G	NA,T	NA,1	NA,inf	NA,inf	NA,1.33696	0.000647834	0.000647838
2	chr1:118096394:G:C	118096394	NA,C	NA,G	NA,1	NA,inf	NA,inf	NA,1.32861	0.00064692	0.000646924
2	chr1:117542373:G:A	117542373	NA,A	NA,G	NA,1	NA,-inf	NA,inf	NA,1.02239	0.00064546	0.000645462
2	chr1:118089066:A:G	118089066	NA,G	NA,A	NA,1	NA,inf	NA,inf	NA,1.27774	0.00064492	0.000644924
2	chr1:117607526:A:C	117607526	C,C	A,A	1,1	-inf,-inf	inf,inf	5.86237,0.41127	0.000644272	0.000652856
2	chr1:117390377:G:C	117390377	C,C	G,G	1,1	-inf,inf	inf,inf	0.0393703,2.18801	0.000644169	0.000644172
2	chr1:117393960:A:G	117393960	G,NA	A,NA	1,NA	inf,NA	inf,NA	0.711445,NA	0.000643259	0.00064326
2	chr1:118044072:TTTA:T	118044072	NA,T	NA,TTTA	NA,1	NA,inf	NA,inf	NA,1.32959	0.000642647	0.000642651
2	chr1:117113873:C:G	117113873	NA,G	NA,C	NA,1	NA,inf	NA,inf	NA,1.10431	0.000642459	0.000642462
2	chr1:117997244:C:T	117997244	NA,T	NA,C	NA,1	NA,-inf	NA,inf	NA,0.931017	0.000641131	0.000641133
2	chr1:118107482:TA:T	118107482	NA,T	NA,TA	NA,1	NA,inf	NA,inf	NA,1.32387	0.000639358	0.000639362
2	chr1:118026133:AC:A	118026133	NA,A	NA,AC	NA,1	NA,-inf	NA,inf	NA,0.921504	0.000638729	0.000638731
2	chr1:118002474:C:G	118002474	NA,G	NA,C	NA,1	NA,inf	NA,inf	NA,1.22831	0.000638353	0.000638356
2	chr1:117209640:G:A	117209640	A,NA	G,NA	1,NA	-inf,NA	inf,NA	0.998661,NA	0.000638024	0.000638026
2	chr1:118001813:G:A	118001813	NA,A	NA,G	NA,1	NA,-inf	NA,inf	NA,0.914303	0.0006379	0.000637902
2	chr1:117702721:T:C	117702721	NA,C	NA,T	NA,1	NA,-inf	NA,inf	NA,1.13009	0.000636702	0.000636705
2	chr1:117976004:A:G	117976004	G,NA	A,NA	1,NA	inf,NA	inf,NA	1.63586,NA	0.000634018	0.000634023
2	chr1:117463142:A:T	117463142	NA,T	NA,A	NA,1	NA,-inf	NA,inf	NA,0.820831	0.000632362	0.000632364
2	chr1:117889824:G:A	117889824	NA,A	NA,G	NA,1	NA,-inf	NA,inf	NA,1.17995	0.000629326	0.000629329
2	chr1:117678510:C:G	117678510	G,NA	C,NA	1,NA	inf,NA	inf,NA	1.69413,NA	0.000626825	0.000626832
2	chr1:118028213:TC:T	118028213	NA,T	NA,TC	NA,1	NA,-inf	NA,inf	NA,0.914602	0.000626265	0.000626267
2	chr1:118022591:G:A	118022591	NA,A	NA,G	NA,1	NA,-inf	NA,inf	NA,0.914485	0.000626148	0.00062615
2	chr1:118072312:A:G	118072312	NA,G	NA,A	NA,1	NA,-inf	NA,inf	NA,1.4449	0.000624939	0.000624944
2	chr1:117336498:C:T	117336498	NA,T	NA,C	NA,1	NA,-inf	NA,inf	NA,1.15179	0.000623339	0.000623342
2	chr1:117269432:G:A	117269432	NA,A	NA,G	NA,1	NA,-inf	NA,inf	NA,1.08114	0.000622977	0.00062298
2	chr1:118097955:A:T	118097955	NA,T	NA,A	NA,1	NA,-inf	NA,inf	NA,1.30654	0.000619648	0.000619652
2	chr1:118102501:T:C	118102501	NA,C	NA,T	NA,1	NA,inf	NA,inf	NA,1.30193	0.000618417	0.00061842
2	chr1:117485360:TGGC:T	117485360	NA,T	NA,TGGC	NA,1	NA,-inf	NA,inf	NA,1.14576	0.000617229	0.000617232
2	chr1:117616331:T:A	117616331	A,A	T,T	1,1	-inf,-inf	inf,inf	6.05443,0.469519	0.000617191	0.000630792
2	chr1:117633894:T:G	117633894	NA,G	NA,T	NA,1	NA,inf	NA,inf	NA,1.42075	0.000615611	0.000615616
2	chr1:118014232:G:C	118014232	NA,C	NA,G	NA,1	NA,inf	NA,inf	NA,1.3007	0.000613539	0.000613542
2	chr1:117450615:G:A	117450615	NA,A	NA,G	NA,1	NA,inf	NA,inf	NA,1.12828	0.000613328	0.000613332
2	chr1:118041939:T:C	118041939	NA,C	NA,T	NA,1	NA,inf	NA,inf	NA,1.29942	0.000612334	0.000612337
2	chr1:117918649:A:G	117918649	NA,G	NA,A	NA,1	NA,-inf	NA,inf	NA,1.17146	0.000612122	0.000612125
2	chr1:117395654:T:C	117395654	C,C	T,T	1,1	inf,inf	inf,inf	1.24045,1.21934	0.000612082	0.000612084
2	chr1:118033750:C:A	118033750	NA,A	NA,C	NA,1	NA,inf	NA,inf	NA,1.29893	0.000611847	0.00061185
2	chr1:118059464:A:G	118059464	NA,G	NA,A	NA,1	NA,inf	NA,inf	NA,1.29818	0.00061117	0.000611174
2	chr1:118056178:A:C	118056178	NA,C	NA,A	NA,1	NA,inf	NA,inf	NA,1.29807	0.000611041	0.000611045
2	chr1:117738730:C:G	117738730	NA,G	NA,C	NA,1	NA,-inf	NA,inf	NA,0.825023	0.000607395	0.000607397
2	chr1:117239356:G:A	117239356	NA,A	NA,G	NA,1	NA,-inf	NA,inf	NA,1.01789	0.000606922	0.000606924
2	chr1:118064287:G:A	118064287	NA,A	NA,G	NA,1	NA,inf	NA,inf	NA,1.29417	0.000606798	0.000606801
2	chr1:117443043:C:T	117443043	T,T	C,C	1,1	inf,-inf	inf,inf	1.38872,0.794628	0.000601638	0.00060164
2	chr1:118034608:G:T	118034608	NA,T	NA,G	NA,1	NA,-inf	NA,inf	NA,0.892069	0.000600651	0.000600653
2	chr1:117125281:T:G	117125281	NA,G	NA,T	NA,1	NA,inf	NA,inf	NA,1.08581	0.00059534	0.000595343
2	chr1:118035982:C:T	118035982	NA,T	NA,C	NA,1	NA,-inf	NA,inf	NA,0.877619	0.000594889	0.000594891
2	chr1:117987848:C:T	117987848	NA,T	NA,C	NA,1	NA,inf	NA,inf	NA,1.27566	0.000590523	0.000590526
2	chr1:117982785:C:T	117982785	NA,T	NA,C	NA,1	NA,inf	NA,inf	NA,1.27447	0.000589412	0.000589416
2	chr1:117727494:T:C	117727494	NA,C	NA,T	NA,1	NA,-inf	NA,inf	NA,1.18359	0.000589246	0.00058925
2	chr1:117438133:G:A	117438133	A,A	G,G	1,1	inf,-inf	inf,inf	1.39089,0.777468	0.00058626	0.000586261
2	chr1:117271629:A:C	117271629	NA,C	NA,A	NA,1	NA,-inf	NA,inf	NA,1.13173	0.000585537	0.00058554
2	chr1:117438402:A:G	117438402	G,G	A,A	1,1	inf,-inf	inf,inf	1.37276,0.795302	0.000584553	0.000584555
2	chr1:117584951:T:C	117584951	C,NA	T,NA	1,NA	-inf,NA	inf,NA	1.13742,NA	0.000583955	0.000583957
2	chr1:117616095:G:A	117616095	A,A	G,G	1,1	-inf,-inf	inf,inf	6.02007,0.487926	0.000583863	0.000596847
2	chr1:118096535:G:A	118096535	NA,A	NA,G	NA,1	NA,-inf	NA,inf	NA,0.895231	0.000580181	0.000580183
2	chr1:117125236:C:G	117125236	NA,G	NA,C	NA,1	NA,inf	NA,inf	NA,1.06967	0.000579531	0.000579533
2	chr1:117613569:T:A	117613569	A,A	T,T	1,1	-inf,-inf	inf,inf	6.07355,0.54338	0.000579401	0.000595127
2	chr1:117923209:T:C	117923209	C,NA	T,NA	1,NA	inf,NA	inf,NA	1.57658,NA	0.000576503	0.000576508
2	chr1:117621202:G:A	117621202	A,A	G,G	1,1	-inf,-inf	inf,inf	5.57773,0.107865	0.000575602	0.000579025
2	chr1:118008033:C:T	118008033	NA,T	NA,C	NA,1	NA,inf	NA,inf	NA,1.25803	0.000573309	0.000573312
2	chr1:118103383:A:G	118103383	NA,G	NA,A	NA,1	NA,inf	NA,inf	NA,1.25338	0.000572277	0.00057228
2	chr1:117299319:C:T	117299319	NA,T	NA,C	NA,1	NA,-inf	NA,inf	NA,0.970762	0.000565928	0.00056593
2	chr1:117196091:G:A	117196091	NA,A	NA,G	NA,1	NA,inf	NA,inf	NA,1.02672	0.000564767	0.00056477
2	chr1:118039923:G:A	118039923	A,A	G,G	1,1	-inf,inf	inf,inf	0.587368,1.70944	0.000564192	0.000564194
2	chr1:118044282:C:T	118044282	T,T	C,C	1,1	-inf,inf	inf,inf	0.539831,1.78184	0.000563029	0.000563032
2	chr1:117338416:C:T	117338416	NA,T	NA,C	NA,1	NA,inf	NA,inf	NA,1.12471	0.000562584	0.000562587
2	chr1:117981482:T:C	117981482	NA,C	NA,T	NA,1	NA,inf	NA,inf	NA,1.24145	0.000560835	0.000560838
2	chr1:118036364:A:T	118036364	NA,T	NA,A	NA,1	NA,inf	NA,inf	NA,1.24304	0.000560777	0.00056078
2	chr1:118006508:T:C	118006508	NA,C	NA,T	NA,1	NA,-inf	NA,inf	NA,0.862509	0.000560032	0.000560034
2	chr1:118018701:G:A	118018701	NA,A	NA,G	NA,1	NA,inf	NA,inf	NA,1.24034	0.000558471	0.000558474
2	chr1:117310237:G:A	117310237	NA,A	NA,G	NA,1	NA,-inf	NA,inf	NA,0.96621	0.000552435	0.000552437
2	chr1:117351209:C:T	117351209	T,NA	C,NA	1,NA	-inf,NA	inf,NA	0.941081,NA	0.000550665	0.000550666
2	chr1:117989672:C:T	117989672	NA,T	NA,C	NA,1	NA,inf	NA,inf	NA,1.22958	0.000549502	0.000549505
2	chr1:118009980:A:G	118009980	NA,G	NA,A	NA,1	NA,inf	NA,inf	NA,1.22519	0.000546373	0.000546376
2	chr1:117484690:A:G	117484690	G,G	A,A	1,1	-inf,inf	inf,inf	0.0973422,2.02797	0.000545138	0.000545141
2	chr1:117610763:G:A	117610763	A,A	G,G	1,1	-inf,inf	inf,inf	5.19575,0.373867	0.000545129	0.000547096
2	chr1:117482509:A:C	117482509	NA,C	NA,A	NA,1	NA,inf	NA,inf	NA,1.2025	0.000542239	0.000542242
2	chr1:117248558:A:G	117248558	NA,G	NA,A	NA,1	NA,inf	NA,inf	NA,0.935621	0.000540142	0.000540144
2	chr1:117407111:G:GA	117407111	GA,GA	G,G	1,1	inf,inf	inf,inf	1.26854,1.09742	0.000539267	0.000539269
2	chr1:117481395:G:A	117481395	A,NA	G,NA	1,NA	inf,NA	inf,NA	0.787821,NA	0.00053844	0.000538441
2	chr1:117234672:C:T	117234672	NA,T	NA,C	NA,1	NA,-inf	NA,inf	NA,0.936086	0.000537784	0.000537786
2	chr1:118017424:G:A	118017424	A,A	G,G	1,1	-inf,inf	inf,inf	0.429855,1.95676	0.000536889	0.000536892
2	chr1:117150597:TTTAG:T	117150597	NA,T	NA,TTTAG	NA,1	NA,-inf	NA,inf	NA,0.973444	0.000536121	0.000536124
2	chr1:117932065:G:A	117932065	NA,A	NA,G	NA,1	NA,inf	NA,inf	NA,0.594603	0.000534568	0.000534569
2	chr1:117959803:G:A	117959803	NA,A	NA,G	NA,1	NA,-inf	NA,inf	NA,0.742777	0.000533582	0.000533583
2	chr1:118104866:T:C	118104866	C,NA	T,NA	1,NA	inf,NA	inf,NA	1.02131,NA	0.000526377	0.000526378
2	chr1:117617168:ATC:A	117617168	A,A	ATC,ATC	1,1	-inf,-inf	inf,inf	5.94971,0.521536	0.000526141	0.00053789
2	chr1:117335884:T:C	117335884	NA,C	NA,T	NA,1	NA,-inf	NA,inf	NA,1.03592	0.000525956	0.000525958
2	chr1:117244863:T:C	117244863	NA,C	NA,T	NA,1	NA,inf	NA,inf	NA,0.982733	0.000525345	0.000525347
2	chr1:117892337:T:C	117892337	C,C	T,T	1,1	-inf,-inf	inf,inf	1.33248,0.071653	0.000524723	0.000524724
2	chr1:117453706:C:T	117453706	NA,T	NA,C	NA,1	NA,-inf	NA,inf	NA,1.03051	0.000522662	0.000522664
2	chr1:117175427:A:G	117175427	NA,G	NA,A	NA,1	NA,inf	NA,inf	NA,1.04305	0.000522288	0.000522291
2	chr1:117908833:AAAT:A	117908833	NA,A	NA,AAAT	NA,1	NA,-inf	NA,inf	NA,0.698483	0.000522099	0.0005221
2	chr1:117927952:T:C	117927952	NA,C	NA,T	NA,1	NA,-inf	NA,inf	NA,0.718801	0.000521103	0.000521105
2	chr1:117666846:A:G	117666846	G,NA	A,NA	1,NA	inf,NA	inf,NA	1.3772,NA	0.000519981	0.000519985
2	chr1:117196824:A:C	117196824	NA,C	NA,A	NA,1	NA,inf	NA,inf	NA,0.741086	0.000519744	0.000519745
2	chr1:117617032:C:T	117617032	T,T	C,C	1,1	-inf,-inf	inf,inf	5.93691,0.523436	0.000517833	0.000529307
2	chr1:117617173:G:GTC	117617173	GTC,GTC	G,G	1,1	-inf,-inf	inf,inf	5.93751,0.525375	0.000517238	0.000528754
2	chr1:117247786:C:T	117247786	NA,T	NA,C	NA,1	NA,-inf	NA,inf	NA,1.01645	0.000513175	0.000513177
2	chr1:117181796:G:A	117181796	NA,A	NA,G	NA,1	NA,inf	NA,inf	NA,1.07261	0.000513016	0.000513019
2	chr1:117733067:C:G	117733067	NA,G	NA,C	NA,1	NA,-inf	NA,inf	NA,1.09651	0.000512202	0.000512205
2	chr1:117292786:T:A	117292786	NA,A	NA,T	NA,1	NA,-inf	NA,inf	NA,0.901142	0.000511266	0.000511268
2	chr1:118018930:G:C	118018930	C,C	G,G	1,1	-inf,inf	inf,inf	0.431666,1.91797	0.000510892	0.000510895
2	chr1:117236646:T:C	117236646	C,C	T,T	1,1	inf,-inf	inf,inf	1.58914,0.122217	0.0005087	0.000508702
2	chr1:117613900:G:A	117613900	A,A	G,G	1,1	-inf,-inf	inf,inf	5.95141,0.557003	0.000506707	0.000519123
2	chr1:117736934:T:A	117736934	NA,A	NA,T	NA,1	NA,-inf	NA,inf	NA,0.971369	0.000504591	0.000504594
2	chr1:118028204:T:C	118028204	NA,C	NA,T	NA,1	NA,inf	NA,inf	NA,1.17401	0.000504377	0.00050438
2	chr1:118007821:C:T	118007821	T,T	C,C	1,1	-inf,inf	inf,inf	0.630026,1.51963	0.000502375	0.000502376
2	chr1:118081791:C:T	118081791	NA,T	NA,C	NA,1	NA,inf	NA,inf	NA,1.15618	0.000497794	0.000497797
2	chr1:117504819:A:C	117504819	NA,C	NA,A	NA,1	NA,inf	NA,inf	NA,0.997839	0.000497755	0.000497757
2	chr1:117354528:TC:T	117354528	NA,T	NA,TC	NA,1	NA,inf	NA,inf	NA,0.581264	0.000497364	0.000497365
2	chr1:118054698:T:A	118054698	NA,A	NA,T	NA,1	NA,inf	NA,inf	NA,1.16146	0.00049353	0.000493533
2	chr1:117338544:C:T	117338544	NA,T	NA,C	NA,1	NA,inf	NA,inf	NA,1.05362	0.000493098	0.000493101
2	chr1:117150137:T:C	117150137	NA,C	NA,T	NA,1	NA,-inf	NA,inf	NA,0.920653	0.000490448	0.00049045
2	chr1:118043726:A:G	118043726	NA,G	NA,A	NA,1	NA,inf	NA,inf	NA,1.1626	0.000489624	0.000489627
2	chr1:117668349:T:C	117668349	NA,C	NA,T	NA,1	NA,inf	NA,inf	NA,1.37049	0.000488423	0.000488427
2	chr1:117986069:T:C	117986069	NA,C	NA,T	NA,1	NA,-inf	NA,inf	NA,1.28311	0.000488357	0.000488361
2	chr1:117841670:G:A	117841670	NA,A	NA,G	NA,1	NA,-inf	NA,inf	NA,0.684032	0.000487784	0.000487785
2	chr1:117491095:ATCCAGAAGATTTTTTTTT:A	117491095	NA,A	NA,ATCCAGAAGATTTTTTTTT	NA,1	NA,inf	NA,inf	NA,0.986241	0.000487274	0.000487277
2	chr1:118069413:T:C	118069413	NA,C	NA,T	NA,1	NA,inf	NA,inf	NA,1.14426	0.000485811	0.000485814
2	chr1:117173531:T:C	117173531	NA,C	NA,T	NA,1	NA,inf	NA,inf	NA,0.878463	0.000485454	0.000485456
2	chr1:117877021:T:C	117877021	NA,C	NA,T	NA,1	NA,-inf	NA,inf	NA,0.681304	0.000485251	0.000485253
2	chr1:117759450:T:C	117759450	NA,C	NA,T	NA,1	NA,-inf	NA,inf	NA,0.707057	0.00048477	0.000484771
2	chr1:117924633:C:T	117924633	NA,T	NA,C	NA,1	NA,-inf	NA,inf	NA,0.678955	0.000483896	0.000483898
2	chr1:117924912:T:C	117924912	NA,C	NA,T	NA,1	NA,-inf	NA,inf	NA,0.678618	0.000482511	0.000482513
2	chr1:117783153:G:C	117783153	NA,C	NA,G	NA,1	NA,-inf	NA,inf	NA,1.32443	0.000482503	0.000482507
2	chr1:117289366:G:A	117289366	NA,A	NA,G	NA,1	NA,-inf	NA,inf	NA,0.874513	0.00048213	0.000482132
2	chr1:117172345:T:C	117172345	NA,C	NA,T	NA,1	NA,-inf	NA,inf	NA,0.876596	0.000481814	0.000481816
2	chr1:117114819:G:A	117114819	NA,A	NA,G	NA,1	NA,inf	NA,inf	NA,0.976917	0.000481461	0.000481464
2	chr1:117943674:T:C	117943674	NA,C	NA,T	NA,1	NA,-inf	NA,inf	NA,0.688413	0.000480932	0.000480933
2	chr1:117940706:C:T	117940706	NA,T	NA,C	NA,1	NA,-inf	NA,inf	NA,0.685868	0.000480721	0.000480723
2	chr1:117556676:A:G	117556676	G,G	A,A	1,1	-inf,inf	inf,inf	0.671706,1.34151	0.000479352	0.000479353
2	chr1:117148631:T:C	117148631	NA,C	NA,T	NA,1	NA,inf	NA,inf	NA,0.945264	0.000478673	0.000478676
2	chr1:118032782:C:T	118032782	NA,T	NA,C	NA,1	NA,inf	NA,inf	NA,1.14548	0.000478233	0.000478236
2	chr1:117265343:G:A	117265343	A,NA	G,NA	1,NA	-inf,NA	inf,NA	1.59331,NA	0.00047823	0.000478235
2	chr1:117518641:C:T	117518641	NA,T	NA,C	NA,1	NA,-inf	NA,inf	NA,1.18402	0.000478113	0.000478116
2	chr1:118035886:T:C	118035886	NA,C	NA,T	NA,1	NA,inf	NA,inf	NA,1.1438	0.000477079	0.000477082
2	chr1:117895039:C:T	117895039	NA,T	NA,C	NA,1	NA,-inf	NA,inf	NA,0.672245	0.000476524	0.000476525
2	chr1:117901024:T:C	117901024	NA,C	NA,T	NA,1	NA,inf	NA,inf	NA,1.147	0.000476355	0.000476357
2	chr1:117578967:C:T	117578967	NA,T	NA,C	NA,1	NA,inf	NA,inf	NA,1.07454	0.000476033	0.000476036
2	chr1:117566506:G:T	117566506	NA,T	NA,G	NA,1	NA,-inf	NA,inf	NA,0.634482	0.000476012	0.000476013
2	chr1:118037432:C:T	118037432	NA,T	NA,C	NA,1	NA,inf	NA,inf	NA,1.1422	0.000475906	0.000475909
2	chr1:118063277:G:A	118063277	NA,A	NA,G	NA,1	NA,inf	NA,inf	NA,1.14156	0.000475457	0.00047546
2	chr1:117556951:A:G	117556951	G,G	A,A	1,1	-inf,inf	inf,inf	0.683053,1.31653	0.000475302	0.000475304
2	chr1:117909540:A:C	117909540	NA,C	NA,A	NA,1	NA,-inf	NA,inf	NA,0.670513	0.000475109	0.000475111
2	chr1:117668189:C:T	117668189	NA,T	NA,C	NA,1	NA,inf	NA,inf	NA,1.15653	0.000474532	0.000474536
2	chr1:118051318:T:C	118051318	NA,C	NA,T	NA,1	NA,inf	NA,inf	NA,1.14038	0.000474111	0.000474114
2	chr1:117132171:G:C	117132171	NA,C	NA,G	NA,1	NA,inf	NA,inf	NA,0.880836	0.00047344	0.000473442
2	chr1:117592064:C:A	117592064	A,NA	C,NA	1,NA	-inf,NA	inf,NA	0.739298,NA	0.000473405	0.000473406
2	chr1:117867754:A:G	117867754	NA,G	NA,A	NA,1	NA,-inf	NA,inf	NA,0.668264	0.000473336	0.000473338
2	chr1:117438591:A:C	117438591	C,C	A,A	1,1	inf,-inf	inf,inf	1.52522,0.584105	0.000472784	0.000472786
2	chr1:117913019:G:A	117913019	NA,A	NA,G	NA,1	NA,-inf	NA,inf	NA,0.666917	0.000471956	0.000471957
2	chr1:117933081:G:A	117933081	NA,A	NA,G	NA,1	NA,inf	NA,inf	NA,0.543033	0.000471747	0.000471749
2	chr1:117891855:T:C	117891855	NA,C	NA,T	NA,1	NA,-inf	NA,inf	NA,0.665232	0.000470481	0.000470483
2	chr1:117910509:A:C	117910509	NA,C	NA,A	NA,1	NA,-inf	NA,inf	NA,0.664608	0.000470221	0.000470223
2	chr1:117868525:C:T	117868525	NA,T	NA,C	NA,1	NA,-inf	NA,inf	NA,0.664789	0.000470036	0.000470037
2	chr1:117751161:G:C	117751161	NA,C	NA,G	NA,1	NA,-inf	NA,inf	NA,0.914354	0.000468811	0.000468813
2	chr1:117545410:G:A	117545410	NA,A	NA,G	NA,1	NA,inf	NA,inf	NA,0.525371	0.000468064	0.000468066
2	chr1:117886522:C:G	117886522	NA,G	NA,C	NA,1	NA,-inf	NA,inf	NA,0.661949	0.000467851	0.000467852
2	chr1:117908811:T:C	117908811	NA,C	NA,T	NA,1	NA,-inf	NA,inf	NA,0.661931	0.000467772	0.000467774
2	chr1:117861626:G:C	117861626	NA,C	NA,G	NA,1	NA,-inf	NA,inf	NA,0.661647	0.000467729	0.000467731
2	chr1:117791291:T:C	117791291	NA,C	NA,T	NA,1	NA,-inf	NA,inf	NA,0.661097	0.000467712	0.000467714
2	chr1:117398852:G:A	117398852	NA,A	NA,G	NA,1	NA,-inf	NA,inf	NA,0.717733	0.000467469	0.000467471
2	chr1:117548907:AT:A	117548907	NA,A	NA,AT	NA,1	NA,inf	NA,inf	NA,0.524676	0.00046735	0.000467351
2	chr1:117449231:CAAG:C	117449231	C,NA	CAAG,NA	1,NA	inf,NA	inf,NA	1.10349,NA	0.000467006	0.000467008
2	chr1:117406347:A:G	117406347	NA,G	NA,A	NA,1	NA,-inf	NA,inf	NA,0.716432	0.000466402	0.000466403
2	chr1:117439440:T:C	117439440	NA,C	NA,T	NA,1	NA,-inf	NA,inf	NA,0.715346	0.000465436	0.000465437
2	chr1:118072011:T:G	118072011	G,NA	T,NA	1,NA	inf,NA	inf,NA	0.957764,NA	0.000465428	0.00046543
2	chr1:117311758:A:G	117311758	NA,G	NA,A	NA,1	NA,-inf	NA,inf	NA,0.912317	0.000465174	0.000465176
2	chr1:117946982:A:G	117946982	NA,G	NA,A	NA,1	NA,-inf	NA,inf	NA,0.668845	0.000464364	0.000464365
2	chr1:118055863:T:C	118055863	NA,C	NA,T	NA,1	NA,inf	NA,inf	NA,1.1248	0.000463766	0.000463769
2	chr1:117947873:T:A	117947873	NA,A	NA,T	NA,1	NA,-inf	NA,inf	NA,0.667595	0.000463172	0.000463173
2	chr1:117315106:G:A	117315106	NA,A	NA,G	NA,1	NA,-inf	NA,inf	NA,0.859277	0.000462575	0.000462576
2	chr1:117463912:A:C	117463912	C,C	A,A	1,1	inf,-inf	inf,inf	1.36599,0.656745	0.000461608	0.000461609
2	chr1:117940015:T:A	117940015	NA,A	NA,T	NA,1	NA,-inf	NA,inf	NA,0.665599	0.000461166	0.000461167
2	chr1:117792164:C:T	117792164	NA,T	NA,C	NA,1	NA,-inf	NA,inf	NA,0.653455	0.000461095	0.000461096
2	chr1:117938398:AAC:A	117938398	NA,A	NA,AAC	NA,1	NA,-inf	NA,inf	NA,0.665415	0.00046097	0.000460971
2	chr1:117293413:T:C	117293413	NA,C	NA,T	NA,1	NA,-inf	NA,inf	NA,0.780898	0.00046088	0.000460881
2	chr1:117614991:C:T	117614991	T,T	C,C	1,1	-inf,-inf	inf,inf	5.83923,0.536817	0.000460728	0.000470259
2	chr1:117545839:C:T	117545839	NA,T	NA,C	NA,1	NA,inf	NA,inf	NA,0.863786	0.00046056	0.000460562
2	chr1:117207773:T:C	117207773	NA,C	NA,T	NA,1	NA,inf	NA,inf	NA,0.918067	0.00046053	0.000460532
2	chr1:117178816:C:T	117178816	NA,T	NA,C	NA,1	NA,-inf	NA,inf	NA,0.75272	0.000459941	0.000459943
2	chr1:117698527:C:A	117698527	NA,A	NA,C	NA,1	NA,-inf	NA,inf	NA,0.762314	0.000459888	0.00045989
2	chr1:117946482:G:A	117946482	NA,A	NA,G	NA,1	NA,-inf	NA,inf	NA,0.663306	0.000459101	0.000459102
2	chr1:117908728:C:A	117908728	NA,A	NA,C	NA,1	NA,-inf	NA,inf	NA,0.650961	0.000458232	0.000458233
2	chr1:117133006:A:G	117133006	NA,G	NA,A	NA,1	NA,-inf	NA,inf	NA,0.853196	0.000457028	0.00045703
2	chr1:117158232:G:A	117158232	NA,A	NA,G	NA,1	NA,-inf	NA,inf	NA,0.872556	0.000456252	0.000456254
2	chr1:117991231:C:T	117991231	T,NA	C,NA	1,NA	inf,NA	inf,NA	1.42467,NA	0.000456155	0.000456158
2	chr1:117901830:A:C	117901830	NA,C	NA,A	NA,1	NA,-inf	NA,inf	NA,0.64766	0.000455716	0.000455717
2	chr1:118018193:C:T	118018193	T,T	C,C	1,1	-inf,inf	inf,inf	0.445318,1.81463	0.000455613	0.000455615
2	chr1:117946595:A:G	117946595	NA,G	NA,A	NA,1	NA,-inf	NA,inf	NA,0.658588	0.000455086	0.000455087
2	chr1:117870598:T:C	117870598	NA,C	NA,T	NA,1	NA,-inf	NA,inf	NA,0.647062	0.000453999	0.000454
2	chr1:117917723:T:C	117917723	NA,C	NA,T	NA,1	NA,-inf	NA,inf	NA,0.645122	0.000453918	0.00045392
2	chr1:117848662:T:C	117848662	NA,C	NA,T	NA,1	NA,-inf	NA,inf	NA,0.645958	0.000453901	0.000453903
2	chr1:117734080:G:T	117734080	NA,T	NA,G	NA,1	NA,-inf	NA,inf	NA,0.7543	0.000453558	0.000453559
2	chr1:117577219:A:G	117577219	NA,G	NA,A	NA,1	NA,inf	NA,inf	NA,1.04055	0.000452949	0.000452951
2	chr1:117614762:A:G	117614762	G,G	A,A	1,1	-inf,-inf	inf,inf	5.85742,0.578807	0.000452524	0.000463056
2	chr1:117837624:T:A	117837624	NA,A	NA,T	NA,1	NA,-inf	NA,inf	NA,0.643971	0.000452513	0.000452514
2	chr1:117903891:T:C	117903891	NA,C	NA,T	NA,1	NA,-inf	NA,inf	NA,0.642043	0.000451232	0.000451233
2	chr1:117871040:T:C	117871040	NA,C	NA,T	NA,1	NA,inf	NA,inf	NA,0.520771	0.000451211	0.000451213
2	chr1:117840702:C:T	117840702	NA,T	NA,C	NA,1	NA,-inf	NA,inf	NA,0.642157	0.000451188	0.000451189
2	chr1:117846231:A:C	117846231	NA,C	NA,A	NA,1	NA,-inf	NA,inf	NA,0.642555	0.00045108	0.000451081
2	chr1:117330005:G:A	117330005	NA,A	NA,G	NA,1	NA,-inf	NA,inf	NA,0.697794	0.000450133	0.000450134
2	chr1:118053869:C:G	118053869	NA,G	NA,C	NA,1	NA,inf	NA,inf	NA,1.10433	0.000450042	0.000450045
2	chr1:117907959:C:G	117907959	NA,G	NA,C	NA,1	NA,inf	NA,inf	NA,0.5193	0.000449864	0.000449865
2	chr1:117847361:C:T	117847361	NA,T	NA,C	NA,1	NA,-inf	NA,inf	NA,0.639936	0.000449277	0.000449279
2	chr1:117433011:G:C	117433011	C,C	G,G	1,1	inf,-inf	inf,inf	1.49196,0.591147	0.000448629	0.000448631
2	chr1:117881945:G:C	117881945	NA,C	NA,G	NA,1	NA,inf	NA,inf	NA,0.517073	0.000448487	0.000448488
2	chr1:117950802:AC:A	117950802	NA,A	NA,AC	NA,1	NA,-inf	NA,inf	NA,0.647824	0.00044593	0.000445931
2	chr1:117960577:T:C	117960577	NA,C	NA,T	NA,1	NA,-inf	NA,inf	NA,0.647824	0.00044593	0.000445931
2	chr1:118036352:G:A	118036352	NA,A	NA,G	NA,1	NA,inf	NA,inf	NA,1.09742	0.000445504	0.000445506
2	chr1:117961237:A:G	117961237	NA,G	NA,A	NA,1	NA,-inf	NA,inf	NA,0.646297	0.000444735	0.000444736
2	chr1:117910208:A:G	117910208	NA,G	NA,A	NA,1	NA,-inf	NA,inf	NA,0.634596	0.000444149	0.00044415
2	chr1:117556747:T:A	117556747	NA,A	NA,T	NA,1	NA,inf	NA,inf	NA,1.0219	0.00044349	0.000443493
2	chr1:117971277:A:C	117971277	NA,C	NA,A	NA,1	NA,-inf	NA,inf	NA,0.644849	0.000443082	0.000443083
2	chr1:117928209:C:A	117928209	A,NA	C,NA	1,NA	inf,NA	inf,NA	1.41629,NA	0.000442993	0.000442997
2	chr1:117312097:G:A	117312097	NA,A	NA,G	NA,1	NA,-inf	NA,inf	NA,0.827029	0.000442786	0.000442788
2	chr1:117179245:T:C	117179245	NA,C	NA,T	NA,1	NA,inf	NA,inf	NA,0.841337	0.000440022	0.000440024
2	chr1:117178113:A:T	117178113	NA,T	NA,A	NA,1	NA,-inf	NA,inf	NA,0.728505	0.00043984	0.000439842
2	chr1:117989357:C:T	117989357	T,T	C,C	1,1	-inf,-inf	inf,inf	0.3053,1.91921	0.000439763	0.000439765
2	chr1:117179948:C:T	117179948	NA,T	NA,C	NA,1	NA,-inf	NA,inf	NA,0.91906	0.000439682	0.000439684
2	chr1:118023330:G:A	118023330	A,A	G,G	1,1	-inf,inf	inf,inf	0.422348,1.82028	0.000439304	0.000439307
2	chr1:117448079:A:G	117448079	NA,G	NA,A	NA,1	NA,inf	NA,inf	NA,0.977311	0.000439208	0.00043921
2	chr1:117174867:G:A	117174867	NA,A	NA,G	NA,1	NA,inf	NA,inf	NA,0.82642	0.000438896	0.000438898
2	chr1:117798797:G:C	117798797	NA,C	NA,G	NA,1	NA,-inf	NA,inf	NA,0.625907	0.000437652	0.000437653
2	chr1:117189351:T:A	117189351	NA,A	NA,T	NA,1	NA,inf	NA,inf	NA,0.64716	0.000437039	0.000437041
2	chr1:117406761:C:T	117406761	NA,T	NA,C	NA,1	NA,inf	NA,inf	NA,0.973806	0.000436888	0.00043689
2	chr1:118022432:A:AAAAC	118022432	AAAAC,AAAAC	A,A	1,1	-inf,inf	inf,inf	0.791119,0.172664	0.000435355	0.000435355
2	chr1:117399181:A:G	117399181	NA,G	NA,A	NA,1	NA,inf	NA,inf	NA,0.96674	0.000434344	0.000434346
2	chr1:117597418:T:C	117597418	C,NA	T,NA	1,NA	inf,NA	inf,NA	1.48188,NA	0.000430537	0.000430542
2	chr1:117855616:T:C	117855616	NA,C	NA,T	NA,1	NA,-inf	NA,inf	NA,0.617212	0.000430536	0.000430538
2	chr1:117677262:T:G	117677262	NA,G	NA,T	NA,1	NA,-inf	NA,inf	NA,2.19062	0.000429904	0.000429923
2	chr1:117192014:TAG:T	117192014	NA,T	NA,TAG	NA,1	NA,inf	NA,inf	NA,0.639118	0.000429188	0.00042919
2	chr1:117485259:A:G	117485259	G,G	A,A	1,1	-inf,inf	inf,inf	0.0841225,1.9074	0.000428442	0.000428444
2	chr1:117974150:T:C	117974150	NA,C	NA,T	NA,1	NA,inf	NA,inf	NA,1.06429	0.000427911	0.000427914
2	chr1:117619017:G:C	117619017	NA,C	NA,G	NA,1	NA,inf	NA,inf	NA,1.13872	0.000427262	0.000427265
2	chr1:117578150:G:A	117578150	NA,A	NA,G	NA,1	NA,-inf	NA,inf	NA,1.92986	0.000426217	0.00042623
2	chr1:117247083:C:T	117247083	NA,T	NA,C	NA,1	NA,-inf	NA,inf	NA,0.936036	0.000425504	0.000425506
2	chr1:118072383:A:G	118072383	G,NA	A,NA	1,NA	inf,NA	inf,NA	0.840511,NA	0.000425427	0.000425428
2	chr1:118000658:T:C	118000658	NA,C	NA,T	NA,1	NA,-inf	NA,inf	NA,0.678262	0.000425132	0.000425133
2	chr1:117473385:C:G	117473385	G,NA	C,NA	1,NA	-inf,NA	inf,NA	0.845194,NA	0.000424305	0.000424306
2	chr1:117218130:C:T	117218130	NA,T	NA,C	NA,1	NA,inf	NA,inf	NA,0.575805	0.000423965	0.000423966
2	chr1:117694897:G:A	117694897	NA,A	NA,G	NA,1	NA,-inf	NA,inf	NA,1.13484	0.000422125	0.000422128
2	chr1:117498063:AG:A	117498063	NA,A	NA,AG	NA,1	NA,inf	NA,inf	NA,0.951017	0.000420871	0.000420873
2	chr1:117538786:GTTGT:G	117538786	NA,G	NA,GTTGT	NA,1	NA,inf	NA,inf	NA,0.949706	0.000420856	0.000420858
2	chr1:118109409:C:T	118109409	T,NA	C,NA	1,NA	inf,NA	inf,NA	0.384824,NA	0.000420312	0.000420313
2	chr1:117435828:C:T	117435828	NA,T	NA,C	NA,1	NA,-inf	NA,inf	NA,1.51612	0.000419047	0.000419052
2	chr1:117939392:G:A	117939392	A,NA	G,NA	1,NA	-inf,NA	inf,NA	0.748975,NA	0.000418464	0.000418465
2	chr1:117510504:T:C	117510504	C,C	T,T	1,1	-inf,inf	inf,inf	0.0676727,1.90933	0.000418294	0.000418296
2	chr1:117665026:C:T	117665026	NA,T	NA,C	NA,1	NA,-inf	NA,inf	NA,2.21117	0.000418226	0.000418246
2	chr1:117251611:T:C	117251611	NA,C	NA,T	NA,1	NA,-inf	NA,inf	NA,0.925209	0.000417932	0.000417935
2	chr1:117775686:T:C	117775686	C,NA	T,NA	1,NA	inf,NA	inf,NA	1.38089,NA	0.000415433	0.000415437
2	chr1:118007946:G:A	118007946	NA,A	NA,G	NA,1	NA,-inf	NA,inf	NA,0.853857	0.000414592	0.000414594
2	chr1:117166599:C:CA	117166599	NA,CA	NA,C	NA,1	NA,-inf	NA,inf	NA,0.88303	0.000410021	0.000410023
2	chr1:117675554:A:G	117675554	NA,G	NA,A	NA,1	NA,-inf	NA,inf	NA,2.14166	0.000408356	0.000408374
2	chr1:117565255:G:A	117565255	NA,A	NA,G	NA,1	NA,-inf	NA,inf	NA,1.31997	0.000408058	0.000408062
2	chr1:117688093:A:G	117688093	NA,G	NA,A	NA,1	NA,-inf	NA,inf	NA,0.995751	0.000405807	0.000405809
2	chr1:117208824:A:C	117208824	NA,C	NA,A	NA,1	NA,-inf	NA,inf	NA,0.856057	0.00040526	0.000405262
2	chr1:118065029:A:C	118065029	NA,C	NA,A	NA,1	NA,inf	NA,inf	NA,0.797386	0.000404854	0.000404856
2	chr1:117450534:A:G	117450534	NA,G	NA,A	NA,1	NA,-inf	NA,inf	NA,0.645438	0.000404065	0.000404067
2	chr1:117377657:C:T	117377657	T,T	C,C	1,1	-inf,inf	inf,inf	0.0151415,1.94066	0.00040227	0.000402272
2	chr1:117361551:A:G	117361551	G,G	A,A	1,1	inf,inf	inf,inf	0.0295155,1.9817	0.000401998	0.000402
2	chr1:117763118:T:G	117763118	NA,G	NA,T	NA,1	NA,-inf	NA,inf	NA,1.00834	0.000401579	0.000401582
2	chr1:117124721:A:G	117124721	NA,G	NA,A	NA,1	NA,-inf	NA,inf	NA,0.837103	0.00039707	0.000397072
2	chr1:117176000:C:T	117176000	NA,T	NA,C	NA,1	NA,-inf	NA,inf	NA,0.801593	0.000396061	0.000396062
2	chr1:117126405:A:G	117126405	NA,G	NA,A	NA,1	NA,-inf	NA,inf	NA,0.835288	0.000395891	0.000395893
2	chr1:117767440:A:T	117767440	NA,T	NA,A	NA,1	NA,-inf	NA,inf	NA,0.569425	0.000395336	0.000395338
2	chr1:117672678:C:G	117672678	NA,G	NA,C	NA,1	NA,-inf	NA,inf	NA,0.654418	0.000392988	0.000392989
2	chr1:117695905:G:A	117695905	NA,A	NA,G	NA,1	NA,-inf	NA,inf	NA,1.08252	0.000392532	0.000392535
2	chr1:118011375:G:A	118011375	A,A	G,G	1,1	-inf,inf	inf,inf	0.470057,1.64392	0.000389754	0.000389755
2	chr1:117291890:C:T	117291890	NA,T	NA,C	NA,1	NA,-inf	NA,inf	NA,0.683771	0.000389752	0.000389753
2	chr1:117621023:CA:C	117621023	NA,C	NA,CA	NA,1	NA,inf	NA,inf	NA,1.07325	0.00038943	0.000389432
2	chr1:117829178:C:T	117829178	T,NA	C,NA	1,NA	-inf,NA	inf,NA	0.668811,NA	0.000389111	0.000389112
2	chr1:117961143:C:T	117961143	NA,T	NA,C	NA,1	NA,inf	NA,inf	NA,0.466545	0.000388571	0.000388572
2	chr1:117138530:C:T	117138530	NA,T	NA,C	NA,1	NA,inf	NA,inf	NA,0.767176	0.00038851	0.000388512
2	chr1:118033915:T:C	118033915	C,NA	T,NA	1,NA	inf,NA	inf,NA	1.32741,NA	0.000387909	0.000387912
2	chr1:117923050:C:T	117923050	NA,T	NA,C	NA,1	NA,-inf	NA,inf	NA,0.563528	0.000386385	0.000386386
2	chr1:117672966:G:A	117672966	NA,A	NA,G	NA,1	NA,-inf	NA,inf	NA,0.517363	0.000384687	0.000384688
2	chr1:117726332:A:G	117726332	NA,G	NA,A	NA,1	NA,-inf	NA,inf	NA,0.9911	0.000383692	0.000383694
2	chr1:117967584:G:A	117967584	A,NA	G,NA	1,NA	inf,NA	inf,NA	0.341621,NA	0.000383681	0.000383682
2	chr1:117324067:T:C	117324067	NA,C	NA,T	NA,1	NA,inf	NA,inf	NA,0.445565	0.000383348	0.000383349
2	chr1:117759387:A:G	117759387	NA,G	NA,A	NA,1	NA,-inf	NA,inf	NA,0.55267	0.000382666	0.000382667
2	chr1:117494285:GA:G	117494285	G,G	GA,GA	1,1	-inf,inf	inf,inf	0.059442,1.86605	0.000382349	0.000382351
2	chr1:117678427:G:A	117678427	NA,A	NA,G	NA,1	NA,-inf	NA,inf	NA,2.06974	0.000382334	0.00038235
2	chr1:117208743:C:T	117208743	T,T	C,C	1,1	inf,inf	inf,inf	1.43676,0.151178	0.000382216	0.000382217
2	chr1:117761597:C:T	117761597	NA,T	NA,C	NA,1	NA,-inf	NA,inf	NA,0.5618	0.000381093	0.000381094
2	chr1:117243357:T:C	117243357	NA,C	NA,T	NA,1	NA,inf	NA,inf	NA,0.774438	0.000380423	0.000380425
2	chr1:117337888:C:A	117337888	NA,A	NA,C	NA,1	NA,inf	NA,inf	NA,0.455172	0.000380409	0.00038041
2	chr1:117564336:T:C	117564336	NA,C	NA,T	NA,1	NA,-inf	NA,inf	NA,1.26959	0.0003795	0.000379503
2	chr1:117809216:A:G	117809216	NA,G	NA,A	NA,1	NA,-inf	NA,inf	NA,0.562044	0.000378631	0.000378632
2	chr1:117751611:G:A	117751611	NA,A	NA,G	NA,1	NA,inf	NA,inf	NA,0.431487	0.000377907	0.000377909
2	chr1:117543480:T:C	117543480	NA,C	NA,T	NA,1	NA,-inf	NA,inf	NA,0.977647	0.000377132	0.000377135
2	chr1:117293498:T:C	117293498	NA,C	NA,T	NA,1	NA,-inf	NA,inf	NA,0.666333	0.00037713	0.000377132
2	chr1:117295342:CCTCTCACTCAG:C	117295342	NA,C	NA,CCTCTCACTCAG	NA,1	NA,-inf	NA,inf	NA,0.666234	0.000377059	0.00037706
2	chr1:117292524:T:C	117292524	NA,C	NA,T	NA,1	NA,-inf	NA,inf	NA,0.665953	0.00037689	0.000376892
2	chr1:117154570:G:T	117154570	NA,T	NA,G	NA,1	NA,-inf	NA,inf	NA,0.675441	0.000376752	0.000376753
2	chr1:117123381:A:G	117123381	NA,G	NA,A	NA,1	NA,-inf	NA,inf	NA,0.798914	0.000376532	0.000376534
2	chr1:118108658:C:T	118108658	T,NA	C,NA	1,NA	inf,NA	inf,NA	1.29288,NA	0.000376429	0.000376432
2	chr1:117295316:A:G	117295316	NA,G	NA,A	NA,1	NA,-inf	NA,inf	NA,0.665246	0.000376426	0.000376428
2	chr1:117677340:G:A	117677340	NA,A	NA,G	NA,1	NA,-inf	NA,inf	NA,2.03153	0.000374714	0.000374728
2	chr1:117775428:A:G	117775428	NA,G	NA,A	NA,1	NA,-inf	NA,inf	NA,0.559354	0.000374306	0.000374307
2	chr1:117345796:C:T	117345796	NA,T	NA,C	NA,1	NA,-inf	NA,inf	NA,1.20591	0.000373409	0.000373413
2	chr1:117309575:G:A	117309575	A,NA	G,NA	1,NA	inf,NA	inf,NA	1.28351,NA	0.000372831	0.000372834
2	chr1:117791425:AG:A	117791425	NA,A	NA,AG	NA,1	NA,inf	NA,inf	NA,0.413579	0.000372278	0.000372279
2	chr1:117619961:A:G	117619961	NA,G	NA,A	NA,1	NA,-inf	NA,inf	NA,1.91372	0.000371561	0.000371572
2	chr1:117900594:C:T	117900594	NA,T	NA,C	NA,1	NA,-inf	NA,inf	NA,0.553609	0.000371127	0.000371128
2	chr1:118112106:A:T	118112106	NA,T	NA,A	NA,1	NA,inf	NA,inf	NA,0.748978	0.000370488	0.00037049
2	chr1:117745324:A:G	117745324	G,NA	A,NA	1,NA	inf,NA	inf,NA	1.30363,NA	0.000369684	0.000369687
2	chr1:117541930:A:T	117541930	NA,T	NA,A	NA,1	NA,-inf	NA,inf	NA,1.00389	0.000369228	0.00036923
2	chr1:118055739:A:G	118055739	NA,G	NA,A	NA,1	NA,inf	NA,inf	NA,0.679923	0.000369055	0.000369057
2	chr1:117775258:C:T	117775258	NA,T	NA,C	NA,1	NA,-inf	NA,inf	NA,0.551166	0.00036885	0.000368851
2	chr1:117142182:A:T	117142182	NA,T	NA,A	NA,1	NA,inf	NA,inf	NA,0.484921	0.000366671	0.000366673
2	chr1:117148928:C:T	117148928	NA,T	NA,C	NA,1	NA,inf	NA,inf	NA,0.581327	0.000366033	0.000366035
2	chr1:117295471:A:G	117295471	NA,G	NA,A	NA,1	NA,inf	NA,inf	NA,0.75078	0.000364631	0.000364632
2	chr1:117208064:C:T	117208064	T,T	C,C	1,1	inf,inf	inf,inf	1.41562,0.154735	0.000364044	0.000364045
2	chr1:117184580:C:T	117184580	NA,T	NA,C	NA,1	NA,inf	NA,inf	NA,0.468762	0.000364011	0.000364012
2	chr1:117608645:T:C	117608645	NA,C	NA,T	NA,1	NA,inf	NA,inf	NA,0.357009	0.000363693	0.000363693
2	chr1:117161734:C:T	117161734	NA,T	NA,C	NA,1	NA,inf	NA,inf	NA,0.657676	0.000362837	0.000362838
2	chr1:117241105:G:A	117241105	A,A	G,G	1,1	inf,inf	inf,inf	0.689933,1.45217	0.000362795	0.000362796
2	chr1:117563199:G:A	117563199	NA,A	NA,G	NA,1	NA,-inf	NA,inf	NA,0.579722	0.000361871	0.000361872
2	chr1:117636529:C:T	117636529	NA,T	NA,C	NA,1	NA,inf	NA,inf	NA,0.396783	0.000360723	0.000360724
2	chr1:117238206:T:G	117238206	NA,G	NA,T	NA,1	NA,inf	NA,inf	NA,0.552462	0.000360038	0.000360039
2	chr1:117716839:G:A	117716839	NA,A	NA,G	NA,1	NA,-inf	NA,inf	NA,0.524235	0.00035994	0.000359942
2	chr1:118017064:G:A	118017064	NA,A	NA,G	NA,1	NA,inf	NA,inf	NA,0.725192	0.000359513	0.000359515
2	chr1:117295982:A:G	117295982	NA,G	NA,A	NA,1	NA,inf	NA,inf	NA,0.741589	0.000359482	0.000359483
2	chr1:117266705:A:G	117266705	G,G	A,A	1,1	-inf,-inf	inf,inf	1.1133,0.766368	0.000359147	0.000359148
2	chr1:118001187:G:A	118001187	A,A	G,G	1,1	inf,inf	inf,inf	1.29374,0.374977	0.000359052	0.000359053
2	chr1:118028824:C:A	118028824	NA,A	NA,C	NA,1	NA,inf	NA,inf	NA,0.723383	0.000358487	0.000358489
2	chr1:118058091:AAAGT:A	118058091	NA,A	NA,AAAGT	NA,1	NA,inf	NA,inf	NA,0.722946	0.000358218	0.000358219
2	chr1:118014688:G:A	118014688	NA,A	NA,G	NA,1	NA,inf	NA,inf	NA,0.722119	0.000357759	0.00035776
2	chr1:117391778:CT:C	117391778	NA,C	NA,CT	NA,1	NA,inf	NA,inf	NA,0.914513	0.000356872	0.000356874
2	chr1:117130598:A:G	117130598	NA,G	NA,A	NA,1	NA,inf	NA,inf	NA,0.668011	0.000356836	0.000356838
2	chr1:117944613:CT:C	117944613	NA,C	NA,CT	NA,1	NA,-inf	NA,inf	NA,0.583458	0.000356124	0.000356125
2	chr1:117247748:C:T	117247748	NA,T	NA,C	NA,1	NA,inf	NA,inf	NA,0.698531	0.000354915	0.000354917
2	chr1:117180214:C:CA	117180214	NA,CA	NA,C	NA,1	NA,inf	NA,inf	NA,0.63254	0.000354415	0.000354416
2	chr1:117179209:C:T	117179209	NA,T	NA,C	NA,1	NA,inf	NA,inf	NA,0.710983	0.000353701	0.000353702
2	chr1:117534678:C:T	117534678	T,T	C,C	1,1	inf,-inf	inf,inf	1.62584,0.101944	0.000353554	0.000353556
2	chr1:117687535:G:A	117687535	A,NA	G,NA	1,NA	inf,NA	inf,NA	1.30873,NA	0.00035098	0.000350983
2	chr1:117991857:G:A	117991857	NA,A	NA,G	NA,1	NA,inf	NA,inf	NA,0.825003	0.000350657	0.000350659
2	chr1:117973651:A:G	117973651	NA,G	NA,A	NA,1	NA,-inf	NA,inf	NA,0.623475	0.000350632	0.000350633
2	chr1:117178202:G:T	117178202	NA,T	NA,G	NA,1	NA,inf	NA,inf	NA,0.6807	0.000350327	0.000350329
2	chr1:118065127:C:T	118065127	NA,T	NA,C	NA,1	NA,-inf	NA,inf	NA,0.749291	0.000350307	0.000350309
2	chr1:118060874:T:G	118060874	NA,G	NA,T	NA,1	NA,inf	NA,inf	NA,0.705884	0.000349724	0.000349725
2	chr1:117180350:T:G	117180350	NA,G	NA,T	NA,1	NA,inf	NA,inf	NA,0.624261	0.000349499	0.0003495
2	chr1:117903212:G:A	117903212	NA,A	NA,G	NA,1	NA,-inf	NA,inf	NA,0.515082	0.00034924	0.000349241
2	chr1:117399667:C:A	117399667	NA,A	NA,C	NA,1	NA,-inf	NA,inf	NA,0.656594	0.000349092	0.000349094
2	chr1:118058482:TAGGCATGAGCCACTGGGC:T	118058482	NA,T	NA,TAGGCATGAGCCACTGGGC	NA,1	NA,-inf	NA,inf	NA,0.570618	0.000348691	0.000348693
2	chr1:118035232:T:C	118035232	C,NA	T,NA	1,NA	inf,NA	inf,NA	1.25087,NA	0.000345762	0.000345765
2	chr1:117128388:T:C	117128388	NA,C	NA,T	NA,1	NA,inf	NA,inf	NA,0.688593	0.000343759	0.000343761
2	chr1:117398905:G:A	117398905	A,A	G,G	1,1	inf,-inf	inf,inf	1.49508,0.255747	0.000343092	0.000343093
2	chr1:117657737:T:A	117657737	NA,A	NA,T	NA,1	NA,-inf	NA,inf	NA,0.56003	0.000342916	0.000342917
2	chr1:117343427:G:A	117343427	A,NA	G,NA	1,NA	inf,NA	inf,NA	0.922306,NA	0.000342166	0.000342168
2	chr1:117517937:G:A	117517937	NA,A	NA,G	NA,1	NA,-inf	NA,inf	NA,0.641017	0.000341626	0.000341627
2	chr1:117169183:T:G	117169183	NA,G	NA,T	NA,1	NA,-inf	NA,inf	NA,0.869453	0.000341234	0.000341236
2	chr1:117349279:A:T	117349279	NA,T	NA,A	NA,1	NA,inf	NA,inf	NA,0.38907	0.000340612	0.000340612
2	chr1:117579801:ACT:A	117579801	NA,A	NA,ACT	NA,1	NA,-inf	NA,inf	NA,0.505945	0.000340039	0.00034004
2	chr1:117305618:A:G	117305618	NA,G	NA,A	NA,1	NA,inf	NA,inf	NA,0.718723	0.00033961	0.000339612
2	chr1:117635724:G:A	117635724	NA,A	NA,G	NA,1	NA,inf	NA,inf	NA,0.412117	0.000339551	0.000339552
2	chr1:118037360:A:G	118037360	NA,G	NA,A	NA,1	NA,inf	NA,inf	NA,0.68886	0.000339341	0.000339342
2	chr1:117541114:G:T	117541114	NA,T	NA,G	NA,1	NA,inf	NA,inf	NA,0.380715	0.000338639	0.00033864
2	chr1:117260474:A:C	117260474	C,NA	A,NA	1,NA	inf,NA	inf,NA	0.796574,NA	0.000337607	0.000337609
2	chr1:118107343:C:T	118107343	NA,T	NA,C	NA,1	NA,inf	NA,inf	NA,0.689012	0.000337554	0.000337556
2	chr1:117912706:T:C	117912706	NA,C	NA,T	NA,1	NA,inf	NA,inf	NA,0.877786	0.00033753	0.000337532
2	chr1:118108136:T:C	118108136	NA,C	NA,T	NA,1	NA,inf	NA,inf	NA,0.688311	0.000337171	0.000337173
2	chr1:117358545:T:C	117358545	C,C	T,T	1,1	inf,inf	inf,inf	0.0379801,1.88417	0.000337081	0.000337083
2	chr1:118106480:C:G	118106480	NA,G	NA,C	NA,1	NA,inf	NA,inf	NA,0.688083	0.00033706	0.000337061
2	chr1:117307289:A:G	117307289	NA,G	NA,A	NA,1	NA,-inf	NA,inf	NA,0.89517	0.000336371	0.000336373
2	chr1:118110271:G:C	118110271	NA,C	NA,G	NA,1	NA,inf	NA,inf	NA,0.686348	0.000336151	0.000336152
2	chr1:117135439:T:C	117135439	NA,C	NA,T	NA,1	NA,-inf	NA,inf	NA,0.55333	0.000335774	0.000335775
2	chr1:117583577:C:T	117583577	NA,T	NA,C	NA,1	NA,-inf	NA,inf	NA,0.398086	0.000335286	0.000335287
2	chr1:117348820:T:A	117348820	NA,A	NA,T	NA,1	NA,inf	NA,inf	NA,0.380549	0.0003351	0.000335101
2	chr1:117635720:G:C	117635720	NA,C	NA,G	NA,1	NA,inf	NA,inf	NA,0.40442	0.000334743	0.000334744
2	chr1:118019723:G:A	118019723	NA,A	NA,G	NA,1	NA,inf	NA,inf	NA,0.836443	0.000334128	0.00033413
2	chr1:117615499:T:C	117615499	NA,C	NA,T	NA,1	NA,-inf	NA,inf	NA,1.80233	0.000333485	0.000333495
2	chr1:118042756:T:C	118042756	NA,C	NA,T	NA,1	NA,-inf	NA,inf	NA,0.53891	0.000333401	0.000333402
2	chr1:117315384:C:T	117315384	NA,T	NA,C	NA,1	NA,-inf	NA,inf	NA,0.920964	0.000333255	0.000333257
2	chr1:117668166:A:G	117668166	NA,G	NA,A	NA,1	NA,-inf	NA,inf	NA,0.560908	0.000332847	0.000332848
2	chr1:117668513:C:T	117668513	NA,T	NA,C	NA,1	NA,-inf	NA,inf	NA,0.560911	0.000332521	0.000332522
2	chr1:117372705:A:G	117372705	NA,G	NA,A	NA,1	NA,inf	NA,inf	NA,0.419226	0.00033211	0.000332111
2	chr1:118046475:T:C	118046475	NA,C	NA,T	NA,1	NA,inf	NA,inf	NA,0.674724	0.000331691	0.000331692
2	chr1:118015165:A:G	118015165	G,NA	A,NA	1,NA	-inf,NA	inf,NA	1.70909,NA	0.000330414	0.00033042
2	chr1:117313530:AAGT:A	117313530	NA,A	NA,AAGT	NA,1	NA,inf	NA,inf	NA,0.69733	0.000328846	0.000328848
2	chr1:117313535:CATT:C	117313535	NA,C	NA,CATT	NA,1	NA,inf	NA,inf	NA,0.697029	0.000328684	0.000328685
2	chr1:117864795:C:T	117864795	NA,T	NA,C	NA,1	NA,-inf	NA,inf	NA,0.534385	0.000328382	0.000328384
2	chr1:117663909:G:A	117663909	NA,A	NA,G	NA,1	NA,-inf	NA,inf	NA,0.553622	0.000328266	0.000328268
2	chr1:117178352:G:A	117178352	A,NA	G,NA	1,NA	-inf,NA	inf,NA	1.2146,NA	0.000328016	0.000328018
2	chr1:117957658:T:C	117957658	NA,C	NA,T	NA,1	NA,-inf	NA,inf	NA,0.995851	0.000327523	0.000327526
2	chr1:117657988:A:G	117657988	NA,G	NA,A	NA,1	NA,inf	NA,inf	NA,0.203237	0.00032712	0.000327121
2	chr1:117444270:C:T	117444270	T,T	C,C	1,1	-inf,inf	inf,inf	0.0417395,1.79542	0.00032673	0.000326732
2	chr1:117272350:G:A	117272350	A,NA	G,NA	1,NA	-inf,NA	inf,NA	0.608885,NA	0.00032667	0.000326671
2	chr1:117353787:A:G	117353787	G,G	A,A	1,1	inf,-inf	inf,inf	1.37814,0.403763	0.000326117	0.000326118
2	chr1:117188058:T:C	117188058	NA,C	NA,T	NA,1	NA,-inf	NA,inf	NA,0.716239	0.000325348	0.000325349
2	chr1:117996588:A:G	117996588	NA,G	NA,A	NA,1	NA,-inf	NA,inf	NA,0.700261	0.000325313	0.000325315
2	chr1:117334931:A:G	117334931	NA,G	NA,A	NA,1	NA,inf	NA,inf	NA,0.36798	0.000325151	0.000325152
2	chr1:117312973:T:G	117312973	NA,G	NA,T	NA,1	NA,inf	NA,inf	NA,0.690465	0.000325128	0.00032513
2	chr1:117123013:A:G	117123013	NA,G	NA,A	NA,1	NA,-inf	NA,inf	NA,0.702826	0.000324539	0.000324541
2	chr1:117615915:A:G	117615915	NA,G	NA,A	NA,1	NA,-inf	NA,inf	NA,1.76643	0.000324338	0.000324346
2	chr1:117662102:G:C	117662102	NA,C	NA,G	NA,1	NA,-inf	NA,inf	NA,0.547528	0.000324176	0.000324178
2	chr1:117234401:G:C	117234401	NA,C	NA,G	NA,1	NA,-inf	NA,inf	NA,0.634479	0.000323667	0.000323669
2	chr1:117150984:T:C	117150984	NA,C	NA,T	NA,1	NA,-inf	NA,inf	NA,0.653953	0.000323637	0.000323638
2	chr1:117612704:C:T	117612704	NA,T	NA,C	NA,1	NA,-inf	NA,inf	NA,1.77996	0.000323611	0.00032362
2	chr1:117353687:T:C	117353687	NA,C	NA,T	NA,1	NA,inf	NA,inf	NA,0.357014	0.000322118	0.000322119
2	chr1:117572375:C:T	117572375	NA,T	NA,C	NA,1	NA,-inf	NA,inf	NA,1.00174	0.000322071	0.000322073
2	chr1:117390987:G:A	117390987	A,A	G,G	1,1	inf,-inf	inf,inf	1.59329,0.0290484	0.000321662	0.000321663
2	chr1:117824610:T:A	117824610	NA,A	NA,T	NA,1	NA,inf	NA,inf	NA,0.357562	0.000321257	0.000321258
2	chr1:118104176:A:T	118104176	T,NA	A,NA	1,NA	-inf,NA	inf,NA	1.67,NA	0.000321042	0.000321048
2	chr1:117201791:C:G	117201791	G,NA	C,NA	1,NA	inf,NA	inf,NA	0.682982,NA	0.000320453	0.000320454
2	chr1:117327756:G:T	117327756	T,T	G,G	1,1	inf,-inf	inf,inf	1.34458,0.427518	0.00032018	0.000320181
2	chr1:117296592:A:C	117296592	NA,C	NA,A	NA,1	NA,-inf	NA,inf	NA,0.534828	0.000320132	0.000320133
2	chr1:117998266:T:C	117998266	C,C	T,T	1,1	-inf,inf	inf,inf	0.893967,0.0999094	0.000319977	0.000319978
2	chr1:117150911:C:T	117150911	NA,T	NA,C	NA,1	NA,-inf	NA,inf	NA,0.644013	0.000318669	0.00031867
2	chr1:117963513:G:A	117963513	NA,A	NA,G	NA,1	NA,inf	NA,inf	NA,0.553001	0.000318549	0.00031855
2	chr1:117531939:T:A	117531939	A,A	T,T	1,1	-inf,inf	inf,inf	0.0483787,1.77406	0.000318431	0.000318432
2	chr1:118109626:A:G	118109626	NA,G	NA,A	NA,1	NA,inf	NA,inf	NA,0.650159	0.000318114	0.000318115
2	chr1:117140523:T:C	117140523	NA,C	NA,T	NA,1	NA,-inf	NA,inf	NA,0.641162	0.000318062	0.000318063
2	chr1:118046677:G:A	118046677	NA,A	NA,G	NA,1	NA,inf	NA,inf	NA,0.670212	0.000317496	0.000317497
2	chr1:117203589:C:T	117203589	T,T	C,C	1,1	-inf,inf	inf,inf	1.37555,0.124164	0.000317261	0.000317262
2	chr1:118046829:A:G	118046829	NA,G	NA,A	NA,1	NA,inf	NA,inf	NA,0.669367	0.000317104	0.000317106
2	chr1:117479467:T:C	117479467	C,C	T,T	1,1	inf,-inf	inf,inf	1.58041,0.0724549	0.00031661	0.000316611
2	chr1:117964016:A:G	117964016	NA,G	NA,A	NA,1	NA,-inf	NA,inf	NA,0.553438	0.000316345	0.000316346
2	chr1:117218958:G:A	117218958	NA,A	NA,G	NA,1	NA,-inf	NA,inf	NA,0.685205	0.000315154	0.000315155
2	chr1:117174638:G:A	117174638	NA,A	NA,G	NA,1	NA,inf	NA,inf	NA,0.757872	0.000315142	0.000315143
2	chr1:117483764:A:G	117483764	NA,G	NA,A	NA,1	NA,-inf	NA,inf	NA,1.08654	0.00031514	0.000315143
2	chr1:118100882:G:C	118100882	C,NA	G,NA	1,NA	-inf,NA	inf,NA	1.65599,NA	0.000314907	0.000314912
2	chr1:117609299:C:A	117609299	NA,A	NA,C	NA,1	NA,inf	NA,inf	NA,0.909768	0.000314543	0.000314545
2	chr1:117770834:A:G	117770834	NA,G	NA,A	NA,1	NA,inf	NA,inf	NA,0.554649	0.000314456	0.000314457
2	chr1:117167649:T:C	117167649	NA,C	NA,T	NA,1	NA,inf	NA,inf	NA,0.454568	0.0003136	0.000313601
2	chr1:117360580:C:T	117360580	NA,T	NA,C	NA,1	NA,inf	NA,inf	NA,0.344766	0.000313341	0.000313341
2	chr1:118052816:C:A	118052816	NA,A	NA,C	NA,1	NA,-inf	NA,inf	NA,0.506519	0.000313325	0.000313326
2	chr1:117334284:GGT:G	117334284	NA,G	NA,GGT	NA,1	NA,inf	NA,inf	NA,0.348803	0.000313257	0.000313258
2	chr1:117440685:G:T	117440685	T,T	G,G	1,1	inf,-inf	inf,inf	1.4655,0.369438	0.000313001	0.000313002
2	chr1:118051595:A:G	118051595	G,NA	A,NA	1,NA	inf,NA	inf,NA	0.33027,NA	0.000312633	0.000312634
2	chr1:117307379:C:T	117307379	NA,T	NA,C	NA,1	NA,inf	NA,inf	NA,0.663537	0.000312469	0.000312471
2	chr1:117307245:G:A	117307245	NA,A	NA,G	NA,1	NA,inf	NA,inf	NA,0.663215	0.000312339	0.000312341
2	chr1:117309239:T:C	117309239	NA,C	NA,T	NA,1	NA,inf	NA,inf	NA,0.662978	0.000312224	0.000312225
2	chr1:117304588:C:A	117304588	NA,A	NA,C	NA,1	NA,inf	NA,inf	NA,0.662978	0.000312224	0.000312225
2	chr1:117307511:A:C	117307511	NA,C	NA,A	NA,1	NA,inf	NA,inf	NA,0.662604	0.000312041	0.000312043
2	chr1:117330470:A:T	117330470	NA,T	NA,A	NA,1	NA,inf	NA,inf	NA,0.346413	0.000311655	0.000311656
2	chr1:117336999:G:T	117336999	NA,T	NA,G	NA,1	NA,inf	NA,inf	NA,0.344698	0.000311378	0.000311379
2	chr1:117536461:G:A	117536461	A,A	G,G	1,1	inf,inf	inf,inf	1.57444,0.00169706	0.000311188	0.000311189
2	chr1:117121486:A:G	117121486	NA,G	NA,A	NA,1	NA,-inf	NA,inf	NA,0.672416	0.000311186	0.000311188
2	chr1:117340011:A:C	117340011	NA,C	NA,A	NA,1	NA,inf	NA,inf	NA,0.34149	0.000310338	0.000310339
2	chr1:118010550:T:C	118010550	NA,C	NA,T	NA,1	NA,-inf	NA,inf	NA,0.466007	0.00030996	0.000309961
2	chr1:117209103:C:T	117209103	T,T	C,C	1,1	-inf,inf	inf,inf	1.31423,0.239052	0.000309941	0.000309941
2	chr1:117334905:A:G	117334905	G,G	A,A	1,1	inf,inf	inf,inf	0.0158845,1.81905	0.000309939	0.000309941
2	chr1:117361304:A:G	117361304	NA,G	NA,A	NA,1	NA,-inf	NA,inf	NA,1.04116	0.000309748	0.000309751
2	chr1:117342090:T:C	117342090	NA,C	NA,T	NA,1	NA,inf	NA,inf	NA,0.340433	0.000309706	0.000309707
2	chr1:117339660:T:C	117339660	NA,C	NA,T	NA,1	NA,inf	NA,inf	NA,0.340433	0.000309706	0.000309707
2	chr1:117991738:G:C	117991738	NA,C	NA,G	NA,1	NA,inf	NA,inf	NA,0.783858	0.000309477	0.000309479
2	chr1:117350875:C:T	117350875	NA,T	NA,C	NA,1	NA,inf	NA,inf	NA,0.338674	0.000309215	0.000309215
2	chr1:117314151:GT:G	117314151	NA,G	NA,GT	NA,1	NA,inf	NA,inf	NA,0.348221	0.00030921	0.000309211
2	chr1:117342760:T:C	117342760	NA,C	NA,T	NA,1	NA,inf	NA,inf	NA,0.338017	0.000308768	0.000308769
2	chr1:117989316:C:A	117989316	NA,A	NA,C	NA,1	NA,-inf	NA,inf	NA,0.542525	0.000308755	0.000308757
2	chr1:117542114:A:C	117542114	NA,C	NA,A	NA,1	NA,inf	NA,inf	NA,0.290129	0.000308628	0.000308629
2	chr1:117417692:A:G	117417692	NA,G	NA,A	NA,1	NA,inf	NA,inf	NA,0.334415	0.000308435	0.000308436
2	chr1:117343947:A:G	117343947	NA,G	NA,A	NA,1	NA,inf	NA,inf	NA,0.337271	0.000308297	0.000308298
2	chr1:117350882:C:T	117350882	T,T	C,C	1,1	inf,-inf	inf,inf	1.37182,0.373861	0.000307992	0.000307993
2	chr1:117384822:A:G	117384822	G,G	A,A	1,1	-inf,inf	inf,inf	0.0316171,1.77178	0.000307932	0.000307934
2	chr1:117366690:C:T	117366690	NA,T	NA,C	NA,1	NA,inf	NA,inf	NA,0.336418	0.000307798	0.000307799
2	chr1:117351556:A:C	117351556	NA,C	NA,A	NA,1	NA,inf	NA,inf	NA,0.336386	0.000307779	0.00030778
2	chr1:117343556:C:T	117343556	NA,T	NA,C	NA,1	NA,inf	NA,inf	NA,0.335849	0.000307464	0.000307465
2	chr1:117351581:A:G	117351581	NA,G	NA,A	NA,1	NA,inf	NA,inf	NA,0.335629	0.000307345	0.000307346
2	chr1:117348350:A:G	117348350	NA,G	NA,A	NA,1	NA,inf	NA,inf	NA,0.335629	0.000307345	0.000307346
2	chr1:117358272:G:C	117358272	NA,C	NA,G	NA,1	NA,inf	NA,inf	NA,0.335629	0.000307345	0.000307346
2	chr1:117343452:T:C	117343452	NA,C	NA,T	NA,1	NA,inf	NA,inf	NA,0.335629	0.000307345	0.000307346
2	chr1:117359096:C:T	117359096	NA,T	NA,C	NA,1	NA,inf	NA,inf	NA,0.335629	0.000307345	0.000307346
2	chr1:117359367:T:C	117359367	NA,C	NA,T	NA,1	NA,inf	NA,inf	NA,0.335629	0.000307345	0.000307346
2	chr1:117351141:G:C	117351141	NA,C	NA,G	NA,1	NA,inf	NA,inf	NA,0.335629	0.000307345	0.000307346
2	chr1:117122428:G:A	117122428	NA,A	NA,G	NA,1	NA,-inf	NA,inf	NA,0.667197	0.000307138	0.000307139
2	chr1:117348701:A:G	117348701	NA,G	NA,A	NA,1	NA,inf	NA,inf	NA,0.335233	0.000307104	0.000307105
2	chr1:117365962:C:T	117365962	NA,T	NA,C	NA,1	NA,inf	NA,inf	NA,0.334766	0.000306827	0.000306828
2	chr1:117359004:C:T	117359004	NA,T	NA,C	NA,1	NA,inf	NA,inf	NA,0.334545	0.000306695	0.000306696
2	chr1:117366150:T:C	117366150	C,C	T,T	1,1	inf,-inf	inf,inf	1.34184,0.407403	0.000306687	0.000306688
2	chr1:117444295:CT:C	117444295	C,C	CT,CT	1,1	inf,-inf	inf,inf	1.43479,0.409948	0.000306611	0.000306612
2	chr1:117347446:A:G	117347446	NA,G	NA,A	NA,1	NA,inf	NA,inf	NA,0.334296	0.000306559	0.00030656
2	chr1:117343672:A:G	117343672	NA,G	NA,A	NA,1	NA,inf	NA,inf	NA,0.333962	0.000306376	0.000306377
2	chr1:117344502:T:C	117344502	NA,C	NA,T	NA,1	NA,inf	NA,inf	NA,0.333781	0.000306351	0.000306352
2	chr1:117379379:T:C	117379379	C,C	T,T	1,1	inf,-inf	inf,inf	1.56117,0.0774449	0.000305928	0.000305929
2	chr1:117377685:T:TTG	117377685	TTG,TTG	T,T	1,1	inf,-inf	inf,inf	1.56054,0.0756838	0.000305529	0.00030553
2	chr1:117580049:G:T	117580049	NA,T	NA,G	NA,1	NA,-inf	NA,inf	NA,1.70521	0.000305488	0.000305497
2	chr1:117354626:G:A	117354626	NA,A	NA,G	NA,1	NA,inf	NA,inf	NA,0.332029	0.000305259	0.00030526
2	chr1:117354635:T:C	117354635	NA,C	NA,T	NA,1	NA,inf	NA,inf	NA,0.332029	0.000305259	0.00030526
2	chr1:117351760:A:G	117351760	NA,G	NA,A	NA,1	NA,inf	NA,inf	NA,0.331938	0.000305207	0.000305208
2	chr1:117518495:G:A	117518495	A,NA	G,NA	1,NA	-inf,NA	inf,NA	1.1534,NA	0.000305147	0.00030515
2	chr1:117360485:G:A	117360485	NA,A	NA,G	NA,1	NA,inf	NA,inf	NA,0.331389	0.000304905	0.000304906
2	chr1:117319960:T:C	117319960	NA,C	NA,T	NA,1	NA,inf	NA,inf	NA,0.33997	0.000304809	0.00030481
2	chr1:117311509:G:A	117311509	NA,A	NA,G	NA,1	NA,inf	NA,inf	NA,0.644457	0.000304299	0.0003043
2	chr1:117158083:T:C	117158083	NA,C	NA,T	NA,1	NA,inf	NA,inf	NA,0.547328	0.000304202	0.000304203
2	chr1:117209089:G:A	117209089	NA,A	NA,G	NA,1	NA,-inf	NA,inf	NA,0.535727	0.000304186	0.000304187
2	chr1:118029887:G:A	118029887	NA,A	NA,G	NA,1	NA,-inf	NA,inf	NA,0.47651	0.000303869	0.00030387
2	chr1:117407019:T:C	117407019	NA,C	NA,T	NA,1	NA,inf	NA,inf	NA,0.327645	0.000303668	0.000303668
2	chr1:117679970:C:T	117679970	NA,T	NA,C	NA,1	NA,inf	NA,inf	NA,0.204543	0.000302499	0.0003025
2	chr1:117522662:C:G	117522662	G,G	C,C	1,1	-inf,inf	inf,inf	0.0571492,1.73371	0.000302105	0.000302106
2	chr1:117377689:G:T	117377689	T,T	G,G	1,1	inf,-inf	inf,inf	1.55327,0.0798512	0.000301774	0.000301775
2	chr1:117560787:A:G	117560787	NA,G	NA,A	NA,1	NA,inf	NA,inf	NA,0.294049	0.000301679	0.00030168
2	chr1:118030805:T:C	118030805	C,NA	T,NA	1,NA	-inf,NA	inf,NA	0.654755,NA	0.000301653	0.000301654
2	chr1:117543206:A:G	117543206	NA,G	NA,A	NA,1	NA,-inf	NA,inf	NA,0.646556	0.000301238	0.000301239
2	chr1:117477442:A:G	117477442	G,G	A,A	1,1	inf,-inf	inf,inf	1.54837,0.0964502	0.0003009	0.000300901
2	chr1:117606970:G:C	117606970	NA,C	NA,G	NA,1	NA,-inf	NA,inf	NA,0.440012	0.000300848	0.000300849
2	chr1:117486165:C:T	117486165	NA,T	NA,C	NA,1	NA,inf	NA,inf	NA,0.329798	0.00030076	0.00030076
2	chr1:117503454:C:G	117503454	G,G	C,C	1,1	inf,-inf	inf,inf	1.55142,0.0804969	0.000300643	0.000300644
2	chr1:117762770:GT:G	117762770	NA,G	NA,GT	NA,1	NA,inf	NA,inf	NA,0.527229	0.000300502	0.000300503
2	chr1:117924706:T:C	117924706	NA,C	NA,T	NA,1	NA,inf	NA,inf	NA,0.259267	0.000300499	0.0003005
2	chr1:117376113:C:T	117376113	T,T	C,C	1,1	inf,-inf	inf,inf	1.54835,0.0852811	0.000300074	0.000300075
2	chr1:117496220:G:A	117496220	NA,A	NA,G	NA,1	NA,inf	NA,inf	NA,0.786752	0.000299935	0.000299936
2	chr1:117229213:T:C	117229213	NA,C	NA,T	NA,1	NA,-inf	NA,inf	NA,0.58362	0.000299569	0.00029957
2	chr1:117285487:G:T	117285487	NA,T	NA,G	NA,1	NA,inf	NA,inf	NA,0.323143	0.000299313	0.000299314
2	chr1:117376392:A:G	117376392	G,G	A,A	1,1	inf,-inf	inf,inf	1.55185,0.0729106	0.000298898	0.000298899
2	chr1:117361132:T:G	117361132	NA,G	NA,T	NA,1	NA,inf	NA,inf	NA,0.319878	0.000298358	0.000298359
2	chr1:117675967:T:C	117675967	NA,C	NA,T	NA,1	NA,inf	NA,inf	NA,0.948586	0.000298007	0.000298009
2	chr1:117216125:C:A	117216125	NA,A	NA,C	NA,1	NA,-inf	NA,inf	NA,0.582515	0.000298004	0.000298005
2	chr1:117255166:A:G	117255166	G,NA	A,NA	1,NA	inf,NA	inf,NA	0.881176,NA	0.00029786	0.000297862
2	chr1:117984553:A:G	117984553	NA,G	NA,A	NA,1	NA,inf	NA,inf	NA,0.721745	0.000297477	0.000297478
2	chr1:117240810:C:T	117240810	T,NA	C,NA	1,NA	inf,NA	inf,NA	0.51092,NA	0.000297475	0.000297476
2	chr1:117968868:C:T	117968868	T,NA	C,NA	1,NA	inf,NA	inf,NA	1.17065,NA	0.000297373	0.000297375
2	chr1:117480129:C:T	117480129	T,T	C,C	1,1	-inf,inf	inf,inf	0.0543854,1.72502	0.000297309	0.000297311
2	chr1:117196193:A:G	117196193	G,G	A,A	1,1	-inf,inf	inf,inf	0.751872,1.36188	0.000297298	0.0002973
2	chr1:117259805:G:A	117259805	A,NA	G,NA	1,NA	-inf,NA	inf,NA	0.852792,NA	0.000297202	0.000297203
2	chr1:117362181:G:C	117362181	NA,C	NA,G	NA,1	NA,inf	NA,inf	NA,0.31651	0.000296982	0.000296983
2	chr1:117489473:T:C	117489473	NA,C	NA,T	NA,1	NA,inf	NA,inf	NA,0.315554	0.000296837	0.000296838
2	chr1:117875521:C:T	117875521	NA,T	NA,C	NA,1	NA,inf	NA,inf	NA,0.252339	0.000296789	0.000296789
2	chr1:117229655:A:C	117229655	NA,C	NA,A	NA,1	NA,-inf	NA,inf	NA,0.578789	0.000296657	0.000296658
2	chr1:117745149:G:A	117745149	NA,A	NA,G	NA,1	NA,inf	NA,inf	NA,0.760504	0.000296594	0.000296595
2	chr1:117382524:C:G	117382524	NA,G	NA,C	NA,1	NA,inf	NA,inf	NA,0.31571	0.000296258	0.000296259
2	chr1:117399787:A:G	117399787	NA,G	NA,A	NA,1	NA,inf	NA,inf	NA,0.31571	0.000296258	0.000296259
2	chr1:117313459:A:G	117313459	NA,G	NA,A	NA,1	NA,inf	NA,inf	NA,0.325286	0.000296109	0.00029611
2	chr1:117444298:C:A	117444298	A,A	C,C	1,1	inf,-inf	inf,inf	1.41567,0.411324	0.00029606	0.000296061
2	chr1:117382621:C:T	117382621	T,T	C,C	1,1	inf,-inf	inf,inf	1.54596,0.0554497	0.000295994	0.000295995
2	chr1:117973764:T:C	117973764	NA,C	NA,T	NA,1	NA,-inf	NA,inf	NA,0.450499	0.000295853	0.000295854
2	chr1:118090676:G:A	118090676	NA,A	NA,G	NA,1	NA,-inf	NA,inf	NA,0.468084	0.000295818	0.000295819
2	chr1:117422132:G:A	117422132	NA,A	NA,G	NA,1	NA,inf	NA,inf	NA,0.314725	0.000295717	0.000295718
2	chr1:117426685:G:A	117426685	NA,A	NA,G	NA,1	NA,inf	NA,inf	NA,0.314535	0.000295599	0.000295599
2	chr1:117366397:T:C	117366397	NA,C	NA,T	NA,1	NA,inf	NA,inf	NA,0.313667	0.000295381	0.000295381
2	chr1:117422990:A:G	117422990	NA,G	NA,A	NA,1	NA,inf	NA,inf	NA,0.313834	0.000295214	0.000295215
2	chr1:117355858:C:T	117355858	NA,T	NA,C	NA,1	NA,inf	NA,inf	NA,0.31385	0.000294963	0.000294964
2	chr1:117122131:C:T	117122131	NA,T	NA,C	NA,1	NA,-inf	NA,inf	NA,0.637562	0.000294957	0.000294958
2	chr1:117360510:G:A	117360510	NA,A	NA,G	NA,1	NA,inf	NA,inf	NA,0.3134	0.000294942	0.000294943
2	chr1:117418588:T:C	117418588	C,C	T,T	1,1	inf,-inf	inf,inf	1.5356,0.0892405	0.000294889	0.00029489
2	chr1:117342263:T:A	117342263	NA,A	NA,T	NA,1	NA,inf	NA,inf	NA,0.314343	0.000294805	0.000294806
2	chr1:117499038:A:G	117499038	G,G	A,A	1,1	inf,-inf	inf,inf	1.5417,0.0768182	0.00029469	0.000294691
2	chr1:117582922:A:C	117582922	NA,C	NA,A	NA,1	NA,-inf	NA,inf	NA,1.58949	0.000294403	0.00029441
2	chr1:117300572:A:G	117300572	NA,G	NA,A	NA,1	NA,inf	NA,inf	NA,0.31293	0.000294306	0.000294307
2	chr1:117317803:C:T	117317803	NA,T	NA,C	NA,1	NA,-inf	NA,inf	NA,0.516883	0.000294091	0.000294092
2	chr1:117377406:T:C	117377406	C,C	T,T	1,1	inf,-inf	inf,inf	1.53899,0.0809093	0.000293812	0.000293813
2	chr1:117364172:T:C	117364172	NA,C	NA,T	NA,1	NA,inf	NA,inf	NA,0.310263	0.000293595	0.000293596
2	chr1:117435424:A:G	117435424	NA,G	NA,A	NA,1	NA,inf	NA,inf	NA,0.31008	0.00029358	0.000293581
2	chr1:117423976:G:A	117423976	NA,A	NA,G	NA,1	NA,inf	NA,inf	NA,0.310438	0.000293522	0.000293523
2	chr1:118054931:C:T	118054931	NA,T	NA,C	NA,1	NA,-inf	NA,inf	NA,0.464281	0.000293272	0.000293273
2	chr1:117975694:C:T	117975694	NA,T	NA,C	NA,1	NA,-inf	NA,inf	NA,0.465157	0.000293216	0.000293217
2	chr1:117225185:C:T	117225185	NA,T	NA,C	NA,1	NA,-inf	NA,inf	NA,0.571781	0.000293044	0.000293045
2	chr1:117554866:T:G	117554866	G,NA	T,NA	1,NA	-inf,NA	inf,NA	1.028,NA	0.000292985	0.000292987
2	chr1:117443504:C:G	117443504	G,G	C,C	1,1	inf,inf	inf,inf	1.53959,0.0218282	0.000292931	0.000292932
2	chr1:117361071:G:A	117361071	NA,A	NA,G	NA,1	NA,inf	NA,inf	NA,0.310393	0.000292827	0.000292828
2	chr1:117529382:G:T	117529382	T,T	G,G	1,1	inf,-inf	inf,inf	1.54356,0.0130953	0.00029274	0.000292741
2	chr1:117117022:C:T	117117022	NA,T	NA,C	NA,1	NA,-inf	NA,inf	NA,0.629233	0.000292529	0.00029253
2	chr1:117137234:C:G	117137234	NA,G	NA,C	NA,1	NA,inf	NA,inf	NA,0.575854	0.000292468	0.00029247
2	chr1:117521164:T:C	117521164	C,C	T,T	1,1	inf,-inf	inf,inf	1.53744,0.0758993	0.000292432	0.000292433
2	chr1:117464994:T:C	117464994	NA,C	NA,T	NA,1	NA,inf	NA,inf	NA,0.307586	0.000292393	0.000292394
2	chr1:117388320:A:G	117388320	G,G	A,A	1,1	inf,-inf	inf,inf	1.53011,0.104349	0.000292046	0.000292047
2	chr1:117215729:C:T	117215729	NA,T	NA,C	NA,1	NA,-inf	NA,inf	NA,0.629474	0.000291984	0.000291985
2	chr1:117119354:C:T	117119354	NA,T	NA,C	NA,1	NA,inf	NA,inf	NA,0.564993	0.000291901	0.000291902
2	chr1:117182450:C:T	117182450	NA,T	NA,C	NA,1	NA,-inf	NA,inf	NA,0.614214	0.00029186	0.000291861
2	chr1:117898529:G:A	117898529	NA,A	NA,G	NA,1	NA,inf	NA,inf	NA,0.243183	0.000291787	0.000291788
2	chr1:117746813:T:C	117746813	NA,C	NA,T	NA,1	NA,inf	NA,inf	NA,0.507361	0.000291722	0.000291723
2	chr1:117559621:C:T	117559621	NA,T	NA,C	NA,1	NA,-inf	NA,inf	NA,0.975019	0.000291656	0.000291658
2	chr1:117789344:T:C	117789344	NA,C	NA,T	NA,1	NA,inf	NA,inf	NA,0.507136	0.000290988	0.000290989
2	chr1:117507971:T:G	117507971	NA,G	NA,T	NA,1	NA,-inf	NA,inf	NA,0.983404	0.000290788	0.00029079
2	chr1:117408563:T:G	117408563	NA,G	NA,T	NA,1	NA,-inf	NA,inf	NA,1.00263	0.000290753	0.000290755
2	chr1:117152072:G:A	117152072	NA,A	NA,G	NA,1	NA,inf	NA,inf	NA,0.517144	0.000290564	0.000290565
2	chr1:117529383:G:C	117529383	C,C	G,G	1,1	inf,-inf	inf,inf	1.53982,0.0157847	0.00029055	0.000290551
2	chr1:117541147:T:C	117541147	NA,C	NA,T	NA,1	NA,-inf	NA,inf	NA,0.628855	0.000290203	0.000290204
2	chr1:117175406:T:C	117175406	C,NA	T,NA	1,NA	inf,NA	inf,NA	0.940307,NA	0.000290145	0.000290147
2	chr1:117192069:G:A	117192069	NA,A	NA,G	NA,1	NA,-inf	NA,inf	NA,0.529274	0.000290139	0.00029014
2	chr1:117124500:C:T	117124500	NA,T	NA,C	NA,1	NA,-inf	NA,inf	NA,0.658963	0.000290095	0.000290096
2	chr1:117516263:A:G	117516263	G,G	A,A	1,1	inf,-inf	inf,inf	1.53536,0.0784736	0.000289882	0.000289883
2	chr1:117749989:C:T	117749989	NA,T	NA,C	NA,1	NA,inf	NA,inf	NA,0.503268	0.000289876	0.000289877
2	chr1:117182549:A:T	117182549	NA,T	NA,A	NA,1	NA,-inf	NA,inf	NA,0.609819	0.000289817	0.000289818
2	chr1:117343216:C:T	117343216	NA,T	NA,C	NA,1	NA,inf	NA,inf	NA,0.304205	0.000289664	0.000289665
2	chr1:117914763:T:C	117914763	NA,C	NA,T	NA,1	NA,inf	NA,inf	NA,0.752822	0.000289495	0.000289496
2	chr1:117217280:A:G	117217280	NA,G	NA,A	NA,1	NA,-inf	NA,inf	NA,0.562748	0.000289228	0.00028923
2	chr1:117132111:A:T	117132111	NA,T	NA,A	NA,1	NA,-inf	NA,inf	NA,0.552359	0.00028911	0.000289111
2	chr1:117736980:A:G	117736980	NA,G	NA,A	NA,1	NA,inf	NA,inf	NA,0.759193	0.000288479	0.00028848
2	chr1:117269335:C:T	117269335	T,NA	C,NA	1,NA	inf,NA	inf,NA	0.878883,NA	0.000288194	0.000288195
2	chr1:117439670:T:G	117439670	NA,G	NA,T	NA,1	NA,-inf	NA,inf	NA,0.992758	0.000287469	0.000287471
2	chr1:117527291:C:T	117527291	T,T	C,C	1,1	inf,-inf	inf,inf	1.53373,0.00293151	0.00028745	0.000287451
2	chr1:117118690:A:T	117118690	NA,T	NA,A	NA,1	NA,-inf	NA,inf	NA,0.617592	0.000287252	0.000287254
2	chr1:117383513:G:A	117383513	A,A	G,G	1,1	inf,-inf	inf,inf	1.53049,0.0585918	0.00028679	0.000286791
2	chr1:117358416:A:G	117358416	NA,G	NA,A	NA,1	NA,inf	NA,inf	NA,0.29933	0.000286738	0.000286739
2	chr1:117434400:T:C	117434400	NA,C	NA,T	NA,1	NA,inf	NA,inf	NA,0.296397	0.000286271	0.000286272
2	chr1:117453947:C:T	117453947	NA,T	NA,C	NA,1	NA,inf	NA,inf	NA,0.296379	0.000286232	0.000286233
2	chr1:117449155:C:T	117449155	NA,T	NA,C	NA,1	NA,inf	NA,inf	NA,0.29594	0.000286005	0.000286006
2	chr1:117371295:C:T	117371295	NA,T	NA,C	NA,1	NA,inf	NA,inf	NA,0.29594	0.000286005	0.000286006
2	chr1:117389528:C:T	117389528	NA,T	NA,C	NA,1	NA,inf	NA,inf	NA,0.295869	0.000285974	0.000285975
2	chr1:118072592:T:TA	118072592	NA,TA	NA,T	NA,1	NA,-inf	NA,inf	NA,0.446718	0.000285792	0.000285793
2	chr1:117451377:G:A	117451377	NA,A	NA,G	NA,1	NA,inf	NA,inf	NA,0.295458	0.000285783	0.000285784
2	chr1:117501944:G:A	117501944	NA,A	NA,G	NA,1	NA,-inf	NA,inf	NA,0.986898	0.000285177	0.000285179
2	chr1:117539229:A:G	117539229	G,G	A,A	1,1	inf,inf	inf,inf	1.52072,0.051469	0.00028465	0.000284651
2	chr1:117499632:T:C	117499632	NA,C	NA,T	NA,1	NA,inf	NA,inf	NA,0.292248	0.000284478	0.000284479
2	chr1:117445956:A:G	117445956	NA,G	NA,A	NA,1	NA,-inf	NA,inf	NA,0.461106	0.000284455	0.000284456
2	chr1:117855947:T:G	117855947	NA,G	NA,T	NA,1	NA,inf	NA,inf	NA,0.366701	0.00028426	0.00028426
2	chr1:117527739:A:G	117527739	G,G	A,A	1,1	inf,-inf	inf,inf	1.5184,0.088438	0.000283698	0.000283698
2	chr1:117390964:G:A	117390964	A,A	G,G	1,1	inf,-inf	inf,inf	1.47589,0.15127	0.000283659	0.00028366
2	chr1:117495205:C:T	117495205	NA,T	NA,C	NA,1	NA,inf	NA,inf	NA,0.291241	0.000283546	0.000283547
2	chr1:117247691:G:A	117247691	NA,A	NA,G	NA,1	NA,inf	NA,inf	NA,0.310765	0.000283475	0.000283476
2	chr1:117725987:A:G	117725987	NA,G	NA,A	NA,1	NA,-inf	NA,inf	NA,0.461408	0.000283363	0.000283364
2	chr1:117461692:T:C	117461692	NA,C	NA,T	NA,1	NA,inf	NA,inf	NA,0.290594	0.00028326	0.000283261
2	chr1:117397066:AC:A	117397066	A,A	AC,AC	1,1	inf,inf	inf,inf	1.52597,0.00110572	0.000283227	0.000283228
2	chr1:118000438:A:T	118000438	NA,T	NA,A	NA,1	NA,-inf	NA,inf	NA,0.436859	0.000283177	0.000283178
2	chr1:117310091:G:A	117310091	NA,A	NA,G	NA,1	NA,inf	NA,inf	NA,0.301171	0.000282592	0.000282593
2	chr1:117466185:C:T	117466185	T,T	C,C	1,1	inf,-inf	inf,inf	1.51872,0.0787358	0.000282382	0.000282383
2	chr1:117465768:A:G	117465768	NA,G	NA,A	NA,1	NA,-inf	NA,inf	NA,0.456452	0.00028229	0.000282291
2	chr1:117487865:A:T	117487865	NA,T	NA,A	NA,1	NA,-inf	NA,inf	NA,0.455525	0.000281887	0.000281888
2	chr1:117359731:C:A	117359731	A,A	C,C	1,1	inf,-inf	inf,inf	1.32049,0.377855	0.000281664	0.000281665
2	chr1:117503672:A:T	117503672	T,T	A,A	1,1	inf,-inf	inf,inf	1.51006,0.104212	0.000280907	0.000280908
2	chr1:117504407:T:C	117504407	NA,C	NA,T	NA,1	NA,inf	NA,inf	NA,0.285328	0.000280579	0.00028058
2	chr1:117940401:A:G	117940401	NA,G	NA,A	NA,1	NA,inf	NA,inf	NA,0.472478	0.000280559	0.00028056
2	chr1:117537077:C:T	117537077	NA,T	NA,C	NA,1	NA,-inf	NA,inf	NA,0.972413	0.000280403	0.000280405
2	chr1:117372791:A:AT	117372791	AT,AT	A,A	1,1	inf,-inf	inf,inf	1.51422,0.0819332	0.000280325	0.000280326
2	chr1:117571908:T:A	117571908	NA,A	NA,T	NA,1	NA,-inf	NA,inf	NA,0.346562	0.000280256	0.000280256
2	chr1:117592566:T:C	117592566	C,C	T,T	1,1	inf,-inf	inf,inf	3.16064,0.740766	0.000280133	0.00028019
2	chr1:117533536:G:A	117533536	NA,A	NA,G	NA,1	NA,-inf	NA,inf	NA,0.971033	0.00028012	0.000280122
2	chr1:117367515:T:G	117367515	G,G	T,T	1,1	inf,-inf	inf,inf	1.50098,0.106853	0.000279477	0.000279478
2	chr1:117165812:G:A	117165812	NA,A	NA,G	NA,1	NA,-inf	NA,inf	NA,0.535813	0.000279176	0.000279177
2	chr1:117959439:T:C	117959439	NA,C	NA,T	NA,1	NA,inf	NA,inf	NA,0.466223	0.000278958	0.000278959
2	chr1:117470938:G:A	117470938	NA,A	NA,G	NA,1	NA,inf	NA,inf	NA,0.281993	0.000278746	0.000278747
2	chr1:117594302:C:T	117594302	NA,T	NA,C	NA,1	NA,-inf	NA,inf	NA,0.248679	0.000278675	0.000278676
2	chr1:117470859:G:C	117470859	NA,C	NA,G	NA,1	NA,inf	NA,inf	NA,0.281694	0.000278613	0.000278614
2	chr1:117463950:TCAAAA:T	117463950	NA,T	NA,TCAAAA	NA,1	NA,inf	NA,inf	NA,0.281706	0.000278612	0.000278613
2	chr1:117749374:T:C	117749374	C,C	T,T	1,1	inf,inf	inf,inf	0.872884,2.25803	0.000278534	0.000278545
2	chr1:117479165:A:G	117479165	NA,G	NA,A	NA,1	NA,inf	NA,inf	NA,0.28148	0.000278502	0.000278503
2	chr1:117498820:T:C	117498820	C,C	T,T	1,1	inf,inf	inf,inf	1.51232,0.0299271	0.000278494	0.000278495
2	chr1:117519729:C:G	117519729	NA,G	NA,C	NA,1	NA,-inf	NA,inf	NA,0.966192	0.000278413	0.000278415
2	chr1:117689781:C:T	117689781	NA,T	NA,C	NA,1	NA,-inf	NA,inf	NA,0.653086	0.000278405	0.000278407
2	chr1:117501721:T:A	117501721	NA,A	NA,T	NA,1	NA,-inf	NA,inf	NA,0.965662	0.000278254	0.000278256
2	chr1:117404623:T:C	117404623	C,C	T,T	1,1	inf,-inf	inf,inf	1.5178,0.0140481	0.000278099	0.0002781
2	chr1:117530418:A:C	117530418	C,C	A,A	1,1	inf,-inf	inf,inf	1.50364,0.0638307	0.000278081	0.000278082
2	chr1:117201642:C:T	117201642	NA,T	NA,C	NA,1	NA,-inf	NA,inf	NA,0.533086	0.000278	0.000278001
2	chr1:117134834:T:G	117134834	NA,G	NA,T	NA,1	NA,inf	NA,inf	NA,0.622278	0.000277921	0.000277922
2	chr1:117410598:T:A	117410598	NA,A	NA,T	NA,1	NA,-inf	NA,inf	NA,0.959245	0.000277823	0.000277825
2	chr1:117465936:C:T	117465936	NA,T	NA,C	NA,1	NA,-inf	NA,inf	NA,0.961306	0.000277219	0.000277221
2	chr1:117175433:C:T	117175433	T,NA	C,NA	1,NA	inf,NA	inf,NA	0.910781,NA	0.00027679	0.000276792
2	chr1:117386177:G:A	117386177	A,A	G,G	1,1	inf,inf	inf,inf	1.51134,0.0215933	0.000276737	0.000276737
2	chr1:117455977:C:T	117455977	NA,T	NA,C	NA,1	NA,inf	NA,inf	NA,0.501867	0.000276329	0.00027633
2	chr1:117785041:T:G	117785041	NA,G	NA,T	NA,1	NA,inf	NA,inf	NA,0.47097	0.000276255	0.000276256
2	chr1:117388469:A:G	117388469	G,G	A,A	1,1	inf,-inf	inf,inf	1.50218,0.0983391	0.00027605	0.000276051
2	chr1:117687758:C:T	117687758	T,T	C,C	1,1	-inf,inf	inf,inf	0.395113,0.518692	0.000275984	0.000275984
2	chr1:117583943:C:T	117583943	T,NA	C,NA	1,NA	inf,NA	inf,NA	0.968976,NA	0.000275848	0.00027585
2	chr1:117571096:T:C	117571096	NA,C	NA,T	NA,1	NA,-inf	NA,inf	NA,0.33897	0.000275659	0.00027566
2	chr1:117387606:T:C	117387606	NA,C	NA,T	NA,1	NA,inf	NA,inf	NA,0.27504	0.000275246	0.000275247
2	chr1:117415161:C:T	117415161	NA,T	NA,C	NA,1	NA,-inf	NA,inf	NA,0.589855	0.000274634	0.000274635
2	chr1:117176509:A:G	117176509	G,NA	A,NA	1,NA	inf,NA	inf,NA	0.90403,NA	0.000274555	0.000274557
2	chr1:117346436:C:T	117346436	T,T	C,C	1,1	inf,-inf	inf,inf	1.32546,0.353345	0.000274338	0.000274339
2	chr1:117454390:G:A	117454390	A,A	G,G	1,1	inf,-inf	inf,inf	1.50591,0.0672146	0.000274294	0.000274295
2	chr1:117383251:AT:A	117383251	A,A	AT,AT	1,1	inf,inf	inf,inf	1.50597,0.0206227	0.000274131	0.000274132
2	chr1:117480295:A:G	117480295	G,NA	A,NA	1,NA	inf,NA	inf,NA	0.987214,NA	0.000274016	0.000274017
2	chr1:117134044:GA:G	117134044	NA,G	NA,GA	NA,1	NA,inf	NA,inf	NA,0.664936	0.000273862	0.000273863
2	chr1:117505511:A:G	117505511	G,G	A,A	1,1	inf,-inf	inf,inf	1.51153,0.00794775	0.0002737	0.000273701
2	chr1:117477372:G:A	117477372	NA,A	NA,G	NA,1	NA,-inf	NA,inf	NA,0.948287	0.000273385	0.000273387
2	chr1:117786648:G:A	117786648	NA,A	NA,G	NA,1	NA,-inf	NA,inf	NA,0.402151	0.000273246	0.000273247
2	chr1:117530922:CTT:C	117530922	NA,C	NA,CTT	NA,1	NA,-inf	NA,inf	NA,0.947965	0.000273213	0.000273215
2	chr1:117379102:A:G	117379102	NA,G	NA,A	NA,1	NA,-inf	NA,inf	NA,0.942482	0.000273111	0.000273113
2	chr1:117873330:TC:T	117873330	NA,T	NA,TC	NA,1	NA,inf	NA,inf	NA,0.470008	0.000273092	0.000273093
2	chr1:117488114:A:C	117488114	NA,C	NA,A	NA,1	NA,inf	NA,inf	NA,0.270783	0.00027271	0.000272711
2	chr1:118011652:G:A	118011652	A,A	G,G	1,1	-inf,inf	inf,inf	0.606202,0.981869	0.000272545	0.000272546
2	chr1:117350960:T:C	117350960	C,C	T,T	1,1	inf,-inf	inf,inf	1.30511,0.381416	0.000272235	0.000272235
2	chr1:117278668:TGGCATA:T	117278668	NA,T	NA,TGGCATA	NA,1	NA,inf	NA,inf	NA,0.273084	0.000272206	0.000272207
2	chr1:117356922:C:T	117356922	NA,T	NA,C	NA,1	NA,-inf	NA,inf	NA,0.579521	0.000270679	0.00027068
2	chr1:117415799:A:G	117415799	G,G	A,A	1,1	inf,inf	inf,inf	1.50176,0.00460222	0.000270508	0.000270509
2	chr1:117539833:TCACTGAGGAGACAGCCTGC:T	117539833	NA,T	NA,TCACTGAGGAGACAGCCTGC	NA,1	NA,-inf	NA,inf	NA,0.578564	0.000270495	0.000270496
2	chr1:117514765:GA:G	117514765	NA,G	NA,GA	NA,1	NA,-inf	NA,inf	NA,0.939529	0.000270424	0.000270427
2	chr1:117806173:G:A	117806173	A,NA	G,NA	1,NA	inf,NA	inf,NA	0.821305,NA	0.000270247	0.000270249
2	chr1:117448177:C:T	117448177	NA,T	NA,C	NA,1	NA,-inf	NA,inf	NA,0.938307	0.000270067	0.000270069
2	chr1:117798670:C:T	117798670	NA,T	NA,C	NA,1	NA,-inf	NA,inf	NA,0.444746	0.000270029	0.00027003
2	chr1:117513301:A:G	117513301	NA,G	NA,A	NA,1	NA,-inf	NA,inf	NA,0.937897	0.000269941	0.000269943
2	chr1:117514190:C:G	117514190	NA,G	NA,C	NA,1	NA,inf	NA,inf	NA,0.26395	0.000269724	0.000269725
2	chr1:117478677:T:C	117478677	NA,C	NA,T	NA,1	NA,inf	NA,inf	NA,0.263833	0.000269598	0.000269599
2	chr1:117363186:G:A	117363186	A,A	G,G	1,1	inf,-inf	inf,inf	1.30991,0.361763	0.000269596	0.000269597
2	chr1:117350729:C:T	117350729	NA,T	NA,C	NA,1	NA,-inf	NA,inf	NA,0.576452	0.000269417	0.000269419
2	chr1:117515106:A:T	117515106	NA,T	NA,A	NA,1	NA,inf	NA,inf	NA,0.263389	0.000269332	0.000269333
2	chr1:117509076:G:A	117509076	A,A	G,G	1,1	inf,-inf	inf,inf	1.49163,0.0943295	0.000269214	0.000269215
2	chr1:117454629:A:G	117454629	NA,G	NA,A	NA,1	NA,-inf	NA,inf	NA,0.425186	0.000269016	0.000269017
2	chr1:117425194:C:CT	117425194	NA,CT	NA,C	NA,1	NA,inf	NA,inf	NA,0.262035	0.00026868	0.00026868
2	chr1:117691756:G:A	117691756	NA,A	NA,G	NA,1	NA,inf	NA,inf	NA,0.942865	0.000268604	0.000268606
2	chr1:117176822:A:G	117176822	G,NA	A,NA	1,NA	inf,NA	inf,NA	0.888557,NA	0.000268247	0.000268248
2	chr1:117796602:T:C	117796602	NA,C	NA,T	NA,1	NA,inf	NA,inf	NA,0.708409	0.00026824	0.000268242
2	chr1:117147243:G:T	117147243	NA,T	NA,G	NA,1	NA,-inf	NA,inf	NA,0.685567	0.000267865	0.000267866
2	chr1:117294848:T:G	117294848	NA,G	NA,T	NA,1	NA,-inf	NA,inf	NA,0.672566	0.000267711	0.000267712
2	chr1:117403971:A:G	117403971	G,G	A,A	1,1	inf,-inf	inf,inf	1.44744,0.148399	0.000267698	0.000267699
2	chr1:117414017:T:C	117414017	C,C	T,T	1,1	inf,-inf	inf,inf	1.4969,0.00233385	0.000267694	0.000267695
2	chr1:117200704:C:T	117200704	NA,T	NA,C	NA,1	NA,-inf	NA,inf	NA,0.458904	0.000267679	0.00026768
2	chr1:117260137:A:C	117260137	NA,C	NA,A	NA,1	NA,inf	NA,inf	NA,0.44259	0.000267586	0.000267587
2	chr1:117559923:A:G	117559923	NA,G	NA,A	NA,1	NA,inf	NA,inf	NA,0.498589	0.000267127	0.000267128
2	chr1:117746865:G:A	117746865	A,A	G,G	1,1	inf,inf	inf,inf	0.925058,2.19943	0.00026709	0.000267101
2	chr1:117431675:G:A	117431675	NA,A	NA,G	NA,1	NA,-inf	NA,inf	NA,0.922936	0.000266627	0.000266629
2	chr1:117216950:C:T	117216950	NA,T	NA,C	NA,1	NA,-inf	NA,inf	NA,0.563706	0.000265729	0.00026573
2	chr1:117623573:C:T	117623573	NA,T	NA,C	NA,1	NA,-inf	NA,inf	NA,0.207244	0.000265695	0.000265696
2	chr1:117221369:A:G	117221369	NA,G	NA,A	NA,1	NA,-inf	NA,inf	NA,0.563108	0.000265522	0.000265524
2	chr1:117519525:G:T	117519525	NA,T	NA,G	NA,1	NA,inf	NA,inf	NA,0.255485	0.000265138	0.000265139
2	chr1:117158546:A:T	117158546	NA,T	NA,A	NA,1	NA,-inf	NA,inf	NA,0.679817	0.000265053	0.000265055
2	chr1:117641037:A:C	117641037	C,C	A,A	1,1	-inf,-inf	inf,inf	0.0561016,1.32761	0.000264799	0.0002648
2	chr1:117241300:A:T	117241300	NA,T	NA,A	NA,1	NA,inf	NA,inf	NA,0.271339	0.000264753	0.000264754
2	chr1:117418762:C:G	117418762	G,G	C,C	1,1	inf,inf	inf,inf	1.48894,0.0149403	0.000264633	0.000264634
2	chr1:117445631:AT:A	117445631	NA,A	NA,AT	NA,1	NA,-inf	NA,inf	NA,0.908367	0.000264615	0.000264617
2	chr1:117449027:G:A	117449027	A,A	G,G	1,1	inf,inf	inf,inf	1.48959,0.00270363	0.000264536	0.000264537
2	chr1:117382683:A:G	117382683	G,G	A,A	1,1	inf,-inf	inf,inf	1.44407,0.141806	0.000264302	0.000264303
2	chr1:117262432:C:G	117262432	NA,G	NA,C	NA,1	NA,inf	NA,inf	NA,0.479058	0.000264135	0.000264136
2	chr1:117960140:GTGTGTGTA:G	117960140	NA,G	NA,GTGTGTGTA	NA,1	NA,-inf	NA,inf	NA,0.270128	0.000263997	0.000263998
2	chr1:117209859:G:A	117209859	NA,A	NA,G	NA,1	NA,-inf	NA,inf	NA,0.488861	0.000263881	0.000263882
2	chr1:117570267:T:A	117570267	NA,A	NA,T	NA,1	NA,-inf	NA,inf	NA,0.745161	0.000263788	0.00026379
2	chr1:117528450:C:A	117528450	A,A	C,C	1,1	inf,-inf	inf,inf	1.4491,0.128502	0.000263708	0.000263709
2	chr1:117721049:T:A	117721049	NA,A	NA,T	NA,1	NA,inf	NA,inf	NA,0.76531	0.000263518	0.00026352
2	chr1:117526465:T:C	117526465	C,C	T,T	1,1	inf,-inf	inf,inf	1.44516,0.130456	0.000263459	0.00026346
2	chr1:117347279:T:C	117347279	NA,C	NA,T	NA,1	NA,-inf	NA,inf	NA,0.560139	0.000263423	0.000263424
2	chr1:117479306:A:G	117479306	G,G	A,A	1,1	inf,-inf	inf,inf	1.48746,9.98371e-05	0.000262853	0.000262854
2	chr1:117515024:T:C	117515024	C,C	T,T	1,1	inf,-inf	inf,inf	1.47957,0.0990407	0.000262789	0.00026279
2	chr1:117679925:C:G	117679925	NA,G	NA,C	NA,1	NA,inf	NA,inf	NA,0.107492	0.000262707	0.000262708
2	chr1:117972638:T:C	117972638	NA,C	NA,T	NA,1	NA,inf	NA,inf	NA,0.43016	0.00026268	0.000262681
2	chr1:117683970:T:C	117683970	NA,C	NA,T	NA,1	NA,inf	NA,inf	NA,0.107213	0.000262568	0.000262568
2	chr1:117939245:T:C	117939245	NA,C	NA,T	NA,1	NA,inf	NA,inf	NA,0.42791	0.00026247	0.000262471
2	chr1:117174680:T:C	117174680	C,NA	T,NA	1,NA	inf,NA	inf,NA	0.874851,NA	0.000262397	0.000262399
2	chr1:117546113:C:T	117546113	T,NA	C,NA	1,NA	inf,NA	inf,NA	0.712102,NA	0.0002623	0.000262302
2	chr1:117693010:C:T	117693010	T,T	C,C	1,1	-inf,inf	inf,inf	0.31163,0.465351	0.000262202	0.000262203
2	chr1:117173492:C:A	117173492	A,NA	C,NA	1,NA	inf,NA	inf,NA	0.872543,NA	0.000261325	0.000261326
2	chr1:118029801:T:C	118029801	NA,C	NA,T	NA,1	NA,-inf	NA,inf	NA,0.354848	0.000261084	0.000261085
2	chr1:117361159:G:A	117361159	A,A	G,G	1,1	inf,-inf	inf,inf	1.28933,0.365259	0.000261062	0.000261063
2	chr1:117506814:G:T	117506814	NA,T	NA,G	NA,1	NA,inf	NA,inf	NA,0.246043	0.000260971	0.000260972
2	chr1:117388172:AAG:A	117388172	A,A	AAG,AAG	1,1	inf,-inf	inf,inf	1.43413,0.14712	0.000260874	0.000260875
2	chr1:117123512:C:CA	117123512	NA,CA	NA,C	NA,1	NA,inf	NA,inf	NA,0.483392	0.000260713	0.000260715
2	chr1:117397948:G:A	117397948	A,A	G,G	1,1	inf,inf	inf,inf	1.48076,0.0154424	0.000260371	0.000260372
2	chr1:117989087:C:T	117989087	T,NA	C,NA	1,NA	inf,NA	inf,NA	0.247324,NA	0.000260349	0.00026035
2	chr1:117680205:G:A	117680205	NA,A	NA,G	NA,1	NA,-inf	NA,inf	NA,1.06677	0.000260103	0.000260106
2	chr1:117429040:A:C	117429040	C,C	A,A	1,1	-inf,inf	inf,inf	0.0593449,1.64119	0.000259585	0.000259586
2	chr1:118067733:A:G	118067733	NA,G	NA,A	NA,1	NA,inf	NA,inf	NA,0.532071	0.000259445	0.000259446
2	chr1:117168208:A:G	117168208	NA,G	NA,A	NA,1	NA,-inf	NA,inf	NA,0.492541	0.000259369	0.00025937
2	chr1:117475054:G:A	117475054	NA,A	NA,G	NA,1	NA,-inf	NA,inf	NA,0.900422	0.000259008	0.00025901
2	chr1:117174577:G:A	117174577	A,NA	G,NA	1,NA	inf,NA	inf,NA	0.865517,NA	0.000258824	0.000258826
2	chr1:117436792:A:G	117436792	NA,G	NA,A	NA,1	NA,-inf	NA,inf	NA,0.396589	0.000258759	0.000258759
2	chr1:117274000:G:A	117274000	NA,A	NA,G	NA,1	NA,inf	NA,inf	NA,0.698144	0.000258473	0.000258474
2	chr1:117489032:C:G	117489032	NA,G	NA,C	NA,1	NA,-inf	NA,inf	NA,0.545895	0.000258253	0.000258254
2	chr1:117801349:G:A	117801349	NA,A	NA,G	NA,1	NA,-inf	NA,inf	NA,0.375241	0.000258192	0.000258193
2	chr1:117281635:G:A	117281635	NA,A	NA,G	NA,1	NA,-inf	NA,inf	NA,0.456255	0.000257899	0.0002579
2	chr1:117371803:T:A	117371803	NA,A	NA,T	NA,1	NA,-inf	NA,inf	NA,0.546114	0.000257724	0.000257725
2	chr1:117835691:T:C	117835691	C,NA	T,NA	1,NA	inf,NA	inf,NA	1.05889,NA	0.000257684	0.000257686
2	chr1:117404886:C:G	117404886	G,G	C,C	1,1	inf,inf	inf,inf	1.47661,0.00327326	0.000257663	0.000257664
2	chr1:117471976:G:A	117471976	NA,A	NA,G	NA,1	NA,-inf	NA,inf	NA,0.543638	0.000257454	0.000257456
2	chr1:117759204:C:T	117759204	NA,T	NA,C	NA,1	NA,inf	NA,inf	NA,0.677415	0.000256853	0.000256855
2	chr1:117193415:G:A	117193415	A,NA	G,NA	1,NA	-inf,NA	inf,NA	0.686829,NA	0.000256009	0.00025601
2	chr1:117469160:G:A	117469160	NA,A	NA,G	NA,1	NA,inf	NA,inf	NA,0.464913	0.000255842	0.000255843
2	chr1:117159384:C:G	117159384	NA,G	NA,C	NA,1	NA,-inf	NA,inf	NA,0.651033	0.000255685	0.000255687
2	chr1:117473961:G:A	117473961	A,A	G,G	1,1	inf,inf	inf,inf	1.47124,0.00321627	0.000255376	0.000255377
2	chr1:117929735:A:G	117929735	NA,G	NA,A	NA,1	NA,inf	NA,inf	NA,0.408994	0.00025524	0.000255241
2	chr1:117968978:C:A	117968978	NA,A	NA,C	NA,1	NA,-inf	NA,inf	NA,0.369186	0.000254897	0.000254898
2	chr1:117749554:C:T	117749554	T,T	C,C	1,1	inf,inf	inf,inf	0.842897,2.21262	0.00025489	0.0002549
2	chr1:117778830:C:T	117778830	NA,T	NA,C	NA,1	NA,-inf	NA,inf	NA,0.392787	0.00025488	0.000254881
2	chr1:117342873:A:G	117342873	NA,G	NA,A	NA,1	NA,-inf	NA,inf	NA,0.35286	0.000254576	0.000254577
2	chr1:117281748:T:C	117281748	NA,C	NA,T	NA,1	NA,-inf	NA,inf	NA,0.44697	0.000254467	0.000254469
2	chr1:117247015:A:G	117247015	NA,G	NA,A	NA,1	NA,-inf	NA,inf	NA,0.517437	0.000254083	0.000254084
2	chr1:117800952:A:G	117800952	G,NA	A,NA	1,NA	-inf,NA	inf,NA	0.470175,NA	0.000253941	0.000253942
2	chr1:117491050:T:TG	117491050	NA,TG	NA,T	NA,1	NA,-inf	NA,inf	NA,0.390846	0.000253765	0.000253766
2	chr1:117465956:G:T	117465956	T,T	G,G	1,1	inf,-inf	inf,inf	1.43279,0.121896	0.000253615	0.000253615
2	chr1:117326703:T:TA	117326703	NA,TA	NA,T	NA,1	NA,inf	NA,inf	NA,0.342161	0.00025337	0.000253371
2	chr1:117794511:A:G	117794511	NA,G	NA,A	NA,1	NA,inf	NA,inf	NA,0.422294	0.000253354	0.000253355
2	chr1:117671518:G:T	117671518	NA,T	NA,G	NA,1	NA,inf	NA,inf	NA,0.801062	0.000253175	0.000253177
2	chr1:117372502:A:T	117372502	T,T	A,A	1,1	inf,-inf	inf,inf	1.425,0.134207	0.000253029	0.00025303
2	chr1:117162635:T:G	117162635	NA,G	NA,T	NA,1	NA,-inf	NA,inf	NA,0.64405	0.000253013	0.000253014
2	chr1:117488829:C:T	117488829	NA,T	NA,C	NA,1	NA,-inf	NA,inf	NA,0.366474	0.000253005	0.000253006
2	chr1:118010779:C:G	118010779	G,G	C,C	1,1	-inf,-inf	inf,inf	0.242487,1.19822	0.000252839	0.00025284
2	chr1:117461789:A:G	117461789	G,G	A,A	1,1	inf,-inf	inf,inf	1.42924,0.125226	0.000252428	0.000252428
2	chr1:117934565:G:A	117934565	NA,A	NA,G	NA,1	NA,inf	NA,inf	NA,0.600313	0.000252279	0.00025228
2	chr1:117968157:G:GA	117968157	NA,GA	NA,G	NA,1	NA,inf	NA,inf	NA,0.600081	0.000252043	0.000252045
2	chr1:117239012:C:T	117239012	NA,T	NA,C	NA,1	NA,inf	NA,inf	NA,0.150684	0.000251797	0.000251798
2	chr1:117759584:G:A	117759584	NA,A	NA,G	NA,1	NA,inf	NA,inf	NA,0.628575	0.000251494	0.000251496
2	chr1:117342536:G:A	117342536	NA,A	NA,G	NA,1	NA,inf	NA,inf	NA,0.33796	0.000251448	0.000251449
2	chr1:117688344:A:T	117688344	NA,T	NA,A	NA,1	NA,inf	NA,inf	NA,0.86324	0.000251048	0.00025105
2	chr1:117383719:G:A	117383719	A,A	G,G	1,1	inf,-inf	inf,inf	1.4242,0.127483	0.000250978	0.000250979
2	chr1:117462126:A:C	117462126	C,C	A,A	1,1	inf,inf	inf,inf	1.45928,0.0226321	0.000250865	0.000250866
2	chr1:117725399:C:T	117725399	NA,T	NA,C	NA,1	NA,-inf	NA,inf	NA,0.380155	0.000250608	0.000250609
2	chr1:117584463:G:C	117584463	NA,C	NA,G	NA,1	NA,inf	NA,inf	NA,0.724605	0.00025054	0.000250542
2	chr1:117146307:G:A	117146307	NA,A	NA,G	NA,1	NA,-inf	NA,inf	NA,0.631989	0.000250515	0.000250516
2	chr1:117146308:A:C	117146308	NA,C	NA,A	NA,1	NA,-inf	NA,inf	NA,0.631685	0.000250422	0.000250423
2	chr1:117891726:T:C	117891726	NA,C	NA,T	NA,1	NA,-inf	NA,inf	NA,0.349013	0.000250292	0.000250293
2	chr1:117163413:T:A	117163413	A,A	T,T	1,1	inf,-inf	inf,inf	0.359531,1.65082	0.000250223	0.000250225
2	chr1:117385614:G:C	117385614	NA,C	NA,G	NA,1	NA,-inf	NA,inf	NA,0.856219	0.00024999	0.000249992
2	chr1:117424097:T:A	117424097	NA,A	NA,T	NA,1	NA,-inf	NA,inf	NA,0.856219	0.00024999	0.000249992
2	chr1:117776370:A:T	117776370	NA,T	NA,A	NA,1	NA,-inf	NA,inf	NA,0.416785	0.000249356	0.000249357
2	chr1:117903169:T:C	117903169	NA,C	NA,T	NA,1	NA,inf	NA,inf	NA,0.394104	0.000249335	0.000249336
2	chr1:117364385:T:G	117364385	NA,G	NA,T	NA,1	NA,-inf	NA,inf	NA,0.852579	0.000249278	0.00024928
2	chr1:117553415:A:G	117553415	NA,G	NA,A	NA,1	NA,-inf	NA,inf	NA,0.351397	0.000249223	0.000249224
2	chr1:117758636:T:C	117758636	NA,C	NA,T	NA,1	NA,inf	NA,inf	NA,0.647063	0.000249133	0.000249134
2	chr1:117180941:C:T	117180941	NA,T	NA,C	NA,1	NA,-inf	NA,inf	NA,0.501794	0.00024904	0.000249041
2	chr1:117772358:A:G	117772358	NA,G	NA,A	NA,1	NA,-inf	NA,inf	NA,0.415339	0.00024887	0.000248871
2	chr1:117488826:C:T	117488826	T,T	C,C	1,1	inf,inf	inf,inf	1.45621,0.0170223	0.000248785	0.000248786
2	chr1:117681764:G:A	117681764	NA,A	NA,G	NA,1	NA,inf	NA,inf	NA,0.0826789	0.000248647	0.000248648
2	chr1:117396302:A:G	117396302	NA,G	NA,A	NA,1	NA,inf	NA,inf	NA,0.605256	0.000248528	0.000248529
2	chr1:117497853:A:G	117497853	NA,G	NA,A	NA,1	NA,-inf	NA,inf	NA,0.35344	0.00024843	0.000248431
2	chr1:117522048:G:A	117522048	A,A	G,G	1,1	inf,-inf	inf,inf	1.4383,0.0841217	0.000248239	0.00024824
2	chr1:117488194:C:T	117488194	NA,T	NA,C	NA,1	NA,-inf	NA,inf	NA,0.352525	0.000248121	0.000248122
2	chr1:117514236:G:A	117514236	NA,A	NA,G	NA,1	NA,-inf	NA,inf	NA,0.849339	0.000247871	0.000247873
2	chr1:117247082:T:C	117247082	NA,C	NA,T	NA,1	NA,inf	NA,inf	NA,0.186113	0.000247274	0.000247275
2	chr1:117450770:A:T	117450770	T,T	A,A	1,1	inf,-inf	inf,inf	1.41355,0.132662	0.000247234	0.000247234
2	chr1:117516702:G:GC	117516702	NA,GC	NA,G	NA,1	NA,-inf	NA,inf	NA,0.371241	0.000247201	0.000247201
2	chr1:117670727:T:C	117670727	NA,C	NA,T	NA,1	NA,inf	NA,inf	NA,0.791979	0.000247179	0.00024718
2	chr1:117355455:T:C	117355455	NA,C	NA,T	NA,1	NA,inf	NA,inf	NA,0.419769	0.000247122	0.000247123
2	chr1:117760506:T:G	117760506	NA,G	NA,T	NA,1	NA,-inf	NA,inf	NA,0.7712	0.000247121	0.000247123
2	chr1:117900783:G:A	117900783	NA,A	NA,G	NA,1	NA,inf	NA,inf	NA,0.149168	0.000246785	0.000246786
2	chr1:117671202:C:G	117671202	NA,G	NA,C	NA,1	NA,inf	NA,inf	NA,0.790017	0.000246741	0.000246742
2	chr1:117875888:A:C	117875888	NA,C	NA,A	NA,1	NA,-inf	NA,inf	NA,0.335911	0.000246619	0.000246619
2	chr1:117257856:A:G	117257856	NA,G	NA,A	NA,1	NA,inf	NA,inf	NA,0.386707	0.000246436	0.000246437
2	chr1:117758739:AGAGGTGACAAGGATTCGCCCT:A	117758739	NA,A	NA,AGAGGTGACAAGGATTCGCCCT	NA,1	NA,-inf	NA,inf	NA,0.670148	0.000246163	0.000246165
2	chr1:117112341:G:A	117112341	NA,A	NA,G	NA,1	NA,-inf	NA,inf	NA,0.404929	0.000246063	0.000246064
2	chr1:118013102:C:T	118013102	NA,T	NA,C	NA,1	NA,inf	NA,inf	NA,0.466129	0.000246003	0.000246004
2	chr1:117917788:T:C	117917788	NA,C	NA,T	NA,1	NA,inf	NA,inf	NA,0.394718	0.000245982	0.000245983
2	chr1:117689674:TAGAAG:T	117689674	NA,T	NA,TAGAAG	NA,1	NA,inf	NA,inf	NA,0.716846	0.000245798	0.0002458
2	chr1:117225468:C:G	117225468	NA,G	NA,C	NA,1	NA,inf	NA,inf	NA,0.45073	0.000245776	0.000245777
2	chr1:117812194:C:T	117812194	NA,T	NA,C	NA,1	NA,inf	NA,inf	NA,0.398504	0.000245754	0.000245755
2	chr1:117354852:C:T	117354852	T,T	C,C	1,1	inf,-inf	inf,inf	1.41196,0.178835	0.000245554	0.000245555
2	chr1:117760295:G:A	117760295	NA,A	NA,G	NA,1	NA,-inf	NA,inf	NA,0.735978	0.000245528	0.000245529
2	chr1:117485795:C:T	117485795	NA,T	NA,C	NA,1	NA,-inf	NA,inf	NA,0.839878	0.000245523	0.000245524
2	chr1:117547030:T:C	117547030	NA,C	NA,T	NA,1	NA,-inf	NA,inf	NA,0.367053	0.000245495	0.000245496
2	chr1:117757147:G:C	117757147	NA,C	NA,G	NA,1	NA,-inf	NA,inf	NA,0.549359	0.000245388	0.00024539
2	chr1:117866433:C:T	117866433	NA,T	NA,C	NA,1	NA,inf	NA,inf	NA,0.014433	0.000245174	0.000245175
2	chr1:117480796:C:T	117480796	NA,T	NA,C	NA,1	NA,-inf	NA,inf	NA,0.34469	0.000245019	0.00024502
2	chr1:117492518:C:T	117492518	NA,T	NA,C	NA,1	NA,-inf	NA,inf	NA,0.344146	0.000244881	0.000244882
2	chr1:118054923:T:C	118054923	NA,C	NA,T	NA,1	NA,inf	NA,inf	NA,0.60271	0.000244761	0.000244762
2	chr1:117484563:GA:G	117484563	NA,G	NA,GA	NA,1	NA,-inf	NA,inf	NA,0.36751	0.000244681	0.000244682
2	chr1:117531634:ACTGT:A	117531634	NA,A	NA,ACTGT	NA,1	NA,-inf	NA,inf	NA,0.36322	0.000244609	0.00024461
2	chr1:117352265:T:C	117352265	C,C	T,T	1,1	inf,-inf	inf,inf	1.41425,0.16593	0.000244554	0.000244555
2	chr1:117458221:A:G	117458221	G,G	A,A	1,1	inf,inf	inf,inf	1.44859,0.00486183	0.000244479	0.00024448
2	chr1:117706511:C:T	117706511	NA,T	NA,C	NA,1	NA,-inf	NA,inf	NA,0.398333	0.000244111	0.000244112
2	chr1:117416643:G:A	117416643	NA,A	NA,G	NA,1	NA,-inf	NA,inf	NA,0.364772	0.000244094	0.000244095
2	chr1:117655767:G:A	117655767	A,NA	G,NA	1,NA	inf,NA	inf,NA	0.723289,NA	0.000244004	0.000244005
2	chr1:117948429:T:G	117948429	NA,G	NA,T	NA,1	NA,inf	NA,inf	NA,0.389043	0.000243809	0.00024381
2	chr1:117868677:T:C	117868677	NA,C	NA,T	NA,1	NA,-inf	NA,inf	NA,0.304104	0.000243693	0.000243694
2	chr1:117354487:A:G	117354487	G,G	A,A	1,1	inf,-inf	inf,inf	1.40451,0.186545	0.000243631	0.000243632
2	chr1:117400240:G:A	117400240	A,A	G,G	1,1	inf,-inf	inf,inf	1.42535,0.0896145	0.000243616	0.000243617
2	chr1:117509836:C:G	117509836	G,G	C,C	1,1	inf,inf	inf,inf	1.44951,0.00297115	0.000243519	0.00024352
2	chr1:117747162:C:T	117747162	NA,T	NA,C	NA,1	NA,inf	NA,inf	NA,0.624147	0.000243456	0.000243457
2	chr1:117449000:T:C	117449000	NA,C	NA,T	NA,1	NA,-inf	NA,inf	NA,0.361837	0.00024322	0.000243221
2	chr1:117546972:T:C	117546972	NA,C	NA,T	NA,1	NA,-inf	NA,inf	NA,0.361016	0.000243163	0.000243164
2	chr1:117889146:C:T	117889146	NA,T	NA,C	NA,1	NA,inf	NA,inf	NA,0.385786	0.000243135	0.000243136
2	chr1:117542494:T:C	117542494	NA,C	NA,T	NA,1	NA,-inf	NA,inf	NA,0.340201	0.000243093	0.000243094
2	chr1:117831458:A:G	117831458	NA,G	NA,A	NA,1	NA,inf	NA,inf	NA,0.3853	0.000243078	0.000243079
2	chr1:117939860:A:G	117939860	NA,G	NA,A	NA,1	NA,inf	NA,inf	NA,0.388302	0.000243057	0.000243058
2	chr1:117506843:G:A	117506843	A,A	G,G	1,1	inf,-inf	inf,inf	1.41243,0.125671	0.000242881	0.000242882
2	chr1:117894946:T:A	117894946	NA,A	NA,T	NA,1	NA,-inf	NA,inf	NA,0.326772	0.000242851	0.000242852
2	chr1:117836067:C:T	117836067	NA,T	NA,C	NA,1	NA,-inf	NA,inf	NA,0.246194	0.000242834	0.000242835
2	chr1:117514005:C:T	117514005	NA,T	NA,C	NA,1	NA,-inf	NA,inf	NA,0.350633	0.000242798	0.000242799
2	chr1:117929759:G:T	117929759	NA,T	NA,G	NA,1	NA,-inf	NA,inf	NA,0.325635	0.000242438	0.000242439
2	chr1:117462517:G:A	117462517	NA,A	NA,G	NA,1	NA,inf	NA,inf	NA,0.580408	0.000242229	0.000242231
2	chr1:117850438:T:C	117850438	NA,C	NA,T	NA,1	NA,inf	NA,inf	NA,0.381167	0.000242085	0.000242086
2	chr1:117428725:A:G	117428725	G,G	A,A	1,1	inf,-inf	inf,inf	1.42178,0.0882833	0.000241736	0.000241737
2	chr1:117137636:T:A	117137636	A,NA	T,NA	1,NA	-inf,NA	inf,NA	0.858734,NA	0.00024165	0.000241651
2	chr1:118073281:A:C	118073281	NA,C	NA,A	NA,1	NA,-inf	NA,inf	NA,0.426737	0.000241622	0.000241623
2	chr1:117542806:A:G	117542806	NA,G	NA,A	NA,1	NA,-inf	NA,inf	NA,0.356979	0.000241353	0.000241354
2	chr1:117593545:T:C	117593545	NA,C	NA,T	NA,1	NA,inf	NA,inf	NA,0.59843	0.000241165	0.000241166
2	chr1:117549208:G:T	117549208	NA,T	NA,G	NA,1	NA,-inf	NA,inf	NA,0.35153	0.000240978	0.000240979
2	chr1:117781503:T:C	117781503	NA,C	NA,T	NA,1	NA,-inf	NA,inf	NA,0.392746	0.000240967	0.000240968
2	chr1:117491423:G:C	117491423	C,C	G,G	1,1	inf,-inf	inf,inf	1.39653,0.139996	0.000240864	0.000240865
2	chr1:117301119:C:T	117301119	NA,T	NA,C	NA,1	NA,inf	NA,inf	NA,0.215668	0.000240851	0.000240852
2	chr1:117891513:G:T	117891513	NA,T	NA,G	NA,1	NA,inf	NA,inf	NA,0.378835	0.000240571	0.000240572
2	chr1:117695769:C:T	117695769	NA,T	NA,C	NA,1	NA,inf	NA,inf	NA,0.821094	0.000240444	0.000240446
2	chr1:117476965:C:T	117476965	NA,T	NA,C	NA,1	NA,-inf	NA,inf	NA,0.821036	0.000240393	0.000240394
2	chr1:117502208:CT:C	117502208	C,C	CT,CT	1,1	inf,inf	inf,inf	1.44205,0.00587819	0.000240285	0.000240286
2	chr1:117952249:T:C	117952249	NA,C	NA,T	NA,1	NA,-inf	NA,inf	NA,0.293602	0.000240182	0.000240182
2	chr1:117968741:T:G	117968741	NA,G	NA,T	NA,1	NA,-inf	NA,inf	NA,0.681482	0.000240026	0.000240027
2	chr1:117474565:A:T	117474565	NA,T	NA,A	NA,1	NA,-inf	NA,inf	NA,0.35442	0.000239736	0.000239737
2	chr1:117329703:A:C	117329703	NA,C	NA,A	NA,1	NA,-inf	NA,inf	NA,0.308863	0.000239717	0.000239718
2	chr1:117431858:G:A	117431858	NA,A	NA,G	NA,1	NA,-inf	NA,inf	NA,0.353425	0.000239702	0.000239703
2	chr1:117756592:G:A	117756592	NA,A	NA,G	NA,1	NA,inf	NA,inf	NA,0.38107	0.000239644	0.000239645
2	chr1:118098004:G:A	118098004	NA,A	NA,G	NA,1	NA,-inf	NA,inf	NA,0.353405	0.000239626	0.000239627
2	chr1:117495821:A:G	117495821	NA,G	NA,A	NA,1	NA,-inf	NA,inf	NA,0.330651	0.000239624	0.000239625
2	chr1:117835103:G:A	117835103	NA,A	NA,G	NA,1	NA,-inf	NA,inf	NA,0.32076	0.000239593	0.000239594
2	chr1:117818934:C:T	117818934	NA,T	NA,C	NA,1	NA,-inf	NA,inf	NA,0.313695	0.000239467	0.000239468
2	chr1:117739942:ATCTATATATCTC:A	117739942	NA,A	NA,ATCTATATATCTC	NA,1	NA,inf	NA,inf	NA,0.202498	0.000239407	0.000239408
2	chr1:117230146:TTGCTTTCAGCC:T	117230146	NA,T	NA,TTGCTTTCAGCC	NA,1	NA,inf	NA,inf	NA,0.356225	0.000239257	0.000239258
2	chr1:117932417:A:G	117932417	NA,G	NA,A	NA,1	NA,inf	NA,inf	NA,0.375541	0.00023923	0.000239231
2	chr1:117832773:C:T	117832773	T,NA	C,NA	1,NA	inf,NA	inf,NA	1.00384,NA	0.000239074	0.000239076
2	chr1:118050078:C:T	118050078	NA,T	NA,C	NA,1	NA,-inf	NA,inf	NA,0.508262	0.000239065	0.000239066
2	chr1:117857281:G:C	117857281	NA,C	NA,G	NA,1	NA,-inf	NA,inf	NA,0.290884	0.000238929	0.00023893
2	chr1:117848591:G:C	117848591	NA,C	NA,G	NA,1	NA,-inf	NA,inf	NA,0.506269	0.000238876	0.000238877
2	chr1:117210354:A:G	117210354	NA,G	NA,A	NA,1	NA,inf	NA,inf	NA,0.533874	0.000238851	0.000238852
2	chr1:117748704:C:T	117748704	NA,T	NA,C	NA,1	NA,-inf	NA,inf	NA,0.741959	0.000238683	0.000238685
2	chr1:117643168:G:T	117643168	NA,T	NA,G	NA,1	NA,inf	NA,inf	NA,0.087399	0.000238659	0.00023866
2	chr1:117916396:T:G	117916396	NA,G	NA,T	NA,1	NA,-inf	NA,inf	NA,0.315052	0.000238589	0.00023859
2	chr1:117452860:GC:G	117452860	G,G	GC,GC	1,1	inf,-inf	inf,inf	1.40381,0.114856	0.000238503	0.000238504
2	chr1:118055307:CT:C	118055307	C,NA	CT,NA	1,NA	-inf,NA	inf,NA	0.490731,NA	0.000238171	0.000238172
2	chr1:117180967:G:C	117180967	NA,C	NA,G	NA,1	NA,-inf	NA,inf	NA,0.414019	0.000238039	0.00023804
2	chr1:117113894:T:C	117113894	NA,C	NA,T	NA,1	NA,-inf	NA,inf	NA,0.394861	0.000238021	0.000238022
2	chr1:117598973:C:T	117598973	NA,T	NA,C	NA,1	NA,inf	NA,inf	NA,0.0284765	0.000237972	0.000237973
2	chr1:117506563:T:C	117506563	C,C	T,T	1,1	inf,-inf	inf,inf	1.40547,0.117333	0.000237964	0.000237965
2	chr1:117960102:A:G	117960102	NA,G	NA,A	NA,1	NA,-inf	NA,inf	NA,0.458987	0.000237835	0.000237836
2	chr1:117781182:C:T	117781182	NA,T	NA,C	NA,1	NA,-inf	NA,inf	NA,0.308161	0.000237622	0.000237623
2	chr1:117354471:A:G	117354471	NA,G	NA,A	NA,1	NA,-inf	NA,inf	NA,0.802416	0.00023723	0.000237231
2	chr1:117497889:T:C	117497889	C,C	T,T	1,1	inf,-inf	inf,inf	1.43379,0.0085571	0.000237139	0.000237139
2	chr1:117254417:T:C	117254417	NA,C	NA,T	NA,1	NA,inf	NA,inf	NA,0.491334	0.000237133	0.000237134
2	chr1:117924188:T:C	117924188	NA,C	NA,T	NA,1	NA,inf	NA,inf	NA,0.375646	0.00023707	0.000237071
2	chr1:117486558:A:G	117486558	NA,G	NA,A	NA,1	NA,-inf	NA,inf	NA,0.32305	0.000237059	0.000237059
2	chr1:117411268:A:G	117411268	G,G	A,A	1,1	inf,-inf	inf,inf	1.43252,0.00214175	0.000236927	0.000236928
2	chr1:117564556:G:A	117564556	NA,A	NA,G	NA,1	NA,inf	NA,inf	NA,0.282968	0.000236876	0.000236876
2	chr1:117964479:G:T	117964479	NA,T	NA,G	NA,1	NA,inf	NA,inf	NA,0.547558	0.000236596	0.000236597
2	chr1:117155442:A:C	117155442	NA,C	NA,A	NA,1	NA,inf	NA,inf	NA,0.548203	0.000236533	0.000236534
2	chr1:117441789:A:G	117441789	NA,G	NA,A	NA,1	NA,inf	NA,inf	NA,0.559635	0.000236472	0.000236473
2	chr1:117241304:A:C	117241304	NA,C	NA,A	NA,1	NA,inf	NA,inf	NA,0.206971	0.000236384	0.000236385
2	chr1:117489535:C:T	117489535	T,T	C,C	1,1	inf,inf	inf,inf	1.42765,0.0165911	0.000236359	0.00023636
2	chr1:117468690:T:C	117468690	NA,C	NA,T	NA,1	NA,-inf	NA,inf	NA,0.803011	0.000236352	0.000236353
2	chr1:117696553:C:G	117696553	NA,G	NA,C	NA,1	NA,-inf	NA,inf	NA,0.493857	0.000236015	0.000236016
2	chr1:117748041:T:C	117748041	NA,C	NA,T	NA,1	NA,-inf	NA,inf	NA,0.729542	0.000235598	0.000235599
2	chr1:117154843:A:G	117154843	NA,G	NA,A	NA,1	NA,inf	NA,inf	NA,0.399855	0.000235581	0.000235582
2	chr1:117514208:CA:C	117514208	C,C	CA,CA	1,1	inf,-inf	inf,inf	1.43323,0.0162415	0.000235387	0.000235388
2	chr1:117353571:A:C	117353571	NA,C	NA,A	NA,1	NA,-inf	NA,inf	NA,0.339034	0.000234734	0.000234735
2	chr1:117489252:G:T	117489252	NA,T	NA,G	NA,1	NA,-inf	NA,inf	NA,0.326688	0.000234415	0.000234416
2	chr1:117713429:A:T	117713429	NA,T	NA,A	NA,1	NA,inf	NA,inf	NA,0.139871	0.000234297	0.000234298
2	chr1:117881942:A:T	117881942	NA,T	NA,A	NA,1	NA,inf	NA,inf	NA,0.539293	0.000234281	0.000234282
2	chr1:117906903:G:C	117906903	NA,C	NA,G	NA,1	NA,inf	NA,inf	NA,0.539095	0.000234233	0.000234234
2	chr1:117929077:T:C	117929077	NA,C	NA,T	NA,1	NA,inf	NA,inf	NA,0.539095	0.000234233	0.000234234
2	chr1:117512542:C:T	117512542	NA,T	NA,C	NA,1	NA,-inf	NA,inf	NA,0.326143	0.000234226	0.000234226
2	chr1:118085540:A:G	118085540	NA,G	NA,A	NA,1	NA,-inf	NA,inf	NA,0.330672	0.000234127	0.000234128
2	chr1:117548798:C:T	117548798	NA,T	NA,C	NA,1	NA,-inf	NA,inf	NA,0.334395	0.000234069	0.00023407
2	chr1:117145530:G:A	117145530	NA,A	NA,G	NA,1	NA,inf	NA,inf	NA,0.367521	0.000234057	0.000234058
2	chr1:117547268:T:C	117547268	NA,C	NA,T	NA,1	NA,-inf	NA,inf	NA,0.334212	0.000234	0.000234001
2	chr1:117549553:A:C	117549553	NA,C	NA,A	NA,1	NA,-inf	NA,inf	NA,0.33407	0.000233957	0.000233957
2	chr1:117539216:C:A	117539216	NA,A	NA,C	NA,1	NA,-inf	NA,inf	NA,0.789991	0.000233765	0.000233767
2	chr1:117541317:T:C	117541317	NA,C	NA,T	NA,1	NA,-inf	NA,inf	NA,0.33554	0.000233744	0.000233745
2	chr1:117757389:A:C	117757389	NA,C	NA,A	NA,1	NA,-inf	NA,inf	NA,0.65576	0.000233694	0.000233695
2	chr1:117757814:G:A	117757814	NA,A	NA,G	NA,1	NA,-inf	NA,inf	NA,0.655474	0.00023362	0.000233621
2	chr1:117167071:C:T	117167071	NA,T	NA,C	NA,1	NA,-inf	NA,inf	NA,0.603039	0.000233616	0.000233618
2	chr1:117195312:A:T	117195312	NA,T	NA,A	NA,1	NA,inf	NA,inf	NA,0.345032	0.000233525	0.000233526
2	chr1:117547294:G:A	117547294	NA,A	NA,G	NA,1	NA,-inf	NA,inf	NA,0.332222	0.000233331	0.000233332
2	chr1:117546912:T:C	117546912	NA,C	NA,T	NA,1	NA,-inf	NA,inf	NA,0.332075	0.00023328	0.000233281
2	chr1:117168013:C:A	117168013	NA,A	NA,C	NA,1	NA,-inf	NA,inf	NA,0.603565	0.000233264	0.000233265
2	chr1:117252774:T:A	117252774	NA,A	NA,T	NA,1	NA,inf	NA,inf	NA,0.515489	0.000233223	0.000233224
2	chr1:117514641:G:T	117514641	T,T	G,G	1,1	inf,-inf	inf,inf	1.37961,0.141517	0.000232907	0.000232908
2	chr1:117525891:G:A	117525891	A,A	G,G	1,1	inf,inf	inf,inf	1.42099,0.0134632	0.000232901	0.000232902
2	chr1:117249026:C:T	117249026	T,NA	C,NA	1,NA	inf,NA	inf,NA	0.784857,NA	0.000232816	0.000232817
2	chr1:117779057:A:T	117779057	NA,T	NA,A	NA,1	NA,-inf	NA,inf	NA,0.364964	0.00023264	0.000232641
2	chr1:117870109:A:G	117870109	NA,G	NA,A	NA,1	NA,inf	NA,inf	NA,0.111459	0.000232618	0.000232618
2	chr1:117758045:A:G	117758045	NA,G	NA,A	NA,1	NA,-inf	NA,inf	NA,0.651085	0.000232512	0.000232513
2	chr1:117490171:C:T	117490171	T,T	C,C	1,1	inf,inf	inf,inf	1.41982,0.0107927	0.000232412	0.000232413
2	chr1:117619499:C:T	117619499	NA,T	NA,C	NA,1	NA,-inf	NA,inf	NA,0.136084	0.000232374	0.000232375
2	chr1:117283849:C:G	117283849	NA,G	NA,C	NA,1	NA,inf	NA,inf	NA,0.499106	0.000232322	0.000232323
2	chr1:117766048:G:A	117766048	A,NA	G,NA	1,NA	inf,NA	inf,NA	0.800904,NA	0.000232283	0.000232284
2	chr1:117468429:G:A	117468429	A,A	G,G	1,1	inf,-inf	inf,inf	1.4086,0.0700453	0.000232236	0.000232236
2	chr1:117155910:A:G	117155910	NA,G	NA,A	NA,1	NA,inf	NA,inf	NA,0.389289	0.000232085	0.000232086
2	chr1:117824060:C:CA	117824060	NA,CA	NA,C	NA,1	NA,inf	NA,inf	NA,0.350455	0.000231712	0.000231713
2	chr1:117562118:G:A	117562118	NA,A	NA,G	NA,1	NA,-inf	NA,inf	NA,0.32969	0.000231595	0.000231596
2	chr1:117755807:A:G	117755807	NA,G	NA,A	NA,1	NA,-inf	NA,inf	NA,0.647279	0.000231542	0.000231543
2	chr1:117226228:G:A	117226228	NA,A	NA,G	NA,1	NA,inf	NA,inf	NA,0.332779	0.000231522	0.000231523
2	chr1:117466754:G:A	117466754	A,A	G,G	1,1	inf,inf	inf,inf	1.43424,0.036723	0.000231452	0.000231453
2	chr1:117262298:T:C	117262298	NA,C	NA,T	NA,1	NA,inf	NA,inf	NA,0.304811	0.000231297	0.000231298
2	chr1:117794856:C:T	117794856	NA,T	NA,C	NA,1	NA,inf	NA,inf	NA,0.421092	0.000231266	0.000231267
2	chr1:117788596:GAC:G	117788596	NA,G	NA,GAC	NA,1	NA,-inf	NA,inf	NA,0.290286	0.000230978	0.000230979
2	chr1:117869041:A:G	117869041	NA,G	NA,A	NA,1	NA,-inf	NA,inf	NA,0.291495	0.00023066	0.000230661
2	chr1:117153825:C:T	117153825	NA,T	NA,C	NA,1	NA,-inf	NA,inf	NA,0.558691	0.000230473	0.000230474
2	chr1:117517728:C:A	117517728	A,A	C,C	1,1	inf,inf	inf,inf	1.41909,0.00628805	0.000230211	0.000230212
2	chr1:117871046:C:G	117871046	NA,G	NA,C	NA,1	NA,-inf	NA,inf	NA,0.289441	0.000229988	0.000229989
2	chr1:117750943:C:T	117750943	NA,T	NA,C	NA,1	NA,-inf	NA,inf	NA,0.707098	0.000229975	0.000229976
2	chr1:117498763:C:A	117498763	A,A	C,C	1,1	inf,-inf	inf,inf	1.40616,0.0635074	0.000229835	0.000229836
2	chr1:117211078:G:C	117211078	NA,C	NA,G	NA,1	NA,inf	NA,inf	NA,0.328393	0.000229682	0.000229683
2	chr1:117500589:T:A	117500589	NA,A	NA,T	NA,1	NA,-inf	NA,inf	NA,0.313143	0.000229546	0.000229547
2	chr1:117763812:T:C	117763812	NA,C	NA,T	NA,1	NA,inf	NA,inf	NA,0.537982	0.000229541	0.000229542
2	chr1:117447903:C:T	117447903	NA,T	NA,C	NA,1	NA,-inf	NA,inf	NA,0.322981	0.000229438	0.000229439
2	chr1:117756865:A:G	117756865	NA,G	NA,A	NA,1	NA,-inf	NA,inf	NA,0.638201	0.000229293	0.000229294
2	chr1:117456497:A:G	117456497	NA,G	NA,A	NA,1	NA,-inf	NA,inf	NA,0.322676	0.00022919	0.000229191
2	chr1:117824380:A:G	117824380	NA,G	NA,A	NA,1	NA,-inf	NA,inf	NA,0.298007	0.000229189	0.00022919
2	chr1:117248122:G:C	117248122	NA,C	NA,G	NA,1	NA,inf	NA,inf	NA,0.142718	0.000228984	0.000228985
2	chr1:117342781:A:C	117342781	C,C	A,A	1,1	inf,-inf	inf,inf	1.38448,0.146054	0.000228982	0.000228983
2	chr1:117866010:T:C	117866010	NA,C	NA,T	NA,1	NA,inf	NA,inf	NA,0.102254	0.000228616	0.000228617
2	chr1:117463617:T:A	117463617	NA,A	NA,T	NA,1	NA,inf	NA,inf	NA,0.532139	0.000228593	0.000228594
2	chr1:117150625:G:GT	117150625	NA,GT	NA,G	NA,1	NA,inf	NA,inf	NA,0.425888	0.000228394	0.000228395
2	chr1:117454286:C:T	117454286	T,T	C,C	1,1	inf,-inf	inf,inf	1.37499,0.125578	0.000228345	0.000228346
2	chr1:117368468:C:G	117368468	NA,G	NA,C	NA,1	NA,-inf	NA,inf	NA,0.319442	0.000228167	0.000228168
2	chr1:117696771:A:C	117696771	NA,C	NA,A	NA,1	NA,-inf	NA,inf	NA,0.467271	0.000228135	0.000228136
2	chr1:117696839:T:C	117696839	NA,C	NA,T	NA,1	NA,-inf	NA,inf	NA,0.467271	0.000228135	0.000228136
2	chr1:117779123:G:A	117779123	NA,A	NA,G	NA,1	NA,inf	NA,inf	NA,0.405652	0.000228112	0.000228113
2	chr1:117911334:A:T	117911334	NA,T	NA,A	NA,1	NA,inf	NA,inf	NA,0.550769	0.000227951	0.000227952
2	chr1:117478776:A:G	117478776	NA,G	NA,A	NA,1	NA,-inf	NA,inf	NA,0.317454	0.000227828	0.000227829
2	chr1:117540945:T:C	117540945	NA,C	NA,T	NA,1	NA,-inf	NA,inf	NA,0.307699	0.000227773	0.000227774
2	chr1:117473592:A:G	117473592	NA,G	NA,A	NA,1	NA,-inf	NA,inf	NA,0.306793	0.000227744	0.000227745
2	chr1:117546474:A:G	117546474	NA,G	NA,A	NA,1	NA,-inf	NA,inf	NA,0.315252	0.000227703	0.000227704
2	chr1:117426772:T:A	117426772	NA,A	NA,T	NA,1	NA,-inf	NA,inf	NA,0.317049	0.000227555	0.000227556
2	chr1:117509622:C:T	117509622	T,T	C,C	1,1	inf,inf	inf,inf	1.41277,0.00744608	0.000227549	0.00022755
2	chr1:117530307:A:G	117530307	NA,G	NA,A	NA,1	NA,-inf	NA,inf	NA,0.316936	0.000227517	0.000227518
2	chr1:117428485:C:T	117428485	NA,T	NA,C	NA,1	NA,-inf	NA,inf	NA,0.316709	0.000227436	0.000227437
2	chr1:117424692:C:A	117424692	NA,A	NA,C	NA,1	NA,-inf	NA,inf	NA,0.316651	0.000227409	0.00022741
2	chr1:117434621:A:G	117434621	NA,G	NA,A	NA,1	NA,-inf	NA,inf	NA,0.315802	0.000227141	0.000227142
2	chr1:117513702:C:T	117513702	NA,T	NA,C	NA,1	NA,-inf	NA,inf	NA,0.315773	0.000227131	0.000227132
2	chr1:117505979:A:G	117505979	NA,G	NA,A	NA,1	NA,-inf	NA,inf	NA,0.315616	0.000227082	0.000227083
2	chr1:117544611:A:G	117544611	NA,G	NA,A	NA,1	NA,-inf	NA,inf	NA,0.313425	0.000227081	0.000227082
2	chr1:117544436:A:G	117544436	NA,G	NA,A	NA,1	NA,-inf	NA,inf	NA,0.313425	0.000227081	0.000227082
2	chr1:117934612:A:G	117934612	NA,G	NA,A	NA,1	NA,inf	NA,inf	NA,0.523907	0.000227023	0.000227025
2	chr1:117279396:T:C	117279396	NA,C	NA,T	NA,1	NA,inf	NA,inf	NA,0.478999	0.000226998	0.000226999
2	chr1:117515244:A:G	117515244	G,G	A,A	1,1	inf,-inf	inf,inf	1.39073,0.0883854	0.000226845	0.000226846
2	chr1:117523297:T:A	117523297	A,A	T,T	1,1	inf,-inf	inf,inf	1.41284,0.00583635	0.000226815	0.000226816
2	chr1:117919772:C:T	117919772	NA,T	NA,C	NA,1	NA,-inf	NA,inf	NA,0.273732	0.0002268	0.0002268
2	chr1:117439445:C:T	117439445	NA,T	NA,C	NA,1	NA,-inf	NA,inf	NA,0.314579	0.000226756	0.000226757
2	chr1:117231216:A:T	117231216	NA,T	NA,A	NA,1	NA,-inf	NA,inf	NA,0.307658	0.00022664	0.000226641
2	chr1:117696694:G:A	117696694	NA,A	NA,G	NA,1	NA,-inf	NA,inf	NA,0.493219	0.000226631	0.000226632
2	chr1:117200449:A:T	117200449	NA,T	NA,A	NA,1	NA,inf	NA,inf	NA,0.361752	0.000226617	0.000226618
2	chr1:117694459:A:T	117694459	NA,T	NA,A	NA,1	NA,inf	NA,inf	NA,0.752143	0.000226615	0.000226617
2	chr1:117474030:A:G	117474030	NA,G	NA,A	NA,1	NA,-inf	NA,inf	NA,0.313975	0.00022655	0.000226551
2	chr1:117539716:GAAAGCCCTGC:G	117539716	NA,G	NA,GAAAGCCCTGC	NA,1	NA,-inf	NA,inf	NA,0.313356	0.000226364	0.000226365
2	chr1:117515042:A:G	117515042	NA,G	NA,A	NA,1	NA,-inf	NA,inf	NA,0.313098	0.000226294	0.000226294
2	chr1:117479140:A:G	117479140	NA,G	NA,A	NA,1	NA,-inf	NA,inf	NA,0.312828	0.000226197	0.000226198
2	chr1:117260946:G:A	117260946	NA,A	NA,G	NA,1	NA,-inf	NA,inf	NA,0.300785	0.000226126	0.000226127
2	chr1:117513944:G:C	117513944	NA,C	NA,G	NA,1	NA,-inf	NA,inf	NA,0.312516	0.000226104	0.000226105
2	chr1:117536679:A:T	117536679	NA,T	NA,A	NA,1	NA,-inf	NA,inf	NA,0.312452	0.00022609	0.000226091
2	chr1:117514731:G:A	117514731	NA,A	NA,G	NA,1	NA,-inf	NA,inf	NA,0.312401	0.00022606	0.00022606
2	chr1:117285900:G:A	117285900	NA,A	NA,G	NA,1	NA,inf	NA,inf	NA,0.527986	0.000225999	0.000226
2	chr1:117499339:A:G	117499339	NA,G	NA,A	NA,1	NA,-inf	NA,inf	NA,0.312064	0.000225956	0.000225957
2	chr1:117332995:G:A	117332995	NA,A	NA,G	NA,1	NA,-inf	NA,inf	NA,0.269154	0.000225937	0.000225938
2	chr1:118018782:T:C	118018782	NA,C	NA,T	NA,1	NA,-inf	NA,inf	NA,0.651501	0.000225935	0.000225936
2	chr1:117513849:A:G	117513849	NA,G	NA,A	NA,1	NA,-inf	NA,inf	NA,0.311906	0.000225912	0.000225913
2	chr1:117460939:G:A	117460939	NA,A	NA,G	NA,1	NA,-inf	NA,inf	NA,0.311879	0.000225897	0.000225898
2	chr1:117492840:T:C	117492840	NA,C	NA,T	NA,1	NA,-inf	NA,inf	NA,0.311879	0.000225897	0.000225898
2	chr1:117482162:T:A	117482162	NA,A	NA,T	NA,1	NA,-inf	NA,inf	NA,0.311879	0.000225897	0.000225898
2	chr1:117511098:C:T	117511098	NA,T	NA,C	NA,1	NA,-inf	NA,inf	NA,0.311879	0.000225897	0.000225898
2	chr1:117539282:A:G	117539282	NA,G	NA,A	NA,1	NA,-inf	NA,inf	NA,0.311879	0.000225897	0.000225898
2	chr1:117528815:T:C	117528815	NA,C	NA,T	NA,1	NA,-inf	NA,inf	NA,0.311841	0.000225891	0.000225892
2	chr1:117528859:T:C	117528859	NA,C	NA,T	NA,1	NA,-inf	NA,inf	NA,0.311795	0.000225866	0.000225867
2	chr1:117457175:T:C	117457175	NA,C	NA,T	NA,1	NA,-inf	NA,inf	NA,0.30204	0.000225848	0.000225848
2	chr1:117529805:G:A	117529805	NA,A	NA,G	NA,1	NA,-inf	NA,inf	NA,0.311626	0.000225815	0.000225816
2	chr1:117126804:C:T	117126804	NA,T	NA,C	NA,1	NA,inf	NA,inf	NA,0.470442	0.000225665	0.000225666
2	chr1:117488435:A:T	117488435	NA,T	NA,A	NA,1	NA,-inf	NA,inf	NA,0.310889	0.000225596	0.000225597
2	chr1:117340809:T:A	117340809	NA,A	NA,T	NA,1	NA,-inf	NA,inf	NA,0.313236	0.000225555	0.000225555
2	chr1:117480229:A:G	117480229	NA,G	NA,A	NA,1	NA,-inf	NA,inf	NA,0.310774	0.000225544	0.000225545
2	chr1:117490013:A:G	117490013	G,G	A,A	1,1	inf,-inf	inf,inf	1.39415,0.0643615	0.000225488	0.000225489
2	chr1:117949964:T:G	117949964	G,NA	T,NA	1,NA	inf,NA	inf,NA	0.959915,NA	0.000225329	0.00022533
2	chr1:117598923:CCTGA:C	117598923	C,NA	CCTGA,NA	1,NA	-inf,NA	inf,NA	0.401761,NA	0.000225294	0.000225295
2	chr1:117479490:A:G	117479490	NA,G	NA,A	NA,1	NA,-inf	NA,inf	NA,0.309635	0.000225188	0.000225188
2	chr1:117239301:TTAGA:T	117239301	NA,T	NA,TTAGA	NA,1	NA,inf	NA,inf	NA,0.0899518	0.000225045	0.000225046
2	chr1:117233986:C:G	117233986	NA,G	NA,C	NA,1	NA,inf	NA,inf	NA,0.311916	0.000224931	0.000224932
2	chr1:117518618:G:C	117518618	NA,C	NA,G	NA,1	NA,-inf	NA,inf	NA,0.308852	0.000224914	0.000224915
2	chr1:117659462:T:C	117659462	NA,C	NA,T	NA,1	NA,-inf	NA,inf	NA,1.72463	0.000224807	0.000224815
2	chr1:117270418:A:G	117270418	NA,G	NA,A	NA,1	NA,-inf	NA,inf	NA,0.337658	0.000224726	0.000224727
2	chr1:117220809:G:A	117220809	NA,A	NA,G	NA,1	NA,inf	NA,inf	NA,0.312763	0.000224649	0.00022465
2	chr1:117666577:C:T	117666577	NA,T	NA,C	NA,1	NA,inf	NA,inf	NA,0.700415	0.000224643	0.000224644
2	chr1:117621674:C:A	117621674	NA,A	NA,C	NA,1	NA,-inf	NA,inf	NA,0.116343	0.000224632	0.000224633
2	chr1:117781861:G:A	117781861	NA,A	NA,G	NA,1	NA,inf	NA,inf	NA,0.543731	0.000224435	0.000224436
2	chr1:117330224:G:A	117330224	NA,A	NA,G	NA,1	NA,inf	NA,inf	NA,0.482024	0.000224322	0.000224323
2	chr1:117636485:G:C	117636485	NA,C	NA,G	NA,1	NA,-inf	NA,inf	NA,0.917029	0.000224151	0.000224153
2	chr1:117936673:T:TATTG	117936673	NA,TATTG	NA,T	NA,1	NA,-inf	NA,inf	NA,0.216058	0.000224093	0.000224094
2	chr1:117510039:G:T	117510039	NA,T	NA,G	NA,1	NA,-inf	NA,inf	NA,0.295746	0.000223854	0.000223855
2	chr1:117249140:C:T	117249140	NA,T	NA,C	NA,1	NA,inf	NA,inf	NA,0.130766	0.0002237	0.000223701
2	chr1:117808853:C:T	117808853	NA,T	NA,C	NA,1	NA,inf	NA,inf	NA,0.569639	0.000223639	0.00022364
2	chr1:117228315:C:T	117228315	NA,T	NA,C	NA,1	NA,inf	NA,inf	NA,0.306196	0.000223506	0.000223507
2	chr1:117516741:G:A	117516741	A,A	G,G	1,1	inf,inf	inf,inf	1.40369,0.00189088	0.000223235	0.000223236
2	chr1:117381293:G:A	117381293	NA,A	NA,G	NA,1	NA,-inf	NA,inf	NA,0.3039	0.000223049	0.00022305
2	chr1:117166247:A:G	117166247	NA,G	NA,A	NA,1	NA,inf	NA,inf	NA,0.382231	0.000222836	0.000222837
2	chr1:117898906:A:G	117898906	NA,G	NA,A	NA,1	NA,inf	NA,inf	NA,0.572608	0.000222758	0.000222759
2	chr1:117236491:C:T	117236491	NA,T	NA,C	NA,1	NA,inf	NA,inf	NA,0.305338	0.000222583	0.000222584
2	chr1:117460697:T:C	117460697	NA,C	NA,T	NA,1	NA,-inf	NA,inf	NA,0.301119	0.000222549	0.00022255
2	chr1:117356461:G:GCC	117356461	GCC,GCC	G,G	1,1	inf,-inf	inf,inf	1.38143,0.0937646	0.000222234	0.000222235
2	chr1:117546321:A:C	117546321	NA,C	NA,A	NA,1	NA,-inf	NA,inf	NA,0.303918	0.000222199	0.0002222
2	chr1:117409753:A:G	117409753	NA,G	NA,A	NA,1	NA,-inf	NA,inf	NA,0.299958	0.000222189	0.00022219
2	chr1:117375138:G:A	117375138	NA,A	NA,G	NA,1	NA,-inf	NA,inf	NA,0.300617	0.000222039	0.000222039
2	chr1:117518850:G:A	117518850	A,A	G,G	1,1	inf,-inf	inf,inf	1.40084,0.00191554	0.000221881	0.000221882
2	chr1:117464418:G:A	117464418	A,A	G,G	1,1	inf,inf	inf,inf	1.39406,0.0231599	0.000221807	0.000221808
2	chr1:117207989:C:T	117207989	NA,T	NA,C	NA,1	NA,-inf	NA,inf	NA,0.431989	0.000221662	0.000221663
2	chr1:117403819:C:T	117403819	NA,T	NA,C	NA,1	NA,-inf	NA,inf	NA,0.261183	0.000221619	0.00022162
2	chr1:117917527:A:G	117917527	NA,G	NA,A	NA,1	NA,-inf	NA,inf	NA,0.361302	0.0002215	0.000221501
2	chr1:117950498:C:G	117950498	NA,G	NA,C	NA,1	NA,-inf	NA,inf	NA,0.299187	0.000221274	0.000221275
2	chr1:117928850:A:G	117928850	NA,G	NA,A	NA,1	NA,inf	NA,inf	NA,0.0851771	0.000221245	0.000221246
2	chr1:117285449:AGCTTAGAGTTGGGAAAAGGACCCTAAAG:A	117285449	NA,A	NA,AGCTTAGAGTTGGGAAAAGGACCCTAAAG	NA,1	NA,-inf	NA,inf	NA,0.345224	0.000221106	0.000221107
2	chr1:117235740:G:A	117235740	NA,A	NA,G	NA,1	NA,inf	NA,inf	NA,0.300736	0.000221025	0.000221025
2	chr1:117569455:CT:C	117569455	NA,C	NA,CT	NA,1	NA,-inf	NA,inf	NA,0.482099	0.000220683	0.000220684
2	chr1:117407240:T:A	117407240	NA,A	NA,T	NA,1	NA,-inf	NA,inf	NA,0.293964	0.000220368	0.000220368
2	chr1:117164515:TA:T	117164515	NA,T	NA,TA	NA,1	NA,-inf	NA,inf	NA,0.407405	0.000220347	0.000220348
2	chr1:117221487:G:A	117221487	NA,A	NA,G	NA,1	NA,inf	NA,inf	NA,0.285355	0.000220317	0.000220318
2	chr1:117662890:G:T	117662890	NA,T	NA,G	NA,1	NA,inf	NA,inf	NA,0.680986	0.000220174	0.000220176
2	chr1:117181165:C:T	117181165	NA,T	NA,C	NA,1	NA,-inf	NA,inf	NA,0.35212	0.000220078	0.000220079
2	chr1:117381919:C:T	117381919	NA,T	NA,C	NA,1	NA,-inf	NA,inf	NA,0.291083	0.000219486	0.000219487
2	chr1:118086651:G:A	118086651	NA,A	NA,G	NA,1	NA,-inf	NA,inf	NA,0.443371	0.000219461	0.000219462
2	chr1:117447107:T:C	117447107	NA,C	NA,T	NA,1	NA,-inf	NA,inf	NA,0.24971	0.000219196	0.000219197
2	chr1:117402974:T:G	117402974	NA,G	NA,T	NA,1	NA,-inf	NA,inf	NA,0.28987	0.000219142	0.000219142
2	chr1:117389526:A:C	117389526	NA,C	NA,A	NA,1	NA,-inf	NA,inf	NA,0.289853	0.000219121	0.000219122
2	chr1:117897808:G:A	117897808	NA,A	NA,G	NA,1	NA,inf	NA,inf	NA,0.079376	0.000219077	0.000219078
2	chr1:117992449:C:T	117992449	NA,T	NA,C	NA,1	NA,inf	NA,inf	NA,0.449212	0.00021906	0.000219061
2	chr1:118097439:C:T	118097439	NA,T	NA,C	NA,1	NA,-inf	NA,inf	NA,0.586455	0.000219049	0.00021905
2	chr1:117348259:T:C	117348259	NA,C	NA,T	NA,1	NA,-inf	NA,inf	NA,0.289506	0.000219021	0.000219022
2	chr1:117415694:T:C	117415694	NA,C	NA,T	NA,1	NA,-inf	NA,inf	NA,0.289473	0.000219017	0.000219018
2	chr1:117442701:C:T	117442701	NA,T	NA,C	NA,1	NA,-inf	NA,inf	NA,0.28864	0.000218915	0.000218916
2	chr1:117397358:A:G	117397358	NA,G	NA,A	NA,1	NA,-inf	NA,inf	NA,0.288961	0.000218861	0.000218862
2	chr1:117227720:C:T	117227720	NA,T	NA,C	NA,1	NA,inf	NA,inf	NA,0.407724	0.000218861	0.000218862
2	chr1:117415131:G:A	117415131	NA,A	NA,G	NA,1	NA,-inf	NA,inf	NA,0.2888	0.000218821	0.000218822
2	chr1:117350781:T:C	117350781	NA,C	NA,T	NA,1	NA,-inf	NA,inf	NA,0.288721	0.000218793	0.000218794
2	chr1:117452170:G:A	117452170	NA,A	NA,G	NA,1	NA,-inf	NA,inf	NA,0.288104	0.000218747	0.000218748
2	chr1:117377882:C:T	117377882	NA,T	NA,C	NA,1	NA,-inf	NA,inf	NA,0.288544	0.000218744	0.000218745
2	chr1:117409332:T:C	117409332	NA,C	NA,T	NA,1	NA,-inf	NA,inf	NA,0.288447	0.000218708	0.000218709
2	chr1:117904644:T:C	117904644	NA,C	NA,T	NA,1	NA,-inf	NA,inf	NA,0.248872	0.000218704	0.000218705
2	chr1:117377500:A:C	117377500	NA,C	NA,A	NA,1	NA,-inf	NA,inf	NA,0.288393	0.000218695	0.000218695
2	chr1:117358341:A:G	117358341	NA,G	NA,A	NA,1	NA,-inf	NA,inf	NA,0.288393	0.000218695	0.000218695
2	chr1:117232461:C:G	117232461	G,NA	C,NA	1,NA	inf,NA	inf,NA	0.545163,NA	0.000218264	0.000218265
2	chr1:117422035:GAATT:G	117422035	NA,G	NA,GAATT	NA,1	NA,-inf	NA,inf	NA,0.286037	0.000218128	0.000218129
2	chr1:117242936:G:C	117242936	NA,C	NA,G	NA,1	NA,inf	NA,inf	NA,0.156722	0.000218057	0.000218057
2	chr1:117449841:G:A	117449841	NA,A	NA,G	NA,1	NA,-inf	NA,inf	NA,0.285641	0.000218013	0.000218014
2	chr1:117451631:A:T	117451631	NA,T	NA,A	NA,1	NA,-inf	NA,inf	NA,0.285641	0.000218013	0.000218014
2	chr1:117778170:G:A	117778170	A,A	G,G	1,1	-inf,inf	inf,inf	0.9601,0.0960007	0.000218012	0.000218012
2	chr1:117171080:A:G	117171080	NA,G	NA,A	NA,1	NA,-inf	NA,inf	NA,0.410481	0.000217948	0.000217949
2	chr1:117354521:T:C	117354521	NA,C	NA,T	NA,1	NA,-inf	NA,inf	NA,0.285977	0.000217922	0.000217922
2	chr1:117448619:G:C	117448619	NA,C	NA,G	NA,1	NA,-inf	NA,inf	NA,0.285087	0.000217855	0.000217856
2	chr1:117947423:G:A	117947423	A,NA	G,NA	1,NA	-inf,NA	inf,NA	1.29563,NA	0.000217722	0.000217724
2	chr1:117364934:G:A	117364934	A,A	G,G	1,1	inf,-inf	inf,inf	1.35725,0.149744	0.000217719	0.00021772
2	chr1:117693491:C:CTTTCTGTCTG	117693491	NA,CTTTCTGTCTG	NA,C	NA,1	NA,inf	NA,inf	NA,0.709787	0.00021756	0.000217561
2	chr1:117693104:C:T	117693104	T,NA	C,NA	1,NA	-inf,NA	inf,NA	0.384355,NA	0.000217417	0.000217418
2	chr1:117338650:G:A	117338650	NA,A	NA,G	NA,1	NA,-inf	NA,inf	NA,0.287506	0.000217405	0.000217405
2	chr1:117220684:A:T	117220684	NA,T	NA,A	NA,1	NA,-inf	NA,inf	NA,0.275135	0.000217395	0.000217396
2	chr1:117511177:C:T	117511177	NA,T	NA,C	NA,1	NA,inf	NA,inf	NA,0.324785	0.000217374	0.000217375
2	chr1:117763959:G:T	117763959	NA,T	NA,G	NA,1	NA,inf	NA,inf	NA,0.479729	0.000217112	0.000217113
2	chr1:117657707:A:G	117657707	NA,G	NA,A	NA,1	NA,-inf	NA,inf	NA,0.272222	0.000217063	0.000217064
2	chr1:117972968:C:A	117972968	NA,A	NA,C	NA,1	NA,inf	NA,inf	NA,0.0743162	0.000216838	0.000216839
2	chr1:117452252:A:T	117452252	NA,T	NA,A	NA,1	NA,-inf	NA,inf	NA,0.281394	0.000216799	0.000216799
2	chr1:117162131:A:G	117162131	NA,G	NA,A	NA,1	NA,-inf	NA,inf	NA,0.604459	0.000216498	0.000216499
2	chr1:117208245:A:G	117208245	NA,G	NA,A	NA,1	NA,-inf	NA,inf	NA,0.398804	0.000216376	0.000216377
2	chr1:117946338:CTTTAT:C	117946338	NA,C	NA,CTTTAT	NA,1	NA,inf	NA,inf	NA,0.298325	0.000216341	0.000216342
2	chr1:117353886:G:A	117353886	NA,A	NA,G	NA,1	NA,inf	NA,inf	NA,0.50337	0.00021602	0.000216021
2	chr1:117966965:A:T	117966965	NA,T	NA,A	NA,1	NA,inf	NA,inf	NA,0.0711016	0.00021601	0.00021601
2	chr1:117545786:A:G	117545786	NA,G	NA,A	NA,1	NA,-inf	NA,inf	NA,0.353484	0.000215934	0.000215935
2	chr1:117545952:AT:A	117545952	NA,A	NA,AT	NA,1	NA,-inf	NA,inf	NA,0.276629	0.000215911	0.000215912
2	chr1:117855457:C:A	117855457	A,NA	C,NA	1,NA	-inf,NA	inf,NA	0.489139,NA	0.000215825	0.000215825
2	chr1:117287852:A:T	117287852	NA,T	NA,A	NA,1	NA,-inf	NA,inf	NA,0.326662	0.000215778	0.000215779
2	chr1:117755524:C:T	117755524	T,NA	C,NA	1,NA	-inf,NA	inf,NA	0.390984,NA	0.000215401	0.000215402
2	chr1:118086502:T:C	118086502	NA,C	NA,T	NA,1	NA,inf	NA,inf	NA,0.485454	0.000215356	0.000215357
2	chr1:117884704:T:A	117884704	NA,A	NA,T	NA,1	NA,inf	NA,inf	NA,0.0692232	0.000215105	0.000215106
2	chr1:118004702:T:C	118004702	NA,C	NA,T	NA,1	NA,-inf	NA,inf	NA,0.24195	0.000214864	0.000214864
2	chr1:117569699:C:T	117569699	NA,T	NA,C	NA,1	NA,-inf	NA,inf	NA,0.455835	0.000214829	0.00021483
2	chr1:117716077:G:A	117716077	NA,A	NA,G	NA,1	NA,-inf	NA,inf	NA,0.646578	0.000214772	0.000214773
2	chr1:117522721:C:T	117522721	NA,T	NA,C	NA,1	NA,-inf	NA,inf	NA,0.274776	0.000214727	0.000214728
2	chr1:117910115:A:G	117910115	NA,G	NA,A	NA,1	NA,inf	NA,inf	NA,0.29125	0.000214359	0.00021436
2	chr1:117157526:C:A	117157526	NA,A	NA,C	NA,1	NA,-inf	NA,inf	NA,0.244029	0.000214219	0.00021422
2	chr1:117366586:T:G	117366586	NA,G	NA,T	NA,1	NA,-inf	NA,inf	NA,0.272967	0.0002142	0.000214201
2	chr1:117655106:T:C	117655106	NA,C	NA,T	NA,1	NA,-inf	NA,inf	NA,0.679389	0.000213856	0.000213857
2	chr1:117812097:G:A	117812097	NA,A	NA,G	NA,1	NA,inf	NA,inf	NA,0.463277	0.000213643	0.000213644
2	chr1:117807401:T:G	117807401	NA,G	NA,T	NA,1	NA,-inf	NA,inf	NA,0.633681	0.000213578	0.00021358
2	chr1:117760426:T:C	117760426	NA,C	NA,T	NA,1	NA,-inf	NA,inf	NA,0.327141	0.000213452	0.000213453
2	chr1:117283931:C:T	117283931	NA,T	NA,C	NA,1	NA,-inf	NA,inf	NA,0.425455	0.000213445	0.000213446
2	chr1:118000805:C:T	118000805	T,T	C,C	1,1	-inf,-inf	inf,inf	0.252861,1.09348	0.000213348	0.000213349
2	chr1:117596827:A:T	117596827	NA,T	NA,A	NA,1	NA,inf	NA,inf	NA,0.489615	0.00021322	0.000213221
2	chr1:117767134:C:T	117767134	NA,T	NA,C	NA,1	NA,inf	NA,inf	NA,0.569366	0.00021318	0.000213181
2	chr1:117866541:T:C	117866541	NA,C	NA,T	NA,1	NA,-inf	NA,inf	NA,0.261453	0.00021317	0.000213171
2	chr1:117758807:T:C	117758807	C,C	T,T	1,1	inf,inf	inf,inf	0.96907,0.135535	0.00021286	0.000212861
2	chr1:118014934:C:T	118014934	NA,T	NA,C	NA,1	NA,-inf	NA,inf	NA,0.310134	0.00021271	0.000212711
2	chr1:117138878:T:C	117138878	C,NA	T,NA	1,NA	-inf,NA	inf,NA	0.575393,NA	0.000212625	0.000212626
2	chr1:117806927:G:A	117806927	NA,A	NA,G	NA,1	NA,inf	NA,inf	NA,0.63776	0.000212614	0.000212615
2	chr1:117166133:T:C	117166133	NA,C	NA,T	NA,1	NA,-inf	NA,inf	NA,0.474486	0.00021261	0.000212611
2	chr1:117969376:C:T	117969376	T,NA	C,NA	1,NA	inf,NA	inf,NA	0.692481,NA	0.00021259	0.000212591
2	chr1:117187301:C:T	117187301	T,NA	C,NA	1,NA	-inf,NA	inf,NA	0.691842,NA	0.000212552	0.000212553
2	chr1:117344903:G:C	117344903	C,NA	G,NA	1,NA	inf,NA	inf,NA	0.805084,NA	0.000212498	0.000212499
2	chr1:117932019:A:G	117932019	NA,G	NA,A	NA,1	NA,-inf	NA,inf	NA,0.229911	0.000212397	0.000212398
2	chr1:117747303:C:T	117747303	NA,T	NA,C	NA,1	NA,-inf	NA,inf	NA,0.202793	0.000212284	0.000212285
2	chr1:117407374:A:G	117407374	NA,G	NA,A	NA,1	NA,-inf	NA,inf	NA,0.26617	0.000212279	0.00021228
2	chr1:117352649:C:G	117352649	G,G	C,C	1,1	inf,-inf	inf,inf	1.3472,0.136683	0.000212069	0.00021207
2	chr1:117354474:A:G	117354474	NA,G	NA,A	NA,1	NA,inf	NA,inf	NA,0.470765	0.000212067	0.000212068
2	chr1:117759904:GAC:G	117759904	NA,G	NA,GAC	NA,1	NA,inf	NA,inf	NA,0.398914	0.000211957	0.000211958
2	chr1:117286642:C:T	117286642	NA,T	NA,C	NA,1	NA,inf	NA,inf	NA,0.00419023	0.000211845	0.000211846
2	chr1:117740378:A:G	117740378	NA,G	NA,A	NA,1	NA,-inf	NA,inf	NA,0.200927	0.000211682	0.000211683
2	chr1:117928777:A:C	117928777	NA,C	NA,A	NA,1	NA,-inf	NA,inf	NA,0.225309	0.000211666	0.000211667
2	chr1:117568629:A:G	117568629	NA,G	NA,A	NA,1	NA,-inf	NA,inf	NA,0.250779	0.000211627	0.000211628
2	chr1:117931919:G:T	117931919	NA,T	NA,G	NA,1	NA,-inf	NA,inf	NA,0.137453	0.000211613	0.000211614
2	chr1:117816073:G:A	117816073	NA,A	NA,G	NA,1	NA,-inf	NA,inf	NA,0.255152	0.000211607	0.000211608
2	chr1:117969613:TATG:T	117969613	NA,T	NA,TATG	NA,1	NA,-inf	NA,inf	NA,0.211979	0.000211552	0.000211552
2	chr1:117187814:G:A	117187814	NA,A	NA,G	NA,1	NA,inf	NA,inf	NA,0.20961	0.000211551	0.000211552
2	chr1:117849881:C:T	117849881	NA,T	NA,C	NA,1	NA,inf	NA,inf	NA,0.045198	0.000211481	0.000211482
2	chr1:117323865:T:TAA	117323865	NA,TAA	NA,T	NA,1	NA,-inf	NA,inf	NA,0.549194	0.00021148	0.000211481
2	chr1:117739292:T:G	117739292	NA,G	NA,T	NA,1	NA,-inf	NA,inf	NA,0.1998	0.00021135	0.000211351
2	chr1:117726252:A:G	117726252	NA,G	NA,A	NA,1	NA,-inf	NA,inf	NA,0.00587252	0.000211228	0.000211229
2	chr1:117145328:T:C	117145328	NA,C	NA,T	NA,1	NA,inf	NA,inf	NA,0.333342	0.000211187	0.000211188
2	chr1:117212068:C:G	117212068	NA,G	NA,C	NA,1	NA,-inf	NA,inf	NA,0.391518	0.000211037	0.000211038
2	chr1:117595245:G:A	117595245	NA,A	NA,G	NA,1	NA,inf	NA,inf	NA,0.592734	0.000210928	0.000210929
2	chr1:117725757:G:A	117725757	NA,A	NA,G	NA,1	NA,-inf	NA,inf	NA,0.224925	0.000210924	0.000210924
2	chr1:117559349:A:G	117559349	NA,G	NA,A	NA,1	NA,-inf	NA,inf	NA,0.662344	0.000210907	0.000210908
2	chr1:117967744:G:A	117967744	NA,A	NA,G	NA,1	NA,-inf	NA,inf	NA,0.382612	0.000210579	0.00021058
2	chr1:117965731:T:C	117965731	NA,C	NA,T	NA,1	NA,inf	NA,inf	NA,0.477643	0.000210504	0.000210505
2	chr1:117717809:T:G	117717809	NA,G	NA,T	NA,1	NA,-inf	NA,inf	NA,0.54105	0.000210479	0.00021048
2	chr1:117769414:C:T	117769414	NA,T	NA,C	NA,1	NA,inf	NA,inf	NA,0.343788	0.000210239	0.000210239
2	chr1:117703024:C:G	117703024	G,G	C,C	1,1	-inf,inf	inf,inf	0.288069,0.344427	0.000210069	0.000210069
2	chr1:117207147:G:A	117207147	NA,A	NA,G	NA,1	NA,-inf	NA,inf	NA,0.299178	0.000210017	0.000210018
2	chr1:118031048:A:G	118031048	NA,G	NA,A	NA,1	NA,inf	NA,inf	NA,0.467018	0.00021	0.000210002
2	chr1:117195533:C:T	117195533	NA,T	NA,C	NA,1	NA,-inf	NA,inf	NA,0.432833	0.000209999	0.00021
2	chr1:117212155:A:G	117212155	NA,G	NA,A	NA,1	NA,-inf	NA,inf	NA,0.388409	0.000209953	0.000209954
2	chr1:117493160:C:T	117493160	NA,T	NA,C	NA,1	NA,inf	NA,inf	NA,0.33445	0.000209821	0.000209822
2	chr1:117548356:A:T	117548356	T,T	A,A	1,1	inf,-inf	inf,inf	1.33078,0.12822	0.000209641	0.000209641
2	chr1:117670182:G:A	117670182	NA,A	NA,G	NA,1	NA,-inf	NA,inf	NA,0.208087	0.00020962	0.000209621
2	chr1:117903329:G:A	117903329	NA,A	NA,G	NA,1	NA,inf	NA,inf	NA,0.273654	0.000209379	0.00020938
2	chr1:117738330:G:C	117738330	NA,C	NA,G	NA,1	NA,-inf	NA,inf	NA,0.192066	0.00020915	0.00020915
2	chr1:117299126:GTGTGTGTGTGTGTGTA:G	117299126	NA,G	NA,GTGTGTGTGTGTGTGTA	NA,1	NA,-inf	NA,inf	NA,0.0118606	0.000209071	0.000209072
2	chr1:118032554:C:G	118032554	G,G	C,C	1,1	inf,-inf	inf,inf	0.474297,0.199505	0.000209048	0.000209048
2	chr1:117666992:C:T	117666992	NA,T	NA,C	NA,1	NA,inf	NA,inf	NA,0.519408	0.000209002	0.000209003
2	chr1:117237070:G:A	117237070	NA,A	NA,G	NA,1	NA,inf	NA,inf	NA,0.258838	0.000208792	0.000208793
2	chr1:117822135:C:T	117822135	NA,T	NA,C	NA,1	NA,-inf	NA,inf	NA,0.218952	0.000208482	0.000208483
2	chr1:117234039:T:C	117234039	NA,C	NA,T	NA,1	NA,inf	NA,inf	NA,0.127191	0.000208461	0.000208461
2	chr1:117160622:T:G	117160622	G,G	T,T	1,1	inf,-inf	inf,inf	0.499064,1.09319	0.000208445	0.000208445
2	chr1:117687327:G:A	117687327	NA,A	NA,G	NA,1	NA,inf	NA,inf	NA,0.608221	0.000208426	0.000208427
2	chr1:117449445:G:A	117449445	NA,A	NA,G	NA,1	NA,-inf	NA,inf	NA,0.251724	0.000208335	0.000208336
2	chr1:117758241:CT:C	117758241	NA,C	NA,CT	NA,1	NA,inf	NA,inf	NA,0.471133	0.000208103	0.000208104
2	chr1:117760320:T:C	117760320	NA,C	NA,T	NA,1	NA,inf	NA,inf	NA,0.477181	0.000207863	0.000207864
2	chr1:117312995:T:C	117312995	NA,C	NA,T	NA,1	NA,inf	NA,inf	NA,0.43741	0.000207745	0.000207747
2	chr1:117213213:C:T	117213213	NA,T	NA,C	NA,1	NA,-inf	NA,inf	NA,0.363801	0.000207659	0.00020766
2	chr1:117278132:A:G	117278132	NA,G	NA,A	NA,1	NA,-inf	NA,inf	NA,0.296677	0.000207467	0.000207467
2	chr1:117820804:T:G	117820804	NA,G	NA,T	NA,1	NA,inf	NA,inf	NA,0.433588	0.000207384	0.000207385
2	chr1:117558566:A:G	117558566	NA,G	NA,A	NA,1	NA,-inf	NA,inf	NA,0.644181	0.000207332	0.000207333
2	chr1:117898757:C:T	117898757	NA,T	NA,C	NA,1	NA,inf	NA,inf	NA,0.0347163	0.00020724	0.00020724
2	chr1:118011327:C:T	118011327	T,T	C,C	1,1	inf,inf	inf,inf	0.582471,1.59334	0.000206938	0.00020694
2	chr1:118086297:A:G	118086297	NA,G	NA,A	NA,1	NA,inf	NA,inf	NA,0.474212	0.000206921	0.000206923
2	chr1:117308814:G:A	117308814	NA,A	NA,G	NA,1	NA,inf	NA,inf	NA,0.380577	0.0002068	0.000206801
2	chr1:117685730:C:T	117685730	NA,T	NA,C	NA,1	NA,-inf	NA,inf	NA,0.195776	0.000206779	0.00020678
2	chr1:117528022:G:A	117528022	NA,A	NA,G	NA,1	NA,-inf	NA,inf	NA,0.245099	0.000206541	0.000206542
2	chr1:117117609:G:A	117117609	NA,A	NA,G	NA,1	NA,-inf	NA,inf	NA,0.278574	0.000206351	0.000206352
2	chr1:117595334:A:G	117595334	NA,G	NA,A	NA,1	NA,-inf	NA,inf	NA,0.348929	0.000206317	0.000206318
2	chr1:117235353:A:G	117235353	NA,G	NA,A	NA,1	NA,inf	NA,inf	NA,0.220311	0.000206278	0.000206279
2	chr1:117332470:G:A	117332470	NA,A	NA,G	NA,1	NA,-inf	NA,inf	NA,0.553838	0.000206151	0.000206153
2	chr1:117128040:A:C	117128040	NA,C	NA,A	NA,1	NA,inf	NA,inf	NA,0.388664	0.000206131	0.000206132
2	chr1:117689740:T:C	117689740	NA,C	NA,T	NA,1	NA,-inf	NA,inf	NA,0.422104	0.000206128	0.000206129
2	chr1:117412897:A:G	117412897	NA,G	NA,A	NA,1	NA,-inf	NA,inf	NA,0.229108	0.000206119	0.00020612
2	chr1:117690124:A:T	117690124	NA,T	NA,A	NA,1	NA,-inf	NA,inf	NA,0.421275	0.000205946	0.000205947
2	chr1:117252666:G:A	117252666	NA,A	NA,G	NA,1	NA,inf	NA,inf	NA,0.410304	0.000205863	0.000205864
2	chr1:117726884:G:T	117726884	NA,T	NA,G	NA,1	NA,inf	NA,inf	NA,0.0165138	0.000205589	0.00020559
2	chr1:117864438:T:A	117864438	NA,A	NA,T	NA,1	NA,-inf	NA,inf	NA,0.231459	0.00020557	0.000205571
2	chr1:117690615:G:A	117690615	NA,A	NA,G	NA,1	NA,-inf	NA,inf	NA,0.198279	0.000205554	0.000205555
2	chr1:117761130:T:C	117761130	NA,C	NA,T	NA,1	NA,inf	NA,inf	NA,0.517224	0.000205495	0.000205496
2	chr1:117280774:C:T	117280774	NA,T	NA,C	NA,1	NA,-inf	NA,inf	NA,0.287446	0.000205416	0.000205417
2	chr1:118022809:C:T	118022809	NA,T	NA,C	NA,1	NA,inf	NA,inf	NA,0.466786	0.000205371	0.000205372
2	chr1:117262926:A:T	117262926	NA,T	NA,A	NA,1	NA,inf	NA,inf	NA,0.251304	0.00020516	0.00020516
2	chr1:117278386:C:T	117278386	NA,T	NA,C	NA,1	NA,-inf	NA,inf	NA,0.397931	0.000204996	0.000204997
2	chr1:117455052:T:C	117455052	C,C	T,T	1,1	inf,inf	inf,inf	1.33863,0.0719251	0.000204992	0.000204992
2	chr1:117523837:A:G	117523837	G,G	A,A	1,1	inf,-inf	inf,inf	1.33794,0.0841208	0.000204832	0.000204833
2	chr1:117593723:AATGATGGACGTGGGTT:A	117593723	NA,A	NA,AATGATGGACGTGGGTT	NA,1	NA,-inf	NA,inf	NA,0.181386	0.000204788	0.000204788
2	chr1:117310213:G:A	117310213	NA,A	NA,G	NA,1	NA,-inf	NA,inf	NA,0.496562	0.000204787	0.000204788
2	chr1:117706014:A:T	117706014	NA,T	NA,A	NA,1	NA,inf	NA,inf	NA,0.0709216	0.000204693	0.000204694
2	chr1:117295669:C:T	117295669	NA,T	NA,C	NA,1	NA,inf	NA,inf	NA,0.508608	0.000204526	0.000204527
2	chr1:117671478:C:T	117671478	NA,T	NA,C	NA,1	NA,inf	NA,inf	NA,0.567536	0.000204509	0.00020451
2	chr1:117170886:C:T	117170886	NA,T	NA,C	NA,1	NA,-inf	NA,inf	NA,0.446395	0.000204405	0.000204406
2	chr1:117225374:T:G	117225374	NA,G	NA,T	NA,1	NA,-inf	NA,inf	NA,0.325427	0.000204266	0.000204267
2	chr1:118044659:G:C	118044659	NA,C	NA,G	NA,1	NA,inf	NA,inf	NA,0.440576	0.000204157	0.000204158
2	chr1:118101307:T:C	118101307	NA,C	NA,T	NA,1	NA,-inf	NA,inf	NA,0.234229	0.000204034	0.000204035
2	chr1:118110700:G:A	118110700	NA,A	NA,G	NA,1	NA,-inf	NA,inf	NA,0.23295	0.000203718	0.000203719
2	chr1:117146869:A:G	117146869	NA,G	NA,A	NA,1	NA,inf	NA,inf	NA,0.285639	0.000203652	0.000203653
2	chr1:117901194:C:T	117901194	NA,T	NA,C	NA,1	NA,-inf	NA,inf	NA,0.359876	0.000203515	0.000203516
2	chr1:117137788:T:C	117137788	C,NA	T,NA	1,NA	-inf,NA	inf,NA	0.48776,NA	0.000203399	0.0002034
2	chr1:117220332:T:C	117220332	NA,C	NA,T	NA,1	NA,inf	NA,inf	NA,0.404085	0.000203362	0.000203363
2	chr1:117542765:G:A	117542765	A,NA	G,NA	1,NA	inf,NA	inf,NA	0.55343,NA	0.000203333	0.000203334
2	chr1:117137863:C:T	117137863	NA,T	NA,C	NA,1	NA,-inf	NA,inf	NA,0.533088	0.000203327	0.000203328
2	chr1:117850846:C:T	117850846	NA,T	NA,C	NA,1	NA,inf	NA,inf	NA,0.0230723	0.00020326	0.000203261
2	chr1:117747473:A:G	117747473	NA,G	NA,A	NA,1	NA,-inf	NA,inf	NA,0.426085	0.000203228	0.000203229
2	chr1:117170482:T:C	117170482	NA,C	NA,T	NA,1	NA,inf	NA,inf	NA,0.234471	0.000203196	0.000203197
2	chr1:117692824:G:T	117692824	NA,T	NA,G	NA,1	NA,inf	NA,inf	NA,0.576965	0.000203195	0.000203196
2	chr1:118000134:G:A	118000134	NA,A	NA,G	NA,1	NA,-inf	NA,inf	NA,0.383443	0.00020318	0.000203181
2	chr1:117667385:A:C	117667385	NA,C	NA,A	NA,1	NA,-inf	NA,inf	NA,0.182458	0.000203176	0.000203177
2	chr1:117212547:C:T	117212547	NA,T	NA,C	NA,1	NA,-inf	NA,inf	NA,0.344227	0.000203167	0.000203168
2	chr1:117122865:C:T	117122865	NA,T	NA,C	NA,1	NA,-inf	NA,inf	NA,0.371957	0.000203131	0.000203132
2	chr1:117219186:T:C	117219186	NA,C	NA,T	NA,1	NA,inf	NA,inf	NA,0.402674	0.000203064	0.000203065
2	chr1:117894694:A:C	117894694	NA,C	NA,A	NA,1	NA,inf	NA,inf	NA,0.0333791	0.000203064	0.000203065
2	chr1:117170136:A:G	117170136	NA,G	NA,A	NA,1	NA,inf	NA,inf	NA,0.234008	0.000202987	0.000202988
2	chr1:117135264:G:A	117135264	NA,A	NA,G	NA,1	NA,-inf	NA,inf	NA,0.531096	0.000202936	0.000202937
2	chr1:118068983:G:T	118068983	NA,T	NA,G	NA,1	NA,-inf	NA,inf	NA,0.224413	0.000202832	0.000202833
2	chr1:118012783:C:T	118012783	NA,T	NA,C	NA,1	NA,inf	NA,inf	NA,0.411453	0.000202811	0.000202812
2	chr1:117204048:T:A	117204048	A,A	T,T	1,1	-inf,-inf	inf,inf	1.27093,0.27228	0.000202799	0.0002028
2	chr1:117785453:T:G	117785453	NA,G	NA,T	NA,1	NA,inf	NA,inf	NA,0.325453	0.000202653	0.000202654
2	chr1:117416038:A:C	117416038	NA,C	NA,A	NA,1	NA,-inf	NA,inf	NA,0.211986	0.000202642	0.000202643
2	chr1:117786297:T:C	117786297	NA,C	NA,T	NA,1	NA,inf	NA,inf	NA,0.313391	0.000202425	0.000202425
2	chr1:117267553:T:C	117267553	NA,C	NA,T	NA,1	NA,inf	NA,inf	NA,0.383962	0.000202424	0.000202424
2	chr1:118039066:C:T	118039066	NA,T	NA,C	NA,1	NA,-inf	NA,inf	NA,0.197871	0.000202374	0.000202375
2	chr1:117445713:G:C	117445713	NA,C	NA,G	NA,1	NA,-inf	NA,inf	NA,0.209316	0.000202351	0.000202352
2	chr1:117605779:C:T	117605779	NA,T	NA,C	NA,1	NA,-inf	NA,inf	NA,0.827054	0.000202283	0.000202285
2	chr1:117337089:A:G	117337089	NA,G	NA,A	NA,1	NA,-inf	NA,inf	NA,0.506339	0.000202198	0.0002022
2	chr1:117442846:T:C	117442846	NA,C	NA,T	NA,1	NA,-inf	NA,inf	NA,0.210462	0.000202192	0.000202193
2	chr1:117961198:A:G	117961198	NA,G	NA,A	NA,1	NA,-inf	NA,inf	NA,0.11455	0.000202067	0.000202068
2	chr1:117147562:G:C	117147562	NA,C	NA,G	NA,1	NA,-inf	NA,inf	NA,0.288257	0.000202042	0.000202043
2	chr1:117181736:G:T	117181736	NA,T	NA,G	NA,1	NA,-inf	NA,inf	NA,0.294018	0.000201589	0.00020159
2	chr1:117788534:A:G	117788534	NA,G	NA,A	NA,1	NA,inf	NA,inf	NA,0.346074	0.000201536	0.000201537
2	chr1:117361081:G:A	117361081	NA,A	NA,G	NA,1	NA,-inf	NA,inf	NA,0.208844	0.00020153	0.000201531
2	chr1:118073210:T:C	118073210	NA,C	NA,T	NA,1	NA,-inf	NA,inf	NA,0.219049	0.000201474	0.000201475
2	chr1:118077792:A:T	118077792	NA,T	NA,A	NA,1	NA,-inf	NA,inf	NA,0.218756	0.000201392	0.000201392
2	chr1:117394292:C:T	117394292	NA,T	NA,C	NA,1	NA,-inf	NA,inf	NA,0.206745	0.000201356	0.000201356
2	chr1:117345015:A:C	117345015	NA,C	NA,A	NA,1	NA,-inf	NA,inf	NA,0.194319	0.000201273	0.000201274
2	chr1:117590235:T:C	117590235	NA,C	NA,T	NA,1	NA,inf	NA,inf	NA,0.394832	0.000201167	0.000201168
2	chr1:117692346:G:A	117692346	NA,A	NA,G	NA,1	NA,inf	NA,inf	NA,0.565118	0.000201162	0.000201163
2	chr1:117210493:C:A	117210493	NA,A	NA,C	NA,1	NA,-inf	NA,inf	NA,0.217757	0.000201153	0.000201154
2	chr1:117962882:A:C	117962882	C,NA	A,NA	1,NA	inf,NA	inf,NA	0.554099,NA	0.000201153	0.000201153
2	chr1:117206497:T:C	117206497	NA,C	NA,T	NA,1	NA,inf	NA,inf	NA,0.400396	0.000200947	0.000200948
2	chr1:117783190:T:G	117783190	NA,G	NA,T	NA,1	NA,inf	NA,inf	NA,0.593422	0.000200929	0.000200931
2	chr1:117403814:A:G	117403814	NA,G	NA,A	NA,1	NA,-inf	NA,inf	NA,0.20503	0.000200911	0.000200911
2	chr1:117372431:A:G	117372431	NA,G	NA,A	NA,1	NA,-inf	NA,inf	NA,0.204816	0.000200863	0.000200864
2	chr1:117160401:G:A	117160401	A,NA	G,NA	1,NA	inf,NA	inf,NA	0.599021,NA	0.000200665	0.000200666
2	chr1:117789470:C:T	117789470	NA,T	NA,C	NA,1	NA,inf	NA,inf	NA,0.30671	0.000200568	0.000200569
2	chr1:117171173:G:A	117171173	NA,A	NA,G	NA,1	NA,-inf	NA,inf	NA,0.254889	0.000200458	0.000200459
2	chr1:118053099:C:A	118053099	NA,A	NA,C	NA,1	NA,-inf	NA,inf	NA,0.197545	0.000200239	0.000200239
2	chr1:117254155:G:A	117254155	NA,A	NA,G	NA,1	NA,inf	NA,inf	NA,0.294725	0.000200203	0.000200204
2	chr1:117731298:T:C	117731298	NA,C	NA,T	NA,1	NA,-inf	NA,inf	NA,0.32135	0.000200197	0.000200197
2	chr1:117595360:C:T	117595360	NA,T	NA,C	NA,1	NA,-inf	NA,inf	NA,0.723858	0.000200132	0.000200133
2	chr1:117573543:C:T	117573543	NA,T	NA,C	NA,1	NA,inf	NA,inf	NA,0.437925	0.00020001	0.000200011
2	chr1:117217664:C:G	117217664	NA,G	NA,C	NA,1	NA,-inf	NA,inf	NA,0.341641	0.000199726	0.000199727
2	chr1:117877677:G:A	117877677	NA,A	NA,G	NA,1	NA,inf	NA,inf	NA,0.011634	0.000199155	0.000199155
2	chr1:117119088:C:T	117119088	NA,T	NA,C	NA,1	NA,-inf	NA,inf	NA,0.237854	0.000199094	0.000199095
2	chr1:117615229:C:A	117615229	NA,A	NA,C	NA,1	NA,inf	NA,inf	NA,0.0316174	0.000199059	0.00019906
2	chr1:117330469:GATTAT:G	117330469	G,NA	GATTAT,NA	1,NA	inf,NA	inf,NA	0.760707,NA	0.000198643	0.000198644
2	chr1:117155992:G:T	117155992	NA,T	NA,G	NA,1	NA,-inf	NA,inf	NA,0.274231	0.000198529	0.00019853
2	chr1:117215275:A:G	117215275	NA,G	NA,A	NA,1	NA,-inf	NA,inf	NA,0.3353	0.000198429	0.00019843
2	chr1:117850792:TC:T	117850792	NA,T	NA,TC	NA,1	NA,inf	NA,inf	NA,0.398066	0.00019839	0.000198391
2	chr1:117215138:T:C	117215138	NA,C	NA,T	NA,1	NA,-inf	NA,inf	NA,0.335263	0.000198378	0.000198379
2	chr1:117214571:A:G	117214571	NA,G	NA,A	NA,1	NA,-inf	NA,inf	NA,0.335263	0.000198378	0.000198379
2	chr1:117213235:A:T	117213235	NA,T	NA,A	NA,1	NA,-inf	NA,inf	NA,0.335263	0.000198378	0.000198379
2	chr1:117143285:T:C	117143285	NA,C	NA,T	NA,1	NA,inf	NA,inf	NA,0.2858	0.000198357	0.000198358
2	chr1:117276723:A:C	117276723	NA,C	NA,A	NA,1	NA,-inf	NA,inf	NA,0.258916	0.000198253	0.000198254
2	chr1:117323365:AGGGAAG:A	117323365	NA,A	NA,AGGGAAG	NA,1	NA,-inf	NA,inf	NA,0.187287	0.000198225	0.000198226
2	chr1:117445517:G:C	117445517	NA,C	NA,G	NA,1	NA,-inf	NA,inf	NA,0.290724	0.000198194	0.000198195
2	chr1:117588494:G:A	117588494	A,A	G,G	1,1	-inf,inf	inf,inf	0.997929,0.36807	0.000198048	0.000198049
2	chr1:117189790:T:A	117189790	NA,A	NA,T	NA,1	NA,-inf	NA,inf	NA,0.421845	0.000197949	0.00019795
2	chr1:118072424:G:A	118072424	NA,A	NA,G	NA,1	NA,-inf	NA,inf	NA,0.197106	0.00019793	0.000197931
2	chr1:117595699:G:A	117595699	NA,A	NA,G	NA,1	NA,-inf	NA,inf	NA,0.713748	0.000197796	0.000197798
2	chr1:117537749:G:A	117537749	NA,A	NA,G	NA,1	NA,-inf	NA,inf	NA,0.288191	0.000197772	0.000197772
2	chr1:117264198:A:C	117264198	NA,C	NA,A	NA,1	NA,inf	NA,inf	NA,0.219633	0.000197735	0.000197736
2	chr1:117112772:T:C	117112772	NA,C	NA,T	NA,1	NA,-inf	NA,inf	NA,0.456773	0.000197585	0.000197586
2	chr1:118030676:A:G	118030676	G,G	A,A	1,1	-inf,inf	inf,inf	0.45504,0.1987	0.000197363	0.000197363
2	chr1:117168093:A:C	117168093	NA,C	NA,A	NA,1	NA,inf	NA,inf	NA,0.2144	0.000197115	0.000197115
2	chr1:117563454:C:T	117563454	T,T	C,C	1,1	-inf,-inf	inf,inf	0.521444,0.044543	0.000196977	0.000196977
2	chr1:117237225:G:A	117237225	NA,A	NA,G	NA,1	NA,inf	NA,inf	NA,0.270534	0.000196961	0.000196962
2	chr1:117412024:C:T	117412024	NA,T	NA,C	NA,1	NA,-inf	NA,inf	NA,0.198953	0.000196752	0.000196752
2	chr1:117254686:C:T	117254686	T,NA	C,NA	1,NA	-inf,NA	inf,NA	0.611344,NA	0.000196572	0.000196573
2	chr1:117191068:C:T	117191068	NA,T	NA,C	NA,1	NA,-inf	NA,inf	NA,0.285332	0.000196437	0.000196438
2	chr1:117225410:T:A	117225410	A,NA	T,NA	1,NA	inf,NA	inf,NA	0.514886,NA	0.00019636	0.000196361
2	chr1:117425903:TG:T	117425903	NA,T	NA,TG	NA,1	NA,inf	NA,inf	NA,0.0842128	0.000196336	0.000196337
2	chr1:117736851:C:G	117736851	G,G	C,C	1,1	inf,inf	inf,inf	0.997124,1.87229	0.00019631	0.000196317
2	chr1:117118198:C:T	117118198	NA,T	NA,C	NA,1	NA,inf	NA,inf	NA,0.124037	0.0001963	0.0001963
2	chr1:117312557:T:C	117312557	NA,C	NA,T	NA,1	NA,inf	NA,inf	NA,0.350154	0.000196212	0.000196213
2	chr1:117900492:G:T	117900492	NA,T	NA,G	NA,1	NA,inf	NA,inf	NA,0.444639	0.000196201	0.000196203
2	chr1:117228303:A:G	117228303	NA,G	NA,A	NA,1	NA,-inf	NA,inf	NA,0.323885	0.000196047	0.000196048
2	chr1:117192057:A:G	117192057	NA,G	NA,A	NA,1	NA,-inf	NA,inf	NA,0.306315	0.000196001	0.000196002
2	chr1:117641290:G:C	117641290	NA,C	NA,G	NA,1	NA,-inf	NA,inf	NA,0.16569	0.000195851	0.000195852
2	chr1:117442529:GTTAA:G	117442529	NA,G	NA,GTTAA	NA,1	NA,-inf	NA,inf	NA,0.194148	0.000195678	0.000195678
2	chr1:118046651:A:G	118046651	G,G	A,A	1,1	-inf,-inf	inf,inf	0.30529,1.01252	0.00019554	0.000195541
2	chr1:117379132:G:C	117379132	NA,C	NA,G	NA,1	NA,-inf	NA,inf	NA,0.18032	0.000195452	0.000195453
2	chr1:117187353:T:C	117187353	NA,C	NA,T	NA,1	NA,-inf	NA,inf	NA,0.256829	0.000195314	0.000195315
2	chr1:117372685:G:A	117372685	NA,A	NA,G	NA,1	NA,-inf	NA,inf	NA,0.192436	0.000195276	0.000195276
2	chr1:117308759:GGAAAGA:G	117308759	NA,G	NA,GGAAAGA	NA,1	NA,inf	NA,inf	NA,0.295565	0.000195094	0.000195095
2	chr1:117663380:C:A	117663380	NA,A	NA,C	NA,1	NA,-inf	NA,inf	NA,0.320674	0.000194906	0.000194907
2	chr1:117349414:G:T	117349414	NA,T	NA,G	NA,1	NA,-inf	NA,inf	NA,0.180995	0.000194902	0.000194903
2	chr1:117145130:CTT:C	117145130	NA,C	NA,CTT	NA,1	NA,-inf	NA,inf	NA,0.275941	0.000194823	0.000194823
2	chr1:117592697:G:C	117592697	NA,C	NA,G	NA,1	NA,-inf	NA,inf	NA,0.142004	0.000194771	0.000194772
2	chr1:117718728:T:C	117718728	NA,C	NA,T	NA,1	NA,inf	NA,inf	NA,0.414211	0.000194758	0.000194759
2	chr1:117224764:C:G	117224764	NA,G	NA,C	NA,1	NA,-inf	NA,inf	NA,0.304092	0.000194692	0.000194693
2	chr1:118006643:C:T	118006643	T,NA	C,NA	1,NA	inf,NA	inf,NA	0.656937,NA	0.000194603	0.000194604
2	chr1:117426693:G:A	117426693	NA,A	NA,G	NA,1	NA,inf	NA,inf	NA,0.401163	0.000194511	0.000194512
2	chr1:117638431:G:A	117638431	NA,A	NA,G	NA,1	NA,inf	NA,inf	NA,0.56022	0.00019441	0.000194411
2	chr1:117204642:G:A	117204642	NA,A	NA,G	NA,1	NA,inf	NA,inf	NA,0.201534	0.000194405	0.000194406
2	chr1:117995017:G:A	117995017	NA,A	NA,G	NA,1	NA,-inf	NA,inf	NA,0.495382	0.000194366	0.000194367
2	chr1:117147630:T:C	117147630	NA,C	NA,T	NA,1	NA,inf	NA,inf	NA,0.263541	0.000194283	0.000194284
2	chr1:117590220:T:C	117590220	NA,C	NA,T	NA,1	NA,-inf	NA,inf	NA,1.35844	0.000194282	0.000194287
2	chr1:118042606:G:A	118042606	NA,A	NA,G	NA,1	NA,inf	NA,inf	NA,0.42943	0.000194273	0.000194274
2	chr1:117293442:T:C	117293442	NA,C	NA,T	NA,1	NA,-inf	NA,inf	NA,0.170985	0.000194097	0.000194098
2	chr1:117753172:G:A	117753172	NA,A	NA,G	NA,1	NA,-inf	NA,inf	NA,0.514544	0.000193878	0.000193879
2	chr1:117776133:G:A	117776133	NA,A	NA,G	NA,1	NA,-inf	NA,inf	NA,0.279354	0.000193792	0.000193793
2	chr1:117798554:A:G	117798554	NA,G	NA,A	NA,1	NA,-inf	NA,inf	NA,0.511988	0.000193743	0.000193744
2	chr1:118037682:T:G	118037682	NA,G	NA,T	NA,1	NA,-inf	NA,inf	NA,0.164826	0.000193537	0.000193538
2	chr1:117845615:C:T	117845615	T,NA	C,NA	1,NA	-inf,NA	inf,NA	0.336256,NA	0.000193533	0.000193534
2	chr1:117769820:C:T	117769820	NA,T	NA,C	NA,1	NA,inf	NA,inf	NA,0.255196	0.000193444	0.000193445
2	chr1:117682146:T:C	117682146	NA,C	NA,T	NA,1	NA,-inf	NA,inf	NA,0.157072	0.00019339	0.00019339
2	chr1:117120484:T:C	117120484	NA,C	NA,T	NA,1	NA,inf	NA,inf	NA,0.339118	0.000193332	0.000193333
2	chr1:117270797:G:A	117270797	A,NA	G,NA	1,NA	-inf,NA	inf,NA	0.400095,NA	0.000193294	0.000193294
2	chr1:117452156:A:G	117452156	NA,G	NA,A	NA,1	NA,-inf	NA,inf	NA,0.172121	0.000193265	0.000193266
2	chr1:117714022:T:C	117714022	NA,C	NA,T	NA,1	NA,-inf	NA,inf	NA,0.0594831	0.000193183	0.000193183
2	chr1:117832588:T:C	117832588	C,NA	T,NA	1,NA	-inf,NA	inf,NA	0.460246,NA	0.000193127	0.000193127
2	chr1:117190664:C:G	117190664	NA,G	NA,C	NA,1	NA,-inf	NA,inf	NA,0.216808	0.000193114	0.000193115
2	chr1:117470248:A:G	117470248	NA,G	NA,A	NA,1	NA,-inf	NA,inf	NA,0.179038	0.000192972	0.000192973
2	chr1:117316471:T:G	117316471	NA,G	NA,T	NA,1	NA,-inf	NA,inf	NA,0.165428	0.000192942	0.000192943
2	chr1:117281491:G:A	117281491	NA,A	NA,G	NA,1	NA,inf	NA,inf	NA,0.402101	0.000192837	0.000192838
2	chr1:117688176:C:A	117688176	NA,A	NA,C	NA,1	NA,-inf	NA,inf	NA,0.348838	0.000192764	0.000192764
2	chr1:117148622:T:C	117148622	C,C	T,T	1,1	inf,-inf	inf,inf	0.443623,1.10365	0.000192682	0.000192683
2	chr1:117193928:A:G	117193928	NA,G	NA,A	NA,1	NA,-inf	NA,inf	NA,0.270794	0.000192667	0.000192667
2	chr1:118075619:T:C	118075619	NA,C	NA,T	NA,1	NA,-inf	NA,inf	NA,0.183565	0.000192663	0.000192664
2	chr1:117218791:G:A	117218791	NA,A	NA,G	NA,1	NA,-inf	NA,inf	NA,0.305827	0.000192514	0.000192515
2	chr1:117220409:T:C	117220409	NA,C	NA,T	NA,1	NA,-inf	NA,inf	NA,0.305899	0.000192473	0.000192474
2	chr1:117424650:C:T	117424650	NA,T	NA,C	NA,1	NA,-inf	NA,inf	NA,0.180071	0.000192469	0.00019247
2	chr1:118000619:C:T	118000619	T,NA	C,NA	1,NA	-inf,NA	inf,NA	0.357565,NA	0.000192461	0.000192462
2	chr1:117765484:A:T	117765484	NA,T	NA,A	NA,1	NA,-inf	NA,inf	NA,0.217746	0.000192307	0.000192308
2	chr1:117756711:A:G	117756711	G,NA	A,NA	1,NA	-inf,NA	inf,NA	0.61348,NA	0.000192303	0.000192304
2	chr1:117182584:C:T	117182584	NA,T	NA,C	NA,1	NA,-inf	NA,inf	NA,0.402259	0.000192233	0.000192234
2	chr1:118007099:T:G	118007099	G,G	T,T	1,1	-inf,-inf	inf,inf	0.152348,1.10361	0.000192096	0.000192097
2	chr1:117767415:C:T	117767415	NA,T	NA,C	NA,1	NA,inf	NA,inf	NA,0.208431	0.000192094	0.000192095
2	chr1:117427217:GC:G	117427217	NA,G	NA,GC	NA,1	NA,-inf	NA,inf	NA,0.176758	0.000191721	0.000191722
2	chr1:117685434:T:C	117685434	NA,C	NA,T	NA,1	NA,-inf	NA,inf	NA,0.0466554	0.000191717	0.000191718
2	chr1:117263192:G:A	117263192	NA,A	NA,G	NA,1	NA,inf	NA,inf	NA,0.197445	0.000191692	0.000191693
2	chr1:117237609:G:A	117237609	NA,A	NA,G	NA,1	NA,inf	NA,inf	NA,0.24205	0.000191672	0.000191673
2	chr1:118003991:A:G	118003991	G,G	A,A	1,1	-inf,inf	inf,inf	0.477825,0.027266	0.00019157	0.00019157
2	chr1:117734978:C:T	117734978	NA,T	NA,C	NA,1	NA,-inf	NA,inf	NA,0.157375	0.00019151	0.000191511
2	chr1:117354420:G:C	117354420	NA,C	NA,G	NA,1	NA,inf	NA,inf	NA,0.312359	0.000191508	0.000191508
2	chr1:117224151:A:T	117224151	NA,T	NA,A	NA,1	NA,-inf	NA,inf	NA,0.288064	0.000191476	0.000191476
2	chr1:117243192:C:T	117243192	NA,T	NA,C	NA,1	NA,-inf	NA,inf	NA,0.190805	0.00019134	0.000191341
2	chr1:117305445:G:A	117305445	NA,A	NA,G	NA,1	NA,-inf	NA,inf	NA,0.187582	0.000191265	0.000191266
2	chr1:117576014:C:T	117576014	T,T	C,C	1,1	-inf,inf	inf,inf	0.746443,0.908897	0.000191158	0.000191159
2	chr1:117351527:A:G	117351527	NA,G	NA,A	NA,1	NA,-inf	NA,inf	NA,0.173598	0.00019104	0.000191041
2	chr1:117907505:G:A	117907505	NA,A	NA,G	NA,1	NA,-inf	NA,inf	NA,0.469339	0.000190997	0.000190998
2	chr1:117142100:A:G	117142100	NA,G	NA,A	NA,1	NA,-inf	NA,inf	NA,0.177003	0.000190992	0.000190993
2	chr1:117706216:C:T	117706216	NA,T	NA,C	NA,1	NA,-inf	NA,inf	NA,0.413528	0.000190948	0.000190949
2	chr1:117228001:T:G	117228001	NA,G	NA,T	NA,1	NA,-inf	NA,inf	NA,0.297556	0.000190941	0.000190942
2	chr1:117217532:A:AT	117217532	NA,AT	NA,A	NA,1	NA,-inf	NA,inf	NA,0.377515	0.000190936	0.000190937
2	chr1:117648513:T:C	117648513	NA,C	NA,T	NA,1	NA,-inf	NA,inf	NA,1.12454	0.000190872	0.000190875
2	chr1:117283471:C:A	117283471	NA,A	NA,C	NA,1	NA,-inf	NA,inf	NA,0.333439	0.000190826	0.000190827
2	chr1:117203428:T:C	117203428	NA,C	NA,T	NA,1	NA,inf	NA,inf	NA,0.185352	0.000190816	0.000190817
2	chr1:117568058:A:G	117568058	G,NA	A,NA	1,NA	inf,NA	inf,NA	0.31279,NA	0.000190794	0.000190794
2	chr1:117193632:A:G	117193632	NA,G	NA,A	NA,1	NA,-inf	NA,inf	NA,0.279049	0.000190523	0.000190524
2	chr1:117219305:A:G	117219305	NA,G	NA,A	NA,1	NA,-inf	NA,inf	NA,0.281136	0.000190227	0.000190228
2	chr1:117666515:C:T	117666515	NA,T	NA,C	NA,1	NA,inf	NA,inf	NA,0.463921	0.000190073	0.000190074
2	chr1:117215800:A:T	117215800	NA,T	NA,A	NA,1	NA,-inf	NA,inf	NA,0.279774	0.000189841	0.000189842
2	chr1:117209145:C:T	117209145	NA,T	NA,C	NA,1	NA,inf	NA,inf	NA,0.1568	0.000189816	0.000189816
2	chr1:117543997:C:T	117543997	NA,T	NA,C	NA,1	NA,inf	NA,inf	NA,0.275844	0.00018965	0.000189651
2	chr1:118043680:C:T	118043680	T,NA	C,NA	1,NA	-inf,NA	inf,NA	1.13691,NA	0.000189594	0.000189596
2	chr1:117200824:C:T	117200824	NA,T	NA,C	NA,1	NA,inf	NA,inf	NA,0.210523	0.000189406	0.000189407
2	chr1:117629916:A:G	117629916	G,G	A,A	1,1	-inf,inf	inf,inf	0.719551,0.250278	0.000189361	0.000189361
2	chr1:117721431:G:A	117721431	NA,A	NA,G	NA,1	NA,-inf	NA,inf	NA,0.478286	0.000189278	0.000189279
2	chr1:117906147:G:T	117906147	NA,T	NA,G	NA,1	NA,-inf	NA,inf	NA,0.285066	0.000189237	0.000189238
2	chr1:117730758:T:A	117730758	NA,A	NA,T	NA,1	NA,-inf	NA,inf	NA,0.281184	0.000189199	0.0001892
2	chr1:118089854:T:C	118089854	NA,C	NA,T	NA,1	NA,inf	NA,inf	NA,0.347582	0.000189107	0.000189108
2	chr1:117160540:G:A	117160540	A,NA	G,NA	1,NA	-inf,NA	inf,NA	0.806339,NA	0.000189028	0.000189029
2	chr1:117166199:C:T	117166199	NA,T	NA,C	NA,1	NA,inf	NA,inf	NA,0.258251	0.000189015	0.000189016
2	chr1:117308654:G:C	117308654	NA,C	NA,G	NA,1	NA,-inf	NA,inf	NA,0.146308	0.000188847	0.000188848
2	chr1:117194114:A:G	117194114	NA,G	NA,A	NA,1	NA,-inf	NA,inf	NA,0.175953	0.000188833	0.000188833
2	chr1:117744840:T:C	117744840	NA,C	NA,T	NA,1	NA,-inf	NA,inf	NA,0.474952	0.000188746	0.000188747
2	chr1:118000130:T:C	118000130	NA,C	NA,T	NA,1	NA,-inf	NA,inf	NA,0.14442	0.000188705	0.000188706
2	chr1:118004171:T:C	118004171	NA,C	NA,T	NA,1	NA,-inf	NA,inf	NA,0.14439	0.000188697	0.000188698
2	chr1:118031621:A:G	118031621	NA,G	NA,A	NA,1	NA,-inf	NA,inf	NA,0.14383	0.000188577	0.000188577
2	chr1:117347890:C:G	117347890	NA,G	NA,C	NA,1	NA,-inf	NA,inf	NA,0.162542	0.00018852	0.000188521
2	chr1:117638797:G:A	117638797	NA,A	NA,G	NA,1	NA,-inf	NA,inf	NA,0.68574	0.000188476	0.000188477
2	chr1:117699183:C:T	117699183	NA,T	NA,C	NA,1	NA,-inf	NA,inf	NA,0.346118	0.000188341	0.000188342
2	chr1:117297939:T:C	117297939	NA,C	NA,T	NA,1	NA,-inf	NA,inf	NA,0.141449	0.00018832	0.000188321
2	chr1:117179960:G:C	117179960	NA,C	NA,G	NA,1	NA,inf	NA,inf	NA,0.265106	0.000188269	0.00018827
2	chr1:117353973:T:C	117353973	NA,C	NA,T	NA,1	NA,-inf	NA,inf	NA,0.159322	0.000187973	0.000187974
2	chr1:117589024:C:T	117589024	NA,T	NA,C	NA,1	NA,-inf	NA,inf	NA,0.603972	0.000187694	0.000187695
2	chr1:117121327:G:A	117121327	NA,A	NA,G	NA,1	NA,inf	NA,inf	NA,0.0881702	0.000187644	0.000187645
2	chr1:118102215:C:T	118102215	NA,T	NA,C	NA,1	NA,-inf	NA,inf	NA,0.419713	0.000187599	0.0001876
2	chr1:117718820:G:T	117718820	NA,T	NA,G	NA,1	NA,-inf	NA,inf	NA,0.119612	0.000187592	0.000187593
2	chr1:117291791:T:C	117291791	NA,C	NA,T	NA,1	NA,-inf	NA,inf	NA,0.303854	0.000187512	0.000187513
2	chr1:117704044:C:T	117704044	NA,T	NA,C	NA,1	NA,inf	NA,inf	NA,0.384419	0.000187471	0.000187472
2	chr1:117528954:A:G	117528954	NA,G	NA,A	NA,1	NA,inf	NA,inf	NA,0.400835	0.00018746	0.000187461
2	chr1:117254894:C:T	117254894	NA,T	NA,C	NA,1	NA,inf	NA,inf	NA,0.138787	0.000187292	0.000187293
2	chr1:117139616:T:A	117139616	NA,A	NA,T	NA,1	NA,inf	NA,inf	NA,0.225895	0.000187248	0.000187249
2	chr1:118091167:A:G	118091167	NA,G	NA,A	NA,1	NA,inf	NA,inf	NA,0.336447	0.000187198	0.000187199
2	chr1:117476107:A:G	117476107	NA,G	NA,A	NA,1	NA,inf	NA,inf	NA,0.399002	0.000187172	0.000187173
2	chr1:117654479:G:A	117654479	NA,A	NA,G	NA,1	NA,inf	NA,inf	NA,0.383061	0.000187163	0.000187164
2	chr1:117401200:C:T	117401200	NA,T	NA,C	NA,1	NA,inf	NA,inf	NA,0.399015	0.000187161	0.000187162
2	chr1:117169073:C:A	117169073	NA,A	NA,C	NA,1	NA,inf	NA,inf	NA,0.23962	0.00018715	0.000187151
2	chr1:117308369:T:G	117308369	NA,G	NA,T	NA,1	NA,-inf	NA,inf	NA,0.138581	0.000187136	0.000187137
2	chr1:117228682:A:G	117228682	NA,G	NA,A	NA,1	NA,-inf	NA,inf	NA,0.276585	0.00018712	0.000187121
2	chr1:117583746:T:C	117583746	C,C	T,T	1,1	-inf,inf	inf,inf	1.04385,0.172071	0.000187114	0.000187115
2	chr1:117497413:A:G	117497413	NA,G	NA,A	NA,1	NA,inf	NA,inf	NA,0.398562	0.000187099	0.0001871
2	chr1:117812418:TTAA:T	117812418	NA,T	NA,TTAA	NA,1	NA,inf	NA,inf	NA,0.36712	0.000187074	0.000187075
2	chr1:117292577:G:T	117292577	NA,T	NA,G	NA,1	NA,-inf	NA,inf	NA,0.219773	0.000187042	0.000187042
2	chr1:117489066:A:G	117489066	NA,G	NA,A	NA,1	NA,inf	NA,inf	NA,0.398098	0.000187038	0.000187039
2	chr1:117518750:A:G	117518750	NA,G	NA,A	NA,1	NA,inf	NA,inf	NA,0.398072	0.000187032	0.000187033
2	chr1:117399407:G:A	117399407	NA,A	NA,G	NA,1	NA,inf	NA,inf	NA,0.398072	0.000187032	0.000187033
2	chr1:117302252:T:A	117302252	NA,A	NA,T	NA,1	NA,-inf	NA,inf	NA,0.139324	0.000187006	0.000187007
2	chr1:117201641:A:T	117201641	NA,T	NA,A	NA,1	NA,inf	NA,inf	NA,0.160696	0.000186991	0.000186992
2	chr1:117232566:C:G	117232566	NA,G	NA,C	NA,1	NA,-inf	NA,inf	NA,0.262879	0.000186965	0.000186966
2	chr1:117305162:A:G	117305162	NA,G	NA,A	NA,1	NA,-inf	NA,inf	NA,0.137675	0.000186938	0.000186939
2	chr1:117479353:G:T	117479353	NA,T	NA,G	NA,1	NA,inf	NA,inf	NA,0.39744	0.000186936	0.000186937
2	chr1:117789265:C:T	117789265	NA,T	NA,C	NA,1	NA,inf	NA,inf	NA,0.422198	0.000186897	0.000186898
2	chr1:117312256:C:T	117312256	NA,T	NA,C	NA,1	NA,-inf	NA,inf	NA,0.13713	0.000186882	0.000186882
2	chr1:117699518:G:A	117699518	NA,A	NA,G	NA,1	NA,inf	NA,inf	NA,0.384529	0.000186792	0.000186793
2	chr1:117632159:A:T	117632159	NA,T	NA,A	NA,1	NA,-inf	NA,inf	NA,0.145114	0.000186667	0.000186667
2	chr1:117632158:A:T	117632158	NA,T	NA,A	NA,1	NA,-inf	NA,inf	NA,0.145114	0.000186667	0.000186667
2	chr1:117204049:G:A	117204049	NA,A	NA,G	NA,1	NA,inf	NA,inf	NA,0.141318	0.000186517	0.000186518
2	chr1:117648050:G:A	117648050	NA,A	NA,G	NA,1	NA,-inf	NA,inf	NA,0.0549523	0.000186424	0.000186425
2	chr1:117506265:G:A	117506265	NA,A	NA,G	NA,1	NA,inf	NA,inf	NA,0.394405	0.000186412	0.000186413
2	chr1:118067169:T:G	118067169	NA,G	NA,T	NA,1	NA,inf	NA,inf	NA,0.243057	0.000186388	0.000186389
2	chr1:117366321:G:A	117366321	NA,A	NA,G	NA,1	NA,-inf	NA,inf	NA,0.150713	0.000186355	0.000186356
2	chr1:117205884:A:T	117205884	NA,T	NA,A	NA,1	NA,inf	NA,inf	NA,0.140251	0.000186342	0.000186343
2	chr1:117201346:G:A	117201346	NA,A	NA,G	NA,1	NA,inf	NA,inf	NA,0.160357	0.000186329	0.00018633
2	chr1:117303736:A:C	117303736	NA,C	NA,A	NA,1	NA,inf	NA,inf	NA,0.292277	0.000186308	0.000186309
2	chr1:117444556:G:T	117444556	NA,T	NA,G	NA,1	NA,-inf	NA,inf	NA,0.128686	0.000186276	0.000186277
2	chr1:117272987:T:C	117272987	NA,C	NA,T	NA,1	NA,-inf	NA,inf	NA,0.290286	0.000186225	0.000186226
2	chr1:117709263:G:A	117709263	NA,A	NA,G	NA,1	NA,-inf	NA,inf	NA,0.47064	0.000186196	0.000186197
2	chr1:117270603:A:G	117270603	NA,G	NA,A	NA,1	NA,inf	NA,inf	NA,0.297574	0.000186124	0.000186125
2	chr1:117303738:T:C	117303738	NA,C	NA,T	NA,1	NA,inf	NA,inf	NA,0.29087	0.000186072	0.000186073
2	chr1:117498217:A:G	117498217	NA,G	NA,A	NA,1	NA,inf	NA,inf	NA,0.305262	0.000185986	0.000185987
2	chr1:117420205:A:G	117420205	NA,G	NA,A	NA,1	NA,-inf	NA,inf	NA,0.395714	0.000185861	0.000185862
2	chr1:117317399:G:A	117317399	NA,A	NA,G	NA,1	NA,-inf	NA,inf	NA,0.130832	0.000185852	0.000185853
2	chr1:117682147:G:T	117682147	NA,T	NA,G	NA,1	NA,-inf	NA,inf	NA,0.124264	0.000185716	0.000185716
2	chr1:117763776:T:C	117763776	NA,C	NA,T	NA,1	NA,inf	NA,inf	NA,0.235084	0.000185493	0.000185494
2	chr1:117538387:CAAAAAGAAAAAAA:C	117538387	NA,C	NA,CAAAAAGAAAAAAA	NA,1	NA,inf	NA,inf	NA,0.312963	0.000185459	0.00018546
2	chr1:117742607:A:T	117742607	T,T	A,A	1,1	inf,inf	inf,inf	0.838659,1.35807	0.00018538	0.000185382
2	chr1:117304713:A:G	117304713	NA,G	NA,A	NA,1	NA,-inf	NA,inf	NA,0.160797	0.000185321	0.000185322
2	chr1:117648680:G:C	117648680	NA,C	NA,G	NA,1	NA,-inf	NA,inf	NA,1.06769	0.000185301	0.000185304
2	chr1:117641058:A:T	117641058	NA,T	NA,A	NA,1	NA,-inf	NA,inf	NA,0.117944	0.00018526	0.000185261
2	chr1:118065950:T:C	118065950	NA,C	NA,T	NA,1	NA,-inf	NA,inf	NA,0.152852	0.00018526	0.000185261
2	chr1:117448430:G:A	117448430	NA,A	NA,G	NA,1	NA,-inf	NA,inf	NA,0.123481	0.00018525	0.000185251
2	chr1:117303617:T:C	117303617	NA,C	NA,T	NA,1	NA,inf	NA,inf	NA,0.286253	0.000185246	0.000185247
2	chr1:117131313:T:C	117131313	NA,C	NA,T	NA,1	NA,inf	NA,inf	NA,0.191314	0.000185235	0.000185235
2	chr1:118027995:T:C	118027995	NA,C	NA,T	NA,1	NA,-inf	NA,inf	NA,0.128169	0.000185202	0.000185203
2	chr1:117520087:A:G	117520087	NA,G	NA,A	NA,1	NA,inf	NA,inf	NA,0.339136	0.000185161	0.000185162
2	chr1:117419247:G:T	117419247	NA,T	NA,G	NA,1	NA,inf	NA,inf	NA,0.298523	0.000185144	0.000185145
2	chr1:117549457:G:A	117549457	NA,A	NA,G	NA,1	NA,-inf	NA,inf	NA,0.508371	0.000185071	0.000185072
2	chr1:117203460:AAG:A	117203460	NA,A	NA,AAG	NA,1	NA,inf	NA,inf	NA,0.133873	0.000185046	0.000185047
2	chr1:118058281:C:T	118058281	NA,T	NA,C	NA,1	NA,-inf	NA,inf	NA,0.151637	0.000185019	0.000185019
2	chr1:118058119:G:C	118058119	NA,C	NA,G	NA,1	NA,-inf	NA,inf	NA,0.151522	0.000185001	0.000185002
2	chr1:117205163:G:T	117205163	T,NA	G,NA	1,NA	inf,NA	inf,NA	0.67514,NA	0.000184943	0.000184944
2	chr1:117291454:C:A	117291454	NA,A	NA,C	NA,1	NA,-inf	NA,inf	NA,0.285982	0.000184895	0.000184896
2	chr1:117610307:T:C	117610307	NA,C	NA,T	NA,1	NA,-inf	NA,inf	NA,0.216961	0.000184829	0.00018483
2	chr1:117580820:C:G	117580820	NA,G	NA,C	NA,1	NA,-inf	NA,inf	NA,0.610603	0.000184814	0.000184815
2	chr1:117539962:G:C	117539962	NA,C	NA,G	NA,1	NA,inf	NA,inf	NA,0.311864	0.000184678	0.000184679
2	chr1:117673019:G:A	117673019	NA,A	NA,G	NA,1	NA,-inf	NA,inf	NA,0.48398	0.000184663	0.000184664
2	chr1:117131647:C:T	117131647	NA,T	NA,C	NA,1	NA,inf	NA,inf	NA,0.281074	0.000184658	0.000184659
2	chr1:117711538:T:C	117711538	NA,C	NA,T	NA,1	NA,-inf	NA,inf	NA,0.0968279	0.000184639	0.000184639
2	chr1:117699637:C:T	117699637	NA,T	NA,C	NA,1	NA,-inf	NA,inf	NA,0.293302	0.000184586	0.000184587
2	chr1:117234303:G:A	117234303	NA,A	NA,G	NA,1	NA,-inf	NA,inf	NA,0.250054	0.000184447	0.000184448
2	chr1:117605151:T:C	117605151	NA,C	NA,T	NA,1	NA,inf	NA,inf	NA,0.33901	0.000184433	0.000184434
2	chr1:117374086:G:C	117374086	NA,C	NA,G	NA,1	NA,-inf	NA,inf	NA,0.174286	0.00018437	0.00018437
2	chr1:117913035:T:C	117913035	NA,C	NA,T	NA,1	NA,-inf	NA,inf	NA,0.104438	0.00018436	0.000184361
2	chr1:117692342:C:G	117692342	NA,G	NA,C	NA,1	NA,-inf	NA,inf	NA,0.208389	0.000184342	0.000184343
2	chr1:117122972:A:G	117122972	NA,G	NA,A	NA,1	NA,inf	NA,inf	NA,0.185572	0.000184278	0.000184279
2	chr1:117729729:A:G	117729729	NA,G	NA,A	NA,1	NA,-inf	NA,inf	NA,0.442503	0.000184241	0.000184242
2	chr1:117311204:G:A	117311204	NA,A	NA,G	NA,1	NA,inf	NA,inf	NA,0.378138	0.000184171	0.000184172
2	chr1:117605563:T:C	117605563	NA,C	NA,T	NA,1	NA,inf	NA,inf	NA,0.367812	0.000184168	0.000184169
2	chr1:117763751:T:G	117763751	NA,G	NA,T	NA,1	NA,inf	NA,inf	NA,0.404332	0.00018412	0.000184121
2	chr1:117314372:G:C	117314372	NA,C	NA,G	NA,1	NA,-inf	NA,inf	NA,0.383764	0.000184044	0.000184045
2	chr1:117717249:A:T	117717249	NA,T	NA,A	NA,1	NA,-inf	NA,inf	NA,0.441016	0.000184036	0.000184037
2	chr1:118057624:AT:A	118057624	NA,A	NA,AT	NA,1	NA,-inf	NA,inf	NA,0.145957	0.000183928	0.000183929
2	chr1:117130594:C:T	117130594	NA,T	NA,C	NA,1	NA,inf	NA,inf	NA,0.184404	0.000183887	0.000183888
2	chr1:117676395:T:G	117676395	NA,G	NA,T	NA,1	NA,-inf	NA,inf	NA,0.229232	0.000183734	0.000183735
2	chr1:117198913:G:A	117198913	NA,A	NA,G	NA,1	NA,-inf	NA,inf	NA,0.282152	0.000183695	0.000183696
2	chr1:117645050:G:A	117645050	NA,A	NA,G	NA,1	NA,inf	NA,inf	NA,0.533389	0.00018369	0.000183691
2	chr1:117385765:C:T	117385765	NA,T	NA,C	NA,1	NA,inf	NA,inf	NA,0.326418	0.000183679	0.00018368
2	chr1:117267263:C:T	117267263	NA,T	NA,C	NA,1	NA,inf	NA,inf	NA,0.150287	0.000183625	0.000183626
2	chr1:117795938:C:T	117795938	NA,T	NA,C	NA,1	NA,inf	NA,inf	NA,0.383297	0.000183413	0.000183414
2	chr1:117198725:CAAT:C	117198725	NA,C	NA,CAAT	NA,1	NA,-inf	NA,inf	NA,0.25224	0.000183274	0.000183274
2	chr1:117724404:T:C	117724404	NA,C	NA,T	NA,1	NA,-inf	NA,inf	NA,0.273158	0.000183195	0.000183196
2	chr1:117911479:T:C	117911479	NA,C	NA,T	NA,1	NA,-inf	NA,inf	NA,0.0221675	0.000183186	0.000183186
2	chr1:117208383:A:G	117208383	NA,G	NA,A	NA,1	NA,inf	NA,inf	NA,0.124996	0.000183173	0.000183174
2	chr1:117857836:G:T	117857836	NA,T	NA,G	NA,1	NA,-inf	NA,inf	NA,0.291394	0.000183172	0.000183173
2	chr1:117205251:G:C	117205251	NA,C	NA,G	NA,1	NA,inf	NA,inf	NA,0.123934	0.00018308	0.00018308
2	chr1:117496540:T:G	117496540	NA,G	NA,T	NA,1	NA,-inf	NA,inf	NA,0.277263	0.000182922	0.000182923
2	chr1:117770855:C:G	117770855	NA,G	NA,C	NA,1	NA,-inf	NA,inf	NA,0.262854	0.000182892	0.000182893
2	chr1:117291875:A:G	117291875	NA,G	NA,A	NA,1	NA,-inf	NA,inf	NA,0.273002	0.00018282	0.000182821
2	chr1:117285750:G:A	117285750	NA,A	NA,G	NA,1	NA,-inf	NA,inf	NA,0.101096	0.000182732	0.000182733
2	chr1:117780929:G:GA	117780929	NA,GA	NA,G	NA,1	NA,-inf	NA,inf	NA,0.261789	0.000182717	0.000182718
2	chr1:117290805:C:T	117290805	NA,T	NA,C	NA,1	NA,-inf	NA,inf	NA,0.271957	0.000182656	0.000182657
2	chr1:117473325:A:G	117473325	NA,G	NA,A	NA,1	NA,inf	NA,inf	NA,0.322298	0.000182456	0.000182457
2	chr1:117765559:G:T	117765559	NA,T	NA,G	NA,1	NA,-inf	NA,inf	NA,0.085237	0.000182433	0.000182434
2	chr1:117765908:T:C	117765908	NA,C	NA,T	NA,1	NA,-inf	NA,inf	NA,0.084921	0.000182367	0.000182368
2	chr1:117686814:T:C	117686814	C,C	T,T	1,1	-inf,inf	inf,inf	0.391117,0.280103	0.000182225	0.000182226
2	chr1:117992205:G:A	117992205	NA,A	NA,G	NA,1	NA,inf	NA,inf	NA,0.179291	0.000182198	0.000182199
2	chr1:117209389:A:G	117209389	NA,G	NA,A	NA,1	NA,inf	NA,inf	NA,0.119327	0.00018216	0.000182161
2	chr1:117204726:T:C	117204726	NA,C	NA,T	NA,1	NA,inf	NA,inf	NA,0.11892	0.000182115	0.000182116
2	chr1:117205028:A:G	117205028	NA,G	NA,A	NA,1	NA,inf	NA,inf	NA,0.118529	0.000182056	0.000182057
2	chr1:117207149:A:G	117207149	NA,G	NA,A	NA,1	NA,inf	NA,inf	NA,0.156873	0.000182048	0.000182049
2	chr1:117208409:C:T	117208409	NA,T	NA,C	NA,1	NA,inf	NA,inf	NA,0.118592	0.000182024	0.000182025
2	chr1:117122344:C:T	117122344	NA,T	NA,C	NA,1	NA,inf	NA,inf	NA,0.175141	0.000181996	0.000181997
2	chr1:117802855:A:G	117802855	NA,G	NA,A	NA,1	NA,inf	NA,inf	NA,0.401647	0.000181955	0.000181956
2	chr1:117345898:C:G	117345898	NA,G	NA,C	NA,1	NA,inf	NA,inf	NA,0.256703	0.000181767	0.000181768
2	chr1:117224684:C:T	117224684	NA,T	NA,C	NA,1	NA,-inf	NA,inf	NA,0.17041	0.000181702	0.000181703
2	chr1:117764342:T:C	117764342	NA,C	NA,T	NA,1	NA,inf	NA,inf	NA,0.129832	0.000181692	0.000181693
2	chr1:118103599:C:T	118103599	NA,T	NA,C	NA,1	NA,-inf	NA,inf	NA,0.10879	0.000181637	0.000181638
2	chr1:117364373:C:A	117364373	NA,A	NA,C	NA,1	NA,inf	NA,inf	NA,0.254783	0.000181623	0.000181624
2	chr1:117205244:C:T	117205244	NA,T	NA,C	NA,1	NA,inf	NA,inf	NA,0.115422	0.000181496	0.000181497
2	chr1:117989073:A:G	117989073	NA,G	NA,A	NA,1	NA,-inf	NA,inf	NA,0.108513	0.000181467	0.000181468
2	chr1:117794778:C:A	117794778	NA,A	NA,C	NA,1	NA,inf	NA,inf	NA,0.369265	0.000181464	0.000181465
2	chr1:117205151:TATATATAGAGAGAGAGAGAGAGA:T	117205151	NA,T	NA,TATATATAGAGAGAGAGAGAGAGA	NA,1	NA,inf	NA,inf	NA,0.113362	0.000181449	0.000181449
2	chr1:117686691:T:C	117686691	NA,C	NA,T	NA,1	NA,-inf	NA,inf	NA,0.484808	0.000181425	0.000181426
2	chr1:117219527:T:C	117219527	NA,C	NA,T	NA,1	NA,inf	NA,inf	NA,0.284502	0.000181424	0.000181425
2	chr1:117990745:T:C	117990745	NA,C	NA,T	NA,1	NA,-inf	NA,inf	NA,0.107942	0.000181361	0.000181362
2	chr1:117991817:A:G	117991817	NA,G	NA,A	NA,1	NA,-inf	NA,inf	NA,0.107913	0.000181355	0.000181356
2	chr1:117700097:A:G	117700097	G,G	A,A	1,1	-inf,inf	inf,inf	0.358628,0.588814	0.000181325	0.000181325
2	chr1:117204169:C:T	117204169	NA,T	NA,C	NA,1	NA,inf	NA,inf	NA,0.114211	0.000181231	0.000181232
2	chr1:117703515:A:G	117703515	NA,G	NA,A	NA,1	NA,-inf	NA,inf	NA,0.313073	0.000181204	0.000181205
2	chr1:117644263:C:G	117644263	NA,G	NA,C	NA,1	NA,-inf	NA,inf	NA,1.21459	0.000181181	0.000181184
2	chr1:117448257:TAAAG:T	117448257	NA,T	NA,TAAAG	NA,1	NA,-inf	NA,inf	NA,0.102854	0.000181177	0.000181178
2	chr1:117800005:T:C	117800005	NA,C	NA,T	NA,1	NA,inf	NA,inf	NA,0.367988	0.000181158	0.000181158
2	chr1:117631929:C:T	117631929	NA,T	NA,C	NA,1	NA,-inf	NA,inf	NA,0.506074	0.000181142	0.000181143
2	chr1:117653222:G:A	117653222	NA,A	NA,G	NA,1	NA,-inf	NA,inf	NA,0.0801667	0.000180934	0.000180935
2	chr1:117791467:C:T	117791467	T,NA	C,NA	1,NA	-inf,NA	inf,NA	0.560601,NA	0.000180896	0.000180897
2	chr1:117730261:C:T	117730261	NA,T	NA,C	NA,1	NA,-inf	NA,inf	NA,0.423729	0.000180809	0.00018081
2	chr1:117983111:A:T	117983111	NA,T	NA,A	NA,1	NA,inf	NA,inf	NA,0.171721	0.000180701	0.000180702
2	chr1:117926192:G:C	117926192	C,NA	G,NA	1,NA	inf,NA	inf,NA	0.70538,NA	0.000180633	0.000180634
2	chr1:117302171:C:T	117302171	NA,T	NA,C	NA,1	NA,-inf	NA,inf	NA,0.106986	0.000180626	0.000180627
2	chr1:117437449:T:G	117437449	NA,G	NA,T	NA,1	NA,-inf	NA,inf	NA,0.109681	0.000180608	0.000180609
2	chr1:117252846:G:A	117252846	NA,A	NA,G	NA,1	NA,-inf	NA,inf	NA,0.128193	0.000180519	0.00018052
2	chr1:117770406:T:C	117770406	NA,C	NA,T	NA,1	NA,-inf	NA,inf	NA,0.0754196	0.000180481	0.000180481
2	chr1:117230709:C:T	117230709	NA,T	NA,C	NA,1	NA,-inf	NA,inf	NA,0.231647	0.000180311	0.000180312
2	chr1:117237224:C:T	117237224	NA,T	NA,C	NA,1	NA,inf	NA,inf	NA,0.179699	0.000180293	0.000180294
2	chr1:117208442:A:C	117208442	NA,C	NA,A	NA,1	NA,-inf	NA,inf	NA,0.232856	0.000180256	0.000180257
2	chr1:118075267:C:A	118075267	NA,A	NA,C	NA,1	NA,inf	NA,inf	NA,0.326601	0.000180252	0.000180253
2	chr1:117996344:C:T	117996344	NA,T	NA,C	NA,1	NA,-inf	NA,inf	NA,0.0225045	0.00018024	0.000180241
2	chr1:117773968:T:C	117773968	NA,C	NA,T	NA,1	NA,-inf	NA,inf	NA,0.07413	0.000180225	0.000180225
2	chr1:117203150:G:A	117203150	NA,A	NA,G	NA,1	NA,-inf	NA,inf	NA,0.136147	0.00018012	0.00018012
2	chr1:117438602:C:T	117438602	NA,T	NA,C	NA,1	NA,inf	NA,inf	NA,0.191302	0.000180092	0.000180092
2	chr1:117790094:C:T	117790094	NA,T	NA,C	NA,1	NA,inf	NA,inf	NA,0.361777	0.000180014	0.000180015
2	chr1:118051170:A:G	118051170	G,NA	A,NA	1,NA	inf,NA	inf,NA	0.805896,NA	0.000179946	0.000179947
2	chr1:118051915:A:G	118051915	NA,G	NA,A	NA,1	NA,-inf	NA,inf	NA,0.165225	0.000179804	0.000179805
2	chr1:117769642:C:G	117769642	NA,G	NA,C	NA,1	NA,-inf	NA,inf	NA,0.0723043	0.000179773	0.000179773
2	chr1:118048942:C:T	118048942	NA,T	NA,C	NA,1	NA,-inf	NA,inf	NA,0.114815	0.000179753	0.000179754
2	chr1:117795298:C:G	117795298	NA,G	NA,C	NA,1	NA,inf	NA,inf	NA,0.356046	0.000179698	0.000179698
2	chr1:117293764:A:G	117293764	NA,G	NA,A	NA,1	NA,-inf	NA,inf	NA,0.252134	0.000179695	0.000179696
2	chr1:117550537:T:C	117550537	NA,C	NA,T	NA,1	NA,-inf	NA,inf	NA,0.464965	0.000179641	0.000179642
2	chr1:117880260:C:T	117880260	NA,T	NA,C	NA,1	NA,inf	NA,inf	NA,0.297696	0.000179591	0.000179591
2	chr1:117787969:G:A	117787969	NA,A	NA,G	NA,1	NA,inf	NA,inf	NA,0.302493	0.00017957	0.000179571
2	chr1:117458528:T:A	117458528	NA,A	NA,T	NA,1	NA,-inf	NA,inf	NA,0.233803	0.000179505	0.000179506
2	chr1:117446653:A:G	117446653	G,G	A,A	1,1	-inf,inf	inf,inf	0.482999,1.12914	0.000179418	0.000179418
2	chr1:117746172:C:T	117746172	NA,T	NA,C	NA,1	NA,-inf	NA,inf	NA,0.167581	0.000179368	0.000179369
2	chr1:117728003:C:T	117728003	NA,T	NA,C	NA,1	NA,-inf	NA,inf	NA,0.417208	0.000179261	0.000179262
2	chr1:117403800:C:T	117403800	T,NA	C,NA	1,NA	-inf,NA	inf,NA	0.385251,NA	0.000179208	0.000179209
2	chr1:117463377:C:T	117463377	NA,T	NA,C	NA,1	NA,-inf	NA,inf	NA,0.214134	0.000179169	0.000179169
2	chr1:117392527:AT:A	117392527	NA,A	NA,AT	NA,1	NA,inf	NA,inf	NA,0.185327	0.000179094	0.000179095
2	chr1:117221317:A:G	117221317	NA,G	NA,A	NA,1	NA,inf	NA,inf	NA,0.175795	0.000179067	0.000179068
2	chr1:117448562:T:C	117448562	NA,C	NA,T	NA,1	NA,inf	NA,inf	NA,0.292738	0.000179059	0.00017906
2	chr1:117216973:A:G	117216973	NA,G	NA,A	NA,1	NA,inf	NA,inf	NA,0.175601	0.000179041	0.000179042
2	chr1:117287317:G:A	117287317	NA,A	NA,G	NA,1	NA,-inf	NA,inf	NA,0.248565	0.000178979	0.00017898
2	chr1:117408193:C:T	117408193	NA,T	NA,C	NA,1	NA,inf	NA,inf	NA,0.184508	0.000178962	0.000178963
2	chr1:117521517:A:C	117521517	NA,C	NA,A	NA,1	NA,-inf	NA,inf	NA,0.134936	0.000178861	0.000178862
2	chr1:117770506:T:C	117770506	NA,C	NA,T	NA,1	NA,-inf	NA,inf	NA,0.0668867	0.000178755	0.000178756
2	chr1:117647245:C:T	117647245	NA,T	NA,C	NA,1	NA,-inf	NA,inf	NA,0.463122	0.000178711	0.000178712
2	chr1:117806190:G:A	117806190	NA,A	NA,G	NA,1	NA,-inf	NA,inf	NA,0.194029	0.000178706	0.000178707
2	chr1:117345115:G:A	117345115	NA,A	NA,G	NA,1	NA,inf	NA,inf	NA,0.15434	0.000178704	0.000178705
2	chr1:117801872:C:T	117801872	NA,T	NA,C	NA,1	NA,-inf	NA,inf	NA,0.201769	0.000178672	0.000178673
2	chr1:117269634:C:T	117269634	NA,T	NA,C	NA,1	NA,-inf	NA,inf	NA,0.279764	0.000178666	0.000178666
2	chr1:117392959:C:T	117392959	T,NA	C,NA	1,NA	inf,NA	inf,NA	0.464707,NA	0.000178452	0.000178453
2	chr1:117337692:T:C	117337692	NA,C	NA,T	NA,1	NA,inf	NA,inf	NA,0.233521	0.000178445	0.000178446
2	chr1:117290844:T:G	117290844	NA,G	NA,T	NA,1	NA,-inf	NA,inf	NA,0.099082	0.000178405	0.000178406
2	chr1:117409084:T:C	117409084	NA,C	NA,T	NA,1	NA,inf	NA,inf	NA,0.336845	0.00017834	0.000178341
2	chr1:117252684:G:A	117252684	NA,A	NA,G	NA,1	NA,-inf	NA,inf	NA,0.210793	0.000178327	0.000178327
2	chr1:117116738:G:A	117116738	NA,A	NA,G	NA,1	NA,inf	NA,inf	NA,0.152703	0.000178278	0.000178279
2	chr1:117311059:G:A	117311059	NA,A	NA,G	NA,1	NA,inf	NA,inf	NA,0.312789	0.000178252	0.000178253
2	chr1:117512568:A:C	117512568	NA,C	NA,A	NA,1	NA,inf	NA,inf	NA,0.335948	0.000178233	0.000178234
2	chr1:117886991:T:C	117886991	NA,C	NA,T	NA,1	NA,-inf	NA,inf	NA,0.4174	0.000178159	0.00017816
2	chr1:117219813:TAA:T	117219813	NA,T	NA,TAA	NA,1	NA,inf	NA,inf	NA,0.16982	0.000178143	0.000178144
2	chr1:117786522:C:A	117786522	NA,A	NA,C	NA,1	NA,-inf	NA,inf	NA,0.0623764	0.000178063	0.000178064
2	chr1:117380640:A:G	117380640	NA,G	NA,A	NA,1	NA,inf	NA,inf	NA,0.334445	0.000178042	0.000178043
2	chr1:117721625:A:G	117721625	NA,G	NA,A	NA,1	NA,-inf	NA,inf	NA,0.407639	0.000178032	0.000178033
2	chr1:117415225:A:G	117415225	NA,G	NA,A	NA,1	NA,inf	NA,inf	NA,0.333515	0.000177924	0.000177925
2	chr1:117671690:G:T	117671690	NA,T	NA,G	NA,1	NA,-inf	NA,inf	NA,0.221458	0.000177915	0.000177916
2	chr1:118050392:G:T	118050392	NA,T	NA,G	NA,1	NA,inf	NA,inf	NA,0.165649	0.000177909	0.00017791
2	chr1:117241121:C:T	117241121	NA,T	NA,C	NA,1	NA,inf	NA,inf	NA,0.265592	0.000177856	0.000177857
2	chr1:117730411:C:T	117730411	NA,T	NA,C	NA,1	NA,-inf	NA,inf	NA,0.235035	0.000177771	0.000177772
2	chr1:117568316:G:A	117568316	NA,A	NA,G	NA,1	NA,-inf	NA,inf	NA,0.375816	0.000177771	0.000177772
2	chr1:117792099:TG:T	117792099	NA,T	NA,TG	NA,1	NA,inf	NA,inf	NA,0.340961	0.000177755	0.000177756
2	chr1:117779739:G:A	117779739	NA,A	NA,G	NA,1	NA,-inf	NA,inf	NA,0.14122	0.000177738	0.000177739
2	chr1:117571761:C:T	117571761	NA,T	NA,C	NA,1	NA,inf	NA,inf	NA,0.351819	0.000177574	0.000177575
2	chr1:117647825:AG:A	117647825	NA,A	NA,AG	NA,1	NA,inf	NA,inf	NA,0.481721	0.000177541	0.000177542
2	chr1:117958399:C:T	117958399	NA,T	NA,C	NA,1	NA,inf	NA,inf	NA,0.320747	0.000177521	0.000177522
2	chr1:117573762:G:A	117573762	NA,A	NA,G	NA,1	NA,-inf	NA,inf	NA,0.521485	0.000177398	0.000177399
2	chr1:117382499:C:T	117382499	NA,T	NA,C	NA,1	NA,inf	NA,inf	NA,0.230199	0.000177395	0.000177396
2	chr1:117506398:T:A	117506398	NA,A	NA,T	NA,1	NA,inf	NA,inf	NA,0.233302	0.0001772	0.000177201
2	chr1:117977068:G:T	117977068	NA,T	NA,G	NA,1	NA,-inf	NA,inf	NA,0.0673124	0.000177148	0.000177149
2	chr1:117778273:T:G	117778273	NA,G	NA,T	NA,1	NA,-inf	NA,inf	NA,0.057688	0.000177129	0.00017713
2	chr1:117715391:G:C	117715391	NA,C	NA,G	NA,1	NA,-inf	NA,inf	NA,0.230055	0.000177078	0.000177079
2	chr1:117260139:C:T	117260139	NA,T	NA,C	NA,1	NA,inf	NA,inf	NA,0.123012	0.000177072	0.000177073
2	chr1:117422930:A:G	117422930	NA,G	NA,A	NA,1	NA,inf	NA,inf	NA,0.216774	0.00017704	0.000177041
2	chr1:118089899:A:C	118089899	C,C	A,A	1,1	-inf,-inf	inf,inf	0.36336,1.31816	0.000176978	0.000176979
2	chr1:117341433:C:T	117341433	NA,T	NA,C	NA,1	NA,inf	NA,inf	NA,0.221989	0.00017696	0.000176961
2	chr1:117724209:T:C	117724209	NA,C	NA,T	NA,1	NA,inf	NA,inf	NA,0.251961	0.000176872	0.000176873
2	chr1:117205218:C:G	117205218	NA,G	NA,C	NA,1	NA,inf	NA,inf	NA,0.0893539	0.000176863	0.000176864
2	chr1:117778162:G:A	117778162	NA,A	NA,G	NA,1	NA,-inf	NA,inf	NA,0.0590924	0.000176821	0.000176822
2	chr1:117771214:T:G	117771214	NA,G	NA,T	NA,1	NA,-inf	NA,inf	NA,0.0558772	0.000176816	0.000176817
2	chr1:117231479:A:G	117231479	NA,G	NA,A	NA,1	NA,-inf	NA,inf	NA,0.203227	0.000176805	0.000176806
2	chr1:117485472:G:C	117485472	NA,C	NA,G	NA,1	NA,inf	NA,inf	NA,0.230252	0.000176746	0.000176746
2	chr1:117546343:C:G	117546343	NA,G	NA,C	NA,1	NA,inf	NA,inf	NA,0.249303	0.000176736	0.000176737
2	chr1:117515552:G:T	117515552	NA,T	NA,G	NA,1	NA,-inf	NA,inf	NA,0.0425435	0.000176688	0.000176689
2	chr1:117616375:A:T	117616375	NA,T	NA,A	NA,1	NA,-inf	NA,inf	NA,0.0317994	0.000176672	0.000176673
2	chr1:117954420:A:G	117954420	G,NA	A,NA	1,NA	inf,NA	inf,NA	0.68982,NA	0.000176599	0.0001766
2	chr1:117493471:G:T	117493471	NA,T	NA,G	NA,1	NA,inf	NA,inf	NA,0.228952	0.000176596	0.000176597
2	chr1:117834416:T:C	117834416	C,NA	T,NA	1,NA	inf,NA	inf,NA	0.690532,NA	0.000176547	0.000176548
2	chr1:117262096:G:A	117262096	NA,A	NA,G	NA,1	NA,-inf	NA,inf	NA,2.36852e-05	0.000176404	0.000176405
2	chr1:117261706:T:A	117261706	NA,A	NA,T	NA,1	NA,-inf	NA,inf	NA,0.00052891	0.000176383	0.000176384
2	chr1:117721121:G:A	117721121	NA,A	NA,G	NA,1	NA,-inf	NA,inf	NA,0.379767	0.000176359	0.00017636
2	chr1:117221120:A:G	117221120	NA,G	NA,A	NA,1	NA,-inf	NA,inf	NA,0.153835	0.000176303	0.000176304
2	chr1:117252762:G:A	117252762	NA,A	NA,G	NA,1	NA,inf	NA,inf	NA,0.0163866	0.000176292	0.000176293
2	chr1:117480399:A:G	117480399	NA,G	NA,A	NA,1	NA,inf	NA,inf	NA,0.226781	0.000176282	0.000176283
2	chr1:117797825:A:T	117797825	NA,T	NA,A	NA,1	NA,inf	NA,inf	NA,0.328374	0.000176225	0.000176226
2	chr1:117213513:C:G	117213513	NA,G	NA,C	NA,1	NA,inf	NA,inf	NA,0.157009	0.000176224	0.000176225
2	chr1:117241386:C:A	117241386	NA,A	NA,C	NA,1	NA,-inf	NA,inf	NA,0.0977903	0.000176192	0.000176192
2	chr1:117795395:T:C	117795395	NA,C	NA,T	NA,1	NA,-inf	NA,inf	NA,0.215874	0.000176134	0.000176135
2	chr1:117461620:T:A	117461620	NA,A	NA,T	NA,1	NA,-inf	NA,inf	NA,0.089146	0.000176085	0.000176086
2	chr1:117400334:T:C	117400334	NA,C	NA,T	NA,1	NA,inf	NA,inf	NA,0.222589	0.000176071	0.000176072
2	chr1:117402654:T:C	117402654	C,NA	T,NA	1,NA	-inf,NA	inf,NA	0.929516,NA	0.000176028	0.00017603
2	chr1:117198508:C:T	117198508	NA,T	NA,C	NA,1	NA,inf	NA,inf	NA,0.230782	0.00017595	0.000175951
2	chr1:117614903:G:C	117614903	NA,C	NA,G	NA,1	NA,-inf	NA,inf	NA,0.0854816	0.000175939	0.00017594
2	chr1:117165040:T:C	117165040	NA,C	NA,T	NA,1	NA,inf	NA,inf	NA,0.185212	0.000175872	0.000175872
2	chr1:117116031:G:A	117116031	NA,A	NA,G	NA,1	NA,inf	NA,inf	NA,0.170916	0.000175836	0.000175837
2	chr1:117483159:A:T	117483159	NA,T	NA,A	NA,1	NA,inf	NA,inf	NA,0.223413	0.000175835	0.000175836
2	chr1:117613702:T:A	117613702	NA,A	NA,T	NA,1	NA,inf	NA,inf	NA,0.0628874	0.000175767	0.000175768
2	chr1:117920063:A:G	117920063	NA,G	NA,A	NA,1	NA,inf	NA,inf	NA,0.330845	0.000175537	0.000175538
2	chr1:117282883:C:T	117282883	NA,T	NA,C	NA,1	NA,-inf	NA,inf	NA,0.0686714	0.000175486	0.000175487
2	chr1:117206576:C:T	117206576	NA,T	NA,C	NA,1	NA,-inf	NA,inf	NA,0.165316	0.000175485	0.000175486
2	chr1:117121626:G:A	117121626	NA,A	NA,G	NA,1	NA,inf	NA,inf	NA,0.159284	0.000175484	0.000175485
2	chr1:117810095:T:C	117810095	NA,C	NA,T	NA,1	NA,-inf	NA,inf	NA,0.21015	0.000175425	0.000175426
2	chr1:117531843:A:AAC	117531843	NA,AAC	NA,A	NA,1	NA,inf	NA,inf	NA,0.20354	0.000175361	0.000175362
2	chr1:117121126:T:C	117121126	NA,C	NA,T	NA,1	NA,inf	NA,inf	NA,0.133268	0.000175358	0.000175359
2	chr1:117423241:T:G	117423241	NA,G	NA,T	NA,1	NA,inf	NA,inf	NA,0.190342	0.000175344	0.000175344
2	chr1:117473070:T:C	117473070	NA,C	NA,T	NA,1	NA,inf	NA,inf	NA,0.169535	0.000175335	0.000175336
2	chr1:117393483:T:C	117393483	NA,C	NA,T	NA,1	NA,inf	NA,inf	NA,0.216242	0.00017531	0.000175311
2	chr1:117940735:A:G	117940735	NA,G	NA,A	NA,1	NA,-inf	NA,inf	NA,0.104234	0.00017531	0.000175311
2	chr1:117490979:A:G	117490979	NA,G	NA,A	NA,1	NA,-inf	NA,inf	NA,0.112663	0.000175274	0.000175274
2	chr1:117121172:G:A	117121172	NA,A	NA,G	NA,1	NA,inf	NA,inf	NA,0.166447	0.000175218	0.000175218
2	chr1:117375015:C:T	117375015	NA,T	NA,C	NA,1	NA,inf	NA,inf	NA,0.215165	0.000175186	0.000175187
2	chr1:117479536:A:G	117479536	NA,G	NA,A	NA,1	NA,inf	NA,inf	NA,0.218389	0.000175176	0.000175177
2	chr1:117975569:C:T	117975569	NA,T	NA,C	NA,1	NA,-inf	NA,inf	NA,0.0423636	0.000175098	0.000175099
2	chr1:117813815:T:C	117813815	NA,C	NA,T	NA,1	NA,-inf	NA,inf	NA,0.260552	0.000175085	0.000175086
2	chr1:117769945:G:A	117769945	NA,A	NA,G	NA,1	NA,inf	NA,inf	NA,0.267401	0.000175061	0.000175062
2	chr1:117475268:C:T	117475268	NA,T	NA,C	NA,1	NA,inf	NA,inf	NA,0.217303	0.000175051	0.000175052
2	chr1:117482622:TG:T	117482622	NA,T	NA,TG	NA,1	NA,inf	NA,inf	NA,0.217202	0.000175041	0.000175042
2	chr1:117497938:A:G	117497938	NA,G	NA,A	NA,1	NA,inf	NA,inf	NA,0.217052	0.000175023	0.000175024
2	chr1:117455554:A:G	117455554	NA,G	NA,A	NA,1	NA,inf	NA,inf	NA,0.216927	0.000175006	0.000175007
2	chr1:117532197:CA:C	117532197	NA,C	NA,CA	NA,1	NA,inf	NA,inf	NA,0.216927	0.000175006	0.000175007
2	chr1:117462816:C:T	117462816	NA,T	NA,C	NA,1	NA,inf	NA,inf	NA,0.21656	0.000174961	0.000174962
2	chr1:117467201:T:C	117467201	NA,C	NA,T	NA,1	NA,inf	NA,inf	NA,0.216477	0.000174947	0.000174948
2	chr1:118059505:A:G	118059505	NA,G	NA,A	NA,1	NA,-inf	NA,inf	NA,0.0505967	0.000174855	0.000174856
2	chr1:117696836:A:G	117696836	NA,G	NA,A	NA,1	NA,-inf	NA,inf	NA,0.149118	0.000174819	0.00017482
2	chr1:117405897:T:G	117405897	NA,G	NA,T	NA,1	NA,inf	NA,inf	NA,0.212594	0.000174811	0.000174812
2	chr1:118107962:C:T	118107962	NA,T	NA,C	NA,1	NA,-inf	NA,inf	NA,0.0716064	0.000174775	0.000174775
2	chr1:117642158:T:G	117642158	NA,G	NA,T	NA,1	NA,-inf	NA,inf	NA,0.518661	0.000174753	0.000174754
2	chr1:117610377:C:T	117610377	NA,T	NA,C	NA,1	NA,inf	NA,inf	NA,0.0592964	0.000174721	0.000174722
2	chr1:117415581:A:C	117415581	NA,C	NA,A	NA,1	NA,inf	NA,inf	NA,0.211237	0.00017468	0.000174681
2	chr1:117858909:G:A	117858909	NA,A	NA,G	NA,1	NA,inf	NA,inf	NA,0.326682	0.000174675	0.000174676
2	chr1:117231222:T:C	117231222	NA,C	NA,T	NA,1	NA,-inf	NA,inf	NA,0.124548	0.000174631	0.000174632
2	chr1:117725595:C:T	117725595	NA,T	NA,C	NA,1	NA,-inf	NA,inf	NA,0.204022	0.000174596	0.000174596
2	chr1:117204598:G:T	117204598	NA,T	NA,G	NA,1	NA,-inf	NA,inf	NA,0.178631	0.000174582	0.000174583
2	chr1:117615693:A:G	117615693	NA,G	NA,A	NA,1	NA,-inf	NA,inf	NA,0.335746	0.000174478	0.000174479
2	chr1:117327463:C:G	117327463	G,G	C,C	1,1	inf,-inf	inf,inf	1.30013,0.72572	0.000174354	0.000174355
2	chr1:117894908:C:T	117894908	NA,T	NA,C	NA,1	NA,-inf	NA,inf	NA,0.113856	0.000174322	0.000174323
2	chr1:117252753:T:C	117252753	NA,C	NA,T	NA,1	NA,-inf	NA,inf	NA,0.0127038	0.000174286	0.000174287
2	chr1:117558463:T:C	117558463	NA,C	NA,T	NA,1	NA,-inf	NA,inf	NA,0.315525	0.000174231	0.000174232
2	chr1:117214905:T:C	117214905	NA,C	NA,T	NA,1	NA,inf	NA,inf	NA,0.144266	0.000174184	0.000174185
2	chr1:117265941:C:T	117265941	NA,T	NA,C	NA,1	NA,inf	NA,inf	NA,0.215406	0.000174182	0.000174183
2	chr1:117814835:G:T	117814835	NA,T	NA,G	NA,1	NA,inf	NA,inf	NA,0.311839	0.000174153	0.000174154
2	chr1:117700248:T:C	117700248	NA,C	NA,T	NA,1	NA,-inf	NA,inf	NA,0.0559278	0.000174071	0.000174071
2	chr1:117828258:A:G	117828258	NA,G	NA,A	NA,1	NA,-inf	NA,inf	NA,0.136941	0.000174015	0.000174015
2	chr1:117188598:A:G	117188598	NA,G	NA,A	NA,1	NA,-inf	NA,inf	NA,0.207143	0.000174002	0.000174003
2	chr1:117789855:A:G	117789855	NA,G	NA,A	NA,1	NA,inf	NA,inf	NA,0.312015	0.000173995	0.000173996
2	chr1:117400066:A:G	117400066	NA,G	NA,A	NA,1	NA,inf	NA,inf	NA,0.20512	0.000173924	0.000173925
2	chr1:117380224:T:C	117380224	NA,C	NA,T	NA,1	NA,inf	NA,inf	NA,0.205114	0.000173922	0.000173923
2	chr1:117808223:C:A	117808223	NA,A	NA,C	NA,1	NA,-inf	NA,inf	NA,0.347648	0.00017391	0.000173911
2	chr1:117995401:T:G	117995401	NA,G	NA,T	NA,1	NA,-inf	NA,inf	NA,0.338819	0.000173755	0.000173756
2	chr1:117572644:T:G	117572644	NA,G	NA,T	NA,1	NA,-inf	NA,inf	NA,0.0350002	0.000173749	0.000173749
2	chr1:117408504:T:C	117408504	NA,C	NA,T	NA,1	NA,inf	NA,inf	NA,0.203617	0.000173739	0.00017374
2	chr1:117219855:G:A	117219855	NA,A	NA,G	NA,1	NA,inf	NA,inf	NA,0.14039	0.00017363	0.00017363
2	chr1:117321666:A:G	117321666	NA,G	NA,A	NA,1	NA,inf	NA,inf	NA,0.194978	0.00017356	0.000173561
2	chr1:117451592:G:A	117451592	NA,A	NA,G	NA,1	NA,inf	NA,inf	NA,0.20559	0.000173506	0.000173507
2	chr1:117587098:AG:A	117587098	NA,A	NA,AG	NA,1	NA,-inf	NA,inf	NA,1.07301	0.00017344	0.000173443
2	chr1:117462568:A:G	117462568	NA,G	NA,A	NA,1	NA,-inf	NA,inf	NA,0.100525	0.000173396	0.000173396
2	chr1:117220131:T:A	117220131	NA,A	NA,T	NA,1	NA,inf	NA,inf	NA,0.138423	0.000173372	0.000173373
2	chr1:117674318:C:T	117674318	NA,T	NA,C	NA,1	NA,-inf	NA,inf	NA,0.124393	0.000173369	0.00017337
2	chr1:117554180:C:T	117554180	NA,T	NA,C	NA,1	NA,-inf	NA,inf	NA,0.311833	0.000173347	0.000173348
2	chr1:117453034:G:A	117453034	NA,A	NA,G	NA,1	NA,inf	NA,inf	NA,0.186184	0.000173322	0.000173323
2	chr1:117176853:C:CT	117176853	NA,CT	NA,C	NA,1	NA,-inf	NA,inf	NA,0.191688	0.000173272	0.000173272
2	chr1:117252885:C:T	117252885	NA,T	NA,C	NA,1	NA,-inf	NA,inf	NA,0.0186203	0.000173237	0.000173238
2	chr1:117813165:T:C	117813165	NA,C	NA,T	NA,1	NA,-inf	NA,inf	NA,0.105417	0.000173224	0.000173225
2	chr1:117240654:T:G	117240654	NA,G	NA,T	NA,1	NA,-inf	NA,inf	NA,0.0777652	0.000173192	0.000173193
2	chr1:117300516:A:C	117300516	NA,C	NA,A	NA,1	NA,inf	NA,inf	NA,0.224618	0.000173177	0.000173177
2	chr1:117638458:T:C	117638458	NA,C	NA,T	NA,1	NA,inf	NA,inf	NA,0.00425357	0.000173113	0.000173114
2	chr1:117466128:A:T	117466128	NA,T	NA,A	NA,1	NA,inf	NA,inf	NA,0.201006	0.000173038	0.000173039
2	chr1:118062097:GT:G	118062097	G,NA	GT,NA	1,NA	inf,NA	inf,NA	0.771609,NA	0.000172907	0.000172909
2	chr1:117405033:C:T	117405033	NA,T	NA,C	NA,1	NA,inf	NA,inf	NA,0.277873	0.0001729	0.000172901
2	chr1:117113466:A:G	117113466	G,G	A,A	1,1	-inf,-inf	inf,inf	0.0289004,1.58087	0.000172892	0.000172893
2	chr1:117803831:ACCT:A	117803831	NA,A	NA,ACCT	NA,1	NA,inf	NA,inf	NA,0.0503535	0.000172803	0.000172803
2	chr1:117624727:A:G	117624727	NA,G	NA,A	NA,1	NA,-inf	NA,inf	NA,0.404696	0.000172791	0.000172792
2	chr1:117746471:G:A	117746471	NA,A	NA,G	NA,1	NA,-inf	NA,inf	NA,0.0244416	0.000172752	0.000172753
2	chr1:117540467:G:A	117540467	NA,A	NA,G	NA,1	NA,inf	NA,inf	NA,0.198219	0.000172741	0.000172741
2	chr1:117369185:T:C	117369185	NA,C	NA,T	NA,1	NA,inf	NA,inf	NA,0.183005	0.00017274	0.000172741
2	chr1:117147086:C:G	117147086	G,G	C,C	1,1	inf,-inf	inf,inf	0.508523,0.998673	0.00017267	0.000172671
2	chr1:117711203:CATTGG:C	117711203	NA,C	NA,CATTGG	NA,1	NA,-inf	NA,inf	NA,0.0689671	0.000172631	0.000172632
2	chr1:117756978:A:G	117756978	NA,G	NA,A	NA,1	NA,-inf	NA,inf	NA,0.059603	0.000172598	0.000172599
2	chr1:117626887:T:A	117626887	NA,A	NA,T	NA,1	NA,-inf	NA,inf	NA,0.49173	0.000172585	0.000172586
2	chr1:117807881:C:A	117807881	NA,A	NA,C	NA,1	NA,-inf	NA,inf	NA,0.100843	0.000172516	0.000172517
2	chr1:117548393:T:C	117548393	NA,C	NA,T	NA,1	NA,inf	NA,inf	NA,0.282902	0.00017248	0.000172481
2	chr1:117512839:A:T	117512839	NA,T	NA,A	NA,1	NA,inf	NA,inf	NA,0.136569	0.000172451	0.000172451
2	chr1:117762622:C:G	117762622	NA,G	NA,C	NA,1	NA,-inf	NA,inf	NA,0.0432714	0.000172412	0.000172412
2	chr1:117763505:TTC:T	117763505	NA,T	NA,TTC	NA,1	NA,-inf	NA,inf	NA,0.0432178	0.000172402	0.000172403
2	chr1:117248959:T:G	117248959	NA,G	NA,T	NA,1	NA,inf	NA,inf	NA,0.053585	0.000172363	0.000172364
2	chr1:117361850:C:T	117361850	T,NA	C,NA	1,NA	-inf,NA	inf,NA	0.362189,NA	0.000172362	0.000172362
2	chr1:117573330:T:C	117573330	NA,C	NA,T	NA,1	NA,-inf	NA,inf	NA,0.627199	0.000172341	0.000172342
2	chr1:117169423:G:A	117169423	NA,A	NA,G	NA,1	NA,inf	NA,inf	NA,0.147395	0.00017233	0.000172331
2	chr1:117763508:AGGG:A	117763508	NA,A	NA,AGGG	NA,1	NA,-inf	NA,inf	NA,0.0422474	0.000172265	0.000172266
2	chr1:117159738:T:G	117159738	NA,G	NA,T	NA,1	NA,inf	NA,inf	NA,0.171418	0.000172247	0.000172248
2	chr1:118000220:C:CTG	118000220	CTG,NA	C,NA	1,NA	-inf,NA	inf,NA	0.397769,NA	0.000172225	0.000172226
2	chr1:117812839:C:G	117812839	NA,G	NA,C	NA,1	NA,-inf	NA,inf	NA,0.183225	0.00017221	0.000172211
2	chr1:117804609:C:T	117804609	NA,T	NA,C	NA,1	NA,-inf	NA,inf	NA,0.098469	0.000172196	0.000172196
2	chr1:117767108:T:C	117767108	NA,C	NA,T	NA,1	NA,-inf	NA,inf	NA,0.0415918	0.000172174	0.000172175
2	chr1:118028429:C:T	118028429	NA,T	NA,C	NA,1	NA,-inf	NA,inf	NA,0.323554	0.000172155	0.000172156
2	chr1:117803523:C:T	117803523	NA,T	NA,C	NA,1	NA,-inf	NA,inf	NA,0.0981217	0.000172151	0.000172152
2	chr1:117220244:A:G	117220244	NA,G	NA,A	NA,1	NA,inf	NA,inf	NA,0.129044	0.00017214	0.000172141
2	chr1:117742930:A:T	117742930	T,T	A,A	1,1	inf,inf	inf,inf	0.804569,1.33004	0.000172084	0.000172086
2	chr1:117432788:G:C	117432788	NA,C	NA,G	NA,1	NA,inf	NA,inf	NA,0.189331	0.000172068	0.000172069
2	chr1:117647633:C:T	117647633	NA,T	NA,C	NA,1	NA,inf	NA,inf	NA,0.426091	0.000172032	0.000172033
2	chr1:117800748:C:T	117800748	NA,T	NA,C	NA,1	NA,-inf	NA,inf	NA,0.0833518	0.000172017	0.000172017
2	chr1:117788302:G:A	117788302	NA,A	NA,G	NA,1	NA,-inf	NA,inf	NA,0.0264716	0.000171949	0.00017195
2	chr1:117169758:T:G	117169758	NA,G	NA,T	NA,1	NA,inf	NA,inf	NA,0.147014	0.000171806	0.000171806
2	chr1:117516034:A:G	117516034	NA,G	NA,A	NA,1	NA,-inf	NA,inf	NA,0.0889281	0.000171736	0.000171737
2	chr1:117185085:G:A	117185085	NA,A	NA,G	NA,1	NA,-inf	NA,inf	NA,0.133801	0.000171684	0.000171685
2	chr1:117758484:A:C	117758484	NA,C	NA,A	NA,1	NA,inf	NA,inf	NA,0.19871	0.000171665	0.000171666
```
