## Supplementary material for "Characterization of shared and ancestry-specific signals driving complex traits using multi-ancestry fine-mapping": susiex_nc3.cs80.snp

```
BP	SNP	PIP(CS1)	LogBF(CS1,Pop1)	LogBF(CS1,Pop2)	PIP(CS2)	LogBF(CS2,Pop1)	LogBF(CS2,Pop2)
117112236	chr1:117112236:G:A	5.57772e-09	-0.932444	1.63015	0.0017134	-0.984543	1.97682
117112341	chr1:117112341:G:A	9.74667e-10	-1.59923e-10	-1.04674	0.000246063	-1.59923e-10	-0.948375
117112471	chr1:117112471:G:A	5.23912e-10	-1.66751	-3.54416e-10	0.000129781	-1.58811	-3.54416e-10
117112522	chr1:117112522:T:C	1.42603e-10	-1.65264	-1.31613	3.29681e-05	-1.62811	-1.33031
117112562	chr1:117112562:T:A	1.4738e-10	-1.62862	-1.3072	3.41371e-05	-1.60095	-1.32263
117112643	chr1:117112643:C:T	5.16885e-10	-1.68101	-3.54416e-10	0.00011284	-1.72799	-3.54416e-10
117112772	chr1:117112772:T:C	1.05033e-09	-1.59923e-10	-0.971974	0.000197585	-1.59923e-10	-1.16779
117112918	chr1:117112918:A:T	1.48317e-10	-1.60795	-1.32153	3.45487e-05	-1.57807	-1.33352
117113466	chr1:117113466:A:G	1.15531e-09	-1.73773	0.861018	0.000172892	-1.7025	0.4012
117113873	chr1:117113873:C:G	3.02375e-09	-1.59923e-10	0.0854191	0.000642459	-1.59923e-10	0.0113424
117113894	chr1:117113894:T:C	9.63858e-10	-1.59923e-10	-1.05789	0.000238021	-1.59923e-10	-0.981601
117114041	chr1:117114041:A:G	1.51291e-10	-1.61751	-1.29212	3.50662e-05	-1.58867	-1.30805
117114527	chr1:117114527:G:A	1.94843e-10	-1.33608	-1.32056	4.91136e-05	-1.21808	-1.34174
117114819	chr1:117114819:G:A	2.44703e-09	-1.59923e-10	-0.126201	0.000481461	-1.59923e-10	-0.277136
117115059	chr1:117115059:ATTTG:A	7.19237e-10	-1.59923e-10	-1.35064	0.000163452	-1.59923e-10	-1.35744
117115233	chr1:117115233:G:A	1.5465e-10	-1.61762	-1.27005	3.56841e-05	-1.5888	-1.29046
117115668	chr1:117115668:C:T	8.14251e-10	-1.22656	-3.54416e-10	0.000160733	-1.37421	-3.54416e-10
117115716	chr1:117115716:C:G	7.1923e-10	-1.59923e-10	-1.35065	0.000163451	-1.59923e-10	-1.35745
117116031	chr1:117116031:G:A	7.75664e-10	-1.59923e-10	-1.27511	0.000175836	-1.59923e-10	-1.28441
117116144	chr1:117116144:A:G	1.41487e-10	-1.64849	-1.32814	3.28153e-05	-1.62354	-1.33953
117116661	chr1:117116661:C:T	5.01698e-10	-1.71084	-3.54416e-10	0.000112088	-1.73468	-3.54416e-10
117116670	chr1:117116670:C:T	1.51489e-10	-1.62802	-1.2803	3.50198e-05	-1.60037	-1.29768
117116730	chr1:117116730:C:T	1.55399e-10	-1.52386	-1.35898	3.16582e-05	-1.64402	-1.35494
117116738	chr1:117116738:G:A	7.61114e-10	-1.59923e-10	-1.29405	0.000178278	-1.59923e-10	-1.27062
117116856	chr1:117116856:T:C	5.89676e-10	-1.54926	-3.54416e-10	0.000152744	-1.4252	-3.54416e-10
117117022	chr1:117117022:C:T	1.35354e-09	-1.59923e-10	-0.718357	0.000292529	-1.59923e-10	-0.775399
117117509	chr1:117117509:A:G	4.86044e-10	-1.73688	-0.0056507	0.000120457	-1.70747	0.0447993
117117569	chr1:117117569:A:G	2.43372e-10	-1.52641	-0.907835	5.77616e-05	-1.48945	-0.90819
117117609	chr1:117117609:G:A	8.56507e-10	-1.59923e-10	-1.17597	0.000206351	-1.59923e-10	-1.12438
117117986	chr1:117117986:C:T	2.17892e-10	-1.39543	-1.1494	3.83619e-05	-1.55351	-1.25339
117118132	chr1:117118132:C:T	3.45496e-10	-1.62779	-0.456062	6.29464e-05	-1.73619	-0.575489
117118198	chr1:117118198:C:T	7.46245e-10	-1.59923e-10	-1.31378	0.0001963	-1.59923e-10	-1.17432
117118690	chr1:117118690:A:T	1.32993e-09	-1.59923e-10	-0.735954	0.000287252	-1.59923e-10	-0.7936
117119088	chr1:117119088:C:T	8.39816e-10	-1.59923e-10	-1.19565	0.000199094	-1.59923e-10	-1.16018
117119354	chr1:117119354:C:T	1.2187e-09	-1.59923e-10	-0.823289	0.000291901	-1.59923e-10	-0.777546
117119780	chr1:117119780:T:C	1.52613e-10	-1.58598	-1.31495	3.571e-05	-1.55399	-1.32454
117119955	chr1:117119955:T:C	4.85693e-09	-0.934911	1.49424	0.00146491	-0.981835	1.81742
117120039	chr1:117120039:G:A	1.78413e-10	-1.61231	-1.13242	4.06108e-05	-1.58347	-1.16646
117120484	chr1:117120484:T:C	9.15434e-10	-1.59923e-10	-1.10943	0.000193332	-1.59923e-10	-1.18955
117121126	chr1:117121126:T:C	7.50414e-10	-1.59923e-10	-1.30821	0.000175358	-1.59923e-10	-1.28713
117121172	chr1:117121172:G:A	7.72707e-10	-1.59923e-10	-1.27893	0.000175218	-1.59923e-10	-1.28793
117121291	chr1:117121291:C:T	2.57344e-10	-1.55843	-0.819987	5.02091e-05	-1.71023	-0.827539
117121327	chr1:117121327:G:A	7.30565e-10	-1.59923e-10	-1.33502	0.000187644	-1.59923e-10	-1.21941
117121424	chr1:117121424:C:T	2.79045e-10	-1.53091	-0.766555	5.3659e-05	-1.69844	-0.772871
117121486	chr1:117121486:A:G	1.44465e-09	-1.59923e-10	-0.65321	0.000311186	-1.59923e-10	-0.713569
117121626	chr1:117121626:G:A	7.67104e-10	-1.59923e-10	-1.28621	0.000175484	-1.59923e-10	-1.28641
117122131	chr1:117122131:C:T	1.37056e-09	-1.59923e-10	-0.705859	0.000294957	-1.59923e-10	-0.767133
117122142	chr1:117122142:A:G	1.49991e-10	-1.63166	-1.28659	3.49109e-05	-1.59755	-1.30362
117122344	chr1:117122344:C:T	7.7482e-10	-1.59923e-10	-1.2762	0.000181996	-1.59923e-10	-1.24998
117122428	chr1:117122428:G:A	1.43356e-09	-1.59923e-10	-0.660918	0.000307138	-1.59923e-10	-0.726665
117122865	chr1:117122865:C:T	9.41096e-10	-1.59923e-10	-1.08179	0.000203131	-1.59923e-10	-1.14011
117122955	chr1:117122955:A:G	3.57305e-10	-1.65112	-0.399126	7.65352e-05	-1.54654	-0.569669
117122972	chr1:117122972:A:G	7.81707e-10	-1.59923e-10	-1.26735	0.000184278	-1.59923e-10	-1.23752
117123013	chr1:117123013:A:G	1.51444e-09	-1.59923e-10	-0.606031	0.000324539	-1.59923e-10	-0.671555
117123381	chr1:117123381:A:G	1.76399e-09	-1.59923e-10	-0.453502	0.000376532	-1.59923e-10	-0.522958
117123512	chr1:117123512:C:CA	1.08987e-09	-1.59923e-10	-0.93502	0.000260713	-1.59923e-10	-0.890539
117123791	chr1:117123791:G:A	4.94486e-10	-1.72531	-3.54416e-10	0.000111376	-1.74105	-3.54416e-10
117124289	chr1:117124289:C:A	7.83914e-10	-1.59923e-10	-1.26453	0.000171243	-1.59923e-10	-1.31088
117124500	chr1:117124500:C:T	1.37492e-09	-1.59923e-10	-0.702683	0.000290095	-1.59923e-10	-0.783754
117124721	chr1:117124721:A:G	1.87538e-09	-1.59923e-10	-0.392266	0.00039707	-1.59923e-10	-0.469849
117124881	chr1:117124881:G:A	5.2989e-10	-1.65616	-3.54416e-10	0.00011335	-1.72348	-3.54416e-10
117125236	chr1:117125236:C:G	2.85524e-09	-1.59923e-10	0.0280786	0.000579531	-1.59923e-10	-0.0917425
117125281	chr1:117125281:T:G	2.93677e-09	-1.59923e-10	0.0562335	0.00059534	-1.59923e-10	-0.064829
117125685	chr1:117125685:G:A	5.44103e-09	-0.954851	1.62774	0.00162653	-1.00431	1.94455
117126405	chr1:117126405:A:G	1.86985e-09	-1.59923e-10	-0.395222	0.000395891	-1.59923e-10	-0.472823
117126487	chr1:117126487:G:C	7.46373e-10	-1.59923e-10	-1.31361	0.000165757	-1.59923e-10	-1.34344
117126767	chr1:117126767:A:G	1.51656e-10	-1.63829	-1.26892	3.53588e-05	-1.60025	-1.28816
117126804	chr1:117126804:C:T	1.09318e-09	-1.59923e-10	-0.931988	0.000225665	-1.59923e-10	-1.03491
117127209	chr1:117127209:T:C	2.10502e-10	-1.32859	-1.25075	4.97785e-05	-1.3446	-1.20178
117127522	chr1:117127522:A:C	2.14471e-10	-1.69008	-0.870575	5.43386e-05	-1.60625	-0.852477
117127640	chr1:117127640:G:A	5.60758e-10	-1.59954	-3.54416e-10	0.000137205	-1.53249	-3.54416e-10
117128040	chr1:117128040:A:C	9.78132e-10	-1.59923e-10	-1.04319	0.000206131	-1.59923e-10	-1.12545
117128209	chr1:117128209:C:T	5.46088e-09	-1.03086	1.7074	0.00163304	-1.07929	2.02353
117128388	chr1:117128388:T:C	1.50189e-09	-1.59923e-10	-0.614351	0.000343759	-1.59923e-10	-0.614019
117128873	chr1:117128873:A:G	2.81665e-10	-1.68514	-0.602973	7.1993e-05	-1.59854	-0.578854
117129906	chr1:117129906:C:G	2.25218e-10	-1.69293	-0.818832	5.72091e-05	-1.61143	-0.795821
117130066	chr1:117130066:T:C	4.89976e-10	-1.73448	-3.54416e-10	0.000113376	-1.72325	-3.54416e-10
117130099	chr1:117130099:C:T	5.22148e-09	-1.04771	1.67941	0.00158005	-1.09871	2.00996
117130594	chr1:117130594:C:T	7.8092e-10	-1.59923e-10	-1.26836	0.000183887	-1.59923e-10	-1.23964
117130598	chr1:117130598:A:G	1.41784e-09	-1.59923e-10	-0.671944	0.000356836	-1.59923e-10	-0.576683
117131187	chr1:117131187:A:G	7.33211e-10	-1.59923e-10	-1.3314	0.000165886	-1.59923e-10	-1.34266
117131313	chr1:117131313:T:C	7.85623e-10	-1.59923e-10	-1.26236	0.000185235	-1.59923e-10	-1.23234
117131322	chr1:117131322:T:C	7.71893e-10	-1.59923e-10	-1.27999	0.000169688	-1.59923e-10	-1.32
117131647	chr1:117131647:C:T	8.67834e-10	-1.59923e-10	-1.16283	0.000184658	-1.59923e-10	-1.23546
117131924	chr1:117131924:G:A	2.01923e-10	-1.46178	-1.15917	5.7174e-05	-1.31284	-1.09502
117132087	chr1:117132087:C:T	5.14525e-10	-1.68559	-3.54416e-10	0.000112127	-1.73433	-3.54416e-10
117132111	chr1:117132111:A:T	1.18592e-09	-1.59923e-10	-0.850558	0.00028911	-1.59923e-10	-0.787154
117132127	chr1:117132127:C:T	2.95883e-10	-1.71143	-0.527436	6.45028e-05	-1.59613	-0.691127
117132171	chr1:117132171:G:C	2.07098e-09	-1.59923e-10	-0.293056	0.00047344	-1.59923e-10	-0.293936
117132300	chr1:117132300:A:G	3.84112e-10	-1.73105	-0.246852	8.85414e-05	-1.69071	-0.279782
117132495	chr1:117132495:A:G	2.71681e-10	-1.73969	-0.584515	6.506e-05	-1.71404	-0.564612
117132712	chr1:117132712:T:G	3.22672e-10	-1.73992	-0.412275	7.72815e-05	-1.71397	-0.392538
117132843	chr1:117132843:TATATG:T	1.55661e-10	-1.70402	-1.17713	3.55827e-05	-1.6867	-1.1954
117133006	chr1:117133006:A:G	1.87649e-09	-1.59923e-10	-0.391675	0.000457028	-1.59923e-10	-0.329216
117133321	chr1:117133321:T:C	2.4196e-10	-1.73731	-0.702755	5.54141e-05	-1.73636	-0.702768
117133417	chr1:117133417:A:AGATAGATAGAT	1.46248e-10	-1.64805	-1.29548	3.55224e-05	-1.62163	-1.26217
117134044	chr1:117134044:GA:G	1.451e-09	-1.59923e-10	-0.648822	0.000273862	-1.59923e-10	-0.841337
117134074	chr1:117134074:C:T	7.17331e-10	-1.59923e-10	-1.3533	0.000163168	-1.59923e-10	-1.35918
117134327	chr1:117134327:G:A	5.28744e-10	-1.65833	-3.54416e-10	0.000150454	-1.4403	-3.54416e-10
117134834	chr1:117134834:T:G	1.36046e-09	-1.59923e-10	-0.713256	0.000277921	-1.59923e-10	-0.826624
117135264	chr1:117135264:G:A	1.16339e-09	-1.59923e-10	-0.869744	0.000202936	-1.59923e-10	-1.14107
117135439	chr1:117135439:T:C	1.23532e-09	-1.59923e-10	-0.809748	0.000335774	-1.59923e-10	-0.637523
117135453	chr1:117135453:T:G	2.05859e-10	-1.74085	-0.860795	4.81797e-05	-1.71595	-0.863072
117135617	chr1:117135617:T:G	7.05072e-09	-0.969173	1.90122	0.00213115	-1.03042	2.24088
117136162	chr1:117136162:T:C	1.7898e-10	-1.73939	-1.00217	4.15689e-05	-1.73138	-0.99523
117136581	chr1:117136581:T:C	7.31454e-10	-1.59923e-10	-1.3338	0.000165321	-1.59923e-10	-1.34607
117136808	chr1:117136808:C:T	2.05383e-10	-1.71348	-0.890474	4.79744e-05	-1.64886	-0.934432
117137234	chr1:117137234:C:G	1.27272e-09	-1.59923e-10	-0.779923	0.000292468	-1.59923e-10	-0.775605
117137636	chr1:117137636:T:A	1.42332e-09	-0.668087	-3.54416e-10	0.00024165	-0.966472	-3.54416e-10
117137788	chr1:117137788:T:C	7.77699e-10	-1.27249	-3.54416e-10	0.000203399	-1.13879	-3.54416e-10
117137863	chr1:117137863:C:T	1.16665e-09	-1.59923e-10	-0.866938	0.000203327	-1.59923e-10	-1.13915
117137893	chr1:117137893:T:C	3.37346e-10	-1.57075	-0.536974	7.57949e-05	-1.41618	-0.709754
117138142	chr1:117138142:T:C	7.87573e-10	-1.59923e-10	-1.25988	0.000164264	-1.59923e-10	-1.35248
117138530	chr1:117138530:C:T	1.71239e-09	-1.59923e-10	-0.48319	0.00038851	-1.59923e-10	-0.491643
117138878	chr1:117138878:T:C	9.01081e-10	-1.12524	-3.54416e-10	0.000212625	-1.09443	-3.54416e-10
117138990	chr1:117138990:A:AC	1.61241e-10	-1.56618	-1.27976	4.44532e-05	-1.42134	-1.23818
117139381	chr1:117139381:T:TATC	1.56651e-10	-1.60988	-1.26493	4.01063e-05	-1.52419	-1.23824
117139568	chr1:117139568:TAAAAATAAA:T	1.81295e-10	-1.63483	-1.09387	4.15418e-05	-1.61926	-1.108
117139616	chr1:117139616:T:A	8.15894e-10	-1.59923e-10	-1.22455	0.000187248	-1.59923e-10	-1.22153
117140303	chr1:117140303:T:A	7.16406e-10	-1.59923e-10	-1.35459	0.000163194	-1.59923e-10	-1.35902
117140408	chr1:117140408:A:T	6.85106e-10	-1.39926	-3.54416e-10	0.000152298	-1.42812	-3.54416e-10
117140523	chr1:117140523:T:C	1.33388e-09	-1.59923e-10	-0.732986	0.000318062	-1.59923e-10	-0.691716
117140754	chr1:117140754:A:G	1.89411e-10	-1.45853	-1.22638	4.48248e-05	-1.52768	-1.12352
117141221	chr1:117141221:G:A	4.32387e-09	-1.59923e-10	0.443073	0.000989174	-1.59923e-10	0.442909
117141989	chr1:117141989:T:C	1.5335e-10	-1.53696	-1.35915	3.40114e-05	-1.58797	-1.3393
117142100	chr1:117142100:A:G	7.79989e-10	-1.59923e-10	-1.26955	0.000190992	-1.59923e-10	-1.20173
117142182	chr1:117142182:A:T	1.10201e-09	-1.59923e-10	-0.923938	0.000366671	-1.59923e-10	-0.549495
117142250	chr1:117142250:G:A	2.22139e-10	-1.57185	-0.953681	5.44835e-05	-1.63874	-0.817319
117142938	chr1:117142938:G:A	3.46923e-10	-0.816773	-1.26296	0.000108167	-0.491597	-1.27869
117143285	chr1:117143285:T:C	8.6829e-10	-1.59923e-10	-1.16231	0.000198357	-1.59923e-10	-1.16389
117143370	chr1:117143370:A:G	2.9143e-10	-1.16444	-1.0896	8.30049e-05	-0.872455	-1.16261
117144205	chr1:117144205:C:T	2.79454e-10	-0.94771	-1.34829	8.26902e-05	-0.687138	-1.35172
117144292	chr1:117144292:C:T	2.8318e-10	-0.943601	-1.33915	8.3616e-05	-0.683736	-1.34399
117144415	chr1:117144415:T:C	7.17822e-10	-1.59923e-10	-1.35261	0.000165176	-1.59923e-10	-1.34695
117144503	chr1:117144503:A:T	2.99563e-10	-0.88204	-1.34447	8.9443e-05	-0.611847	-1.34851
117144958	chr1:117144958:G:C	5.52485e-10	-1.61441	-3.54416e-10	0.000121667	-1.65267	-3.54416e-10
117145130	chr1:117145130:CTT:C	8.35046e-10	-1.59923e-10	-1.20135	0.000194823	-1.59923e-10	-1.18187
117145328	chr1:117145328:T:C	9.17989e-10	-1.59923e-10	-1.10665	0.000211187	-1.59923e-10	-1.10122
117145530	chr1:117145530:G:A	9.37011e-10	-1.59923e-10	-1.08614	0.000234057	-1.59923e-10	-0.998397
117146231	chr1:117146231:T:TC	6.64089e-10	-1.31672	-0.113695	0.000170306	-1.40937	0.0930105
117146233	chr1:117146233:A:C	1.70167e-10	-1.55557	-1.23649	3.68906e-05	-1.56606	-1.27994
117146307	chr1:117146307:G:A	1.33945e-09	-1.59923e-10	-0.728819	0.000250515	-1.59923e-10	-0.930442
117146308	chr1:117146308:A:C	1.33884e-09	-1.59923e-10	-0.729271	0.000250422	-1.59923e-10	-0.930815
117146869	chr1:117146869:A:G	8.59155e-10	-1.59923e-10	-1.17288	0.000203652	-1.59923e-10	-1.13755
117147086	chr1:117147086:C:G	6.79574e-10	-1.26479	-0.142578	0.00017267	-1.36304	0.0604639
117147089	chr1:117147089:T:C	6.74573e-10	-1.27218	-0.142578	0.000171514	-1.36976	0.0604639
117147243	chr1:117147243:G:T	1.45223e-09	-1.59923e-10	-0.647976	0.000267865	-1.59923e-10	-0.863479
117147323	chr1:117147323:C:T	6.69846e-10	-1.28048	-0.14131	0.000170353	-1.37887	0.0627809
117147562	chr1:117147562:G:C	8.65499e-10	-1.59923e-10	-1.16553	0.000202042	-1.59923e-10	-1.14548
117147630	chr1:117147630:T:C	8.47708e-10	-1.59923e-10	-1.1863	0.000194283	-1.59923e-10	-1.18464
117147650	chr1:117147650:G:A	3.77428e-10	-1.58685	-0.4086	6.54403e-05	-1.57869	-0.694133
117147927	chr1:117147927:C:T	7.13252e-10	-1.59923e-10	-1.359	0.000163188	-1.59923e-10	-1.35906
117148136	chr1:117148136:C:T	1.47701e-10	-1.58367	-1.34998	3.30858e-05	-1.59567	-1.35919
117148316	chr1:117148316:T:C	7.25246e-10	-1.59923e-10	-1.34232	0.000163169	-1.59923e-10	-1.35917
117148578	chr1:117148578:T:C	1.60269e-10	-1.52209	-1.32989	3.5724e-05	-1.5327	-1.34544
117148622	chr1:117148622:T:C	7.40448e-10	-1.35576	0.0341812	0.000192682	-1.44449	0.251577
117148631	chr1:117148631:T:C	2.2807e-09	-1.59923e-10	-0.196594	0.000478673	-1.59923e-10	-0.282943
117148816	chr1:117148816:T:G	2.02652e-10	-1.25827	-1.35907	4.33762e-05	-1.32506	-1.35899
117148928	chr1:117148928:C:T	1.2472e-09	-1.59923e-10	-0.800176	0.000366033	-1.59923e-10	-0.551237
117149083	chr1:117149083:G:A	2.07834e-10	-1.23335	-1.35874	4.44417e-05	-1.30113	-1.35866
117149084	chr1:117149084:G:A	4.9586e-10	-1.72254	-3.54416e-10	0.000118484	-1.67918	-3.54416e-10
117149359	chr1:117149359:C:T	2.05099e-10	-1.24862	-1.35672	4.38975e-05	-1.3156	-1.35651
117150137	chr1:117150137:T:C	2.04727e-09	-1.59923e-10	-0.30457	0.000490448	-1.59923e-10	-0.258641
117150472	chr1:117150472:C:T	2.15013e-10	-1.23607	-1.32207	4.65908e-05	-1.30285	-1.30971
117150597	chr1:117150597:TTTAG:T	2.23564e-09	-1.59923e-10	-0.21655	0.000536121	-1.59923e-10	-0.1696
117150625	chr1:117150625:G:GT	1.02951e-09	-1.59923e-10	-0.991998	0.000228394	-1.59923e-10	-1.02289
117150679	chr1:117150679:T:C	5.02682e-10	-1.70887	-3.54416e-10	0.000123007	-1.64172	-3.54416e-10
117150911	chr1:117150911:C:T	1.33256e-09	-1.59923e-10	-0.733978	0.000318669	-1.59923e-10	-0.689808
117150984	chr1:117150984:T:C	1.35199e-09	-1.59923e-10	-0.719498	0.000323637	-1.59923e-10	-0.674339
117151034	chr1:117151034:G:A	4.88032e-10	-1.73845	-3.54416e-10	0.000111774	-1.73748	-3.54416e-10
117151507	chr1:117151507:C:T	7.21612e-10	-1.34735	-3.54416e-10	0.000151155	-1.43565	-3.54416e-10
117151523	chr1:117151523:C:A	5.81315e-10	-1.56354	-3.54416e-10	0.000122344	-1.64713	-3.54416e-10
117152072	chr1:117152072:G:A	1.14247e-09	-1.59923e-10	-0.887881	0.000290564	-1.59923e-10	-0.782137
117152200	chr1:117152200:T:C	2.98593e-10	-1.44937	-0.780381	5.30961e-05	-1.43563	-1.04623
117152474	chr1:117152474:G:A	5.88113e-10	-1.32725	-0.224669	0.000152495	-1.41889	-0.00793817
117152647	chr1:117152647:T:A	6.07098e-10	-1.29828	-0.221865	0.000156915	-1.39335	-0.00490793
117153415	chr1:117153415:G:A	2.46521e-10	-1.50606	-0.915324	4.63817e-05	-1.49359	-1.12346
117153526	chr1:117153526:A:G	2.91561e-10	-1.47438	-0.779207	5.32577e-05	-1.4611	-1.01772
117153825	chr1:117153825:C:T	1.20086e-09	-1.59923e-10	-0.838043	0.000230473	-1.59923e-10	-1.01383
117153967	chr1:117153967:G:T	4.58261e-09	-1.59923e-10	0.501191	0.00168041	-1.59923e-10	0.97283
117153968	chr1:117153968:C:T	4.574e-09	-1.59923e-10	0.49931	0.00167689	-1.59923e-10	0.970738
117154570	chr1:117154570:G:T	1.54766e-09	-1.59923e-10	-0.584332	0.000376752	-1.59923e-10	-0.522374
117154817	chr1:117154817:A:G	4.8804e-10	-1.73844	-3.54416e-10	0.000112368	-1.73218	-3.54416e-10
117154843	chr1:117154843:A:G	9.83262e-10	-1.59923e-10	-1.03796	0.000235581	-1.59923e-10	-0.991904
117155442	chr1:117155442:A:C	1.16483e-09	-1.59923e-10	-0.868504	0.000236533	-1.59923e-10	-0.987873
117155910	chr1:117155910:A:G	9.70249e-10	-1.59923e-10	-1.05128	0.000232085	-1.59923e-10	-1.00686
117155992	chr1:117155992:G:T	8.52177e-10	-1.59923e-10	-1.18104	0.000198529	-1.59923e-10	-1.16303
117157526	chr1:117157526:C:A	8.30575e-10	-1.59923e-10	-1.20671	0.000214219	-1.59923e-10	-1.08696
117158083	chr1:117158083:T:C	1.192e-09	-1.59923e-10	-0.845445	0.000304202	-1.59923e-10	-0.73627
117158214	chr1:117158214:A:C	1.53411e-10	-1.5374	-1.35831	3.36504e-05	-1.58436	-1.35358
117158232	chr1:117158232:G:A	1.89689e-09	-1.59923e-10	-0.380861	0.000456252	-1.59923e-10	-0.330917
117158546	chr1:117158546:A:T	1.43996e-09	-1.59923e-10	-0.656465	0.000265053	-1.59923e-10	-0.874029
117159023	chr1:117159023:A:T	1.81591e-10	-1.40292	-1.32416	3.98726e-05	-1.40982	-1.35845
117159384	chr1:117159384:C:G	1.37862e-09	-1.59923e-10	-0.699994	0.000255685	-1.59923e-10	-0.910014
117159738	chr1:117159738:T:G	7.7412e-10	-1.59923e-10	-1.27711	0.000172247	-1.59923e-10	-1.30503
117159822	chr1:117159822:T:C	3.65126e-09	-1.59923e-10	0.273994	0.000762807	-1.59923e-10	0.183044
117160401	chr1:117160401:G:A	9.18959e-10	-1.10559	-3.54416e-10	0.000200665	-1.15232	-3.54416e-10
117160540	chr1:117160540:G:A	1.21829e-09	-0.82363	-3.54416e-10	0.000189028	-1.21207	-3.54416e-10
117160622	chr1:117160622:T:G	7.86973e-10	-1.27813	0.0174927	0.000208445	-1.37658	0.262292
117161734	chr1:117161734:C:T	1.40238e-09	-1.59923e-10	-0.68291	0.000362837	-1.59923e-10	-0.560007
117161878	chr1:117161878:G:A	2.63692e-10	-1.18251	-1.17154	5.22448e-05	-1.23705	-1.26097
117162131	chr1:117162131:A:G	1.29344e-09	-1.59923e-10	-0.763774	0.000216498	-1.59923e-10	-1.07638
117162635	chr1:117162635:T:G	1.3646e-09	-1.59923e-10	-0.710218	0.000253013	-1.59923e-10	-0.920521
117163008	chr1:117163008:A:G	1.39847e-10	-1.6334	-1.35489	3.0871e-05	-1.66645	-1.3577
117163413	chr1:117163413:T:A	1.65845e-09	-1.46066	0.94546	0.000250223	-1.47336	0.541751
117164118	chr1:117164118:C:T	6.17627e-10	-1.50295	-3.54416e-10	0.000135983	-1.54143	-3.54416e-10
117164515	chr1:117164515:TA:T	9.64767e-10	-1.59923e-10	-1.05695	0.000220347	-1.59923e-10	-1.05876
117164728	chr1:117164728:A:T	3.91445e-09	-1.59923e-10	0.343596	0.00102498	-1.59923e-10	0.478469
117165040	chr1:117165040:T:C	7.86054e-10	-1.59923e-10	-1.26181	0.000175872	-1.59923e-10	-1.28421
117165611	chr1:117165611:A:C	2.39854e-10	-1.36757	-1.08124	4.9069e-05	-1.38307	-1.17767
117165812	chr1:117165812:G:A	1.14914e-09	-1.59923e-10	-0.882064	0.000279176	-1.59923e-10	-0.822118
117165855	chr1:117165855:T:C	2.29806e-10	-1.40656	-1.08504	4.70629e-05	-1.42173	-1.18075
117166102	chr1:117166102:T:A	5.87598e-10	-1.04307	-0.509718	0.000142242	-1.18868	-0.307749
117166133	chr1:117166133:T:C	1.09102e-09	-1.59923e-10	-0.933961	0.00021261	-1.59923e-10	-1.0945
117166149	chr1:117166149:G:A	4.86752e-10	-1.74108	-3.54416e-10	0.000112604	-1.73009	-3.54416e-10
117166199	chr1:117166199:C:T	8.42529e-10	-1.59923e-10	-1.19243	0.000189015	-1.59923e-10	-1.21214
117166247	chr1:117166247:A:G	9.73774e-10	-1.59923e-10	-1.04765	0.000222836	-1.59923e-10	-1.04752
117166539	chr1:117166539:G:C	7.33075e-10	-1.59923e-10	-1.33159	0.000165716	-1.59923e-10	-1.34368
117166599	chr1:117166599:C:CA	2.05318e-09	-1.59923e-10	-0.301686	0.000410021	-1.59923e-10	-0.437754
117166842	chr1:117166842:AG:A	3.35065e-09	-1.59923e-10	0.188077	0.000936745	-1.59923e-10	0.38845
117167071	chr1:117167071:C:T	1.28592e-09	-1.59923e-10	-0.769602	0.000233616	-1.59923e-10	-1.00028
117167466	chr1:117167466:C:G	7.87187e-09	-1.59923e-10	1.04222	0.00206624	-1.59923e-10	1.17953
117167507	chr1:117167507:G:A	2.47712e-09	-1.59923e-10	-0.113982	0.000685881	-1.59923e-10	0.0767427
117167649	chr1:117167649:T:C	1.05925e-09	-1.59923e-10	-0.963521	0.0003136	-1.59923e-10	-0.705842
117168013	chr1:117168013:C:A	1.28962e-09	-1.59923e-10	-0.766733	0.000233264	-1.59923e-10	-1.00179
117168061	chr1:117168061:T:C	7.73696e-10	-1.59923e-10	-1.27765	0.000168511	-1.59923e-10	-1.32696
117168093	chr1:117168093:A:C	8.05064e-10	-1.59923e-10	-1.23791	0.000197115	-1.59923e-10	-1.17018
117168183	chr1:117168183:T:C	1.69465e-10	-1.44482	-1.35137	3.85085e-05	-1.44822	-1.35486
117168208	chr1:117168208:A:G	1.08299e-09	-1.59923e-10	-0.941351	0.000259369	-1.59923e-10	-0.895708
117168433	chr1:117168433:T:C	5.32509e-09	-1.59923e-10	0.651353	0.00120686	-1.59923e-10	0.641815
117168725	chr1:117168725:A:G	2.14618e-10	-1.72323	-0.836742	4.40027e-05	-1.68578	-0.983933
117169073	chr1:117169073:C:A	8.26357e-10	-1.59923e-10	-1.21181	0.00018715	-1.59923e-10	-1.22205
117169183	chr1:117169183:T:G	1.94646e-09	-1.59923e-10	-0.355065	0.000341234	-1.59923e-10	-0.621392
117169289	chr1:117169289:G:A	6.86046e-10	-1.08151	-0.316373	0.000171078	-1.22328	-0.0885586
117169423	chr1:117169423:G:A	7.62337e-10	-1.59923e-10	-1.29244	0.00017233	-1.59923e-10	-1.30455
117169483	chr1:117169483:C:T	1.30684e-10	-1.72846	-1.32759	3.00282e-05	-1.70274	-1.34908
117169758	chr1:117169758:T:G	7.61456e-10	-1.59923e-10	-1.2936	0.000171806	-1.59923e-10	-1.3076
117170136	chr1:117170136:A:G	8.20437e-10	-1.59923e-10	-1.219	0.000202987	-1.59923e-10	-1.14082
117170482	chr1:117170482:T:C	8.20808e-10	-1.59923e-10	-1.21854	0.000203196	-1.59923e-10	-1.13979
117170886	chr1:117170886:C:T	1.04864e-09	-1.59923e-10	-0.973581	0.000204405	-1.59923e-10	-1.13386
117171080	chr1:117171080:A:G	9.76875e-10	-1.59923e-10	-1.04447	0.000217948	-1.59923e-10	-1.0697
117171173	chr1:117171173:G:A	8.31421e-10	-1.59923e-10	-1.2057	0.000200458	-1.59923e-10	-1.15335
117171945	chr1:117171945:G:A	1.89899e-10	-1.35055	-1.33179	4.12895e-05	-1.42414	-1.30922
117172127	chr1:117172127:T:C	3.32799e-10	-0.985955	-1.13534	6.37759e-05	-1.06716	-1.23142
117172331	chr1:117172331:G:A	1.05009e-09	-0.972198	-3.54416e-10	0.0001528	-1.42483	-3.54416e-10
117172345	chr1:117172345:T:C	1.92905e-09	-1.59923e-10	-0.364049	0.000481814	-1.59923e-10	-0.276402
117172404	chr1:117172404:C:T	5.22474e-10	-1.12536	-0.544901	9.3797e-05	-1.16062	-0.752213
117172666	chr1:117172666:T:C	4.64077e-10	-0.717599	-1.07118	9.04148e-05	-0.963936	-0.985617
117172859	chr1:117172859:C:T	1.39774e-10	-1.65674	-1.33207	3.42614e-05	-1.61262	-1.30732
117172864	chr1:117172864:G:A	1.38668e-10	-1.68639	-1.31036	3.39718e-05	-1.64924	-1.27919
117173492	chr1:117173492:C:A	1.40637e-09	-0.680067	-3.54416e-10	0.000261325	-0.888196	-3.54416e-10
117173531	chr1:117173531:T:C	2.103e-09	-1.59923e-10	-0.277714	0.000485454	-1.59923e-10	-0.268877
117173654	chr1:117173654:T:A	3.09254e-10	-1.21	-0.984671	6.1451e-05	-1.20755	-1.12817
117173771	chr1:117173771:G:A	7.33937e-10	-1.59923e-10	-1.33041	0.00016963	-1.59923e-10	-1.32034
117174577	chr1:117174577:G:A	1.38955e-09	-0.692101	-3.54416e-10	0.000258824	-0.897811	-3.54416e-10
117174638	chr1:117174638:G:A	1.56572e-09	-1.59923e-10	-0.57273	0.000315142	-1.59923e-10	-0.700939
117174680	chr1:117174680:T:C	1.41184e-09	-0.676185	-3.54416e-10	0.000262397	-0.884102	-3.54416e-10
117174867	chr1:117174867:G:A	1.93182e-09	-1.59923e-10	-0.362615	0.000438896	-1.59923e-10	-0.369699
117175086	chr1:117175086:A:AGCT	7.18792e-10	-1.59923e-10	-1.35126	0.00016432	-1.59923e-10	-1.35214
117175406	chr1:117175406:T:C	1.58024e-09	-0.563502	-3.54416e-10	0.000290145	-0.78358	-3.54416e-10
117175427	chr1:117175427:A:G	2.69336e-09	-1.59923e-10	-0.0302895	0.000522288	-1.59923e-10	-0.195742
117175433	chr1:117175433:C:T	1.50156e-09	-0.614575	-3.54416e-10	0.00027679	-0.8307	-3.54416e-10
117175621	chr1:117175621:G:A	7.15063e-10	-1.59923e-10	-1.35646	0.000163241	-1.59923e-10	-1.35874
117176000	chr1:117176000:C:T	1.70385e-09	-1.59923e-10	-0.48819	0.000396061	-1.59923e-10	-0.472393
117176157	chr1:117176157:C:T	2.43298e-10	-1.64453	-0.790014	4.92936e-05	-1.62843	-0.927739
117176175	chr1:117176175:A:G	2.21838e-10	-1.64055	-0.886331	4.57046e-05	-1.62117	-1.01059
117176426	chr1:117176426:CAAG:C	1.39698e-10	-1.67223	-1.31712	3.33336e-05	-1.65247	-1.29493
117176509	chr1:117176509:A:G	1.48424e-09	-0.626178	-3.54416e-10	0.000274555	-0.838808	-3.54416e-10
117176822	chr1:117176822:A:G	1.44541e-09	-0.652686	-3.54416e-10	0.000268247	-0.862053	-3.54416e-10
117176853	chr1:117176853:C:CT	7.85403e-10	-1.59923e-10	-1.26264	0.000173272	-1.59923e-10	-1.2991
117176955	chr1:117176955:C:T	7.13558e-10	-1.59923e-10	-1.35857	0.000163479	-1.59923e-10	-1.35728
117177040	chr1:117177040:T:C	2.01998e-10	-1.66615	-0.954426	4.17797e-05	-1.64788	-1.07367
117177677	chr1:117177677:C:A	1.03792e-08	-1.59923e-10	1.31872	0.00188825	-1.59923e-10	1.08945
117177958	chr1:117177958:G:A	5.55784e-10	-1.60845	-3.54416e-10	0.000111937	-1.73603	-3.54416e-10
117178113	chr1:117178113:A:T	1.60188e-09	-1.59923e-10	-0.549903	0.00043984	-1.59923e-10	-0.367549
117178202	chr1:117178202:G:T	1.48135e-09	-1.59923e-10	-0.628123	0.000350327	-1.59923e-10	-0.595094
117178352	chr1:117178352:G:A	2.42252e-09	-0.136271	-3.54416e-10	0.000328016	-0.660898	-3.54416e-10
117178547	chr1:117178547:T:C	2.08521e-10	-1.64718	-0.941619	4.32511e-05	-1.62613	-1.06081
117178729	chr1:117178729:G:A	4.16847e-10	-1.29364	-0.60247	7.89833e-05	-1.29737	-0.787357
117178736	chr1:117178736:T:G	3.28088e-10	-1.10178	-1.03377	6.46222e-05	-1.13027	-1.15513
117178751	chr1:117178751:G:A	2.39727e-10	-1.09107	-1.35826	6.74644e-05	-0.892831	-1.34953
117178816	chr1:117178816:C:T	1.6648e-09	-1.59923e-10	-0.511372	0.000459941	-1.59923e-10	-0.322862
117179135	chr1:117179135:T:G	4.98853e-09	-1.59923e-10	0.586063	0.00089727	-1.59923e-10	0.345396
117179209	chr1:117179209:C:T	1.62037e-09	-1.59923e-10	-0.538421	0.000353701	-1.59923e-10	-0.58551
117179245	chr1:117179245:T:C	1.98887e-09	-1.59923e-10	-0.333512	0.000440022	-1.59923e-10	-0.367137
117179376	chr1:117179376:G:A	2.66551e-10	-1.45545	-0.887822	5.32234e-05	-1.45713	-1.02233
117179558	chr1:117179558:G:T	2.47249e-10	-1.45811	-0.96033	4.98613e-05	-1.46399	-1.08073
117179948	chr1:117179948:C:T	2.06001e-09	-1.59923e-10	-0.298367	0.000439682	-1.59923e-10	-0.367909
117179960	chr1:117179960:G:C	8.46373e-10	-1.59923e-10	-1.18787	0.000188269	-1.59923e-10	-1.21609
117180214	chr1:117180214:C:CA	1.40793e-09	-1.59923e-10	-0.678961	0.000354415	-1.59923e-10	-0.583494
117180350	chr1:117180350:T:G	1.39038e-09	-1.59923e-10	-0.691503	0.000349499	-1.59923e-10	-0.597461
117180685	chr1:117180685:T:A	2.50087e-10	-1.35702	-1.05	4.32424e-05	-1.53552	-1.15162
117180776	chr1:117180776:C:G	1.44927e-10	-1.68144	-1.27116	3.06825e-05	-1.72868	-1.30159
117180941	chr1:117180941:C:T	1.094e-09	-1.59923e-10	-0.931235	0.00024904	-1.59923e-10	-0.936347
117180967	chr1:117180967:G:C	9.83931e-10	-1.59923e-10	-1.03728	0.000238039	-1.59923e-10	-0.981526
117181009	chr1:117181009:C:T	2.3642e-10	-1.53055	-0.932679	5.5065e-05	-1.44825	-0.997195
117181146	chr1:117181146:G:T	2.78035e-10	-1.46063	-0.84046	5.78536e-05	-1.48767	-0.908379
117181156	chr1:117181156:C:T	5.71844e-10	-1.57997	-3.54416e-10	0.000119956	-1.66684	-3.54416e-10
117181165	chr1:117181165:C:T	9.2021e-10	-1.59923e-10	-1.10423	0.000220078	-1.59923e-10	-1.05998
117181419	chr1:117181419:C:T	1.51659e-10	-1.65575	-1.25145	3.95438e-05	-1.54788	-1.22867
117181736	chr1:117181736:G:T	8.72025e-10	-1.59923e-10	-1.15802	0.000201589	-1.59923e-10	-1.14773
117181777	chr1:117181777:C:T	6.11084e-09	-1.59923e-10	0.788987	0.00127609	-1.59923e-10	0.697592
117181796	chr1:117181796:G:A	2.84424e-09	-1.59923e-10	0.0242174	0.000513016	-1.59923e-10	-0.213654
117181957	chr1:117181957:G:A	5.85181e-10	-1.55691	-3.54416e-10	0.000148349	-1.4544	-3.54416e-10
117182450	chr1:117182450:C:T	1.27997e-09	-1.59923e-10	-0.774243	0.00029186	-1.59923e-10	-0.777686
117182549	chr1:117182549:A:T	1.27176e-09	-1.59923e-10	-0.780674	0.000289817	-1.59923e-10	-0.784712
117182584	chr1:117182584:C:T	9.6792e-10	-1.59923e-10	-1.05368	0.000192233	-1.59923e-10	-1.19526
117183720	chr1:117183720:C:T	7.43021e-10	-1.59923e-10	-1.31811	0.000171417	-1.59923e-10	-1.30986
117184163	chr1:117184163:C:A	4.92308e-10	-1.72973	-3.54416e-10	0.000117367	-1.68865	-3.54416e-10
117184580	chr1:117184580:C:T	1.07781e-09	-1.59923e-10	-0.946149	0.000364011	-1.59923e-10	-0.556777
117185085	chr1:117185085:G:A	7.44067e-10	-1.59923e-10	-1.3167	0.000171684	-1.59923e-10	-1.3083
117185103	chr1:117185103:A:C	5.19576e-10	-1.67582	-3.54416e-10	0.000126943	-1.61022	-3.54416e-10
117186016	chr1:117186016:T:A	4.26476e-09	-1.59923e-10	0.429309	0.00093217	-1.59923e-10	0.383554
117186030	chr1:117186030:A:G	2.97384e-10	-1.02967	-1.20414	5.77699e-05	-1.09856	-1.29893
117186734	chr1:117186734:C:T	5.62797e-10	-1.59591	-3.54416e-10	0.000142269	-1.49624	-3.54416e-10
117186747	chr1:117186747:C:T	7.15762e-10	-1.59923e-10	-1.35549	0.000163516	-1.59923e-10	-1.35705
117187061	chr1:117187061:T:C	1.58625e-10	-1.50445	-1.35784	3.54334e-05	-1.53722	-1.34909
117187074	chr1:117187074:T:C	2.70745e-10	-1.06352	-1.26413	7.57043e-05	-0.916106	-1.21102
117187301	chr1:117187301:C:T	9.89257e-10	-1.03188	-3.54416e-10	0.000212552	-1.09477	-3.54416e-10
117187353	chr1:117187353:T:C	8.21819e-10	-1.59923e-10	-1.21731	0.000195314	-1.59923e-10	-1.17935
117187426	chr1:117187426:G:C	1.849e-10	-1.44227	-1.26675	4.54483e-05	-1.48524	-1.15214
117187452	chr1:117187452:A:G	1.78585e-10	-1.48685	-1.25692	4.10006e-05	-1.44588	-1.29449
117187601	chr1:117187601:G:C	1.86923e-10	-1.45877	-1.23936	4.28847e-05	-1.41561	-1.27984
117187814	chr1:117187814:G:A	7.95725e-10	-1.59923e-10	-1.24958	0.000211551	-1.59923e-10	-1.09949
117188001	chr1:117188001:G:A	1.47322e-10	-1.69159	-1.24462	3.29712e-05	-1.73406	-1.22427
117188058	chr1:117188058:T:C	1.49611e-09	-1.59923e-10	-0.618209	0.000325348	-1.59923e-10	-0.669066
117188441	chr1:117188441:G:A	1.87985e-10	-1.44871	-1.24376	4.31016e-05	-1.40669	-1.28371
117188598	chr1:117188598:A:G	7.99982e-10	-1.59923e-10	-1.24424	0.000174002	-1.59923e-10	-1.29489
117188617	chr1:117188617:A:C	3.377e-09	-1.59923e-10	0.19591	0.000760897	-1.59923e-10	0.180536
117189351	chr1:117189351:T:A	1.38981e-09	-1.59923e-10	-0.691911	0.000437039	-1.59923e-10	-0.373938
117189549	chr1:117189549:G:A	1.55658e-10	-1.52873	-1.35244	3.21653e-05	-1.6343	-1.34877
117189790	chr1:117189790:T:A	1.02123e-09	-1.59923e-10	-1.00007	0.000197949	-1.59923e-10	-1.16595
117190252	chr1:117190252:A:G	7.47163e-10	-1.59923e-10	-1.31255	0.000163623	-1.59923e-10	-1.35639
117190278	chr1:117190278:T:G	7.14243e-10	-1.59923e-10	-1.35761	0.000163175	-1.59923e-10	-1.35914
117190570	chr1:117190570:A:G	7.62567e-09	-1.59923e-10	1.01044	0.00137692	-1.59923e-10	0.773642
117190664	chr1:117190664:C:G	8.01087e-10	-1.59923e-10	-1.24286	0.000193114	-1.59923e-10	-1.19068
117191068	chr1:117191068:C:T	8.45116e-10	-1.59923e-10	-1.18936	0.000196437	-1.59923e-10	-1.17362
117191675	chr1:117191675:G:A	2.01331e-10	-1.4224	-1.20149	3.75075e-05	-1.56579	-1.26363
117191991	chr1:117191991:T:C	2.52388e-10	-1.04619	-1.35167	6.5868e-05	-0.907131	-1.35918
117192014	chr1:117192014:TAG:T	1.37317e-09	-1.59923e-10	-0.703955	0.000429188	-1.59923e-10	-0.392065
117192057	chr1:117192057:A:G	8.72903e-10	-1.59923e-10	-1.15701	0.000196001	-1.59923e-10	-1.17584
117192069	chr1:117192069:G:A	1.1686e-09	-1.59923e-10	-0.865274	0.000290139	-1.59923e-10	-0.7836
117192925	chr1:117192925:G:T	7.23814e-10	-1.59923e-10	-1.3443	0.000165055	-1.59923e-10	-1.34768
117193261	chr1:117193261:A:T	4.24925e-10	-0.692192	-1.18473	0.00012067	-0.517915	-1.14298
117193349	chr1:117193349:T:C	1.78587e-10	-1.39744	-1.34631	4.25249e-05	-1.35526	-1.34861
117193415	chr1:117193415:G:A	1.07704e-09	-0.946858	-3.54416e-10	0.000256009	-0.90875	-3.54416e-10
117193577	chr1:117193577:A:AC	2.63845e-10	-1.03411	-1.31936	7.35567e-05	-0.874274	-1.28163
117193632	chr1:117193632:A:G	8.47538e-10	-1.59923e-10	-1.1865	0.000190523	-1.59923e-10	-1.20419
117193895	chr1:117193895:T:C	5.73459e-10	-1.57715	-3.54416e-10	0.000125289	-1.62333	-3.54416e-10
117193928	chr1:117193928:A:G	8.31029e-10	-1.59923e-10	-1.20617	0.000192667	-1.59923e-10	-1.193
117194114	chr1:117194114:A:G	7.81128e-10	-1.59923e-10	-1.26809	0.000188833	-1.59923e-10	-1.2131
117194864	chr1:117194864:A:G	2.95137e-10	-1.28706	-0.954334	8.15418e-05	-1.18702	-0.865829
117195114	chr1:117195114:C:T	1.61049e-10	-1.5962	-1.25092	3.66409e-05	-1.67169	-1.1811
117195312	chr1:117195312:A:T	9.22585e-10	-1.59923e-10	-1.10165	0.000233525	-1.59923e-10	-1.00067
117195533	chr1:117195533:C:T	1.0366e-09	-1.59923e-10	-0.985136	0.000209999	-1.59923e-10	-1.10686
117196015	chr1:117196015:A:G	1.37261e-10	-1.67845	-1.32851	3.187e-05	-1.69571	-1.29658
117196091	chr1:117196091:G:A	2.49359e-09	-1.59923e-10	-0.107352	0.000564767	-1.59923e-10	-0.117547
117196193	chr1:117196193:A:G	1.56888e-09	-0.950596	0.379879	0.000297298	-0.795769	0.0365428
117196405	chr1:117196405:G:T	5.84213e-09	0.744018	-3.54416e-10	0.0013341	0.742053	-3.54416e-10
117196407	chr1:117196407:G:T	1.72897e-10	-1.56329	-1.21285	5.92012e-05	-1.27311	-1.09991
117196580	chr1:117196580:A:T	5.03327e-10	-1.70759	-3.54416e-10	0.000119079	-1.67418	-3.54416e-10
117196824	chr1:117196824:A:C	1.60696e-09	-1.59923e-10	-0.546733	0.000519744	-1.59923e-10	-0.200625
117196836	chr1:117196836:C:A	5.41806e-10	-1.63393	-3.54416e-10	0.000117407	-1.68831	-3.54416e-10
117197176	chr1:117197176:G:A	3.14438e-10	-0.971536	-1.20651	7.4817e-05	-0.944488	-1.19443
117197224	chr1:117197224:C:T	3.24032e-10	-0.984647	-1.16334	7.70131e-05	-0.958702	-1.15128
117197598	chr1:117197598:G:A	1.47108e-10	-1.70813	-1.22954	3.84746e-05	-1.67769	-1.12627
117197735	chr1:117197735:A:G	1.76569e-10	-1.39726	-1.35786	3.75078e-05	-1.48758	-1.34183
117198508	chr1:117198508:C:T	8.24979e-10	-1.59923e-10	-1.21347	0.00017595	-1.59923e-10	-1.28376
117198633	chr1:117198633:C:T	3.38111e-10	-1.7269	-0.378558	8.07806e-05	-1.60593	-0.45629
117198725	chr1:117198725:CAAT:C	8.3211e-10	-1.59923e-10	-1.20487	0.000183274	-1.59923e-10	-1.24298
117198913	chr1:117198913:G:A	8.55183e-10	-1.59923e-10	-1.17752	0.000183695	-1.59923e-10	-1.24068
117199314	chr1:117199314:A:G	7.15445e-10	-1.59923e-10	-1.35593	0.000164459	-1.59923e-10	-1.3513
117199421	chr1:117199421:G:A	7.24669e-10	-1.34312	-3.54416e-10	0.000138529	-1.52288	-3.54416e-10
117199446	chr1:117199446:C:T	2.68236e-10	-1.71341	-0.623558	4.94844e-05	-1.72482	-0.827482
117199605	chr1:117199605:C:T	1.44198e-10	-1.63218	-1.32546	3.97072e-05	-1.42263	-1.3498
117199776	chr1:117199776:C:T	4.03216e-10	-1.66461	-0.264751	0.000101746	-1.73682	-0.0946619
117200449	chr1:117200449:A:T	9.55513e-10	-1.59923e-10	-1.06658	0.000226617	-1.59923e-10	-1.0307
117200704	chr1:117200704:C:T	1.06551e-09	-1.59923e-10	-0.95762	0.000267679	-1.59923e-10	-0.864172
117200824	chr1:117200824:C:T	8.05602e-10	-1.59923e-10	-1.23724	0.000189406	-1.59923e-10	-1.21007
117201346	chr1:117201346:G:A	7.66087e-10	-1.59923e-10	-1.28754	0.000186329	-1.59923e-10	-1.22645
117201360	chr1:117201360:T:C	3.35982e-09	-1.59923e-10	0.19081	0.000748683	-1.59923e-10	0.164354
117201641	chr1:117201641:A:T	7.66438e-10	-1.59923e-10	-1.28708	0.000186991	-1.59923e-10	-1.2229
117201642	chr1:117201642:C:T	1.07293e-09	-1.59923e-10	-0.950688	0.000278	-1.59923e-10	-0.826341
117201791	chr1:117201791:C:G	1.03159e-09	-0.989977	-3.54416e-10	0.000320453	-0.684227	-3.54416e-10
117202538	chr1:117202538:A:G	7.16122e-10	-1.59923e-10	-1.35498	0.000164109	-1.59923e-10	-1.35343
117202861	chr1:117202861:G:A	7.36165e-10	-1.59923e-10	-1.32738	0.000163261	-1.59923e-10	-1.35861
117203150	chr1:117203150:G:A	7.54623e-10	-1.59923e-10	-1.30261	0.00018012	-1.59923e-10	-1.26034
117203203	chr1:117203203:T:A	5.0037e-10	-1.71348	-3.54416e-10	0.000127824	-1.60331	-3.54416e-10
117203325	chr1:117203325:T:C	7.1429e-10	-1.59923e-10	-1.35754	0.000164177	-1.59923e-10	-1.35302
117203428	chr1:117203428:T:C	7.8239e-10	-1.59923e-10	-1.26648	0.000190816	-1.59923e-10	-1.20265
117203460	chr1:117203460:AAG:A	7.45841e-10	-1.59923e-10	-1.31432	0.000185046	-1.59923e-10	-1.23335
117203534	chr1:117203534:G:C	1.88546e-10	-1.61321	-1.07628	4.61068e-05	-1.67432	-0.948684
117203589	chr1:117203589:C:T	8.82059e-10	0.17961	-1.32618	0.000317261	0.635969	-1.3302
117204017	chr1:117204017:G:A	1.29878e-10	-1.73029	-1.33195	3.23787e-05	-1.73113	-1.24533
117204019	chr1:117204019:A:G	7.53815e-10	-1.59923e-10	-1.30369	0.000168691	-1.59923e-10	-1.32589
117204048	chr1:117204048:T:A	8.6315e-10	-0.00540588	-1.16284	0.000202799	-0.02234	-1.1194
117204049	chr1:117204049:G:A	7.55814e-10	-1.59923e-10	-1.30104	0.000186517	-1.59923e-10	-1.22544
117204169	chr1:117204169:C:T	7.3691e-10	-1.59923e-10	-1.32637	0.000181231	-1.59923e-10	-1.25419
117204472	chr1:117204472:T:A	2.24272e-10	-1.56642	-0.949552	5.48785e-05	-1.63541	-0.813426
117204489	chr1:117204489:T:C	7.51911e-10	-1.59923e-10	-1.30622	0.000166584	-1.59923e-10	-1.33846
117204598	chr1:117204598:G:T	7.68524e-10	-1.59923e-10	-1.28436	0.000174582	-1.59923e-10	-1.29157
117204642	chr1:117204642:G:A	7.93732e-10	-1.59923e-10	-1.25209	0.000194405	-1.59923e-10	-1.18402
117204726	chr1:117204726:T:C	7.38936e-10	-1.59923e-10	-1.32362	0.000182115	-1.59923e-10	-1.24932
117204840	chr1:117204840:TGGGCAACAGAGC:T	2.24254e-10	-1.72695	-0.789104	5.9175e-05	-1.62387	-0.74959
117205028	chr1:117205028:A:G	7.3877e-10	-1.59923e-10	-1.32385	0.000182056	-1.59923e-10	-1.24965
117205151	chr1:117205151:TATATATAGAGAGAGAGAGAGAGA:T	7.36225e-10	-1.59923e-10	-1.3273	0.000181449	-1.59923e-10	-1.25299
117205163	chr1:117205163:G:T	9.86889e-10	-1.03428	-3.54416e-10	0.000184943	-1.23391	-3.54416e-10
117205165	chr1:117205165:G:T	1.86605e-10	-1.5152	-1.18464	4.11794e-05	-1.56918	-1.16685
117205190	chr1:117205190:C:T	1.72323e-10	-1.5379	-1.24156	4.0021e-05	-1.50016	-1.2644
117205218	chr1:117205218:C:G	7.27437e-10	-1.59923e-10	-1.33931	0.000176863	-1.59923e-10	-1.27859
117205244	chr1:117205244:C:T	7.37419e-10	-1.59923e-10	-1.32568	0.000181496	-1.59923e-10	-1.25273
117205251	chr1:117205251:G:C	7.41172e-10	-1.59923e-10	-1.3206	0.00018308	-1.59923e-10	-1.24404
117205360	chr1:117205360:A:G	2.43573e-10	-1.71919	-0.714228	6.91879e-05	-1.60665	-0.610482
117205405	chr1:117205405:C:T	2.18944e-10	-1.5671	-0.972912	5.3466e-05	-1.63518	-0.839734
117205884	chr1:117205884:A:T	7.49e-10	-1.59923e-10	-1.31009	0.000186342	-1.59923e-10	-1.22638
117205949	chr1:117205949:C:T	2.41104e-10	-1.69332	-0.75029	6.64042e-05	-1.54705	-0.711147
117206176	chr1:117206176:C:A	2.44018e-09	-1.59923e-10	-0.129007	0.000689229	-1.59923e-10	0.081613
117206308	chr1:117206308:T:A	7.21227e-10	-1.59923e-10	-1.34788	0.000163169	-1.59923e-10	-1.35917
117206497	chr1:117206497:T:C	9.95831e-10	-1.59923e-10	-1.02526	0.000200947	-1.59923e-10	-1.15092
117206576	chr1:117206576:C:T	7.65846e-10	-1.59923e-10	-1.28785	0.000175485	-1.59923e-10	-1.28641
117206645	chr1:117206645:C:T	7.43771e-10	-1.59923e-10	-1.3171	0.000163543	-1.59923e-10	-1.35688
117206669	chr1:117206669:T:A	1.30751e-10	-1.73934	-1.3162	3.26195e-05	-1.67725	-1.2918
117206845	chr1:117206845:A:G	1.86966e-10	-1.70866	-0.989242	4.0728e-05	-1.74065	-1.0064
117206959	chr1:117206959:T:C	5.07351e-09	-1.59923e-10	0.602954	0.00179117	-1.59923e-10	1.03666
117207069	chr1:117207069:G:T	6.54212e-10	-1.4454	-3.54416e-10	0.000134762	-1.55045	-3.54416e-10
117207147	chr1:117207147:G:A	9.06078e-10	-1.59923e-10	-1.11971	0.000210017	-1.59923e-10	-1.10677
117207149	chr1:117207149:A:G	7.67182e-10	-1.59923e-10	-1.28611	0.000182048	-1.59923e-10	-1.24969
117207187	chr1:117207187:C:T	2.77441e-10	-1.70198	-0.601245	8.11814e-05	-1.56806	-0.489212
117207532	chr1:117207532:C:T	5.76193e-09	-1.59923e-10	0.730195	0.0020465	-1.59923e-10	1.16992
117207773	chr1:117207773:T:C	2.08851e-09	-1.59923e-10	-0.284629	0.00046053	-1.59923e-10	-0.321584
117207989	chr1:117207989:C:T	1.03049e-09	-1.59923e-10	-0.991042	0.000221662	-1.59923e-10	-1.05281
117208064	chr1:117208064:C:T	1.01203e-09	0.286349	-1.29547	0.000364044	0.758823	-1.31551
117208177	chr1:117208177:T:C	2.60592e-10	-1.7054	-0.660477	7.54655e-05	-1.57248	-0.557803
117208245	chr1:117208245:A:G	9.66489e-10	-1.59923e-10	-1.05516	0.000216376	-1.59923e-10	-1.07694
117208326	chr1:117208326:A:G	5.52719e-10	-1.61398	-3.54416e-10	0.000138824	-1.52076	-3.54416e-10
117208383	chr1:117208383:A:G	7.41663e-10	-1.59923e-10	-1.31994	0.000183173	-1.59923e-10	-1.24353
117208409	chr1:117208409:C:T	7.388e-10	-1.59923e-10	-1.32381	0.000182024	-1.59923e-10	-1.24982
117208442	chr1:117208442:A:C	8.16246e-10	-1.59923e-10	-1.22412	0.000180256	-1.59923e-10	-1.25958
117208743	chr1:117208743:C:T	1.05056e-09	0.326305	-1.29806	0.000382216	0.809484	-1.31746
117208824	chr1:117208824:A:C	1.76569e-09	-1.59923e-10	-0.452538	0.00040526	-1.59923e-10	-0.449432
117208894	chr1:117208894:A:C	2.38042e-10	-1.67465	-0.781739	7.05091e-05	-1.51276	-0.685454
117209089	chr1:117209089:G:A	1.17384e-09	-1.59923e-10	-0.860795	0.000304186	-1.59923e-10	-0.736323
117209103	chr1:117209103:C:T	8.54134e-10	0.0662898	-1.24503	0.000309941	0.529438	-1.24702
117209114	chr1:117209114:G:A	1.84494e-10	-1.65553	-1.05569	4.64538e-05	-1.70263	-0.912873
117209129	chr1:117209129:G:A	7.28617e-10	-1.59923e-10	-1.33768	0.000163312	-1.59923e-10	-1.3583
117209145	chr1:117209145:C:T	7.64741e-10	-1.59923e-10	-1.2893	0.000189816	-1.59923e-10	-1.20791
117209278	chr1:117209278:C:T	7.56019e-10	-1.59923e-10	-1.30077	0.00016905	-1.59923e-10	-1.32376
117209389	chr1:117209389:A:G	7.39121e-10	-1.59923e-10	-1.32337	0.00018216	-1.59923e-10	-1.24908
117209430	chr1:117209430:G:T	1.60138e-10	-1.73295	-1.11985	3.76325e-05	-1.64758	-1.17851
117209483	chr1:117209483:T:C	1.50428e-10	-1.74086	-1.17449	3.48067e-05	-1.67784	-1.22631
117209640	chr1:117209640:G:A	1.58123e-09	-0.562877	-3.54416e-10	0.000638024	0.00441491	-3.54416e-10
117209859	chr1:117209859:G:A	1.09844e-09	-1.59923e-10	-0.927185	0.000263881	-1.59923e-10	-0.878463
117209876	chr1:117209876:G:A	2.49857e-10	-1.60327	-0.804669	6.37367e-05	-1.39106	-0.908145
117210354	chr1:117210354:A:G	1.20307e-09	-1.59923e-10	-0.836205	0.000238851	-1.59923e-10	-0.978121
117210468	chr1:117210468:C:A	7.35331e-10	-1.32851	-3.54416e-10	0.00015199	-1.43014	-3.54416e-10
117210493	chr1:117210493:C:A	7.96931e-10	-1.59923e-10	-1.24806	0.000201153	-1.59923e-10	-1.14989
117210833	chr1:117210833:A:G	5.91402e-10	-1.54634	-3.54416e-10	0.000124139	-1.63256	-3.54416e-10
117210921	chr1:117210921:G:A	5.34435e-09	0.654962	-3.54416e-10	0.00131446	0.727223	-3.54416e-10
117211078	chr1:117211078:G:C	9.08879e-10	-1.59923e-10	-1.11662	0.000229682	-1.59923e-10	-1.01727
117211385	chr1:117211385:G:A	3.4836e-10	-1.44955	-0.62605	9.37311e-05	-1.17215	-0.741376
117211437	chr1:117211437:T:C	3.79095e-10	-1.37464	-0.616408	0.000104818	-1.06894	-0.732798
117211597	chr1:117211597:T:C	2.54146e-10	-1.51409	-0.876831	6.73019e-05	-1.25868	-0.986095
117211728	chr1:117211728:T:C	2.55352e-09	-1.59923e-10	-0.0836051	0.000832455	-1.59923e-10	0.270418
117211838	chr1:117211838:T:C	1.3399e-10	-1.6873	-1.34377	3.37101e-05	-1.58093	-1.35523
117212012	chr1:117212012:T:C	7.38953e-10	-1.59923e-10	-1.3236	0.000163513	-1.59923e-10	-1.35707
117212068	chr1:117212068:C:G	9.7796e-10	-1.59923e-10	-1.04336	0.000211037	-1.59923e-10	-1.10193
117212155	chr1:117212155:A:G	9.74029e-10	-1.59923e-10	-1.04739	0.000209953	-1.59923e-10	-1.10708
117212368	chr1:117212368:G:A	3.40179e-10	-1.64116	-0.458198	8.91764e-05	-1.35176	-0.61158
117212379	chr1:117212379:C:T	2.79198e-10	-1.61927	-0.67764	7.38213e-05	-1.33458	-0.817735
117212466	chr1:117212466:A:G	1.49771e-10	-1.7052	-1.21452	3.89947e-05	-1.56497	-1.22556
117212547	chr1:117212547:C:T	9.04194e-10	-1.59923e-10	-1.12179	0.000203167	-1.59923e-10	-1.13993
117212749	chr1:117212749:A:C	1.59951e-10	-1.66509	-1.18888	4.33297e-05	-1.42679	-1.25834
117213178	chr1:117213178:T:C	2.89573e-10	-1.57112	-0.689308	7.98048e-05	-1.24506	-0.829316
117213204	chr1:117213204:G:C	1.26076e-10	-1.74134	-1.35061	2.91211e-05	-1.73469	-1.34781
117213213	chr1:117213213:C:T	9.25154e-10	-1.59923e-10	-1.09887	0.000207659	-1.59923e-10	-1.11806
117213235	chr1:117213235:A:T	9.1256e-10	-1.59923e-10	-1.11258	0.000198378	-1.59923e-10	-1.16379
117213513	chr1:117213513:C:G	7.67131e-10	-1.59923e-10	-1.28618	0.000176224	-1.59923e-10	-1.28221
117213610	chr1:117213610:A:T	3.39455e-10	-1.597	-0.504496	9.97978e-05	-1.26529	-0.585523
117213886	chr1:117213886:C:T	7.1539e-10	-1.59923e-10	-1.35601	0.000163207	-1.59923e-10	-1.35894
117214011	chr1:117214011:G:A	5.0703e-10	-1.70026	-3.54416e-10	0.000127713	-1.60418	-3.54416e-10
117214103	chr1:117214103:C:G	1.29644e-10	-1.70531	-1.35873	3.093e-05	-1.66564	-1.35659
117214174	chr1:117214174:C:T	2.70109e-10	-1.64934	-0.680668	6.94979e-05	-1.39135	-0.821318
117214229	chr1:117214229:C:T	2.48982e-10	-1.52908	-0.882374	7.06764e-05	-1.18589	-1.00996
117214348	chr1:117214348:C:T	7.41423e-10	-1.59923e-10	-1.32026	0.000166507	-1.59923e-10	-1.33892
117214571	chr1:117214571:A:G	9.1256e-10	-1.59923e-10	-1.11258	0.000198378	-1.59923e-10	-1.16379
117214881	chr1:117214881:C:T	2.07466e-10	-1.61577	-0.978101	5.75853e-05	-1.39922	-1.00147
117214905	chr1:117214905:T:C	7.55991e-10	-1.59923e-10	-1.3008	0.000174184	-1.59923e-10	-1.29385
117215138	chr1:117215138:T:C	9.1256e-10	-1.59923e-10	-1.11258	0.000198378	-1.59923e-10	-1.16379
117215275	chr1:117215275:A:G	9.12612e-10	-1.59923e-10	-1.11252	0.000198429	-1.59923e-10	-1.16353
117215289	chr1:117215289:C:G	2.62283e-10	-1.63269	-0.726713	6.88356e-05	-1.35946	-0.862783
117215589	chr1:117215589:C:T	1.67533e-10	-1.66244	-1.14521	4.46875e-05	-1.48706	-1.16721
117215627	chr1:117215627:C:T	1.34436e-10	-1.69615	-1.3316	3.30713e-05	-1.59657	-1.35872
117215722	chr1:117215722:C:T	1.61826e-10	-1.48921	-1.3531	4.10525e-05	-1.40228	-1.33683
117215729	chr1:117215729:C:T	1.34774e-09	-1.59923e-10	-0.72265	0.000291984	-1.59923e-10	-0.777263
117215800	chr1:117215800:A:T	8.42683e-10	-1.59923e-10	-1.19224	0.000189841	-1.59923e-10	-1.20777
117215853	chr1:117215853:G:A	7.13655e-10	-1.59923e-10	-1.35843	0.000164955	-1.59923e-10	-1.34829
117215999	chr1:117215999:C:T	1.35853e-10	-1.68072	-1.33654	3.40061e-05	-1.56962	-1.3578
117216125	chr1:117216125:C:A	1.15761e-09	-1.59923e-10	-0.874721	0.000298004	-1.59923e-10	-0.756853
117216150	chr1:117216150:G:A	3.42114e-10	-1.61984	-0.473849	9.33891e-05	-1.3095	-0.607684
117216295	chr1:117216295:A:G	2.44682e-10	-1.52146	-0.90741	7.00221e-05	-1.17335	-1.0318
117216703	chr1:117216703:C:T	2.40393e-10	-1.53647	-0.910087	6.82849e-05	-1.19774	-1.03253
117216950	chr1:117216950:C:T	1.22176e-09	-1.59923e-10	-0.820782	0.000265729	-1.59923e-10	-0.871484
117216973	chr1:117216973:A:G	7.79067e-10	-1.59923e-10	-1.27074	0.000179041	-1.59923e-10	-1.26634
117217280	chr1:117217280:A:G	1.12731e-09	-1.59923e-10	-0.90124	0.000289228	-1.59923e-10	-0.786744
117217319	chr1:117217319:C:T	2.63495e-10	-1.64019	-0.714606	6.86671e-05	-1.37294	-0.851748
117217320	chr1:117217320:G:A	1.3543e-10	-1.68344	-1.33693	3.38686e-05	-1.57377	-1.3577
117217401	chr1:117217401:G:A	2.55796e-10	-1.63425	-0.750199	6.73404e-05	-1.36171	-0.882491
117217532	chr1:117217532:A:AT	9.60441e-10	-1.59923e-10	-1.06144	0.000190936	-1.59923e-10	-1.20202
117217566	chr1:117217566:G:A	2.28452e-09	-1.59923e-10	-0.19492	0.000657983	-1.59923e-10	0.0352175
117217648	chr1:117217648:T:C	2.16739e-10	-1.57847	-0.971673	6.15554e-05	-1.34005	-0.993969
117217664	chr1:117217664:C:G	9.19523e-10	-1.59923e-10	-1.10498	0.000199726	-1.59923e-10	-1.15701
117217757	chr1:117217757:G:A	7.41486e-10	-1.59923e-10	-1.32018	0.000166518	-1.59923e-10	-1.33886
117217978	chr1:117217978:C:G	2.74958e-10	-1.64792	-0.664291	7.07866e-05	-1.38809	-0.806202
117218130	chr1:117218130:C:T	1.25275e-09	-1.59923e-10	-0.795738	0.000423965	-1.59923e-10	-0.40431
117218443	chr1:117218443:C:A	2.46929e-10	-1.64128	-0.778448	6.47419e-05	-1.37524	-0.908318
117218791	chr1:117218791:G:A	8.81815e-10	-1.59923e-10	-1.14685	0.000192514	-1.59923e-10	-1.19379
117218958	chr1:117218958:G:A	1.46664e-09	-1.59923e-10	-0.638105	0.000315154	-1.59923e-10	-0.7009
117219080	chr1:117219080:C:A	2.57077e-10	-1.63391	-0.74555	6.76017e-05	-1.36084	-0.879486
117219186	chr1:117219186:T:C	9.9146e-10	-1.59923e-10	-1.02965	0.000203064	-1.59923e-10	-1.14044
117219268	chr1:117219268:G:A	2.55218e-10	-1.63195	-0.754768	6.73553e-05	-1.3577	-0.886283
117219305	chr1:117219305:A:G	8.43945e-10	-1.59923e-10	-1.19075	0.000190227	-1.59923e-10	-1.20574
117219318	chr1:117219318:T:C	2.58594e-10	-1.66594	-0.707629	6.56146e-05	-1.42541	-0.844758
117219325	chr1:117219325:C:A	2.61873e-10	-1.63271	-0.728269	6.88376e-05	-1.35939	-0.862825
117219381	chr1:117219381:T:G	7.16033e-10	-1.59923e-10	-1.35511	0.000164145	-1.59923e-10	-1.35321
117219527	chr1:117219527:T:C	8.60982e-10	-1.59923e-10	-1.17076	0.000181424	-1.59923e-10	-1.25312
117219705	chr1:117219705:A:C	1.3683e-10	-1.6715	-1.33859	3.45659e-05	-1.55386	-1.35724
117219813	chr1:117219813:TAA:T	7.7525e-10	-1.59923e-10	-1.27565	0.000178143	-1.59923e-10	-1.27137
117219855	chr1:117219855:G:A	7.53869e-10	-1.59923e-10	-1.30361	0.00017363	-1.59923e-10	-1.29704
117219879	chr1:117219879:G:A	1.33531e-10	-1.69088	-1.34362	3.35179e-05	-1.58668	-1.3552
117220131	chr1:117220131:T:A	7.52812e-10	-1.59923e-10	-1.30502	0.000173372	-1.59923e-10	-1.29852
117220244	chr1:117220244:A:G	7.47953e-10	-1.59923e-10	-1.31149	0.00017214	-1.59923e-10	-1.30565
117220332	chr1:117220332:T:C	9.93265e-10	-1.59923e-10	-1.02784	0.000203362	-1.59923e-10	-1.13897
117220409	chr1:117220409:T:C	8.81961e-10	-1.59923e-10	-1.14669	0.000192473	-1.59923e-10	-1.19401
117220523	chr1:117220523:G:A	4.91321e-10	-1.73174	-3.54416e-10	0.000117058	-1.69129	-3.54416e-10
117220552	chr1:117220552:C:T	1.46617e-10	-1.63654	-1.30447	3.92079e-05	-1.49947	-1.28562
117220684	chr1:117220684:A:T	8.4212e-10	-1.59923e-10	-1.19291	0.000217395	-1.59923e-10	-1.07224
117220809	chr1:117220809:G:A	8.91262e-10	-1.59923e-10	-1.13619	0.000224649	-1.59923e-10	-1.03942
117220915	chr1:117220915:G:A	3.51085e-10	-1.62199	-0.445813	9.54105e-05	-1.31296	-0.582812
117221120	chr1:117221120:A:G	7.57662e-10	-1.59923e-10	-1.2986	0.000176303	-1.59923e-10	-1.28175
117221317	chr1:117221317:A:G	7.79197e-10	-1.59923e-10	-1.27057	0.000179067	-1.59923e-10	-1.2662
117221369	chr1:117221369:A:G	1.22071e-09	-1.59923e-10	-0.821643	0.000265522	-1.59923e-10	-0.872262
117221385	chr1:117221385:C:A	3.73531e-10	-1.64041	-0.365424	0.00010053	-1.3809	-0.462601
117221487	chr1:117221487:G:A	8.66738e-10	-1.59923e-10	-1.1641	0.000220317	-1.59923e-10	-1.05889
117221514	chr1:117221514:G:A	3.26798e-10	-1.55501	-0.584485	9.30146e-05	-1.23639	-0.684816
117221638	chr1:117221638:A:G	3.82648e-10	-1.6697	-0.312018	9.56631e-05	-1.41084	-0.482291
117221825	chr1:117221825:T:C	1.9994e-10	-1.63768	-0.993137	5.5077e-05	-1.4379	-1.00733
117221829	chr1:117221829:C:A	3.17858e-10	-1.64963	-0.517596	9.13601e-05	-1.46637	-0.472778
117222189	chr1:117222189:A:C	1.78669e-10	-1.74087	-1.00242	3.92761e-05	-1.68203	-1.10132
117222217	chr1:117222217:C:T	3.2328e-10	-1.56387	-0.586441	9.15367e-05	-1.25125	-0.685966
117222283	chr1:117222283:G:A	3.58498e-10	-1.69517	-0.351742	9.72161e-05	-1.54651	-0.330511
117222570	chr1:117222570:C:T	3.63762e-09	-1.59923e-10	0.270252	0.00122999	-1.59923e-10	0.660803
117222652	chr1:117222652:A:T	4.8665e-10	-1.74129	-3.54416e-10	0.000122343	-1.64713	-3.54416e-10
117222744	chr1:117222744:T:G	5.88578e-10	-1.68411	0.132983	0.000136423	-1.47003	-0.0681705
117222781	chr1:117222781:T:C	7.47988e-10	-1.59923e-10	-1.31145	0.000167439	-1.59923e-10	-1.33334
117222861	chr1:117222861:G:T	3.29403e-10	-1.57828	-0.55327	9.20825e-05	-1.2754	-0.65588
117222977	chr1:117222977:T:C	3.36887e-10	-1.5857	-0.523386	9.35154e-05	-1.28789	-0.62795
117223077	chr1:117223077:G:A	3.2592e-10	-1.60653	-0.535656	8.9212e-05	-1.32392	-0.639024
117223400	chr1:117223400:T:C	7.42363e-10	-1.59923e-10	-1.319	0.000163682	-1.59923e-10	-1.35604
117223423	chr1:117223423:T:C	3.38217e-10	-1.57388	-0.531265	9.47634e-05	-1.26738	-0.635198
117223487	chr1:117223487:C:T	3.65871e-10	-1.57259	-0.453964	9.60225e-05	-1.26177	-0.627608
117223496	chr1:117223496:G:A	1.3759e-10	-1.72406	-1.28049	3.21184e-05	-1.68139	-1.30314
117223644	chr1:117223644:C:T	7.136e-10	-1.59923e-10	-1.35851	0.000163594	-1.59923e-10	-1.35658
117224081	chr1:117224081:G:C	3.67738e-09	-1.59923e-10	0.281124	0.00124841	-1.59923e-10	0.675663
117224151	chr1:117224151:A:T	8.49972e-10	-1.59923e-10	-1.18363	0.000191476	-1.59923e-10	-1.1992
117224196	chr1:117224196:G:A	1.36994e-10	-1.68478	-1.32412	3.37478e-05	-1.57586	-1.35919
117224465	chr1:117224465:C:T	4.53332e-10	-1.58103	-0.231182	0.000125222	-1.24203	-0.381847
117224684	chr1:117224684:C:T	7.69004e-10	-1.59923e-10	-1.28374	0.000181702	-1.59923e-10	-1.25159
117224764	chr1:117224764:C:G	8.64783e-10	-1.59923e-10	-1.16635	0.000194692	-1.59923e-10	-1.18254
117224814	chr1:117224814:G:A	3.59325e-10	-1.54711	-0.497494	0.000102193	-1.22464	-0.60246
117225005	chr1:117225005:T:C	1.36255e-10	-1.69432	-1.31999	3.31899e-05	-1.59264	-1.35908
117225102	chr1:117225102:G:A	5.14316e-10	-1.68599	-3.54416e-10	0.000125078	-1.62502	-3.54416e-10
117225114	chr1:117225114:G:A	1.36861e-10	-1.68277	-1.3271	3.38617e-05	-1.57256	-1.35912
117225185	chr1:117225185:C:T	1.14114e-09	-1.59923e-10	-0.889053	0.000293044	-1.59923e-10	-0.773638
117225374	chr1:117225374:T:G	8.99093e-10	-1.59923e-10	-1.12745	0.000204266	-1.59923e-10	-1.13454
117225410	chr1:117225410:T:A	8.00871e-10	-1.24313	-3.54416e-10	0.00019636	-1.17401	-3.54416e-10
117225431	chr1:117225431:G:A	3.11153e-09	-1.59923e-10	0.114036	0.000695739	-1.59923e-10	0.091013
117225468	chr1:117225468:C:G	1.06304e-09	-1.59923e-10	-0.959947	0.000245776	-1.59923e-10	-0.949541
117225599	chr1:117225599:AGG:A	3.72008e-10	-1.64328	-0.366634	9.96987e-05	-1.38724	-0.464572
117226228	chr1:117226228:G:A	9.12476e-10	-1.59923e-10	-1.11267	0.000231522	-1.59923e-10	-1.00928
117226379	chr1:117226379:A:G	5.225e-10	-1.67021	-3.54416e-10	0.00011987	-1.66756	-3.54416e-10
117227434	chr1:117227434:A:G	7.23895e-10	-1.59923e-10	-1.34419	0.000170255	-1.59923e-10	-1.31666
117227528	chr1:117227528:T:C	2.43914e-10	-1.62487	-0.807148	6.92037e-05	-1.35707	-0.859839
117227554	chr1:117227554:C:T	2.1297e-10	-1.61673	-0.950947	6.12378e-05	-1.34221	-0.996986
117227607	chr1:117227607:A:G	1.37393e-10	-1.69157	-1.31442	3.33624e-05	-1.58793	-1.3586
117227639	chr1:117227639:C:T	2.92435e-09	-1.59923e-10	0.0519957	0.00065513	-1.59923e-10	0.0308725
117227720	chr1:117227720:C:T	9.93154e-10	-1.59923e-10	-1.02795	0.000218861	-1.59923e-10	-1.06552
117228001	chr1:117228001:T:G	8.73656e-10	-1.59923e-10	-1.15615	0.000190941	-1.59923e-10	-1.202
117228021	chr1:117228021:G:A	3.44524e-10	-1.63591	-0.450759	9.27276e-05	-1.34231	-0.581986
117228303	chr1:117228303:A:G	9.00372e-10	-1.59923e-10	-1.12603	0.000196047	-1.59923e-10	-1.17561
117228315	chr1:117228315:C:T	8.84358e-10	-1.59923e-10	-1.14397	0.000223506	-1.59923e-10	-1.04452
117228334	chr1:117228334:T:C	7.18526e-10	-1.59923e-10	-1.35163	0.000163353	-1.59923e-10	-1.35805
117228468	chr1:117228468:G:C	7.19017e-10	-1.59923e-10	-1.35095	0.000164708	-1.59923e-10	-1.34979
117228524	chr1:117228524:G:A	1.79761e-10	-1.63796	-1.09924	4.52351e-05	-1.49734	-1.14475
117228556	chr1:117228556:C:T	1.70996e-10	-1.67458	-1.11262	3.99357e-05	-1.60388	-1.16281
117228557	chr1:117228557:G:A	7.13438e-10	-1.59923e-10	-1.35874	0.000163575	-1.59923e-10	-1.35669
117228631	chr1:117228631:A:G	7.56318e-10	-1.59923e-10	-1.30037	0.000168994	-1.59923e-10	-1.32409
117228682	chr1:117228682:A:G	8.53732e-10	-1.59923e-10	-1.17922	0.00018712	-1.59923e-10	-1.22221
117228893	chr1:117228893:C:T	1.41134e-10	-1.66464	-1.31448	3.87455e-05	-1.45902	-1.33792
117229213	chr1:117229213:T:C	1.15972e-09	-1.59923e-10	-0.872903	0.000299569	-1.59923e-10	-0.751617
117229325	chr1:117229325:A:G	3.6896e-09	-1.59923e-10	0.28444	0.00124974	-1.59923e-10	0.676728
117229347	chr1:117229347:C:T	7.15263e-10	-1.59923e-10	-1.35618	0.000163209	-1.59923e-10	-1.35893
117229454	chr1:117229454:T:C	7.25031e-10	-1.59923e-10	-1.34262	0.000169618	-1.59923e-10	-1.32041
117229655	chr1:117229655:A:C	1.15187e-09	-1.59923e-10	-0.879694	0.000296657	-1.59923e-10	-0.761384
117229675	chr1:117229675:A:T	1.61993e-10	-1.67955	-1.16174	4.47949e-05	-1.52895	-1.12291
117229849	chr1:117229849:C:T	3.27788e-10	-1.60754	-0.528925	9.07523e-05	-1.28828	-0.657544
117230146	chr1:117230146:TTGCTTTCAGCC:T	9.3865e-10	-1.59923e-10	-1.08439	0.000239257	-1.59923e-10	-0.976422
117230580	chr1:117230580:G:A	2.46498e-10	-1.68529	-0.736194	6.05887e-05	-1.45264	-0.897213
117230601	chr1:117230601:C:T	7.69504e-10	-1.59923e-10	-1.28309	0.000170984	-1.59923e-10	-1.31239
117230709	chr1:117230709:C:T	8.15591e-10	-1.59923e-10	-1.22492	0.000180311	-1.59923e-10	-1.25928
117230972	chr1:117230972:C:T	7.20881e-10	-1.59923e-10	-1.34836	0.00016908	-1.59923e-10	-1.32359
117231216	chr1:117231216:A:T	8.71613e-10	-1.59923e-10	-1.15849	0.00022664	-1.59923e-10	-1.0306
117231222	chr1:117231222:T:C	7.58133e-10	-1.59923e-10	-1.29797	0.000174631	-1.59923e-10	-1.29128
117231282	chr1:117231282:T:G	7.14162e-10	-1.59923e-10	-1.35772	0.000165664	-1.59923e-10	-1.344
117231479	chr1:117231479:A:G	7.93844e-10	-1.59923e-10	-1.25195	0.000176805	-1.59923e-10	-1.27891
117231929	chr1:117231929:G:A	1.64578e-10	-1.70204	-1.12341	3.77441e-05	-1.65132	-1.17181
117232461	chr1:117232461:C:G	8.4505e-10	-1.18944	-3.54416e-10	0.000218264	-1.06826	-3.54416e-10
117232566	chr1:117232566:C:G	8.28777e-10	-1.59923e-10	-1.20888	0.000186965	-1.59923e-10	-1.22304
117233015	chr1:117233015:G:A	5.46019e-10	-1.62618	-3.54416e-10	0.000135207	-1.54715	-3.54416e-10
117233412	chr1:117233412:G:T	3.33253e-10	-1.61808	-0.501852	9.11008e-05	-1.31088	-0.631119
117233739	chr1:117233739:T:C	7.20268e-10	-1.59923e-10	-1.34921	0.000163174	-1.59923e-10	-1.35914
117233751	chr1:117233751:G:A	7.76464e-10	-1.59923e-10	-1.27408	0.000168701	-1.59923e-10	-1.32583
117233986	chr1:117233986:C:G	8.90316e-10	-1.59923e-10	-1.13726	0.000224931	-1.59923e-10	-1.03817
117234039	chr1:117234039:T:C	7.44985e-10	-1.59923e-10	-1.31547	0.000208461	-1.59923e-10	-1.11421
117234303	chr1:117234303:G:A	8.1826e-10	-1.59923e-10	-1.22165	0.000184447	-1.59923e-10	-1.2366
117234401	chr1:117234401:G:C	1.24313e-09	-1.59923e-10	-0.803446	0.000323667	-1.59923e-10	-0.674245
117234672	chr1:117234672:C:T	1.91403e-09	-1.59923e-10	-0.371865	0.000537784	-1.59923e-10	-0.166504
117235353	chr1:117235353:A:G	8.08525e-10	-1.59923e-10	-1.23362	0.000206278	-1.59923e-10	-1.12474
117235379	chr1:117235379:A:C	7.48287e-10	-1.59923e-10	-1.31105	0.000167682	-1.59923e-10	-1.33189
117235504	chr1:117235504:T:C	1.59863e-10	-1.73259	-1.12193	3.8828e-05	-1.63518	-1.15964
117235605	chr1:117235605:A:G	1.69345e-10	-1.67636	-1.12053	4.66057e-05	-1.5202	-1.09204
117235621	chr1:117235621:G:T	5.05135e-10	-1.70401	-3.54416e-10	0.000122187	-1.64841	-3.54416e-10
117235665	chr1:117235665:G:A	7.16067e-10	-1.59923e-10	-1.35506	0.000164779	-1.59923e-10	-1.34936
117235740	chr1:117235740:G:A	8.79006e-10	-1.59923e-10	-1.15004	0.000221025	-1.59923e-10	-1.05569
117235764	chr1:117235764:C:G	7.2291e-10	-1.59923e-10	-1.34555	0.000168254	-1.59923e-10	-1.32849
117235955	chr1:117235955:G:T	1.42586e-10	-1.73408	-1.23481	3.15205e-05	-1.7178	-1.28552
117236491	chr1:117236491:C:T	8.83628e-10	-1.59923e-10	-1.1448	0.000222583	-1.59923e-10	-1.04866
117236646	chr1:117236646:T:C	1.38553e-09	0.609578	-1.30457	0.0005087	1.06641	-1.28851
117236772	chr1:117236772:T:C	1.38411e-10	-1.73266	-1.26595	3.07522e-05	-1.72008	-1.30792
117237070	chr1:117237070:G:A	8.39717e-10	-1.59923e-10	-1.19577	0.000208792	-1.59923e-10	-1.11262
117237224	chr1:117237224:C:T	7.78892e-10	-1.59923e-10	-1.27096	0.000180293	-1.59923e-10	-1.25938
117237225	chr1:117237225:G:A	8.55461e-10	-1.59923e-10	-1.17719	0.000196961	-1.59923e-10	-1.17095
117237326	chr1:117237326:A:G	7.13123e-10	-1.59923e-10	-1.35918	0.00016427	-1.59923e-10	-1.35245
117237451	chr1:117237451:A:G	1.4585e-10	-1.68341	-1.26284	3.42867e-05	-1.62231	-1.29689
117237488	chr1:117237488:T:C	4.87863e-09	-1.59923e-10	0.563787	0.000915556	-1.59923e-10	0.36557
117237609	chr1:117237609:G:A	8.24194e-10	-1.59923e-10	-1.21443	0.000191672	-1.59923e-10	-1.19818
117238206	chr1:117238206:T:G	1.249e-09	-1.59923e-10	-0.798734	0.000360038	-1.59923e-10	-0.567751
117238493	chr1:117238493:G:T	2.60923e-10	-1.48263	-0.881972	4.05834e-05	-1.59309	-1.15751
117238851	chr1:117238851:C:T	1.50834e-10	-1.55349	-1.35916	3.23313e-05	-1.62037	-1.35756
117239012	chr1:117239012:C:T	7.50516e-10	-1.59923e-10	-1.30807	0.000251797	-1.59923e-10	-0.925337
117239054	chr1:117239054:T:C	7.23675e-10	-1.59923e-10	-1.34449	0.00016317	-1.59923e-10	-1.35917
117239120	chr1:117239120:C:T	4.86584e-10	-1.74142	-3.54416e-10	0.000111345	-1.74133	-3.54416e-10
117239301	chr1:117239301:TTAGA:T	7.25414e-10	-1.59923e-10	-1.34209	0.000225045	-1.59923e-10	-1.03766
117239328	chr1:117239328:G:A	1.5971e-10	-1.55009	-1.30539	3.33508e-05	-1.61501	-1.33187
117239356	chr1:117239356:G:A	2.62859e-09	-1.59923e-10	-0.0546309	0.000606922	-1.59923e-10	-0.045561
117239379	chr1:117239379:A:G	1.52245e-10	-1.69339	-1.20995	3.97792e-05	-1.70206	-1.06855
117239380	chr1:117239380:T:A	1.52494e-10	-1.69176	-1.20995	3.98384e-05	-1.70057	-1.06855
117239438	chr1:117239438:T:A	1.27266e-10	-1.72357	-1.35898	2.88023e-05	-1.74044	-1.35307
117239522	chr1:117239522:A:G	1.46373e-10	-1.7016	-1.24107	2.91685e-05	-1.73754	-1.34333
117240461	chr1:117240461:T:C	1.46417e-10	-1.58622	-1.35615	3.10145e-05	-1.67015	-1.34936
117240654	chr1:117240654:T:G	7.33859e-10	-1.59923e-10	-1.33052	0.000173192	-1.59923e-10	-1.29956
117240771	chr1:117240771:G:C	4.94204e-10	-1.67647	-0.0494135	0.000136374	-1.7163	0.177736
117240810	chr1:117240810:C:T	7.91595e-10	-1.25478	-3.54416e-10	0.000297475	-0.75863	-3.54416e-10
117241105	chr1:117241105:G:A	1.79197e-09	-0.976457	0.538694	0.000362795	-1.11749	0.557364
117241121	chr1:117241121:C:T	8.34877e-10	-1.59923e-10	-1.20155	0.000177856	-1.59923e-10	-1.27298
117241300	chr1:117241300:A:T	8.52373e-10	-1.59923e-10	-1.18081	0.000264753	-1.59923e-10	-0.875162
117241304	chr1:117241304:A:C	7.93316e-10	-1.59923e-10	-1.25261	0.000236384	-1.59923e-10	-0.988503
117241386	chr1:117241386:C:A	7.42912e-10	-1.59923e-10	-1.31826	0.000176192	-1.59923e-10	-1.28239
117241514	chr1:117241514:T:G	7.34161e-10	-1.59923e-10	-1.3301	0.000163435	-1.59923e-10	-1.35755
117241551	chr1:117241551:T:C	1.39003e-10	-1.74136	-1.25298	2.96536e-05	-1.73572	-1.32866
117242035	chr1:117242035:T:C	7.13373e-10	-1.59923e-10	-1.35883	0.000167981	-1.59923e-10	-1.33011
117242190	chr1:117242190:C:T	1.42612e-10	-1.73102	-1.23768	3.05664e-05	-1.71462	-1.31944
117242251	chr1:117242251:T:C	6.59027e-10	-1.43807	-3.54416e-10	0.00014159	-1.50102	-3.54416e-10
117242903	chr1:117242903:A:G	1.34141e-10	-1.72692	-1.30303	2.97953e-05	-1.73223	-1.32738
117242936	chr1:117242936:G:C	7.60832e-10	-1.59923e-10	-1.29442	0.000218057	-1.59923e-10	-1.06921
117243191	chr1:117243191:C:T	7.55664e-10	-1.59923e-10	-1.30124	0.000163398	-1.59923e-10	-1.35777
117243192	chr1:117243192:C:T	7.88963e-10	-1.59923e-10	-1.25811	0.00019134	-1.59923e-10	-1.19991
117243259	chr1:117243259:T:TAAG	7.13653e-10	-1.59923e-10	-1.35844	0.000165753	-1.59923e-10	-1.34346
117243357	chr1:117243357:T:C	1.53701e-09	-1.59923e-10	-0.591241	0.000380423	-1.59923e-10	-0.512677
117243740	chr1:117243740:G:A	1.72913e-10	-1.72007	-1.05597	4.32201e-05	-1.73749	-0.950165
117243816	chr1:117243816:C:G	1.88758e-10	-1.7278	-0.960572	4.84464e-05	-1.74046	-0.833044
117243893	chr1:117243893:T:C	5.60095e-09	-1.59923e-10	0.701858	0.00104798	-1.59923e-10	0.500661
117243997	chr1:117243997:T:C	7.13653e-10	-1.59923e-10	-1.35844	0.000165753	-1.59923e-10	-1.34346
117244039	chr1:117244039:C:T	8.51213e-10	-1.59923e-10	-1.18217	0.000171283	-1.59923e-10	-1.31065
117244081	chr1:117244081:A:C	6.01318e-09	-1.59923e-10	0.772877	0.00169333	-1.59923e-10	0.980492
117244131	chr1:117244131:G:T	7.4654e-10	-1.59923e-10	-1.31338	0.000171161	-1.59923e-10	-1.31135
117244237	chr1:117244237:A:G	4.86806e-10	-1.74097	-3.54416e-10	0.000111506	-1.73989	-3.54416e-10
117244370	chr1:117244370:G:A	1.81203e-10	-1.73228	-0.996931	4.61379e-05	-1.74129	-0.881037
117244608	chr1:117244608:G:A	7.96774e-10	-1.59923e-10	-1.24826	0.000169485	-1.59923e-10	-1.32119
117244832	chr1:117244832:C:A	7.46868e-10	-1.59923e-10	-1.31294	0.000171237	-1.59923e-10	-1.31091
117244858	chr1:117244858:C:T	7.21494e-10	-1.59923e-10	-1.34751	0.000163843	-1.59923e-10	-1.35505
117244863	chr1:117244863:T:C	2.12465e-09	-1.59923e-10	-0.267472	0.000525345	-1.59923e-10	-0.189905
117244880	chr1:117244880:C:A	1.44061e-10	-1.70281	-1.25579	3.33137e-05	-1.71429	-1.2337
117244994	chr1:117244994:C:T	1.44457e-10	-1.70424	-1.25161	3.34378e-05	-1.71539	-1.22889
117246108	chr1:117246108:T:C	2.54093e-10	-1.62668	-0.764452	6.58577e-05	-1.66673	-0.599737
117246661	chr1:117246661:G:A	2.38518e-10	-1.72128	-0.733113	6.41661e-05	-1.74038	-0.552102
117247015	chr1:117247015:A:G	1.145e-09	-1.59923e-10	-0.885672	0.000254083	-1.59923e-10	-0.916299
117247082	chr1:117247082:T:C	7.65306e-10	-1.59923e-10	-1.28856	0.000247274	-1.59923e-10	-0.943462
117247083	chr1:117247083:C:T	2.22863e-09	-1.59923e-10	-0.219689	0.000425504	-1.59923e-10	-0.400687
117247214	chr1:117247214:C:T	1.86202e-10	-1.74054	-0.961466	4.81856e-05	-1.7388	-0.840099
117247417	chr1:117247417:A:T	1.98933e-10	-1.68963	-0.946236	4.98776e-05	-1.72081	-0.823574
117247617	chr1:117247617:G:C	1.82229e-10	-1.72295	-1.00062	4.61096e-05	-1.73829	-0.884653
117247691	chr1:117247691:G:A	8.90667e-10	-1.59923e-10	-1.13686	0.000283475	-1.59923e-10	-0.806838
117247748	chr1:117247748:C:T	1.55357e-09	-1.59923e-10	-0.580523	0.000354915	-1.59923e-10	-0.582083
117247786	chr1:117247786:C:T	2.25157e-09	-1.59923e-10	-0.209451	0.000513175	-1.59923e-10	-0.213344
117248122	chr1:117248122:G:C	7.4276e-10	-1.59923e-10	-1.31846	0.000228984	-1.59923e-10	-1.02031
117248314	chr1:117248314:A:G	3.31791e-10	-1.73672	-0.387611	0.000110537	-1.74116	-0.00744659
117248323	chr1:117248323:A:G	7.14253e-10	-1.59923e-10	-1.3576	0.000168231	-1.59923e-10	-1.32862
117248558	chr1:117248558:A:G	2.00103e-09	-1.59923e-10	-0.327414	0.000540142	-1.59923e-10	-0.162128
117248906	chr1:117248906:T:C	1.29252e-10	-1.70847	-1.35861	2.88849e-05	-1.73523	-1.35541
117248959	chr1:117248959:T:G	7.20088e-10	-1.59923e-10	-1.34946	0.000172363	-1.59923e-10	-1.30436
117249026	chr1:117249026:C:T	1.15142e-09	-0.880085	-3.54416e-10	0.000232816	-1.00371	-3.54416e-10
117249038	chr1:117249038:G:A	5.51086e-10	-1.61694	-3.54416e-10	0.000124304	-1.63123	-3.54416e-10
117249138	chr1:117249138:A:G	7.27286e-10	-1.59923e-10	-1.33951	0.000163185	-1.59923e-10	-1.35907
117249140	chr1:117249140:C:T	7.3755e-10	-1.59923e-10	-1.3255	0.0002237	-1.59923e-10	-1.04365
117249314	chr1:117249314:C:T	7.83703e-10	-1.59923e-10	-1.2648	0.000164817	-1.59923e-10	-1.34912
117249509	chr1:117249509:C:G	7.39693e-10	-1.59923e-10	-1.3226	0.000164352	-1.59923e-10	-1.35195
117249513	chr1:117249513:A:G	7.6686e-10	-1.59923e-10	-1.28653	0.000163863	-1.59923e-10	-1.35493
117249642	chr1:117249642:C:T	7.30892e-10	-1.59923e-10	-1.33457	0.000169829	-1.59923e-10	-1.31917
117250172	chr1:117250172:G:A	7.95259e-10	-1.25017	-3.54416e-10	0.00013173	-1.57321	-3.54416e-10
117250176	chr1:117250176:C:A	1.32658e-10	-1.7251	-1.31596	2.9566e-05	-1.74011	-1.32723
117250201	chr1:117250201:G:C	7.3984e-10	-1.59923e-10	-1.3224	0.000164366	-1.59923e-10	-1.35186
117250220	chr1:117250220:A:G	1.34636e-10	-1.67684	-1.34942	3.02911e-05	-1.6931	-1.35
117250484	chr1:117250484:C:G	1.31953e-10	-1.72551	-1.32088	2.94398e-05	-1.74017	-1.33144
117250612	chr1:117250612:C:T	1.32432e-10	-1.68432	-1.35844	2.94362e-05	-1.71255	-1.35919
117251350	chr1:117251350:A:C	7.38764e-10	-1.59923e-10	-1.32385	0.000163284	-1.59923e-10	-1.35847
117251611	chr1:117251611:T:C	2.1881e-09	-1.59923e-10	-0.238046	0.000417932	-1.59923e-10	-0.418641
117252213	chr1:117252213:C:T	1.84429e-10	-1.62757	-1.08399	5.77583e-05	-1.48551	-0.912184
117252338	chr1:117252338:T:A	1.33919e-10	-1.71288	-1.31872	3.5446e-05	-1.658	-1.22795
117252440	chr1:117252440:C:A	7.15451e-10	-1.59923e-10	-1.35592	0.000164974	-1.59923e-10	-1.34818
117252666	chr1:117252666:G:A	9.87538e-10	-1.59923e-10	-1.03362	0.000205863	-1.59923e-10	-1.12675
117252684	chr1:117252684:G:A	7.989e-10	-1.59923e-10	-1.2456	0.000178327	-1.59923e-10	-1.27034
117252690	chr1:117252690:C:T	7.15521e-10	-1.59923e-10	-1.35582	0.000166067	-1.59923e-10	-1.34157
117252697	chr1:117252697:C:T	7.18685e-10	-1.59923e-10	-1.35141	0.000165265	-1.59923e-10	-1.34641
117252753	chr1:117252753:T:C	7.13592e-10	-1.59923e-10	-1.35852	0.000174286	-1.59923e-10	-1.29326
117252762	chr1:117252762:G:A	7.1334e-10	-1.59923e-10	-1.35888	0.000176292	-1.59923e-10	-1.28182
117252765	chr1:117252765:T:C	7.16802e-10	-1.59923e-10	-1.35403	0.000171008	-1.59923e-10	-1.31225
117252774	chr1:117252774:T:A	1.13597e-09	-1.59923e-10	-0.893594	0.000233223	-1.59923e-10	-1.00197
117252846	chr1:117252846:G:A	7.62263e-10	-1.59923e-10	-1.29254	0.000180519	-1.59923e-10	-1.25812
117252885	chr1:117252885:C:T	7.14086e-10	-1.59923e-10	-1.35783	0.000173237	-1.59923e-10	-1.2993
117252915	chr1:117252915:T:C	7.37103e-10	-1.59923e-10	-1.32611	0.000164033	-1.59923e-10	-1.3539
117252988	chr1:117252988:G:A	5.60907e-09	-1.59923e-10	0.703308	0.00162474	-1.59923e-10	0.939139
117253019	chr1:117253019:C:G	7.13117e-10	-1.59923e-10	-1.35919	0.000163388	-1.59923e-10	-1.35783
117253343	chr1:117253343:T:C	7.1313e-10	-1.59923e-10	-1.35917	0.000163178	-1.59923e-10	-1.35912
117253883	chr1:117253883:A:G	7.92094e-10	-1.59923e-10	-1.25415	0.000170042	-1.59923e-10	-1.31791
117253915	chr1:117253915:G:A	6.17292e-10	-1.50349	-3.54416e-10	0.000125334	-1.62298	-3.54416e-10
117254155	chr1:117254155:G:A	8.734e-10	-1.59923e-10	-1.15644	0.000200203	-1.59923e-10	-1.15463
117254417	chr1:117254417:T:C	1.0974e-09	-1.59923e-10	-0.92813	0.000237133	-1.59923e-10	-0.98534
117254686	chr1:117254686:C:T	8.98843e-10	-1.12773	-3.54416e-10	0.000196572	-1.17293	-3.54416e-10
117254690	chr1:117254690:C:T	1.42708e-10	-1.61321	-1.35483	2.97328e-05	-1.73456	-1.32715
117254691	chr1:117254691:G:A	5.60318e-10	-1.60761	0.00728579	9.59343e-05	-1.7361	-0.154198
117254705	chr1:117254705:TG:T	7.2117e-10	-1.59923e-10	-1.34796	0.000165668	-1.59923e-10	-1.34398
117254806	chr1:117254806:TAAG:T	7.91432e-10	-1.59923e-10	-1.25499	0.000169959	-1.59923e-10	-1.31841
117254865	chr1:117254865:C:T	7.15542e-10	-1.59923e-10	-1.35579	0.000167993	-1.59923e-10	-1.33004
117254894	chr1:117254894:C:T	7.40663e-10	-1.59923e-10	-1.32129	0.000187292	-1.59923e-10	-1.22129
117255166	chr1:117255166:A:G	1.46544e-09	-0.638923	-3.54416e-10	0.00029786	-0.757337	-3.54416e-10
117255776	chr1:117255776:T:C	7.86702e-10	-1.59923e-10	-1.26098	0.00016933	-1.59923e-10	-1.32211
117256125	chr1:117256125:C:T	7.20616e-10	-1.59923e-10	-1.34873	0.000168518	-1.59923e-10	-1.32692
117256159	chr1:117256159:G:A	7.86822e-10	-1.59923e-10	-1.26083	0.000169344	-1.59923e-10	-1.32203
117256418	chr1:117256418:T:G	7.14683e-10	-1.59923e-10	-1.35699	0.000168868	-1.59923e-10	-1.32484
117257080	chr1:117257080:G:A	7.13119e-10	-1.59923e-10	-1.35919	0.000164123	-1.59923e-10	-1.35335
117257856	chr1:117257856:A:G	9.27607e-10	-1.59923e-10	-1.09622	0.000246436	-1.59923e-10	-0.946859
117257941	chr1:117257941:A:C	7.3638e-10	-1.59923e-10	-1.32709	0.000171308	-1.59923e-10	-1.3105
117258645	chr1:117258645:G:A	9.66009e-09	-1.59923e-10	1.24693	0.00285848	-1.59923e-10	1.50409
117258857	chr1:117258857:C:T	7.14882e-10	-1.59923e-10	-1.35672	0.000166393	-1.59923e-10	-1.33961
117258969	chr1:117258969:A:G	2.03664e-10	-1.56707	-1.04529	4.38119e-05	-1.6586	-1.01545
117259007	chr1:117259007:A:AAACCATTT	8.64365e-09	-1.59923e-10	1.13575	0.00253951	-1.59923e-10	1.38577
117259650	chr1:117259650:T:C	1.45784e-10	-1.74136	-1.20535	3.38817e-05	-1.72895	-1.20214
117259805	chr1:117259805:G:A	1.27169e-09	-0.780734	-3.54416e-10	0.000297202	-0.75955	-3.54416e-10
117259858	chr1:117259858:C:T	7.25518e-10	-1.59923e-10	-1.34195	0.000163247	-1.59923e-10	-1.3587
117260070	chr1:117260070:G:T	7.13586e-10	-1.59923e-10	-1.35853	0.000163556	-1.59923e-10	-1.35681
117260126	chr1:117260126:T:C	2.17222e-10	-1.46734	-1.08057	4.55487e-05	-1.58396	-1.05122
117260137	chr1:117260137:A:C	9.92059e-10	-1.59923e-10	-1.02905	0.000267586	-1.59923e-10	-0.86452
117260139	chr1:117260139:C:T	7.54669e-10	-1.59923e-10	-1.30255	0.000177072	-1.59923e-10	-1.27741
117260354	chr1:117260354:A:G	1.99484e-10	-1.3935	-1.2396	4.43903e-05	-1.48314	-1.1778
117260410	chr1:117260410:T:C	4.34819e-09	-1.59923e-10	0.448683	0.00127372	-1.59923e-10	0.695734
117260474	chr1:117260474:A:C	1.27969e-09	-0.774463	-3.54416e-10	0.000337607	-0.632077	-3.54416e-10
117260589	chr1:117260589:C:A	7.25516e-10	-1.59923e-10	-1.34195	0.00016617	-1.59923e-10	-1.34095
117260623	chr1:117260623:A:G	1.95108e-10	-1.40247	-1.25281	4.32468e-05	-1.492	-1.19503
117260714	chr1:117260714:T:C	2.14532e-10	-1.31902	-1.24136	4.71795e-05	-1.41936	-1.18065
117260795	chr1:117260795:AC:A	2.06482e-10	-1.35882	-1.2398	4.56275e-05	-1.45441	-1.17904
117260946	chr1:117260946:G:A	8.72768e-10	-1.59923e-10	-1.15716	0.000226126	-1.59923e-10	-1.03287
117261514	chr1:117261514:G:A	4.76424e-09	-1.59923e-10	0.54006	0.00097228	-1.59923e-10	0.425683
117261645	chr1:117261645:C:A	1.29796e-10	-1.73599	-1.32688	3.13065e-05	-1.70872	-1.30142
117261706	chr1:117261706:T:A	7.13122e-10	-1.59923e-10	-1.35918	0.000176383	-1.59923e-10	-1.2813
117262096	chr1:117262096:G:A	7.13119e-10	-1.59923e-10	-1.35919	0.000176404	-1.59923e-10	-1.28118
117262298	chr1:117262298:T:C	8.53059e-10	-1.59923e-10	-1.18	0.000231297	-1.59923e-10	-1.01026
117262432	chr1:117262432:C:G	1.15338e-09	-1.59923e-10	-0.878381	0.000264135	-1.59923e-10	-0.877501
117262926	chr1:117262926:A:T	8.43477e-10	-1.59923e-10	-1.1913	0.00020516	-1.59923e-10	-1.13017
117263192	chr1:117263192:G:A	7.98773e-10	-1.59923e-10	-1.24576	0.000191692	-1.59923e-10	-1.19807
117264040	chr1:117264040:G:A	1.60842e-10	-1.7133	-1.13511	3.64986e-05	-1.73767	-1.11902
117264198	chr1:117264198:A:C	8.16169e-10	-1.59923e-10	-1.22421	0.000197735	-1.59923e-10	-1.16703
117264263	chr1:117264263:G:GC	7.39143e-10	-1.59923e-10	-1.32334	0.000171578	-1.59923e-10	-1.30893
117264825	chr1:117264825:G:A	6.52723e-10	-1.44768	-3.54416e-10	0.000113453	-1.72258	-3.54416e-10
117264860	chr1:117264860:T:C	1.99106e-10	-1.32163	-1.31336	3.39129e-05	-1.57454	-1.35563
117264861	chr1:117264861:G:T	3.11279e-10	-1.13529	-1.05286	7.20857e-05	-1.13628	-1.03983
117264865	chr1:117264865:G:A	7.28447e-10	-1.33792	-3.54416e-10	0.000139813	-1.51365	-3.54416e-10
117265015	chr1:117265015:C:A	2.37544e-09	-1.59923e-10	-0.155894	0.000664675	-1.59923e-10	0.0453374
117265185	chr1:117265185:T:C	7.67636e-10	-1.59923e-10	-1.28552	0.000167572	-1.59923e-10	-1.33255
117265343	chr1:117265343:G:A	4.94906e-09	0.578121	-3.54416e-10	0.00047823	-0.283869	-3.54416e-10
117265570	chr1:117265570:A:G	1.78747e-10	-1.59832	-1.14454	4.58287e-05	-1.7313	-0.897747
117265813	chr1:117265813:GA:G	7.13402e-10	-1.59923e-10	-1.35879	0.000163795	-1.59923e-10	-1.35535
117265930	chr1:117265930:A:T	1.35832e-10	-1.72519	-1.29223	3.1114e-05	-1.73527	-1.28104
117265941	chr1:117265941:C:T	7.91366e-10	-1.59923e-10	-1.25507	0.000174182	-1.59923e-10	-1.29386
117266705	chr1:117266705:A:G	1.20236e-09	-0.244032	-0.59276	0.000359147	-0.274158	-0.29607
117266862	chr1:117266862:C:A	7.51655e-10	-1.59923e-10	-1.30656	0.000164419	-1.59923e-10	-1.35154
117266881	chr1:117266881:C:T	2.08911e-10	-1.52796	-1.05897	5.04297e-05	-1.70863	-0.824751
117267179	chr1:117267179:C:T	7.61871e-10	-1.59923e-10	-1.29306	0.000168396	-1.59923e-10	-1.32764
117267263	chr1:117267263:C:T	7.66792e-10	-1.59923e-10	-1.28662	0.000183625	-1.59923e-10	-1.24106
117267553	chr1:117267553:T:C	9.47177e-10	-1.59923e-10	-1.07535	0.000202424	-1.59923e-10	-1.1436
117267844	chr1:117267844:C:G	8.42516e-09	-1.59923e-10	1.11015	0.00141052	-1.59923e-10	0.797755
117268213	chr1:117268213:G:A	1.49654e-10	-1.59013	-1.33038	2.96767e-05	-1.71227	-1.35133
117268533	chr1:117268533:C:T	1.75763e-10	-1.7414	-1.0183	4.19857e-05	-1.69671	-1.01992
117268628	chr1:117268628:T:C	7.25477e-10	-1.59923e-10	-1.342	0.000163168	-1.59923e-10	-1.35918
117268917	chr1:117268917:G:A	4.97503e-10	-1.44722	-0.272011	0.000112392	-1.43937	-0.292597
117269335	chr1:117269335:C:T	1.45953e-09	-0.642966	-3.54416e-10	0.000288194	-0.790328	-3.54416e-10
117269365	chr1:117269365:T:C	3.33723e-10	-1.30685	-0.81167	8.75216e-05	-1.24908	-0.733001
117269432	chr1:117269432:G:A	2.94758e-09	-1.59923e-10	0.0599067	0.000622977	-1.59923e-10	-0.0194509
117269453	chr1:117269453:G:C	4.34974e-10	-1.72331	-0.130234	9.99762e-05	-1.71471	-0.134314
117269461	chr1:117269461:A:G	3.57206e-10	-0.899539	-1.15098	6.10988e-05	-1.45374	-0.887728
117269634	chr1:117269634:C:T	8.57028e-10	-1.59923e-10	-1.17536	0.000178666	-1.59923e-10	-1.26845
117269727	chr1:117269727:C:G	7.32853e-10	-1.59923e-10	-1.33189	0.000167124	-1.59923e-10	-1.33522
117269832	chr1:117269832:G:A	2.35631e-10	-1.73086	-0.735702	5.57782e-05	-1.73675	-0.695831
117269859	chr1:117269859:C:T	9.72909e-10	-0.20069	-0.847853	0.000130562	-0.801291	-0.780818
117270418	chr1:117270418:A:G	8.6641e-10	-1.59923e-10	-1.16447	0.000224726	-1.59923e-10	-1.03908
117270603	chr1:117270603:A:G	8.65049e-10	-1.59923e-10	-1.16605	0.000186124	-1.59923e-10	-1.22755
117270767	chr1:117270767:T:A	7.36231e-10	-1.59923e-10	-1.32729	0.000171594	-1.59923e-10	-1.30883
117270797	chr1:117270797:G:A	6.83939e-10	-1.40096	-3.54416e-10	0.000193294	-1.18975	-3.54416e-10
117270865	chr1:117270865:G:T	1.3345e-10	-1.74062	-1.29448	3.35652e-05	-1.69465	-1.24582
117271629	chr1:117271629:A:C	3.12111e-09	-1.59923e-10	0.117112	0.000585537	-1.59923e-10	-0.0814318
117271702	chr1:117271702:G:A	7.13514e-10	-1.59923e-10	-1.35863	0.000163175	-1.59923e-10	-1.35914
117271934	chr1:117271934:A:G	7.20275e-10	-1.59923e-10	-1.3492	0.000167219	-1.59923e-10	-1.33466
117271996	chr1:117271996:A:G	7.32563e-10	-1.59923e-10	-1.33228	0.000170541	-1.59923e-10	-1.31498
117272014	chr1:117272014:A:C	7.35575e-10	-1.59923e-10	-1.32818	0.000171461	-1.59923e-10	-1.3096
117272067	chr1:117272067:A:G	1.82199e-10	-1.45309	-1.27064	2.86884e-05	-1.74109	-1.35638
117272106	chr1:117272106:C:T	7.28858e-10	-1.59923e-10	-1.33735	0.000168929	-1.59923e-10	-1.32448
117272350	chr1:117272350:G:A	8.49149e-10	-1.1846	-3.54416e-10	0.00032667	-0.665011	-3.54416e-10
117272750	chr1:117272750:T:G	7.27551e-10	-1.59923e-10	-1.33915	0.000163825	-1.59923e-10	-1.35516
117272953	chr1:117272953:G:A	2.27851e-10	-1.66897	-0.831167	5.36592e-05	-1.64346	-0.82785
117272987	chr1:117272987:T:C	8.92209e-10	-1.59923e-10	-1.13513	0.000186225	-1.59923e-10	-1.227
117272997	chr1:117272997:A:C	7.18376e-10	-1.59923e-10	-1.35184	0.000168894	-1.59923e-10	-1.32469
117273362	chr1:117273362:C:T	1.39501e-10	-1.72691	-1.26385	5.32881e-05	-1.4317	-1.04655
117273784	chr1:117273784:G:A	8.40775e-10	-1.19451	-3.54416e-10	0.000143982	-1.48427	-3.54416e-10
117273803	chr1:117273803:G:A	7.15911e-10	-1.59923e-10	-1.35528	0.0001634	-1.59923e-10	-1.35776
117273983	chr1:117273983:G:A	1.3243e-10	-1.69422	-1.34856	3.09242e-05	-1.67653	-1.34589
117274000	chr1:117274000:G:A	1.49953e-09	-1.59923e-10	-0.615928	0.000258473	-1.59923e-10	-0.89917
117274369	chr1:117274369:C:A	1.8533e-10	-1.55446	-1.15224	5.83089e-05	-1.57833	-0.809876
117274418	chr1:117274418:A:G	3.02263e-10	-1.1759	-1.04164	5.67058e-05	-1.4665	-0.949583
117274431	chr1:117274431:C:A	2.63832e-10	-1.30832	-1.0452	5.20754e-05	-1.54803	-0.953235
117275129	chr1:117275129:CACAGATAATCAT:C	2.30738e-10	-1.36505	-1.1225	4.58951e-05	-1.58577	-1.04184
117275148	chr1:117275148:CT:C	2.31508e-10	-1.36685	-1.11737	4.61088e-05	-1.58681	-1.03615
117275315	chr1:117275315:C:T	1.47204e-10	-1.61202	-1.32499	3.01679e-05	-1.72727	-1.31991
117275325	chr1:117275325:A:G	3.65396e-09	-1.59923e-10	0.274734	0.000785825	-1.59923e-10	0.212773
117275327	chr1:117275327:A:T	1.28452e-08	-1.59923e-10	1.53189	0.00399848	-1.59923e-10	1.83971
117275621	chr1:117275621:A:G	2.098e-10	-1.32528	-1.2574	3.96208e-05	-1.56029	-1.21432
117275726	chr1:117275726:G:A	5.84294e-09	-1.59923e-10	0.744157	0.00122243	-1.59923e-10	0.654638
117276081	chr1:117276081:C:T	2.38262e-10	-1.33023	-1.12523	4.67887e-05	-1.56324	-1.04508
117276099	chr1:117276099:C:A	3.27984e-09	-1.59923e-10	0.166716	0.000784366	-1.59923e-10	0.210915
117276186	chr1:117276186:A:C	5.85245e-08	-1.59923e-10	3.04837	0.0146719	-1.59923e-10	3.13973
117276617	chr1:117276617:C:T	1.56509e-10	-1.56663	-1.30909	3.04311e-05	-1.73721	-1.30128
117276695	chr1:117276695:AT:A	2.3482e-10	-1.35401	-1.116	4.65448e-05	-1.57914	-1.03441
117276723	chr1:117276723:A:C	8.36744e-10	-1.59923e-10	-1.19931	0.000198253	-1.59923e-10	-1.16442
117276735	chr1:117276735:C:T	2.44815e-10	-1.33572	-1.09261	4.84056e-05	-1.56693	-1.00742
117277081	chr1:117277081:G:A	2.27188e-10	-1.36159	-1.14146	4.49838e-05	-1.58383	-1.06383
117277088	chr1:117277088:G:A	2.30046e-10	-1.3579	-1.13265	4.55579e-05	-1.58128	-1.0537
117277149	chr1:117277149:G:A	5.01939e-10	-1.71035	-3.54416e-10	0.000111898	-1.73637	-3.54416e-10
117277311	chr1:117277311:A:G	2.38652e-10	-1.31987	-1.13396	4.65889e-05	-1.55713	-1.05547
117277483	chr1:117277483:G:A	1.52132e-10	-1.57792	-1.32617	2.98975e-05	-1.73516	-1.32102
117277495	chr1:117277495:C:T	2.97352e-10	-1.6342	-0.599715	7.82958e-05	-1.65233	-0.441134
117278058	chr1:117278058:G:A	1.49674e-10	-1.58422	-1.33615	2.96115e-05	-1.73387	-1.33193
117278132	chr1:117278132:A:G	8.71439e-10	-1.59923e-10	-1.15869	0.000207467	-1.59923e-10	-1.11899
117278386	chr1:117278386:C:T	1.0003e-09	-1.59923e-10	-1.02078	0.000204996	-1.59923e-10	-1.13097
117278559	chr1:117278559:G:A	4.26832e-09	-1.59923e-10	0.430143	0.00122425	-1.59923e-10	0.656121
117278668	chr1:117278668:TGGCATA:T	8.16566e-10	-1.59923e-10	-1.22373	0.000272206	-1.59923e-10	-0.847403
117278757	chr1:117278757:C:T	2.48946e-09	-1.59923e-10	-0.109012	0.00091967	-1.59923e-10	0.370054
117278758	chr1:117278758:G:A	1.44636e-10	-1.61679	-1.33783	3.3136e-05	-1.63571	-1.31763
117279083	chr1:117279083:T:C	2.39818e-10	-1.32251	-1.12644	4.67557e-05	-1.56136	-1.04767
117279150	chr1:117279150:G:A	1.50854e-10	-1.5746	-1.33792	2.94987e-05	-1.7358	-1.33382
117279169	chr1:117279169:G:C	6.35676e-09	-1.59923e-10	0.828441	0.00148374	-1.59923e-10	0.84836
117279333	chr1:117279333:C:G	7.16427e-10	-1.59923e-10	-1.35456	0.000163172	-1.59923e-10	-1.35916
117279396	chr1:117279396:T:C	1.08432e-09	-1.59923e-10	-0.940127	0.000226998	-1.59923e-10	-1.02902
117279464	chr1:117279464:G:A	2.29326e-10	-1.33085	-1.16284	4.45981e-05	-1.56663	-1.08965
117279514	chr1:117279514:C:T	6.60256e-10	-1.43621	-3.54416e-10	0.000124656	-1.6284	-3.54416e-10
117279605	chr1:117279605:T:A	2.33257e-10	-1.33548	-1.14122	4.55756e-05	-1.56978	-1.06481
117279693	chr1:117279693:G:A	1.48648e-10	-1.56917	-1.35808	3.54868e-05	-1.59256	-1.29224
117279781	chr1:117279781:C:T	7.16167e-10	-1.59923e-10	-1.35492	0.00016337	-1.59923e-10	-1.35794
117280296	chr1:117280296:A:G	7.15729e-10	-1.59923e-10	-1.35553	0.000164558	-1.59923e-10	-1.3507
117280774	chr1:117280774:C:T	8.62503e-10	-1.59923e-10	-1.16899	0.000205416	-1.59923e-10	-1.12892
117280947	chr1:117280947:G:C	2.07547e-10	-1.29148	-1.30199	3.51845e-05	-1.55049	-1.34287
117281279	chr1:117281279:G:A	2.56247e-10	-1.15318	-1.22951	4.57119e-05	-1.44993	-1.18167
117281491	chr1:117281491:G:A	9.63356e-10	-1.59923e-10	-1.05841	0.000192837	-1.59923e-10	-1.19212
117281635	chr1:117281635:G:A	1.06235e-09	-1.59923e-10	-0.960595	0.000257899	-1.59923e-10	-0.901391
117281733	chr1:117281733:A:C	1.25152e-10	-1.74144	-1.35786	2.86405e-05	-1.74074	-1.3584
117281743	chr1:117281743:A:G	3.63459e-09	-1.59923e-10	0.269418	0.00134962	-1.59923e-10	0.753619
117281748	chr1:117281748:T:C	1.04917e-09	-1.59923e-10	-0.973074	0.000254467	-1.59923e-10	-0.914788
117281882	chr1:117281882:G:A	4.90491e-10	-1.73343	-3.54416e-10	0.000111349	-1.74129	-3.54416e-10
117282883	chr1:117282883:C:T	7.23155e-10	-1.59923e-10	-1.34521	0.000175486	-1.59923e-10	-1.2864
117283197	chr1:117283197:C:T	2.63807e-10	-1.10886	-1.24476	4.63981e-05	-1.41751	-1.19919
117283289	chr1:117283289:A:G	1.64494e-10	-1.58469	-1.24127	3.2691e-05	-1.73374	-1.23313
117283471	chr1:117283471:C:A	9.24533e-10	-1.59923e-10	-1.09954	0.000190826	-1.59923e-10	-1.2026
117283849	chr1:117283849:C:G	1.11442e-09	-1.59923e-10	-0.912748	0.000232322	-1.59923e-10	-1.00584
117283931	chr1:117283931:C:T	9.3234e-10	-1.59923e-10	-1.09114	0.000213445	-1.59923e-10	-1.09058
117284620	chr1:117284620:T:C	2.44937e-09	-1.59923e-10	-0.125246	0.000652233	-1.59923e-10	0.0264405
117284658	chr1:117284658:G:C	7.20231e-10	-1.59923e-10	-1.34926	0.000163566	-1.59923e-10	-1.35674
117284664	chr1:117284664:T:A	2.16788e-10	-1.29859	-1.25132	3.96999e-05	-1.5624	-1.21021
117284950	chr1:117284950:T:G	2.11036e-10	-1.32164	-1.25517	3.89576e-05	-1.57684	-1.21465
117285449	chr1:117285449:AGCTTAGAGTTGGGAAAAGGACCCTAAAG:A	9.21746e-10	-1.59923e-10	-1.10256	0.000221106	-1.59923e-10	-1.05532
117285487	chr1:117285487:G:T	8.57819e-10	-1.59923e-10	-1.17444	0.000299313	-1.59923e-10	-0.752471
117285667	chr1:117285667:G:A	1.3212e-10	-1.70392	-1.3412	3.06469e-05	-1.74067	-1.29076
117285750	chr1:117285750:G:A	7.26717e-10	-1.59923e-10	-1.3403	0.000182732	-1.59923e-10	-1.24594
117285900	chr1:117285900:G:A	1.14854e-09	-1.59923e-10	-0.882589	0.000225999	-1.59923e-10	-1.03343
117286077	chr1:117286077:G:C	2.12404e-10	-1.29235	-1.27799	3.86443e-05	-1.55883	-1.24073
117286082	chr1:117286082:T:A	3.39215e-09	-1.59923e-10	0.200388	0.00081598	-1.59923e-10	0.250429
117286642	chr1:117286642:C:T	7.13149e-10	-1.59923e-10	-1.35914	0.000211845	-1.59923e-10	-1.09811
117286673	chr1:117286673:C:A	1.81934e-10	-1.62098	-1.10421	3.48764e-05	-1.72307	-1.17908
117286805	chr1:117286805:C:T	2.31961e-10	-1.25767	-1.22459	4.20596e-05	-1.53643	-1.17844
117286917	chr1:117286917:C:CA	7.13121e-10	-1.59923e-10	-1.35918	0.000166034	-1.59923e-10	-1.34177
117286938	chr1:117286938:G:A	5.02928e-10	-1.70839	-3.54416e-10	0.000111491	-1.74001	-3.54416e-10
117287122	chr1:117287122:A:G	2.5776e-09	-1.59923e-10	-0.0742198	0.00094505	-1.59923e-10	0.397277
117287208	chr1:117287208:G:A	2.08047e-10	-1.33692	-1.25415	3.86619e-05	-1.58575	-1.21335
117287317	chr1:117287317:G:A	8.37653e-10	-1.59923e-10	-1.19823	0.000178979	-1.59923e-10	-1.26669
117287597	chr1:117287597:T:C	2.13893e-10	-1.30886	-1.2545	3.92722e-05	-1.56952	-1.21393
117287716	chr1:117287716:G:A	2.20675e-10	-1.29709	-1.23506	4.05816e-05	-1.56234	-1.1883
117287810	chr1:117287810:G:C	8.79913e-10	-1.59923e-10	-1.14901	0.000171602	-1.59923e-10	-1.30878
117287841	chr1:117287841:G:A	1.35406e-10	-1.6614	-1.35915	3.37606e-05	-1.72888	-1.20579
117287852	chr1:117287852:A:T	9.01692e-10	-1.59923e-10	-1.12456	0.000215778	-1.59923e-10	-1.07971
117288321	chr1:117288321:T:A	6.77336e-09	-1.59923e-10	0.89192	0.0013213	-1.59923e-10	0.732409
117288387	chr1:117288387:G:A	2.15894e-10	-1.62687	-0.92718	6.88834e-05	-1.7094	-0.512147
117288440	chr1:117288440:TAAAC:T	8.18087e-10	-1.22186	-3.54416e-10	0.000150561	-1.43959	-3.54416e-10
117288605	chr1:117288605:G:A	2.15926e-10	-1.29837	-1.25552	3.95089e-05	-1.56244	-1.215
117288866	chr1:117288866:ATGT:A	2.01735e-10	-1.67643	-0.945455	7.61168e-05	-1.73305	-0.388641
117288961	chr1:117288961:C:A	2.17364e-10	-1.30451	-1.24275	3.99595e-05	-1.56632	-1.19977
117289206	chr1:117289206:C:T	1.30123e-10	-1.71969	-1.34066	2.89881e-05	-1.73327	-1.3538
117289366	chr1:117289366:G:A	1.77986e-09	-1.59923e-10	-0.444546	0.00048213	-1.59923e-10	-0.275747
117289524	chr1:117289524:A:C	2.11117e-10	-1.30639	-1.27003	3.86355e-05	-1.56739	-1.2324
117289550	chr1:117289550:T:G	2.26711e-10	-1.68621	-0.818949	9.40658e-05	-1.73592	-0.17405
117289875	chr1:117289875:A:G	1.51302e-10	-1.72704	-1.18252	3.09091e-05	-1.73917	-1.28374
117289995	chr1:117289995:C:T	2.16141e-10	-1.29365	-1.25926	3.94563e-05	-1.55939	-1.21938
117290016	chr1:117290016:C:T	7.36356e-10	-1.59923e-10	-1.32712	0.000166717	-1.59923e-10	-1.33766
117290100	chr1:117290100:A:G	2.18496e-10	-1.28546	-1.2566	3.97947e-05	-1.55403	-1.21619
117290233	chr1:117290233:G:T	1.78749e-10	-1.38515	-1.3577	3.30637e-05	-1.61702	-1.33851
117290688	chr1:117290688:T:C	7.33361e-10	-1.59923e-10	-1.3312	0.000165723	-1.59923e-10	-1.34364
117290805	chr1:117290805:C:T	8.59148e-10	-1.59923e-10	-1.17289	0.000182656	-1.59923e-10	-1.24636
117290844	chr1:117290844:T:G	7.34092e-10	-1.59923e-10	-1.3302	0.000178405	-1.59923e-10	-1.2699
117291057	chr1:117291057:A:G	6.12347e-10	-1.51153	-3.54416e-10	0.000116793	-1.69355	-3.54416e-10
117291374	chr1:117291374:G:T	2.13132e-10	-1.28877	-1.27815	3.92464e-05	-1.55364	-1.23046
117291454	chr1:117291454:C:A	8.72672e-10	-1.59923e-10	-1.15727	0.000184895	-1.59923e-10	-1.23417
117291791	chr1:117291791:T:C	8.90959e-10	-1.59923e-10	-1.13653	0.000187512	-1.59923e-10	-1.22012
117291875	chr1:117291875:A:G	8.6014e-10	-1.59923e-10	-1.17174	0.00018282	-1.59923e-10	-1.24546
117291890	chr1:117291890:C:T	1.31753e-09	-1.59923e-10	-0.745317	0.000389752	-1.59923e-10	-0.488451
117291972	chr1:117291972:G:A	8.26785e-10	-1.59923e-10	-1.21129	0.000170785	-1.59923e-10	-1.31355
117292119	chr1:117292119:T:G	2.10234e-10	-1.27669	-1.30392	3.79765e-05	-1.54375	-1.27324
117292149	chr1:117292149:T:C	1.33667e-10	-1.68009	-1.35339	3.19295e-05	-1.73451	-1.25592
117292524	chr1:117292524:T:C	1.2852e-09	-1.59923e-10	-0.770165	0.00037689	-1.59923e-10	-0.522007
117292552	chr1:117292552:C:T	1.71942e-10	-1.69308	-1.0886	3.19669e-05	-1.71873	-1.27052
117292577	chr1:117292577:G:T	8.09615e-10	-1.59923e-10	-1.23227	0.000187042	-1.59923e-10	-1.22263
117292769	chr1:117292769:G:A	1.76702e-08	-1.59923e-10	1.8508	0.00304918	-1.59923e-10	1.56867
117292786	chr1:117292786:T:A	1.85455e-09	-1.59923e-10	-0.403435	0.000511266	-1.59923e-10	-0.217071
117293413	chr1:117293413:T:C	1.51876e-09	-1.59923e-10	-0.603186	0.00046088	-1.59923e-10	-0.320824
117293442	chr1:117293442:T:C	7.71522e-10	-1.59923e-10	-1.28047	0.000194097	-1.59923e-10	-1.1856
117293492	chr1:117293492:G:A	7.72045e-10	-1.59923e-10	-1.27979	0.000167366	-1.59923e-10	-1.33378
117293498	chr1:117293498:T:C	1.28589e-09	-1.59923e-10	-0.769628	0.00037713	-1.59923e-10	-0.52137
117293764	chr1:117293764:A:G	8.40892e-10	-1.59923e-10	-1.19437	0.000179695	-1.59923e-10	-1.2627
117294367	chr1:117294367:C:T	2.13657e-10	-1.27007	-1.29439	3.8554e-05	-1.54064	-1.26126
117294534	chr1:117294534:G:A	1.26227e-10	-1.73345	-1.3573	3.25079e-05	-1.73613	-1.23635
117294774	chr1:117294774:C:T	3.7796e-10	-1.43424	-0.559806	4.50154e-05	-1.70304	-0.943915
117294848	chr1:117294848:T:G	1.26101e-09	-1.59923e-10	-0.789168	0.000267711	-1.59923e-10	-0.864054
117295316	chr1:117295316:A:G	1.28392e-09	-1.59923e-10	-0.771159	0.000376426	-1.59923e-10	-0.523239
117295342	chr1:117295342:CCTCTCACTCAG:C	1.28571e-09	-1.59923e-10	-0.769764	0.000377059	-1.59923e-10	-0.52156
117295471	chr1:117295471:A:G	1.54262e-09	-1.59923e-10	-0.587594	0.000364631	-1.59923e-10	-0.555075
117295669	chr1:117295669:C:T	1.13532e-09	-1.59923e-10	-0.894166	0.000204526	-1.59923e-10	-1.13326
117295982	chr1:117295982:A:G	1.52102e-09	-1.59923e-10	-0.601694	0.000359482	-1.59923e-10	-0.569298
117296317	chr1:117296317:T:C	1.93881e-10	-1.31378	-1.34781	3.50351e-05	-1.56832	-1.3293
117296459	chr1:117296459:T:C	1.76929e-10	-1.62561	-1.12747	3.28524e-05	-1.67003	-1.2919
117296579	chr1:117296579:G:A	1.69204e-10	-1.54447	-1.25326	3.2121e-05	-1.73968	-1.24477
117296592	chr1:117296592:A:C	1.07701e-09	-1.59923e-10	-0.946892	0.000320132	-1.59923e-10	-0.685228
117296979	chr1:117296979:G:A	1.67495e-08	-1.59923e-10	1.79729	0.0029139	-1.59923e-10	1.52329
117297180	chr1:117297180:T:C	7.69807e-10	-1.59923e-10	-1.28269	0.000167121	-1.59923e-10	-1.33524
117297408	chr1:117297408:C:T	7.34849e-10	-1.59923e-10	-1.32917	0.000166592	-1.59923e-10	-1.33841
117297756	chr1:117297756:G:A	2.60155e-10	-1.02713	-1.34043	5.35849e-05	-1.19047	-1.28222
117297939	chr1:117297939:T:C	7.53781e-10	-1.59923e-10	-1.30373	0.00018832	-1.59923e-10	-1.21582
117298535	chr1:117298535:G:A	7.73388e-10	-1.59923e-10	-1.27805	0.000170621	-1.59923e-10	-1.31452
117298828	chr1:117298828:A:G	5.2058e-10	-1.67389	-3.54416e-10	0.000114211	-1.71591	-3.54416e-10
117299126	chr1:117299126:GTGTGTGTGTGTGTGTA:G	7.13463e-10	-1.59923e-10	-1.3587	0.000209071	-1.59923e-10	-1.11129
117299319	chr1:117299319:C:T	2.07009e-09	-1.59923e-10	-0.293487	0.000565928	-1.59923e-10	-0.115494
117299911	chr1:117299911:T:C	7.62536e-10	-1.59923e-10	-1.29218	0.000168914	-1.59923e-10	-1.32457
117300516	chr1:117300516:A:C	8.17846e-10	-1.59923e-10	-1.22216	0.000173177	-1.59923e-10	-1.29965
117300572	chr1:117300572:A:G	8.48889e-10	-1.59923e-10	-1.1849	0.000294306	-1.59923e-10	-0.769341
117300653	chr1:117300653:G:A	1.64363e-10	-1.60726	-1.21949	3.57799e-05	-1.69297	-1.1836
117300881	chr1:117300881:C:T	7.38663e-10	-1.59923e-10	-1.32399	0.000166797	-1.59923e-10	-1.33719
117300996	chr1:117300996:C:A	5.34173e-10	-1.64811	-3.54416e-10	0.000130833	-1.58004	-3.54416e-10
117301001	chr1:117301001:C:T	1.36988e-10	-1.72068	-1.28826	2.90347e-05	-1.74022	-1.34525
117301119	chr1:117301119:C:T	7.78973e-10	-1.59923e-10	-1.27086	0.000240851	-1.59923e-10	-0.969783
117301406	chr1:117301406:A:G	7.30777e-10	-1.59923e-10	-1.33473	0.000164568	-1.59923e-10	-1.35063
117301629	chr1:117301629:A:G	1.34825e-10	-1.74079	-1.28407	3.01059e-05	-1.70535	-1.34388
117302171	chr1:117302171:C:T	7.37359e-10	-1.59923e-10	-1.32576	0.000180626	-1.59923e-10	-1.25753
117302252	chr1:117302252:T:A	7.53025e-10	-1.59923e-10	-1.30473	0.000187006	-1.59923e-10	-1.22282
117302410	chr1:117302410:G:A	6.24241e-10	-0.175791	-1.31651	4.22416e-05	-1.35221	-1.35834
117303304	chr1:117303304:C:G	7.43185e-10	-0.0617057	-1.25618	4.77058e-05	-1.26462	-1.32429
117303617	chr1:117303617:T:C	9.16351e-10	-1.59923e-10	-1.10843	0.000185246	-1.59923e-10	-1.23228
117303736	chr1:117303736:A:C	9.23358e-10	-1.59923e-10	-1.10082	0.000186308	-1.59923e-10	-1.22656
117303738	chr1:117303738:T:C	9.21705e-10	-1.59923e-10	-1.10261	0.000186072	-1.59923e-10	-1.22783
117304577	chr1:117304577:C:A	8.38572e-10	0.148943	-1.34608	5.4187e-05	-1.15787	-1.30365
117304588	chr1:117304588:C:A	1.4881e-09	-1.59923e-10	-0.623581	0.000312224	-1.59923e-10	-0.710241
117304713	chr1:117304713:A:G	7.43024e-10	-1.59923e-10	-1.31811	0.000185321	-1.59923e-10	-1.23187
117305119	chr1:117305119:C:T	1.3144e-10	-1.74054	-1.30975	3.00768e-05	-1.72359	-1.32662
117305162	chr1:117305162:A:G	7.52223e-10	-1.59923e-10	-1.3058	0.000186938	-1.59923e-10	-1.22318
117305445	chr1:117305445:G:A	7.55812e-10	-1.59923e-10	-1.30104	0.000191265	-1.59923e-10	-1.2003
117305618	chr1:117305618:A:G	1.62603e-09	-1.59923e-10	-0.534936	0.00033961	-1.59923e-10	-0.626162
117306200	chr1:117306200:G:A	2.88138e-10	-1.60028	-0.665116	7.65098e-05	-1.70552	-0.411026
117307245	chr1:117307245:G:A	1.48865e-09	-1.59923e-10	-0.623207	0.000312339	-1.59923e-10	-0.709871
117307260	chr1:117307260:G:T	7.18316e-10	-1.59923e-10	-1.35192	0.000163904	-1.59923e-10	-1.35468
117307289	chr1:117307289:A:G	2.00137e-09	-1.59923e-10	-0.327246	0.000336371	-1.59923e-10	-0.635746
117307379	chr1:117307379:C:T	1.4894e-09	-1.59923e-10	-0.622707	0.000312469	-1.59923e-10	-0.709455
117307511	chr1:117307511:A:C	1.48724e-09	-1.59923e-10	-0.624156	0.000312041	-1.59923e-10	-0.710826
117308264	chr1:117308264:G:A	1.5391e-10	-1.55812	-1.33434	3.09088e-05	-1.72828	-1.29465
117308369	chr1:117308369:T:G	7.52705e-10	-1.59923e-10	-1.30516	0.000187136	-1.59923e-10	-1.22212
117308654	chr1:117308654:G:C	7.56943e-10	-1.59923e-10	-1.29954	0.000188847	-1.59923e-10	-1.21302
117308759	chr1:117308759:GGAAAGA:G	8.81538e-10	-1.59923e-10	-1.14716	0.000195094	-1.59923e-10	-1.18048
117308776	chr1:117308776:A:G	7.47962e-10	-1.59923e-10	-1.31148	0.000168799	-1.59923e-10	-1.32525
117308814	chr1:117308814:G:A	9.83481e-10	-1.59923e-10	-1.03774	0.0002068	-1.59923e-10	-1.12221
117309177	chr1:117309177:T:C	3.03591e-09	-1.59923e-10	0.0894347	0.000649322	-1.59923e-10	0.0219678
117309239	chr1:117309239:T:C	1.4881e-09	-1.59923e-10	-0.623581	0.000312224	-1.59923e-10	-0.710241
117309245	chr1:117309245:C:G	6.91907e-10	-0.944097	-0.445284	7.0453e-05	-1.61623	-0.582788
117309575	chr1:117309575:G:A	2.92198e-09	0.051184	-3.54416e-10	0.000372831	-0.532835	-3.54416e-10
117310091	chr1:117310091:G:A	8.42183e-10	-1.59923e-10	-1.19284	0.000282592	-1.59923e-10	-0.809955
117310213	chr1:117310213:G:A	1.14794e-09	-1.59923e-10	-0.883113	0.000204787	-1.59923e-10	-1.13199
117310237	chr1:117310237:G:A	2.05131e-09	-1.59923e-10	-0.3026	0.000552435	-1.59923e-10	-0.139626
117310959	chr1:117310959:G:A	5.40042e-10	-1.63719	-3.54416e-10	0.000120303	-1.66395	-3.54416e-10
117311059	chr1:117311059:G:A	8.94361e-10	-1.59923e-10	-1.13272	0.000178252	-1.59923e-10	-1.27076
117311204	chr1:117311204:G:A	9.65755e-10	-1.59923e-10	-1.05592	0.000184171	-1.59923e-10	-1.23809
117311291	chr1:117311291:A:G	8.46118e-10	0.114153	-1.30233	5.11603e-05	-1.17672	-1.34228
117311509	chr1:117311509:G:A	1.44588e-09	-1.59923e-10	-0.652357	0.000304299	-1.59923e-10	-0.73595
117311657	chr1:117311657:C:T	1.74042e-10	-1.62242	-1.14712	3.39801e-05	-1.7296	-1.19859
117311758	chr1:117311758:A:G	1.9394e-09	-1.59923e-10	-0.358701	0.000465174	-1.59923e-10	-0.31155
117311796	chr1:117311796:T:C	9.61694e-10	-0.429495	-0.630641	0.000135176	-1.03841	-0.508977
117311937	chr1:117311937:T:C	3.74287e-10	-0.66878	-1.33503	4.91946e-05	-1.20833	-1.34985
117312067	chr1:117312067:T:C	1.00978e-09	-0.212391	-0.79895	6.288e-05	-1.19396	-1.11877
117312097	chr1:117312097:G:A	1.6523e-09	-1.59923e-10	-0.518913	0.000442786	-1.59923e-10	-0.360873
117312148	chr1:117312148:T:C	3.08345e-08	-1.59923e-10	2.40756	0.0045525	-1.59923e-10	1.96947
117312256	chr1:117312256:C:T	7.51958e-10	-1.59923e-10	-1.30615	0.000186882	-1.59923e-10	-1.22349
117312289	chr1:117312289:C:T	2.1848e-10	-1.6557	-0.886437	3.42545e-05	-1.70481	-1.21534
117312310	chr1:117312310:C:T	2.35273e-10	-1.64807	-0.820018	3.57523e-05	-1.69986	-1.17748
117312557	chr1:117312557:T:C	9.19915e-10	-1.59923e-10	-1.10455	0.000196212	-1.59923e-10	-1.17476
117312973	chr1:117312973:T:G	1.55401e-09	-1.59923e-10	-0.58024	0.000325128	-1.59923e-10	-0.669741
117312995	chr1:117312995:T:C	1.04975e-09	-1.59923e-10	-0.97253	0.000207745	-1.59923e-10	-1.11765
117313440	chr1:117313440:T:C	2.45668e-10	-1.66302	-0.761837	3.66835e-05	-1.70931	-1.14232
117313459	chr1:117313459:A:G	8.63332e-10	-1.59923e-10	-1.16803	0.000296109	-1.59923e-10	-0.763232
117313530	chr1:117313530:AAGT:A	1.57159e-09	-1.59923e-10	-0.568992	0.000328846	-1.59923e-10	-0.658371
117313535	chr1:117313535:CATT:C	1.57083e-09	-1.59923e-10	-0.569476	0.000328684	-1.59923e-10	-0.658865
117313538	chr1:117313538:T:C	1.227e-09	0.402766	-1.21927	0.000108317	-0.447013	-1.32188
117313590	chr1:117313590:C:A	2.51652e-08	-1.59923e-10	2.20438	0.00377953	-1.59923e-10	1.7834
117313953	chr1:117313953:A:C	2.19099e-10	-1.65744	-0.881866	3.41379e-05	-1.70555	-1.21801
117314151	chr1:117314151:GT:G	8.84838e-10	-1.59923e-10	-1.14343	0.00030921	-1.59923e-10	-0.719941
117314259	chr1:117314259:T:C	5.19162e-10	-1.67662	-3.54416e-10	0.000115164	-1.70761	-3.54416e-10
117314372	chr1:117314372:G:C	9.84417e-10	-1.59923e-10	-1.03678	0.000184044	-1.59923e-10	-1.23879
117314588	chr1:117314588:C:A	5.20436e-10	-1.67417	-3.54416e-10	0.000111447	-1.74041	-3.54416e-10
117315106	chr1:117315106:G:A	1.73703e-09	-1.59923e-10	-0.4689	0.000462575	-1.59923e-10	-0.317153
117315384	chr1:117315384:C:T	2.21166e-09	-1.59923e-10	-0.227332	0.000333255	-1.59923e-10	-0.645054
117315688	chr1:117315688:A:G	1.0136e-09	0.300587	-1.30816	0.000104777	-0.531081	-1.27104
117315906	chr1:117315906:C:T	2.64046e-09	-0.0501255	-3.54416e-10	0.00139728	0.788324	-3.54416e-10
117316154	chr1:117316154:G:A	3.48839e-09	-1.59923e-10	0.228362	0.000743256	-1.59923e-10	0.157079
117316398	chr1:117316398:T:C	5.83221e-10	-1.56027	-3.54416e-10	0.000119622	-1.66962	-3.54416e-10
117316471	chr1:117316471:T:G	7.68127e-10	-1.59923e-10	-1.28488	0.000192942	-1.59923e-10	-1.19157
117316530	chr1:117316530:C:T	7.29406e-10	-1.59923e-10	-1.3366	0.000163185	-1.59923e-10	-1.35908
117316905	chr1:117316905:T:C	4.53705e-10	-0.511731	-1.29966	7.43229e-05	-0.786467	-1.35907
117317089	chr1:117317089:C:A	6.89998e-10	-1.03729	-0.354852	7.33707e-05	-1.6554	-0.503035
117317176	chr1:117317176:C:T	7.6146e-10	-0.942582	-0.351014	7.62027e-05	-1.62099	-0.499577
117317399	chr1:117317399:G:A	7.49071e-10	-1.59923e-10	-1.31	0.000185852	-1.59923e-10	-1.22901
117317591	chr1:117317591:C:A	1.08364e-09	0.369452	-1.3102	0.000110033	-0.477694	-1.27549
117317671	chr1:117317671:T:C	1.43008e-10	-1.62942	-1.33651	2.95328e-05	-1.71441	-1.35405
117317803	chr1:117317803:C:T	1.08479e-09	-1.59923e-10	-0.939688	0.000294091	-1.59923e-10	-0.770072
117318064	chr1:117318064:G:A	3.43385e-09	-1.59923e-10	0.212605	0.000730888	-1.59923e-10	0.140299
117318131	chr1:117318131:G:A	5.31373e-10	-1.65337	-3.54416e-10	0.000111745	-1.73774	-3.54416e-10
117318243	chr1:117318243:G:T	6.42857e-09	-1.59923e-10	0.839674	0.000854041	-1.59923e-10	0.296018
117319136	chr1:117319136:G:A	1.32203e-10	-1.73598	-1.30851	2.95423e-05	-1.74005	-1.32809
117319657	chr1:117319657:G:A	6.6142e-09	-1.59923e-10	0.868141	0.00201312	-1.59923e-10	1.15348
117319960	chr1:117319960:T:C	8.77234e-10	-1.59923e-10	-1.15206	0.000304809	-1.59923e-10	-0.734274
117320281	chr1:117320281:G:A	1.57488e-08	-1.59923e-10	1.73568	0.00242053	-1.59923e-10	1.33778
117321425	chr1:117321425:C:T	2.23306e-10	-1.16598	-1.35431	6.46244e-05	-0.941538	-1.34383
117321467	chr1:117321467:G:A	4.5474e-10	-0.508077	-1.30103	7.59843e-05	-0.765094	-1.35834
117321666	chr1:117321666:A:G	8.20429e-10	-1.59923e-10	-1.21901	0.00017356	-1.59923e-10	-1.29744
117322541	chr1:117322541:G:A	7.5129e-10	-1.59923e-10	-1.30704	0.000165109	-1.59923e-10	-1.34735
117322542	chr1:117322542:C:T	7.5129e-10	-1.59923e-10	-1.30704	0.000165109	-1.59923e-10	-1.34735
117323039	chr1:117323039:C:A	2.15152e-10	-1.73557	-0.821917	5.04883e-05	-1.62396	-0.908263
117323365	chr1:117323365:AGGGAAG:A	7.82102e-10	-1.59923e-10	-1.26685	0.000198225	-1.59923e-10	-1.16456
117323508	chr1:117323508:C:T	2.43813e-10	-1.72178	-0.710649	3.32754e-05	-1.73342	-1.21572
117323541	chr1:117323541:G:A	4.25459e-09	-1.59923e-10	0.426922	0.00124224	-1.59923e-10	0.670707
117323752	chr1:117323752:G:A	1.36257e-10	-1.73733	-1.27696	2.94288e-05	-1.72405	-1.34794
117323865	chr1:117323865:T:TAA	1.2341e-09	-1.59923e-10	-0.810738	0.00021148	-1.59923e-10	-1.09983
117324067	chr1:117324067:T:C	9.86348e-10	-1.59923e-10	-1.03482	0.000383348	-1.59923e-10	-0.505016
117324302	chr1:117324302:T:C	2.62017e-10	-1.71828	-0.642144	3.44865e-05	-1.73106	-1.18233
117324637	chr1:117324637:A:C	2.49017e-10	-1.72201	-0.689299	3.36261e-05	-1.73343	-1.20522
117324680	chr1:117324680:G:A	2.65328e-10	-1.71334	-0.634528	3.47367e-05	-1.72762	-1.17854
117324717	chr1:117324717:C:T	8.51628e-10	-0.156366	-1.02532	0.000108685	-0.53581	-1.2297
117324933	chr1:117324933:AT:A	5.82386e-10	-0.357912	-1.20379	7.97158e-05	-0.9729	-1.10259
117324940	chr1:117324940:C:A	2.53444e-10	-1.72655	-0.667139	3.38964e-05	-1.73628	-1.19437
117325033	chr1:117325033:T:A	2.43222e-10	-1.73427	-0.700588	5.63113e-05	-1.62863	-0.794434
117325179	chr1:117325179:A:G	2.64682e-10	-1.71421	-0.636091	3.46808e-05	-1.72826	-1.17951
117325301	chr1:117325301:C:A	7.26134e-10	-1.59923e-10	-1.3411	0.000166764	-1.59923e-10	-1.33738
117325395	chr1:117325395:T:G	2.86083e-09	-1.59923e-10	0.0300347	0.00078546	-1.59923e-10	0.212308
117325753	chr1:117325753:A:G	9.89298e-10	-0.983995	-0.0478421	9.82872e-05	-1.63686	-0.229203
117325764	chr1:117325764:A:C	7.26009e-10	-1.59923e-10	-1.34127	0.000166731	-1.59923e-10	-1.33758
117326168	chr1:117326168:T:C	6.50596e-10	-0.273292	-1.17765	8.75657e-05	-0.910372	-1.0712
117326703	chr1:117326703:T:TA	9.16067e-10	-1.59923e-10	-1.10874	0.00025337	-1.59923e-10	-0.91911
117326950	chr1:117326950:T:A	3.95541e-10	-0.987206	-0.961372	4.34369e-05	-1.64201	-1.04064
117327463	chr1:117327463:C:G	1.59489e-09	-0.00218546	-0.552091	0.000174354	-0.407174	-0.885702
117327526	chr1:117327526:G:A	7.13204e-10	-1.59923e-10	-1.35907	0.000163269	-1.59923e-10	-1.35856
117327756	chr1:117327756:G:T	9.10168e-10	-0.0773774	-1.03783	0.00032018	0.207389	-0.892468
117328781	chr1:117328781:C:T	2.06634e-10	-1.48682	-1.11107	3.21337e-05	-1.6707	-1.31336
117329021	chr1:117329021:C:T	7.25113e-10	-1.59923e-10	-1.34251	0.000166508	-1.59923e-10	-1.33892
117329703	chr1:117329703:A:C	8.84294e-10	-1.59923e-10	-1.14404	0.000239717	-1.59923e-10	-0.9745
117329919	chr1:117329919:A:G	1.43082e-09	-0.142123	-0.52071	0.000159498	-0.531226	-0.850704
117330005	chr1:117330005:G:A	1.39611e-09	-1.59923e-10	-0.687386	0.000450133	-1.59923e-10	-0.344419
117330138	chr1:117330138:G:C	2.35162e-10	-1.73436	-0.734197	5.44659e-05	-1.62742	-0.828965
117330224	chr1:117330224:G:A	1.08783e-09	-1.59923e-10	-0.936889	0.000224322	-1.59923e-10	-1.04088
117330271	chr1:117330271:G:A	1.4972e-10	-1.73939	-1.18068	2.89924e-05	-1.72876	-1.35816
117330400	chr1:117330400:G:C	2.00546e-10	-1.43793	-1.18986	5.25448e-05	-1.65147	-0.840827
117330455	chr1:117330455:T:C	2.10798e-10	-1.52976	-1.04817	3.22397e-05	-1.70485	-1.27591
117330469	chr1:117330469:GATTAT:G	1.08372e-09	-0.94068	-3.54416e-10	0.000198643	-1.16245	-3.54416e-10
117330470	chr1:117330470:A:T	8.78752e-10	-1.59923e-10	-1.15033	0.000311655	-1.59923e-10	-0.712063
117330600	chr1:117330600:T:C	1.72143e-10	-1.46444	-1.31606	3.83429e-05	-1.66486	-1.14254
117330845	chr1:117330845:A:G	2.04514e-10	-1.54347	-1.06473	3.17928e-05	-1.71024	-1.28449
117330996	chr1:117330996:C:T	1.49535e-10	-1.7374	-1.18391	2.91305e-05	-1.72429	-1.35788
117331013	chr1:117331013:A:T	2.05335e-10	-1.55127	-1.05292	3.18872e-05	-1.71328	-1.27848
117331533	chr1:117331533:C:T	2.2254e-10	-1.53694	-0.986781	3.36337e-05	-1.69621	-1.24223
117331746	chr1:117331746:C:T	2.3267e-10	-1.51749	-0.961722	3.44454e-05	-1.68669	-1.2279
117331839	chr1:117331839:G:A	2.30698e-10	-1.51544	-0.972287	3.42737e-05	-1.68564	-1.23394
117332322	chr1:117332322:T:C	2.29485e-10	-1.52098	-0.972018	3.41848e-05	-1.68806	-1.23412
117332470	chr1:117332470:G:A	1.27719e-09	-1.59923e-10	-0.776413	0.000206151	-1.59923e-10	-1.12535
117332593	chr1:117332593:C:T	1.53696e-09	-0.0633035	-0.527968	0.000165572	-0.480166	-0.864389
117332692	chr1:117332692:G:A	7.47051e-10	-1.59923e-10	-1.3127	0.000164179	-1.59923e-10	-1.353
117332839	chr1:117332839:C:T	2.24965e-10	-1.52716	-0.985725	3.38153e-05	-1.69114	-1.24191
117332841	chr1:117332841:A:C	2.28705e-10	-1.5025	-0.993902	3.40295e-05	-1.67941	-1.24732
117332995	chr1:117332995:G:A	8.46407e-10	-1.59923e-10	-1.18783	0.000225937	-1.59923e-10	-1.0337
117333815	chr1:117333815:T:G	2.56394e-10	-1.50704	-0.875074	0.000113571	-1.39777	-0.323759
117334030	chr1:117334030:G:A	7.19351e-09	-1.59923e-10	0.952101	0.000935115	-1.59923e-10	0.386709
117334173	chr1:117334173:A:G	8.93489e-10	-0.112265	-1.02143	0.000131829	-0.769074	-0.803382
117334284	chr1:117334284:GGT:G	8.81119e-10	-1.59923e-10	-1.14764	0.000313257	-1.59923e-10	-0.706938
117334905	chr1:117334905:A:G	1.68604e-09	-1.7369	1.23821	0.000309939	-1.6108	0.893219
117334931	chr1:117334931:A:G	9.00005e-10	-1.59923e-10	-1.12643	0.000325151	-1.59923e-10	-0.66967
117335692	chr1:117335692:C:T	5.30041e-10	-1.00703	-0.648852	6.86145e-05	-1.65015	-0.575307
117335884	chr1:117335884:T:C	2.38853e-09	-1.59923e-10	-0.150401	0.000525956	-1.59923e-10	-0.188743
117336428	chr1:117336428:G:A	9.84299e-09	1.26568	-3.54416e-10	0.00310058	1.58538	-3.54416e-10
117336444	chr1:117336444:C:T	6.98223e-10	-0.296498	-1.0838	9.66263e-05	-0.934569	-0.948541
117336498	chr1:117336498:C:T	2.89551e-09	-1.59923e-10	0.0420841	0.000623339	-1.59923e-10	-0.0188697
117336777	chr1:117336777:C:A	9.81816e-10	-1.03943	-3.54416e-10	0.00014408	-1.48359	-3.54416e-10
117336999	chr1:117336999:G:T	8.77185e-10	-1.59923e-10	-1.15212	0.000311378	-1.59923e-10	-0.712952
117337089	chr1:117337089:A:G	1.1411e-09	-1.59923e-10	-0.889088	0.000202198	-1.59923e-10	-1.14471
117337692	chr1:117337692:T:C	8.56038e-10	-1.59923e-10	-1.17652	0.000178445	-1.59923e-10	-1.26968
117337888	chr1:117337888:C:A	1.00014e-09	-1.59923e-10	-1.02094	0.000380409	-1.59923e-10	-0.512715
117338416	chr1:117338416:C:T	2.97268e-09	-1.59923e-10	0.0683874	0.000562584	-1.59923e-10	-0.121421
117338544	chr1:117338544:C:T	2.63962e-09	-1.59923e-10	-0.0504431	0.000493098	-1.59923e-10	-0.253253
117338650	chr1:117338650:G:A	8.17085e-10	-1.59923e-10	-1.22309	0.000217405	-1.59923e-10	-1.0722
117339660	chr1:117339660:T:C	8.73196e-10	-1.59923e-10	-1.15667	0.000309706	-1.59923e-10	-0.718338
117340011	chr1:117340011:A:C	8.74188e-10	-1.59923e-10	-1.15554	0.000310338	-1.59923e-10	-0.716298
117340270	chr1:117340270:C:G	1.69863e-10	-1.68247	-1.11137	4.10275e-05	-1.68719	-1.05253
117340809	chr1:117340809:T:A	8.36413e-10	-1.59923e-10	-1.19971	0.000225555	-1.59923e-10	-1.0354
117341212	chr1:117341212:A:G	1.36025e-10	-1.71333	-1.30267	4.66866e-05	-1.38638	-1.22412
117341400	chr1:117341400:G:A	8.27458e-10	-1.00651	-0.203967	8.5808e-05	-1.63985	-0.361997
117341433	chr1:117341433:C:T	8.44878e-10	-1.59923e-10	-1.18964	0.00017696	-1.59923e-10	-1.27804
117342090	chr1:117342090:T:C	8.73196e-10	-1.59923e-10	-1.15667	0.000309706	-1.59923e-10	-0.718338
117342263	chr1:117342263:T:A	8.4968e-10	-1.59923e-10	-1.18397	0.000294805	-1.59923e-10	-0.767646
117342536	chr1:117342536:G:A	9.1164e-10	-1.59923e-10	-1.11359	0.000251448	-1.59923e-10	-0.926723
117342760	chr1:117342760:T:C	8.70933e-10	-1.59923e-10	-1.15927	0.000308768	-1.59923e-10	-0.721371
117342781	chr1:117342781:A:C	7.49736e-10	-0.00777942	-1.30133	0.000228982	0.306553	-1.32687
117342873	chr1:117342873:A:G	9.33251e-10	-1.59923e-10	-1.09016	0.000254576	-1.59923e-10	-0.914361
117342995	chr1:117342995:G:A	2.07527e-09	-0.290988	-3.54416e-10	0.00103453	0.487739	-3.54416e-10
117343216	chr1:117343216:C:T	8.40998e-10	-1.59923e-10	-1.19424	0.000289664	-1.59923e-10	-0.785238
117343427	chr1:117343427:G:A	1.37871e-09	-0.699933	-3.54416e-10	0.000342166	-0.618664	-3.54416e-10
117343452	chr1:117343452:T:C	8.68725e-10	-1.59923e-10	-1.16181	0.000307345	-1.59923e-10	-0.72599
117343556	chr1:117343556:C:T	8.68925e-10	-1.59923e-10	-1.16158	0.000307464	-1.59923e-10	-0.725602
117343672	chr1:117343672:A:G	8.67191e-10	-1.59923e-10	-1.16357	0.000306376	-1.59923e-10	-0.729149
117343947	chr1:117343947:A:G	8.70241e-10	-1.59923e-10	-1.16006	0.000308297	-1.59923e-10	-0.722896
117344061	chr1:117344061:T:A	4.99634e-10	-1.71496	-3.54416e-10	0.000112279	-1.73298	-3.54416e-10
117344502	chr1:117344502:T:C	8.67025e-10	-1.59923e-10	-1.16377	0.000306351	-1.59923e-10	-0.729228
117344903	chr1:117344903:G:C	1.25845e-09	-0.791197	-3.54416e-10	0.000212498	-1.09503	-3.54416e-10
117345015	chr1:117345015:A:C	7.87982e-10	-1.59923e-10	-1.25936	0.000201273	-1.59923e-10	-1.1493
117345115	chr1:117345115:G:A	7.6914e-10	-1.59923e-10	-1.28356	0.000178704	-1.59923e-10	-1.26823
117345491	chr1:117345491:C:G	6.26329e-10	-0.331287	-1.15767	6.67396e-05	-0.984835	-1.26833
117345659	chr1:117345659:G:A	2.33598e-10	-1.74094	-0.734294	5.95857e-05	-1.55304	-0.81351
117345796	chr1:117345796:C:T	3.39551e-09	-1.59923e-10	0.201376	0.000373409	-1.59923e-10	-0.531286
117345898	chr1:117345898:C:G	8.79249e-10	-1.59923e-10	-1.14977	0.000181767	-1.59923e-10	-1.25123
117345910	chr1:117345910:G:A	1.45925e-10	-1.65453	-1.29121	3.46494e-05	-1.66046	-1.24822
117346384	chr1:117346384:T:C	7.99517e-10	-0.247326	-0.997499	7.37534e-05	-0.922291	-1.23094
117346436	chr1:117346436:C:T	8.06284e-10	-0.111545	-1.12485	0.000274338	0.167419	-1.00702
117347279	chr1:117347279:T:C	1.15273e-09	-1.59923e-10	-0.878942	0.000263423	-1.59923e-10	-0.880201
117347446	chr1:117347446:A:G	8.67498e-10	-1.59923e-10	-1.16322	0.000306559	-1.59923e-10	-0.728551
117347510	chr1:117347510:C:G	1.74411e-09	-1.17757	0.712735	0.000835347	-0.422219	0.696106
117347608	chr1:117347608:A:G	8.56552e-10	-1.59923e-10	-1.17592	0.000165967	-1.59923e-10	-1.34217
117347757	chr1:117347757:C:T	3.76979e-10	-1.05048	-0.946163	4.4008e-05	-1.65707	-1.01252
117347890	chr1:117347890:C:G	7.65835e-10	-1.59923e-10	-1.28787	0.00018852	-1.59923e-10	-1.21476
117348259	chr1:117348259:T:C	8.17907e-10	-1.59923e-10	-1.22208	0.000219021	-1.59923e-10	-1.06479
117348350	chr1:117348350:A:G	8.68725e-10	-1.59923e-10	-1.16181	0.000307345	-1.59923e-10	-0.72599
117348701	chr1:117348701:A:G	8.68361e-10	-1.59923e-10	-1.16223	0.000307104	-1.59923e-10	-0.726774
117348748	chr1:117348748:T:G	1.32895e-10	-1.72709	-1.31219	4.21294e-05	-1.44402	-1.26919
117348820	chr1:117348820:T:A	9.12693e-10	-1.59923e-10	-1.11243	0.0003351	-1.59923e-10	-0.639531
117349279	chr1:117349279:A:T	9.21618e-10	-1.59923e-10	-1.1027	0.000340612	-1.59923e-10	-0.623218
117349291	chr1:117349291:A:G	1.05764e-09	-0.96504	-3.54416e-10	0.000150684	-1.43878	-3.54416e-10
117349414	chr1:117349414:G:T	7.77836e-10	-1.59923e-10	-1.27232	0.000194902	-1.59923e-10	-1.18146
117349525	chr1:117349525:C:T	7.17508e-10	-1.59923e-10	-1.35305	0.000163625	-1.59923e-10	-1.35639
117349647	chr1:117349647:T:A	7.66282e-10	-1.59923e-10	-1.28728	0.000165353	-1.59923e-10	-1.34588
117350047	chr1:117350047:C:T	6.07233e-10	-0.182842	-1.33708	6.9006e-05	-0.868086	-1.35168
117350173	chr1:117350173:T:C	2.15087e-10	-1.7414	-0.81639	5.44573e-05	-1.56599	-0.890554
117350729	chr1:117350729:C:T	1.17889e-09	-1.59923e-10	-0.856508	0.000269417	-1.59923e-10	-0.857699
117350781	chr1:117350781:T:C	8.17313e-10	-1.59923e-10	-1.22281	0.000218793	-1.59923e-10	-1.06583
117350875	chr1:117350875:C:T	8.71538e-10	-1.59923e-10	-1.15857	0.000309215	-1.59923e-10	-0.719926
117350882	chr1:117350882:C:T	8.95077e-10	-0.0307797	-1.10114	0.000307992	0.253864	-0.977751
117350897	chr1:117350897:T:C	8.03811e-10	-1.02013	-0.219338	8.43459e-05	-1.64321	-0.375829
117350960	chr1:117350960:T:C	8.04611e-10	-0.146385	-1.09209	0.000272235	0.11759	-0.964887
117351028	chr1:117351028:C:T	7.70237e-10	-1.59923e-10	-1.28213	0.000171329	-1.59923e-10	-1.31038
117351141	chr1:117351141:G:C	8.68725e-10	-1.59923e-10	-1.16181	0.000307345	-1.59923e-10	-0.72599
117351209	chr1:117351209:C:T	1.60828e-09	-0.545911	-3.54416e-10	0.000550665	-0.142835	-3.54416e-10
117351432	chr1:117351432:A:T	5.45647e-10	-1.62686	-3.54416e-10	0.000114051	-1.71731	-3.54416e-10
117351527	chr1:117351527:A:G	7.72612e-10	-1.59923e-10	-1.27906	0.00019104	-1.59923e-10	-1.20148
117351556	chr1:117351556:A:C	8.69424e-10	-1.59923e-10	-1.161	0.000307779	-1.59923e-10	-0.724578
117351581	chr1:117351581:A:G	8.68725e-10	-1.59923e-10	-1.16181	0.000307345	-1.59923e-10	-0.72599
117351760	chr1:117351760:A:G	8.65341e-10	-1.59923e-10	-1.16571	0.000305207	-1.59923e-10	-0.73297
117352191	chr1:117352191:A:C	7.69747e-10	-0.16052	-1.12225	7.69442e-05	-0.865538	-1.24534
117352265	chr1:117352265:T:C	8.0204e-10	0.0443411	-1.28602	0.000244554	0.360721	-1.31524
117352647	chr1:117352647:T:A	6.76571e-10	-0.328269	-1.08353	6.99976e-05	-0.983736	-1.22176
117352649	chr1:117352649:C:G	6.97959e-10	-0.0729844	-1.30769	0.000212069	0.235197	-1.33225
117352739	chr1:117352739:G:A	7.37737e-10	-1.59923e-10	-1.32525	0.000163802	-1.59923e-10	-1.3553
117352810	chr1:117352810:G:A	8.01182e-10	-1.59923e-10	-1.24275	0.000163188	-1.59923e-10	-1.35906
117353571	chr1:117353571:A:C	8.58512e-10	-1.59923e-10	-1.17363	0.000234734	-1.59923e-10	-0.995508
117353687	chr1:117353687:T:C	8.89628e-10	-1.59923e-10	-1.13803	0.000322118	-1.59923e-10	-0.679043
117353787	chr1:117353787:A:G	9.38267e-10	-0.019727	-1.06507	0.000326117	0.267316	-0.934022
117353886	chr1:117353886:G:A	1.16297e-09	-1.59923e-10	-0.870103	0.00021602	-1.59923e-10	-1.07859
117353973	chr1:117353973:T:C	7.63865e-10	-1.59923e-10	-1.29044	0.000187973	-1.59923e-10	-1.21766
117354178	chr1:117354178:G:T	1.87184e-10	-1.64409	-1.05265	4.37826e-05	-1.66754	-1.00718
117354319	chr1:117354319:T:C	7.23495e-10	-1.59923e-10	-1.34474	0.000165819	-1.59923e-10	-1.34306
117354420	chr1:117354420:G:C	9.42432e-10	-1.59923e-10	-1.08037	0.000191508	-1.59923e-10	-1.19903
117354471	chr1:117354471:A:G	1.73113e-09	-1.59923e-10	-0.472301	0.00023723	-1.59923e-10	-0.984932
117354474	chr1:117354474:A:G	1.0614e-09	-1.59923e-10	-0.961489	0.000212067	-1.59923e-10	-1.09706
117354487	chr1:117354487:A:G	8.01763e-10	0.0271922	-1.26921	0.000243631	0.342353	-1.30066
117354521	chr1:117354521:T:C	8.1526e-10	-1.59923e-10	-1.22533	0.000217922	-1.59923e-10	-1.06983
117354528	chr1:117354528:TC:T	1.17656e-09	-1.59923e-10	-0.858482	0.000497364	-1.59923e-10	-0.244639
117354626	chr1:117354626:G:A	8.65421e-10	-1.59923e-10	-1.16562	0.000305259	-1.59923e-10	-0.7328
117354635	chr1:117354635:T:C	8.65421e-10	-1.59923e-10	-1.16562	0.000305259	-1.59923e-10	-0.7328
117354770	chr1:117354770:C:A	1.35886e-10	-1.72931	-1.2877	4.48767e-05	-1.44951	-1.20053
117354852	chr1:117354852:C:T	8.07225e-10	0.0403062	-1.27554	0.000245554	0.356648	-1.30709
117354942	chr1:117354942:T:C	7.61861e-10	-1.00044	-0.292632	7.90833e-05	-1.63615	-0.447307
117355078	chr1:117355078:A:G	1.99413e-10	-1.2743	-1.35915	3.83167e-05	-1.52112	-1.28695
117355455	chr1:117355455:T:C	1.02067e-09	-1.59923e-10	-1.00062	0.000247122	-1.59923e-10	-0.94408
117355858	chr1:117355858:C:T	8.49241e-10	-1.59923e-10	-1.18449	0.000294963	-1.59923e-10	-0.767112
117356461	chr1:117356461:G:GCC	7.217e-10	-0.0132091	-1.33401	0.000222234	0.299267	-1.3495
117356523	chr1:117356523:C:A	1.36319e-10	-1.74128	-1.27255	4.25977e-05	-1.53889	-1.16327
117356596	chr1:117356596:T:G	6.92962e-10	-1.03538	-0.352479	7.39077e-05	-1.64888	-0.502267
117356922	chr1:117356922:C:T	1.18389e-09	-1.59923e-10	-0.852274	0.000270679	-1.59923e-10	-0.853028
117357333	chr1:117357333:C:T	1.72887e-10	-1.68251	-1.09369	3.79655e-05	-1.69457	-1.12271
117357533	chr1:117357533:T:A	1.92639e-10	-1.31933	-1.34868	3.79553e-05	-1.55092	-1.26663
117357819	chr1:117357819:T:C	1.3457e-10	-1.67032	-1.35643	3.09844e-05	-1.67605	-1.34442
117358272	chr1:117358272:G:C	8.68725e-10	-1.59923e-10	-1.16181	0.000307345	-1.59923e-10	-0.72599
117358296	chr1:117358296:G:A	1.92608e-10	-1.35585	-1.31233	4.02494e-05	-1.57502	-1.18385
117358341	chr1:117358341:A:G	8.17065e-10	-1.59923e-10	-1.22311	0.000218695	-1.59923e-10	-1.06628
117358416	chr1:117358416:A:G	8.37255e-10	-1.59923e-10	-1.1987	0.000286738	-1.59923e-10	-0.795392
117358545	chr1:117358545:T:C	1.91567e-09	-1.7295	1.35849	0.000337081	-1.63926	1.00562
117358629	chr1:117358629:G:C	5.86445e-10	-0.201014	-1.35374	6.78836e-05	-0.877428	-1.35874
117358840	chr1:117358840:G:A	2.38971e-10	-1.24407	-1.20842	5.03413e-05	-1.49536	-1.03978
117358897	chr1:117358897:T:G	1.46592e-10	-1.60449	-1.33669	3.50569e-05	-1.61223	-1.28476
117359004	chr1:117359004:C:T	8.67726e-10	-1.59923e-10	-1.16296	0.000306695	-1.59923e-10	-0.728107
117359005	chr1:117359005:T:C	3.14826e-10	-1.03318	-1.14364	5.69632e-05	-1.31855	-1.09301
117359096	chr1:117359096:C:T	8.68725e-10	-1.59923e-10	-1.16181	0.000307345	-1.59923e-10	-0.72599
117359367	chr1:117359367:T:C	8.68725e-10	-1.59923e-10	-1.16181	0.000307345	-1.59923e-10	-0.72599
117359731	chr1:117359731:C:A	8.22616e-10	-0.12033	-1.09601	0.000281664	0.15728	-0.970526
117359879	chr1:117359879:T:A	1.74069e-10	-1.55527	-1.21411	7.48947e-05	-0.929546	-1.20833
117360485	chr1:117360485:G:A	8.64841e-10	-1.59923e-10	-1.16629	0.000304905	-1.59923e-10	-0.733959
117360510	chr1:117360510:G:A	8.48821e-10	-1.59923e-10	-1.18498	0.000294942	-1.59923e-10	-0.767183
117360580	chr1:117360580:C:T	8.77292e-10	-1.59923e-10	-1.15199	0.000313341	-1.59923e-10	-0.70667
117360799	chr1:117360799:G:T	2.01966e-10	-1.58708	-1.03365	4.5898e-05	-1.60619	-1.02135
117360894	chr1:117360894:C:T	6.4751e-10	-0.0995212	-1.35618	7.44672e-05	-0.806933	-1.33667
117361071	chr1:117361071:G:A	8.46237e-10	-1.59923e-10	-1.18803	0.000292827	-1.59923e-10	-0.77438
117361081	chr1:117361081:G:A	7.99261e-10	-1.59923e-10	-1.24515	0.00020153	-1.59923e-10	-1.14802
117361132	chr1:117361132:T:G	8.54505e-10	-1.59923e-10	-1.17831	0.000298358	-1.59923e-10	-0.755668
117361159	chr1:117361159:G:A	7.68092e-10	-0.174234	-1.11069	0.000261062	0.0993018	-0.988505
117361304	chr1:117361304:A:G	2.56421e-09	-1.59923e-10	-0.0794288	0.000309748	-1.59923e-10	-0.718202
117361376	chr1:117361376:T:C	1.11744e-09	-1.59923e-10	-0.910033	0.000169777	-1.59923e-10	-1.31948
117361551	chr1:117361551:A:G	2.28862e-09	-1.73269	1.53956	0.000401998	-1.62905	1.17154
117361850	chr1:117361850:C:T	6.55703e-10	-1.44312	-3.54416e-10	0.000172362	-1.30437	-3.54416e-10
117362181	chr1:117362181:G:C	8.51569e-10	-1.59923e-10	-1.18175	0.000296982	-1.59923e-10	-0.76029
117362549	chr1:117362549:C:T	1.29117e-10	-1.73098	-1.33713	4.03696e-05	-1.46021	-1.29567
117362694	chr1:117362694:C:T	1.26989e-10	-1.73547	-1.34926	2.86788e-05	-1.73941	-1.35839
117363186	chr1:117363186:G:A	7.92697e-10	-0.138727	-1.11466	0.000269596	0.136702	-0.993739
117363578	chr1:117363578:C:T	1.78186e-10	-1.7263	-1.0197	4.41712e-05	-1.74009	-0.925792
117364076	chr1:117364076:A:G	3.39964e-10	-0.757448	-1.34254	4.53672e-05	-1.28118	-1.35799
117364172	chr1:117364172:T:C	8.46255e-10	-1.59923e-10	-1.18801	0.000293595	-1.59923e-10	-0.77176
117364373	chr1:117364373:C:A	8.77349e-10	-1.59923e-10	-1.15193	0.000181623	-1.59923e-10	-1.25203
117364385	chr1:117364385:T:G	1.7144e-09	-1.59923e-10	-0.482015	0.000249278	-1.59923e-10	-0.935391
117364591	chr1:117364591:T:A	6.67947e-10	-0.477735	-0.94689	6.47454e-05	-1.08569	-1.19781
117364807	chr1:117364807:C:T	7.73752e-10	-1.59923e-10	-1.27758	0.000166121	-1.59923e-10	-1.34124
117364934	chr1:117364934:G:A	7.16688e-10	-0.0557855	-1.29841	0.000217719	0.253731	-1.32449
117365962	chr1:117365962:C:T	8.67933e-10	-1.59923e-10	-1.16272	0.000306827	-1.59923e-10	-0.727677
117366150	chr1:117366150:T:C	8.84211e-10	-0.0833433	-1.06079	0.000306687	0.19926	-0.927393
117366321	chr1:117366321:G:A	7.59014e-10	-1.59923e-10	-1.29681	0.000186355	-1.59923e-10	-1.22631
117366397	chr1:117366397:T:C	8.49097e-10	-1.59923e-10	-1.18466	0.000295381	-1.59923e-10	-0.765696
117366586	chr1:117366586:T:G	8.05681e-10	-1.59923e-10	-1.23715	0.0002142	-1.59923e-10	-1.08705
117366690	chr1:117366690:C:T	8.69454e-10	-1.59923e-10	-1.16097	0.000307798	-1.59923e-10	-0.724517
117367233	chr1:117367233:C:T	4.87542e-10	-1.73946	-3.54416e-10	0.000112087	-1.73469	-3.54416e-10
117367515	chr1:117367515:T:G	8.94836e-10	0.197586	-1.32978	0.000279477	0.508624	-1.32967
117368060	chr1:117368060:G:A	2.59032e-10	-1.42191	-0.949972	6.16541e-05	-1.61563	-0.716793
117368468	chr1:117368468:C:G	8.41729e-10	-1.59923e-10	-1.19338	0.000228167	-1.59923e-10	-1.02388
117369185	chr1:117369185:T:C	7.87729e-10	-1.59923e-10	-1.25968	0.00017274	-1.59923e-10	-1.30217
117369211	chr1:117369211:G:A	2.33324e-10	-1.65676	-0.819642	4.95522e-05	-1.68458	-0.866356
117369216	chr1:117369216:T:G	5.48563e-10	-1.08959	-0.531939	6.09365e-05	-1.67207	-0.672062
117370397	chr1:117370397:A:G	2.20705e-10	-1.42841	-1.10359	5.29181e-05	-1.62142	-0.863792
117370521	chr1:117370521:T:TA	5.30679e-10	-1.08267	-0.572002	5.88379e-05	-1.66992	-0.709258
117370880	chr1:117370880:G:T	7.27743e-10	-1.59923e-10	-1.33888	0.000169789	-1.59923e-10	-1.3194
117371295	chr1:117371295:C:T	8.34301e-10	-1.59923e-10	-1.20224	0.000286005	-1.59923e-10	-0.797952
117371525	chr1:117371525:A:T	1.26013e-10	-1.73671	-1.35573	2.98193e-05	-1.71467	-1.34414
117371568	chr1:117371568:G:A	3.72714e-10	-0.749705	-1.25832	4.7093e-05	-1.28668	-1.31515
117371687	chr1:117371687:G:A	3.06305e-10	-1.42399	-0.780262	6.59743e-05	-1.6115	-0.6532
117371803	chr1:117371803:T:A	1.13099e-09	-1.59923e-10	-0.897988	0.000257724	-1.59923e-10	-0.902072
117371847	chr1:117371847:A:G	2.4711e-10	-1.70352	-0.715477	6.92331e-05	-1.37058	-0.845903
117372431	chr1:117372431:A:G	7.94359e-10	-1.59923e-10	-1.2513	0.000200863	-1.59923e-10	-1.15134
117372502	chr1:117372502:A:T	7.92266e-10	0.0606138	-1.31455	0.000253029	0.329031	-1.24949
117372684	chr1:117372684:C:T	3.75449e-10	-0.76686	-1.23385	4.78241e-05	-1.28862	-1.29781
117372685	chr1:117372685:G:A	7.85167e-10	-1.59923e-10	-1.26294	0.000195276	-1.59923e-10	-1.17955
117372705	chr1:117372705:A:G	1.02975e-09	-1.59923e-10	-0.991761	0.00033211	-1.59923e-10	-0.648495
117372791	chr1:117372791:A:AT	9.04068e-10	0.220163	-1.34209	0.000280325	0.523909	-1.34192
117373285	chr1:117373285:G:A	2.25183e-10	-1.46494	-1.04698	5.11194e-05	-1.63717	-0.882632
117373756	chr1:117373756:A:T	7.20897e-10	-1.59923e-10	-1.34834	0.000169851	-1.59923e-10	-1.31904
117373882	chr1:117373882:T:C	5.37973e-10	-1.64102	-3.54416e-10	0.000130974	-1.57896	-3.54416e-10
117374086	chr1:117374086:G:C	7.77172e-10	-1.59923e-10	-1.27317	0.00018437	-1.59923e-10	-1.23702
117374258	chr1:117374258:G:C	1.98714e-10	-1.47053	-1.16643	4.6418e-05	-1.64588	-0.970393
117374535	chr1:117374535:G:A	5.77296e-10	-1.57048	-3.54416e-10	0.000116293	-1.69785	-3.54416e-10
117374706	chr1:117374706:C:T	7.34578e-10	-1.59923e-10	-1.32954	0.000163459	-1.59923e-10	-1.3574
117374802	chr1:117374802:G:A	1.67054e-10	-1.6215	-1.18902	3.26738e-05	-1.73068	-1.2367
117375015	chr1:117375015:C:T	8.38094e-10	-1.59923e-10	-1.1977	0.000175186	-1.59923e-10	-1.28811
117375138	chr1:117375138:G:A	8.26597e-10	-1.59923e-10	-1.21152	0.000222039	-1.59923e-10	-1.05111
117375663	chr1:117375663:T:C	5.5256e-10	-1.07946	-0.534806	6.0918e-05	-1.66883	-0.675598
117376113	chr1:117376113:C:T	9.62382e-10	0.281207	-1.34063	0.000300074	0.590291	-1.34022
117376392	chr1:117376392:A:G	9.63626e-10	0.287702	-1.34583	0.000298898	0.591835	-1.34569
117376488	chr1:117376488:C:T	1.27797e-08	-1.59923e-10	1.52678	0.00244041	-1.59923e-10	1.34596
117376537	chr1:117376537:C:T	9.06043e-10	-1.11975	-3.54416e-10	0.000136565	-1.53716	-3.54416e-10
117376853	chr1:117376853:A:G	1.25882e-10	-1.73558	-1.35791	3.08159e-05	-1.71179	-1.31414
117377124	chr1:117377124:T:C	1.25991e-10	-1.73696	-1.35567	2.97749e-05	-1.71532	-1.34498
117377155	chr1:117377155:T:G	6.93542e-09	-1.59923e-10	0.915563	0.000908559	-1.59923e-10	0.357899
117377320	chr1:117377320:G:C	7.69318e-10	-1.59923e-10	-1.28333	0.000165643	-1.59923e-10	-1.34413
117377406	chr1:117377406:T:C	9.44567e-10	0.264424	-1.34253	0.000293812	0.571322	-1.34234
117377425	chr1:117377425:T:C	1.26573e-10	-1.73246	-1.35555	3.00629e-05	-1.70544	-1.34523
117377500	chr1:117377500:A:C	8.17065e-10	-1.59923e-10	-1.22311	0.000218695	-1.59923e-10	-1.06628
117377657	chr1:117377657:C:T	2.1012e-09	-1.74142	1.46285	0.00040227	-1.56083	1.10399
117377685	chr1:117377685:T:TTG	9.79603e-10	0.303036	-1.34472	0.000305529	0.612615	-1.34453
117377689	chr1:117377689:G:T	9.68593e-10	0.289997	-1.34299	0.000301774	0.598526	-1.34281
117377770	chr1:117377770:A:G	1.85883e-10	-1.718	-0.98571	4.98378e-05	-1.41952	-1.12566
117377882	chr1:117377882:C:T	8.1718e-10	-1.59923e-10	-1.22297	0.000218744	-1.59923e-10	-1.06606
117378661	chr1:117378661:C:T	7.25405e-10	-1.59923e-10	-1.3421	0.000163832	-1.59923e-10	-1.35512
117378890	chr1:117378890:CTTAT:C	4.11098e-10	-0.654124	-1.25588	5.03105e-05	-1.22234	-1.31341
117379102	chr1:117379102:A:G	2.17263e-09	-1.59923e-10	-0.245139	0.000273111	-1.59923e-10	-0.844083
117379132	chr1:117379132:G:C	7.77456e-10	-1.59923e-10	-1.27281	0.000195452	-1.59923e-10	-1.17864
117379249	chr1:117379249:A:G	1.25876e-10	-1.73664	-1.35689	2.98834e-05	-1.71454	-1.34212
117379379	chr1:117379379:T:C	9.81387e-10	0.304133	-1.344	0.000305928	0.613331	-1.34394
117379388	chr1:117379388:A:C	5.68612e-10	-1.08159	-0.504048	6.25147e-05	-1.6694	-0.649159
117380224	chr1:117380224:T:C	8.28974e-10	-1.59923e-10	-1.20864	0.000173922	-1.59923e-10	-1.29535
117380640	chr1:117380640:A:G	9.15446e-10	-1.59923e-10	-1.10942	0.000178042	-1.59923e-10	-1.27194
117380675	chr1:117380675:T:G	1.26186e-10	-1.73465	-1.35643	2.99931e-05	-1.70981	-1.34318
117381293	chr1:117381293:G:A	8.29472e-10	-1.59923e-10	-1.20804	0.000223049	-1.59923e-10	-1.04657
117381431	chr1:117381431:C:T	1.25547e-10	-1.73697	-1.35918	3.03035e-05	-1.71526	-1.32744
117381919	chr1:117381919:C:T	8.19109e-10	-1.59923e-10	-1.22062	0.000219486	-1.59923e-10	-1.06267
117381957	chr1:117381957:T:C	7.06268e-09	-1.59923e-10	0.933747	0.000922759	-1.59923e-10	0.373407
117382499	chr1:117382499:C:T	8.51189e-10	-1.59923e-10	-1.1822	0.000177395	-1.59923e-10	-1.27558
117382524	chr1:117382524:C:G	8.51054e-10	-1.59923e-10	-1.18236	0.000296258	-1.59923e-10	-0.762729
117382621	chr1:117382621:C:T	9.52093e-10	0.27725	-1.34742	0.000295994	0.585048	-1.34867
117382683	chr1:117382683:A:G	8.23548e-10	0.0942891	-1.3095	0.000264302	0.365174	-1.24204
117382755	chr1:117382755:C:G	8.06772e-10	-1.59923e-10	-1.23579	0.00016781	-1.59923e-10	-1.33113
117383131	chr1:117383131:C:T	1.26148e-10	-1.73828	-1.35309	2.95554e-05	-1.71862	-1.34908
117383251	chr1:117383251:AT:A	8.75979e-10	0.204774	-1.35826	0.000274131	0.510505	-1.35086
117383496	chr1:117383496:C:T	2.38286e-10	-1.45679	-0.998567	5.67865e-05	-1.6385	-0.776164
117383513	chr1:117383513:G:A	9.22522e-10	0.249225	-1.35095	0.00028679	0.555337	-1.35055
117383719	chr1:117383719:G:A	7.87772e-10	0.0592023	-1.31883	0.000250978	0.327725	-1.25632
117383751	chr1:117383751:T:A	1.84324e-10	-1.47524	-1.2369	3.62297e-05	-1.63882	-1.22526
117384715	chr1:117384715:G:A	2.23597e-10	-1.43868	-1.08031	4.98608e-05	-1.62072	-0.924006
117384822	chr1:117384822:A:G	1.53927e-09	-1.74082	1.15106	0.000307932	-1.53426	0.810182
117385614	chr1:117385614:G:C	1.72423e-09	-1.59923e-10	-0.476295	0.00024999	-1.59923e-10	-0.932539
117385765	chr1:117385765:C:T	8.88082e-10	-1.59923e-10	-1.13977	0.000183679	-1.59923e-10	-1.24077
117386177	chr1:117386177:G:A	8.84534e-10	0.214384	-1.35816	0.000276737	0.519509	-1.3504
117386477	chr1:117386477:A:G	1.96267e-10	-1.70704	-0.942323	5.34979e-05	-1.38272	-1.0916
117386983	chr1:117386983:G:A	1.99052e-10	-1.43877	-1.1965	4.58133e-05	-1.62505	-1.00434
117387473	chr1:117387473:T:C	1.43696e-10	-1.64594	-1.31519	3.40386e-05	-1.63503	-1.29143
117387606	chr1:117387606:T:C	8.17664e-10	-1.59923e-10	-1.22238	0.000275246	-1.59923e-10	-0.836296
117388172	chr1:117388172:AAG:A	8.12188e-10	0.0767603	-1.30586	0.000260874	0.346136	-1.23606
117388320	chr1:117388320:A:G	9.40362e-10	0.248536	-1.3311	0.000292046	0.554	-1.33105
117388469	chr1:117388469:A:G	8.91832e-10	0.198713	-1.33427	0.00027605	0.500806	-1.33419
117389101	chr1:117389101:A:G	4.86609e-10	-1.74137	-3.54416e-10	0.000113404	-1.723	-3.54416e-10
117389526	chr1:117389526:A:C	8.18172e-10	-1.59923e-10	-1.22176	0.000219121	-1.59923e-10	-1.06434
117389528	chr1:117389528:C:T	8.34243e-10	-1.59923e-10	-1.20231	0.000285974	-1.59923e-10	-0.798061
117390377	chr1:117390377:G:C	3.34379e-09	-1.73988	1.92591	0.000644169	-1.5211	1.5351
117390481	chr1:117390481:T:C	2.7006e-09	-1.59923e-10	-0.027603	0.000784957	-1.59923e-10	0.211668
117390932	chr1:117390932:A:G	7.45763e-10	-1.59923e-10	-1.31443	0.000164207	-1.59923e-10	-1.35284
117390964	chr1:117390964:G:A	8.76985e-10	0.150633	-1.30298	0.000283659	0.425681	-1.23187
117390987	chr1:117390987:G:A	1.02562e-09	0.361918	-1.3577	0.000321662	0.677342	-1.3578
117391778	chr1:117391778:CT:C	2.03553e-09	-1.59923e-10	-0.310322	0.000356872	-1.59923e-10	-0.576583
117392298	chr1:117392298:G:A	1.85544e-10	-1.72456	-0.980978	4.67801e-05	-1.44473	-1.16377
117392527	chr1:117392527:AT:A	7.82671e-10	-1.59923e-10	-1.26612	0.000179094	-1.59923e-10	-1.26605
117392683	chr1:117392683:TGAA:T	1.25838e-10	-1.73892	-1.35492	2.96222e-05	-1.71834	-1.3471
117392925	chr1:117392925:C:G	2.69276e-10	-1.70897	-0.624127	6.87623e-05	-1.38865	-0.834659
117392959	chr1:117392959:C:T	7.50973e-10	-1.30746	-3.54416e-10	0.000178452	-1.26964	-3.54416e-10
117393013	chr1:117393013:A:T	1.98323e-10	-1.4513	-1.18763	4.60935e-05	-1.63269	-0.990595
117393483	chr1:117393483:T:C	8.38934e-10	-1.59923e-10	-1.1967	0.00017531	-1.59923e-10	-1.2874
117393487	chr1:117393487:TG:T	2.13407e-10	-1.20811	-1.35752	3.58851e-05	-1.62649	-1.24715
117393488	chr1:117393488:G:T	1.73447e-10	-1.42583	-1.34713	7.79157e-05	-0.767964	-1.33037
117393960	chr1:117393960:A:G	1.08079e-09	-0.943385	-3.54416e-10	0.000643259	0.012586	-3.54416e-10
117394081	chr1:117394081:G:GT	5.76085e-10	-1.03893	-0.533651	6.20899e-05	-1.65937	-0.666006
117394143	chr1:117394143:G:A	5.27083e-10	-0.996496	-0.66498	5.89126e-05	-1.64392	-0.733991
117394169	chr1:117394169:C:T	1.26002e-10	-1.73655	-1.35598	2.99552e-05	-1.71318	-1.34108
117394229	chr1:117394229:C:T	1.8233e-10	-1.72706	-0.995956	4.58143e-05	-1.45505	-1.17431
117394292	chr1:117394292:C:T	7.9576e-10	-1.59923e-10	-1.24953	0.000201356	-1.59923e-10	-1.14889
117394333	chr1:117394333:C:T	4.09585e-10	-0.653045	-1.26064	4.98463e-05	-1.22888	-1.31613
117395157	chr1:117395157:T:C	1.82319e-09	-0.420493	-3.54416e-10	0.000658366	0.0357999	-3.54416e-10
117395481	chr1:117395481:G:A	2.41799e-10	-1.69913	-0.741596	6.87688e-05	-1.35728	-0.865932
117395544	chr1:117395544:T:G	2.43111e-10	-1.69188	-0.743433	7.01084e-05	-1.33626	-0.867662
117395654	chr1:117395654:T:C	2.4927e-09	-0.258308	0.150597	0.000612082	-0.0204572	-0.0166383
117396119	chr1:117396119:A:G	2.00038e-10	-1.47043	-1.1599	4.73413e-05	-1.64422	-0.952353
117396302	chr1:117396302:A:G	1.28097e-09	-1.59923e-10	-0.773459	0.000248528	-1.59923e-10	-0.938407
117397066	chr1:117397066:AC:A	9.0701e-10	0.240454	-1.35913	0.000283227	0.548486	-1.3562
117397152	chr1:117397152:A:G	1.25102e-10	-1.74093	-1.35877	2.97554e-05	-1.72653	-1.33442
117397358	chr1:117397358:A:G	8.17496e-10	-1.59923e-10	-1.22259	0.000218861	-1.59923e-10	-1.06552
117397948	chr1:117397948:G:A	8.37191e-10	0.159988	-1.35877	0.000260371	0.460602	-1.35246
117397950	chr1:117397950:C:A	1.92587e-10	-1.72028	-0.948001	5.3815e-05	-1.42767	-1.04074
117398852	chr1:117398852:G:A	1.43763e-09	-1.59923e-10	-0.658084	0.000467469	-1.59923e-10	-0.306628
117398905	chr1:117398905:G:A	9.73415e-10	0.185303	-1.23333	0.000343092	0.45917	-1.07513
117399138	chr1:117399138:C:T	1.05342e-09	-0.969034	-3.54416e-10	0.000156912	-1.39828	-3.54416e-10
117399181	chr1:117399181:A:G	2.18043e-09	-1.59923e-10	-0.241555	0.000434344	-1.59923e-10	-0.380125
117399302	chr1:117399302:C:T	3.00684e-10	-1.43279	-0.789985	6.47984e-05	-1.61725	-0.665435
117399349	chr1:117399349:C:T	1.26036e-10	-1.73308	-1.35919	2.9951e-05	-1.70727	-1.34713
117399407	chr1:117399407:G:A	9.90519e-10	-1.59923e-10	-1.0306	0.000187032	-1.59923e-10	-1.22268
117399667	chr1:117399667:C:A	1.44512e-09	-1.59923e-10	-0.652886	0.000349092	-1.59923e-10	-0.598625
117399787	chr1:117399787:A:G	8.51054e-10	-1.59923e-10	-1.18236	0.000296258	-1.59923e-10	-0.762729
117399969	chr1:117399969:T:C	2.06417e-10	-1.44682	-1.15211	4.80512e-05	-1.63153	-0.950166
117400056	chr1:117400056:G:A	7.72075e-10	-1.59923e-10	-1.27975	0.000165842	-1.59923e-10	-1.34292
117400066	chr1:117400066:A:G	8.28979e-10	-1.59923e-10	-1.20864	0.000173924	-1.59923e-10	-1.29534
117400080	chr1:117400080:C:T	7.30926e-10	-1.59923e-10	-1.33452	0.000164219	-1.59923e-10	-1.35276
117400240	chr1:117400240:G:A	7.73359e-10	0.0612898	-1.33938	0.000243616	0.330577	-1.28894
117400334	chr1:117400334:T:C	8.44965e-10	-1.59923e-10	-1.18954	0.000176071	-1.59923e-10	-1.28307
117400952	chr1:117400952:C:T	7.13554e-10	-1.59923e-10	-1.35858	0.000163172	-1.59923e-10	-1.35916
117401200	chr1:117401200:C:T	9.91722e-10	-1.59923e-10	-1.02939	0.000187161	-1.59923e-10	-1.22199
117401362	chr1:117401362:C:A	1.25623e-10	-1.73697	-1.35858	3.00455e-05	-1.71579	-1.33546
117401687	chr1:117401687:A:T	1.25397e-10	-1.73849	-1.35886	2.99943e-05	-1.71945	-1.3335
117401716	chr1:117401716:A:G	1.91166e-10	-1.39105	-1.28464	4.29711e-05	-1.41713	-1.2763
117402041	chr1:117402041:G:A	4.01531e-10	-0.688336	-1.24521	4.94777e-05	-1.24604	-1.3064
117402598	chr1:117402598:T:C	2.51973e-10	-1.70569	-0.693824	7.02673e-05	-1.37775	-0.823906
117402654	chr1:117402654:T:C	1.4857e-09	-0.62519	-3.54416e-10	0.000176028	-1.28332	-3.54416e-10
117402974	chr1:117402974:T:G	8.18179e-10	-1.59923e-10	-1.22175	0.000219142	-1.59923e-10	-1.06424
117403800	chr1:117403800:C:T	6.75863e-10	-1.41284	-3.54416e-10	0.000179208	-1.26541	-3.54416e-10
117403814	chr1:117403814:A:G	7.94515e-10	-1.59923e-10	-1.2511	0.000200911	-1.59923e-10	-1.1511
117403819	chr1:117403819:C:T	8.40947e-10	-1.59923e-10	-1.1943	0.000221619	-1.59923e-10	-1.053
117403971	chr1:117403971:A:G	8.3216e-10	0.100175	-1.30498	0.000267698	0.370983	-1.23508
117404623	chr1:117404623:T:C	8.95008e-10	0.225833	-1.35783	0.000278099	0.532533	-1.35852
117404886	chr1:117404886:C:G	8.30688e-10	0.1526	-1.35918	0.000257663	0.453427	-1.35574
117405033	chr1:117405033:C:T	8.5445e-10	-1.59923e-10	-1.17837	0.0001729	-1.59923e-10	-1.30125
117405275	chr1:117405275:CT:C	2.16461e-10	-1.66327	-0.888154	4.6105e-05	-1.69079	-0.932247
117405897	chr1:117405897:T:G	8.35681e-10	-1.59923e-10	-1.20059	0.000174811	-1.59923e-10	-1.29026
117406055	chr1:117406055:G:A	5.95651e-10	-1.06463	-0.474547	6.45259e-05	-1.66389	-0.623002
117406347	chr1:117406347:A:G	1.43485e-09	-1.59923e-10	-0.660018	0.000466402	-1.59923e-10	-0.308913
117406761	chr1:117406761:C:T	2.20402e-09	-1.59923e-10	-0.230797	0.000436888	-1.59923e-10	-0.374284
117406879	chr1:117406879:A:G	1.25286e-10	-1.73914	-1.35909	3.00553e-05	-1.72125	-1.32967
117407019	chr1:117407019:T:C	8.61673e-10	-1.59923e-10	-1.16996	0.000303668	-1.59923e-10	-0.738027
117407111	chr1:117407111:G:GA	2.12366e-09	-0.209961	-0.057974	0.000539267	0.0286903	-0.19244
117407126	chr1:117407126:C:G	1.73698e-10	-1.42685	-1.34467	2.99941e-05	-1.74144	-1.31152
117407240	chr1:117407240:T:A	8.21318e-10	-1.59923e-10	-1.21792	0.000220368	-1.59923e-10	-1.05866
117407374	chr1:117407374:A:G	8.00849e-10	-1.59923e-10	-1.24316	0.000212279	-1.59923e-10	-1.09606
117408176	chr1:117408176:G:A	5.57915e-10	-1.0554	-0.549224	6.06082e-05	-1.66069	-0.688837
117408193	chr1:117408193:C:T	7.82117e-10	-1.59923e-10	-1.26683	0.000178962	-1.59923e-10	-1.26679
117408225	chr1:117408225:A:G	1.95834e-10	-1.48858	-1.16299	4.66944e-05	-1.65405	-0.956291
117408504	chr1:117408504:T:C	8.27643e-10	-1.59923e-10	-1.21025	0.000173739	-1.59923e-10	-1.29641
117408563	chr1:117408563:T:G	2.16578e-09	-1.59923e-10	-0.2483	0.000290753	-1.59923e-10	-0.781487
117408997	chr1:117408997:T:C	7.37621e-10	-1.59923e-10	-1.3254	0.000163772	-1.59923e-10	-1.35549
117409084	chr1:117409084:T:C	9.18088e-10	-1.59923e-10	-1.10654	0.00017834	-1.59923e-10	-1.27027
117409332	chr1:117409332:T:C	8.17105e-10	-1.59923e-10	-1.22307	0.000218708	-1.59923e-10	-1.06622
117409428	chr1:117409428:GTACTTCACATAATTTTCATTCTTTTAAATTATTTTTGGTT:G	1.25746e-10	-1.74047	-1.3541	2.93874e-05	-1.72564	-1.34776
117409670	chr1:117409670:C:T	2.05894e-10	-1.7076	-0.893867	5.89773e-05	-1.3842	-0.992606
117409753	chr1:117409753:A:G	8.25981e-10	-1.59923e-10	-1.21226	0.000222189	-1.59923e-10	-1.05043
117410156	chr1:117410156:A:G	5.76932e-10	-1.57111	-3.54416e-10	0.000112208	-1.7336	-3.54416e-10
117410524	chr1:117410524:C:T	2.08594e-10	-1.70113	-0.887311	6.05218e-05	-1.36399	-0.986968
117410598	chr1:117410598:T:A	2.23452e-09	-1.59923e-10	-0.217053	0.000277823	-1.59923e-10	-0.826976
117410748	chr1:117410748:AT:A	5.43358e-10	-1.0914	-0.53967	6.02559e-05	-1.6731	-0.682265
117410917	chr1:117410917:C:T	2.17631e-10	-1.69183	-0.854207	4.66321e-05	-1.71219	-0.899479
117411268	chr1:117411268:A:G	7.68502e-10	0.0746086	-1.359	0.000236927	0.370581	-1.35679
117411449	chr1:117411449:A:G	1.17515e-08	1.4429	-3.54416e-10	0.00370936	1.76465	-3.54416e-10
117411907	chr1:117411907:T:C	2.27362e-10	-1.66881	-0.833478	4.84379e-05	-1.69443	-0.879245
117411908	chr1:117411908:G:A	2.6086e-10	-1.71245	-0.652397	9.37118e-05	-1.40838	-0.505355
117412024	chr1:117412024:C:T	7.89695e-10	-1.59923e-10	-1.25719	0.000196752	-1.59923e-10	-1.17202
117412789	chr1:117412789:A:G	6.22564e-10	-1.49499	-3.54416e-10	0.000120385	-1.66327	-3.54416e-10
117412897	chr1:117412897:A:G	8.12923e-10	-1.59923e-10	-1.2282	0.000206119	-1.59923e-10	-1.12551
117413115	chr1:117413115:A:T	1.27139e-10	-1.73853	-1.34502	2.93341e-05	-1.71949	-1.35572
117414017	chr1:117414017:T:C	8.61318e-10	0.188619	-1.35899	0.000267694	0.49272	-1.35684
117414666	chr1:117414666:A:G	2.04751e-10	-1.43992	-1.16712	4.77736e-05	-1.62543	-0.962061
117414883	chr1:117414883:A:G	5.71748e-10	-1.04887	-0.531264	6.16059e-05	-1.65854	-0.674661
117415131	chr1:117415131:G:A	8.17374e-10	-1.59923e-10	-1.22274	0.000218821	-1.59923e-10	-1.06571
117415161	chr1:117415161:C:T	1.20111e-09	-1.59923e-10	-0.837833	0.000274634	-1.59923e-10	-0.838523
117415225	chr1:117415225:A:G	9.14432e-10	-1.59923e-10	-1.11053	0.000177924	-1.59923e-10	-1.2726
117415581	chr1:117415581:A:C	8.34496e-10	-1.59923e-10	-1.20201	0.00017468	-1.59923e-10	-1.291
117415694	chr1:117415694:T:C	8.17886e-10	-1.59923e-10	-1.22211	0.000219017	-1.59923e-10	-1.06481
117415799	chr1:117415799:A:G	8.68642e-10	0.197285	-1.35919	0.000270508	0.501751	-1.35541
117415996	chr1:117415996:A:C	5.48656e-10	-1.0514	-0.569966	5.95615e-05	-1.65957	-0.707384
117416038	chr1:117416038:A:C	7.99613e-10	-1.59923e-10	-1.2447	0.000202642	-1.59923e-10	-1.14252
117416628	chr1:117416628:T:C	2.6774e-10	-1.69221	-0.646607	7.63731e-05	-1.33791	-0.780422
117416643	chr1:117416643:G:A	8.82366e-10	-1.59923e-10	-1.14623	0.000244094	-1.59923e-10	-0.956409
117416950	chr1:117416950:G:A	4.14433e-10	-0.636133	-1.26579	5.04088e-05	-1.21489	-1.3189
117417692	chr1:117417692:A:G	8.68455e-10	-1.59923e-10	-1.16212	0.000308435	-1.59923e-10	-0.722449
117417802	chr1:117417802:A:G	3.87009e-10	-0.682725	-1.28766	4.83353e-05	-1.24184	-1.33396
117418588	chr1:117418588:T:C	9.42501e-10	0.258451	-1.33875	0.000294889	0.570938	-1.3383
117418658	chr1:117418658:A:C	1.60743e-10	-1.52541	-1.32362	3.89038e-05	-1.53095	-1.26192
117418762	chr1:117418762:C:G	8.49363e-10	0.174462	-1.35881	0.000264633	0.476967	-1.35258
117419175	chr1:117419175:CT:C	2.11374e-10	-1.41441	-1.16079	4.84154e-05	-1.61182	-0.96232
117419247	chr1:117419247:G:T	8.66213e-10	-1.59923e-10	-1.1647	0.000185144	-1.59923e-10	-1.23283
117420150	chr1:117420150:T:A	5.21509e-10	-1.67211	-3.54416e-10	0.000116734	-1.69406	-3.54416e-10
117420152	chr1:117420152:C:T	1.81489e-10	-1.55974	-1.1679	4.65139e-05	-1.56484	-1.04937
117420205	chr1:117420205:A:G	9.31049e-10	-1.59923e-10	-1.09252	0.000185861	-1.59923e-10	-1.22896
117420456	chr1:117420456:G:A	7.72654e-10	-1.59923e-10	-1.279	0.000164819	-1.59923e-10	-1.34911
117422035	chr1:117422035:GAATT:G	8.15386e-10	-1.59923e-10	-1.22517	0.000218128	-1.59923e-10	-1.06888
117422132	chr1:117422132:G:A	8.50197e-10	-1.59923e-10	-1.18336	0.000295717	-1.59923e-10	-0.764557
117422930	chr1:117422930:A:G	8.13537e-10	-1.59923e-10	-1.22744	0.00017704	-1.59923e-10	-1.27759
117422990	chr1:117422990:A:G	8.49427e-10	-1.59923e-10	-1.18427	0.000295214	-1.59923e-10	-0.766259
117423023	chr1:117423023:A:G	5.38195e-10	-1.08343	-0.557179	5.96195e-05	-1.67022	-0.695759
117423241	chr1:117423241:T:G	7.92932e-10	-1.59923e-10	-1.2531	0.000175344	-1.59923e-10	-1.28721
117423539	chr1:117423539:T:C	5.49589e-10	-0.612984	-1.00668	5.54694e-05	-1.2034	-1.23473
117423976	chr1:117423976:G:A	8.4647e-10	-1.59923e-10	-1.18776	0.000293522	-1.59923e-10	-0.772008
117424097	chr1:117424097:T:A	1.72423e-09	-1.59923e-10	-0.476295	0.00024999	-1.59923e-10	-0.932539
117424101	chr1:117424101:C:T	5.25172e-10	-1.07162	-0.593487	5.78727e-05	-1.66612	-0.729597
117424650	chr1:117424650:C:T	7.76827e-10	-1.59923e-10	-1.27361	0.000192469	-1.59923e-10	-1.19403
117424692	chr1:117424692:C:A	8.39591e-10	-1.59923e-10	-1.19592	0.000227409	-1.59923e-10	-1.02721
117424980	chr1:117424980:T:A	2.306e-10	-1.3898	-1.09835	5.02191e-05	-1.58782	-0.949749
117425194	chr1:117425194:C:CT	8.07832e-10	-1.59923e-10	-1.23448	0.00026868	-1.59923e-10	-0.860441
117425903	chr1:117425903:TG:T	7.27584e-10	-1.59923e-10	-1.3391	0.000196336	-1.59923e-10	-1.17413
117426335	chr1:117426335:G:A	2.09913e-10	-1.43764	-1.14449	4.88201e-05	-1.62645	-0.939369
117426685	chr1:117426685:G:A	8.50031e-10	-1.59923e-10	-1.18356	0.000295599	-1.59923e-10	-0.764959
117426693	chr1:117426693:G:A	9.98252e-10	-1.59923e-10	-1.02283	0.000194511	-1.59923e-10	-1.18347
117426772	chr1:117426772:T:A	8.3992e-10	-1.59923e-10	-1.19553	0.000227555	-1.59923e-10	-1.02657
117427194	chr1:117427194:G:A	8.11146e-10	-1.59923e-10	-1.23038	0.000171514	-1.59923e-10	-1.30929
117427217	chr1:117427217:GC:G	7.74674e-10	-1.59923e-10	-1.27639	0.000191721	-1.59923e-10	-1.19792
117427407	chr1:117427407:C:T	1.25764e-10	-1.74128	-1.35315	2.92131e-05	-1.73001	-1.34934
117428263	chr1:117428263:C:T	1.26271e-10	-1.73439	-1.35601	2.99753e-05	-1.70954	-1.34404
117428485	chr1:117428485:C:T	8.39637e-10	-1.59923e-10	-1.19586	0.000227436	-1.59923e-10	-1.02709
117428588	chr1:117428588:T:G	3.77149e-10	-0.66175	-1.33444	4.79421e-05	-1.22796	-1.35601
117428725	chr1:117428725:A:G	7.68064e-10	0.0550261	-1.33999	0.000241736	0.323837	-1.28995
117429040	chr1:117429040:A:C	1.22095e-09	-1.73564	0.914189	0.000259585	-1.48513	0.590256
117431399	chr1:117431399:A:G	2.26773e-10	-1.67343	-0.831449	5.45785e-05	-1.73882	-0.715502
117431675	chr1:117431675:G:A	2.10288e-09	-1.59923e-10	-0.277769	0.000266627	-1.59923e-10	-0.868109
117431858	chr1:117431858:G:A	8.71628e-10	-1.59923e-10	-1.15847	0.000239702	-1.59923e-10	-0.974565
117432702	chr1:117432702:C:A	5.87686e-10	-1.04412	-0.50852	6.30308e-05	-1.65667	-0.653666
117432731	chr1:117432731:C:T	1.43457e-10	-1.74125	-1.22155	3.83452e-05	-1.72864	-1.07869
117432788	chr1:117432788:G:C	8.15262e-10	-1.59923e-10	-1.22532	0.000172068	-1.59923e-10	-1.30607
117433011	chr1:117433011:G:C	1.46568e-09	0.180041	-0.818798	0.000448629	0.499579	-0.847344
117433851	chr1:117433851:A:G	3.89468e-10	-0.627984	-1.33607	4.90484e-05	-1.20456	-1.35659
117434400	chr1:117434400:T:C	8.34679e-10	-1.59923e-10	-1.20179	0.000286271	-1.59923e-10	-0.797021
117434621	chr1:117434621:A:G	8.38889e-10	-1.59923e-10	-1.19676	0.000227141	-1.59923e-10	-1.02839
117434702	chr1:117434702:G:A	1.65859e-10	-1.58123	-1.23646	3.98555e-05	-1.70531	-1.06339
117435102	chr1:117435102:T:A	2.25085e-10	-1.70885	-0.8035	7.26428e-05	-1.34812	-0.820283
117435252	chr1:117435252:T:C	1.46329e-10	-1.74132	-1.20166	3.92991e-05	-1.72891	-1.05385
117435424	chr1:117435424:A:G	8.46136e-10	-1.59923e-10	-1.18815	0.00029358	-1.59923e-10	-0.77181
117435828	chr1:117435828:C:T	5.29902e-09	-1.59923e-10	0.646444	0.000419047	-1.59923e-10	-0.415978
117436665	chr1:117436665:C:T	5.33754e-10	-1.09114	-0.557764	5.92865e-05	-1.67269	-0.698891
117436792	chr1:117436792:A:G	9.1635e-10	-1.59923e-10	-1.10843	0.000258759	-1.59923e-10	-0.898066
117437056	chr1:117437056:T:C	2.3955e-10	-1.6899	-0.760174	5.09606e-05	-1.71167	-0.81124
117437449	chr1:117437449:T:G	7.37853e-10	-1.59923e-10	-1.32509	0.000180608	-1.59923e-10	-1.25763
117438133	chr1:117438133:G:A	1.59167e-09	0.000230391	-0.556526	0.00058626	0.281772	-0.361969
117438402	chr1:117438402:A:G	1.58494e-09	-0.0314328	-0.529096	0.000584553	0.24854	-0.331653
117438591	chr1:117438591:A:C	1.53978e-09	0.239295	-0.828731	0.000472784	0.563545	-0.858867
117438602	chr1:117438602:C:T	7.86749e-10	-1.59923e-10	-1.26092	0.000180092	-1.59923e-10	-1.2605
117438892	chr1:117438892:C:T	1.45068e-10	-1.73964	-1.21199	3.90657e-05	-1.72099	-1.06773
117438974	chr1:117438974:A:G	5.58246e-10	-1.07086	-0.533172	6.10353e-05	-1.66596	-0.676552
117439376	chr1:117439376:T:C	3.81889e-10	-0.689982	-1.29372	4.77056e-05	-1.25258	-1.33633
117439440	chr1:117439440:T:C	1.43255e-09	-1.59923e-10	-0.661624	0.000465436	-1.59923e-10	-0.310987
117439445	chr1:117439445:C:T	8.37885e-10	-1.59923e-10	-1.19795	0.000226756	-1.59923e-10	-1.03009
117439670	chr1:117439670:T:G	2.13181e-09	-1.59923e-10	-0.264108	0.000287469	-1.59923e-10	-0.792846
117440584	chr1:117440584:G:A	1.41455e-10	-1.73994	-1.23691	3.77639e-05	-1.72251	-1.1001
117440685	chr1:117440685:G:T	1.07722e-09	0.132459	-1.07915	0.000313001	0.451453	-1.15921
117441193	chr1:117441193:A:G	2.13214e-10	-1.67334	-0.893195	4.55538e-05	-1.69828	-0.93679
117441777	chr1:117441777:C:T	1.65847e-10	-1.49104	-1.32673	4.04436e-05	-1.48809	-1.26597
117441789	chr1:117441789:A:G	1.2091e-09	-1.59923e-10	-0.831203	0.000236472	-1.59923e-10	-0.988133
117442529	chr1:117442529:GTTAA:G	7.86346e-10	-1.59923e-10	-1.26144	0.000195678	-1.59923e-10	-1.17749
117442701	chr1:117442701:C:T	8.17339e-10	-1.59923e-10	-1.22278	0.000218915	-1.59923e-10	-1.06528
117442846	chr1:117442846:T:C	7.98493e-10	-1.59923e-10	-1.24611	0.000202192	-1.59923e-10	-1.14474
117442852	chr1:117442852:G:A	4.10706e-10	-0.635031	-1.27593	5.02338e-05	-1.2145	-1.32278
117442898	chr1:117442898:A:G	6.20495e-10	-1.07528	-0.423033	6.74949e-05	-1.6674	-0.574511
117443043	chr1:117443043:C:T	1.62799e-09	-0.00362532	-0.530109	0.000601638	0.278733	-0.333038
117443372	chr1:117443372:A:G	2.68848e-10	-1.67932	-0.655367	6.07087e-05	-1.70284	-0.645036
117443504	chr1:117443504:C:G	9.30268e-10	0.264765	-1.35813	0.000292931	0.57612	-1.35014
117444114	chr1:117444114:C:A	2.07251e-10	-1.71232	-0.882583	5.86824e-05	-1.39945	-0.982374
117444270	chr1:117444270:C:T	1.60953e-09	-1.73947	1.19433	0.00032673	-1.5159	0.851075
117444295	chr1:117444295:CT:C	1.07301e-09	0.0780891	-1.0287	0.000306611	0.392544	-1.12092
117444298	chr1:117444298:C:A	1.03931e-09	0.0444171	-1.02693	0.00029606	0.356088	-1.11949
117444455	chr1:117444455:G:A	5.69701e-10	-1.05059	-0.533128	6.14461e-05	-1.65911	-0.676692
117444556	chr1:117444556:G:T	7.48224e-10	-1.59923e-10	-1.31113	0.000186276	-1.59923e-10	-1.22673
117445517	chr1:117445517:G:C	8.48114e-10	-1.59923e-10	-1.18582	0.000198194	-1.59923e-10	-1.16471
117445631	chr1:117445631:AT:A	1.86972e-09	-1.59923e-10	-0.395288	0.000264615	-1.59923e-10	-0.875685
117445713	chr1:117445713:G:C	7.97585e-10	-1.59923e-10	-1.24725	0.000202351	-1.59923e-10	-1.14396
117445956	chr1:117445956:A:G	9.84896e-10	-1.59923e-10	-1.0363	0.000284455	-1.59923e-10	-0.803386
117446197	chr1:117446197:G:A	2.15729e-10	-1.69532	-0.859496	6.31785e-05	-1.34649	-0.961508
117446653	chr1:117446653:A:G	7.32643e-10	-1.33628	0.00410622	0.000179418	-1.16411	-0.100135
117446760	chr1:117446760:A:G	2.11637e-10	-1.70405	-0.86991	6.0944e-05	-1.37269	-0.971316
117447056	chr1:117447056:A:G	1.72668e-10	-1.46077	-1.31669	3.77738e-05	-1.47024	-1.35211
117447107	chr1:117447107:T:C	8.17849e-10	-1.59923e-10	-1.22216	0.000219196	-1.59923e-10	-1.06399
117447903	chr1:117447903:C:T	8.45181e-10	-1.59923e-10	-1.18928	0.000229438	-1.59923e-10	-1.01833
117447917	chr1:117447917:A:G	2.92154e-10	-1.41528	-0.836275	6.23413e-05	-1.60666	-0.714672
117448079	chr1:117448079:A:G	2.21677e-09	-1.59923e-10	-0.225027	0.000439208	-1.59923e-10	-0.368989
117448177	chr1:117448177:C:T	2.15195e-09	-1.59923e-10	-0.254704	0.000270067	-1.59923e-10	-0.85529
117448257	chr1:117448257:TAAAG:T	7.36165e-10	-1.59923e-10	-1.32738	0.000181177	-1.59923e-10	-1.25449
117448430	chr1:117448430:G:A	7.45605e-10	-1.59923e-10	-1.31464	0.00018525	-1.59923e-10	-1.23225
117448560	chr1:117448560:T:C	1.4597e-10	-1.74065	-1.20478	3.94078e-05	-1.72502	-1.05497
117448562	chr1:117448562:T:C	8.60736e-10	-1.59923e-10	-1.17105	0.000179059	-1.59923e-10	-1.26625
117448619	chr1:117448619:G:C	8.14674e-10	-1.59923e-10	-1.22605	0.000217855	-1.59923e-10	-1.07013
117449000	chr1:117449000:T:C	8.79735e-10	-1.59923e-10	-1.14921	0.00024322	-1.59923e-10	-0.959995
117449027	chr1:117449027:G:A	8.50051e-10	0.175633	-1.35917	0.000264536	0.479772	-1.35576
117449155	chr1:117449155:C:T	8.34301e-10	-1.59923e-10	-1.20224	0.000286005	-1.59923e-10	-0.797952
117449231	chr1:117449231:CAAG:C	1.87049e-09	-0.39488	-3.54416e-10	0.000467006	-0.307619	-3.54416e-10
117449445	chr1:117449445:G:A	7.91018e-10	-1.59923e-10	-1.25551	0.000208335	-1.59923e-10	-1.11481
117449657	chr1:117449657:C:T	1.26098e-10	-1.7409	-1.35088	2.92204e-05	-1.7275	-1.3516
117449749	chr1:117449749:G:A	2.02337e-10	-1.69952	-0.91938	5.92292e-05	-1.3585	-1.01404
117449841	chr1:117449841:G:A	8.15089e-10	-1.59923e-10	-1.22554	0.000218013	-1.59923e-10	-1.0694
117450003	chr1:117450003:C:T	8.06486e-10	-1.59923e-10	-1.23615	0.000170636	-1.59923e-10	-1.31443
117450534	chr1:117450534:A:G	1.29355e-09	-1.59923e-10	-0.763686	0.000404065	-1.59923e-10	-0.452384
117450615	chr1:117450615:G:A	3.08934e-09	-1.59923e-10	0.106879	0.000613328	-1.59923e-10	-0.0350603
117450770	chr1:117450770:A:T	7.75683e-10	0.0404621	-1.31555	0.000247234	0.307427	-1.25105
117450801	chr1:117450801:G:A	7.37299e-10	-1.59923e-10	-1.32584	0.000163748	-1.59923e-10	-1.35563
117451346	chr1:117451346:A:G	1.54939e-10	-1.55144	-1.33436	3.72179e-05	-1.55664	-1.28053
117451377	chr1:117451377:G:A	8.33938e-10	-1.59923e-10	-1.20267	0.000285783	-1.59923e-10	-0.798727
117451592	chr1:117451592:G:A	8.28684e-10	-1.59923e-10	-1.20899	0.000173506	-1.59923e-10	-1.29775
117451631	chr1:117451631:A:T	8.15089e-10	-1.59923e-10	-1.22554	0.000218013	-1.59923e-10	-1.0694
117452156	chr1:117452156:A:G	7.72185e-10	-1.59923e-10	-1.27961	0.000193265	-1.59923e-10	-1.1899
117452170	chr1:117452170:G:A	8.16943e-10	-1.59923e-10	-1.22326	0.000218747	-1.59923e-10	-1.06604
117452252	chr1:117452252:A:T	8.11891e-10	-1.59923e-10	-1.22947	0.000216799	-1.59923e-10	-1.07499
117452273	chr1:117452273:C:T	7.82198e-10	-1.59923e-10	-1.26673	0.000168861	-1.59923e-10	-1.32488
117452860	chr1:117452860:GC:G	7.54288e-10	0.0233325	-1.32639	0.000238503	0.28922	-1.2688
117453034	chr1:117453034:G:A	7.90156e-10	-1.59923e-10	-1.2566	0.000173322	-1.59923e-10	-1.29881
117453277	chr1:117453277:A:C	2.40836e-10	-1.71047	-0.734251	5.44595e-05	-1.46806	-0.988445
117453648	chr1:117453648:A:G	5.47458e-10	-1.62355	-3.54416e-10	0.000121808	-1.65151	-3.54416e-10
117453706	chr1:117453706:C:T	2.3673e-09	-1.59923e-10	-0.159326	0.000522662	-1.59923e-10	-0.195026
117453720	chr1:117453720:A:G	1.89307e-10	-1.71839	-0.96707	4.84716e-05	-1.42108	-1.1519
117453947	chr1:117453947:C:T	8.34665e-10	-1.59923e-10	-1.2018	0.000286232	-1.59923e-10	-0.797158
117454286	chr1:117454286:C:T	7.21764e-10	-0.0271283	-1.32001	0.000228345	0.235495	-1.2586
117454300	chr1:117454300:T:C	3.65037e-10	-0.84725	-1.18158	6.30259e-05	-1.17414	-1.13627
117454390	chr1:117454390:G:A	8.85533e-10	0.205335	-1.34798	0.000274294	0.508129	-1.34789
117454629	chr1:117454629:A:G	9.43734e-10	-1.59923e-10	-1.07899	0.000269016	-1.59923e-10	-0.859191
117454813	chr1:117454813:A:AG	1.94536e-09	-0.355633	-3.54416e-10	0.000686123	0.0770959	-3.54416e-10
117455019	chr1:117455019:C:T	5.5302e-10	-1.61344	-3.54416e-10	0.000114723	-1.71144	-3.54416e-10
117455052	chr1:117455052:T:C	6.61773e-10	-0.0896361	-1.34427	0.000204992	0.194765	-1.32576
117455554	chr1:117455554:A:G	8.39102e-10	-1.59923e-10	-1.1965	0.000175006	-1.59923e-10	-1.28914
117455977	chr1:117455977:C:T	1.14193e-09	-1.59923e-10	-0.888358	0.000276329	-1.59923e-10	-0.832368
117456497	chr1:117456497:A:G	8.44557e-10	-1.59923e-10	-1.19002	0.00022919	-1.59923e-10	-1.01941
117457175	chr1:117457175:T:C	8.7674e-10	-1.59923e-10	-1.15262	0.000225848	-1.59923e-10	-1.0341
117457752	chr1:117457752:A:G	5.59507e-10	-0.564011	-1.03777	5.59722e-05	-1.17088	-1.25822
117458221	chr1:117458221:A:G	7.90462e-10	0.102972	-1.35919	0.000244479	0.400323	-1.35515
117458409	chr1:117458409:T:G	1.25659e-10	-1.73676	-1.3585	3.00428e-05	-1.71494	-1.33639
117458528	chr1:117458528:T:A	7.93242e-10	-1.59923e-10	-1.2527	0.000179505	-1.59923e-10	-1.26376
117458582	chr1:117458582:G:A	4.55381e-09	0.494886	-3.54416e-10	0.00136488	0.764858	-3.54416e-10
117458899	chr1:117458899:A:C	7.23337e-10	-1.59923e-10	-1.34496	0.000163757	-1.59923e-10	-1.35558
117459480	chr1:117459480:C:T	4.99257e-10	-0.662211	-1.0535	5.19726e-05	-1.23879	-1.26445
117459654	chr1:117459654:A:C	5.47658e-10	-1.04687	-0.576316	5.9302e-05	-1.65801	-0.713312
117459683	chr1:117459683:C:T	4.79707e-10	-0.698373	-1.05728	5.06453e-05	-1.2626	-1.26651
117460097	chr1:117460097:A:G	2.08707e-10	-1.34856	-1.23934	4.54309e-05	-1.56093	-1.07684
117460697	chr1:117460697:T:C	8.27048e-10	-1.59923e-10	-1.21097	0.000222549	-1.59923e-10	-1.04881
117460939	chr1:117460939:G:A	8.35673e-10	-1.59923e-10	-1.2006	0.000225897	-1.59923e-10	-1.03388
117461620	chr1:117461620:T:A	7.28803e-10	-1.59923e-10	-1.33743	0.000176085	-1.59923e-10	-1.28299
117461692	chr1:117461692:T:C	8.29992e-10	-1.59923e-10	-1.20742	0.00028326	-1.59923e-10	-0.807595
117461789	chr1:117461789:A:G	7.93658e-10	0.0680663	-1.32025	0.000252428	0.336195	-1.25903
117462126	chr1:117462126:A:C	8.06506e-10	0.121902	-1.35802	0.000250865	0.420824	-1.34987
117462517	chr1:117462517:G:A	1.24571e-09	-1.59923e-10	-0.80137	0.000242229	-1.59923e-10	-0.964075
117462568	chr1:117462568:A:G	7.36826e-10	-1.59923e-10	-1.32648	0.000173396	-1.59923e-10	-1.29839
117462816	chr1:117462816:C:T	8.38763e-10	-1.59923e-10	-1.1969	0.000174961	-1.59923e-10	-1.2894
117462856	chr1:117462856:T:C	2.15633e-10	-1.69103	-0.86422	6.38301e-05	-1.33307	-0.964668
117462935	chr1:117462935:C:T	2.0822e-10	-1.69074	-0.8995	6.19043e-05	-1.33252	-0.99585
117463142	chr1:117463142:A:T	1.72677e-09	-1.59923e-10	-0.474825	0.000632362	-1.59923e-10	-0.00449892
117463204	chr1:117463204:G:A	5.22777e-10	-0.613392	-1.05629	5.36512e-05	-1.2054	-1.26606
117463377	chr1:117463377:C:T	7.78438e-10	-1.59923e-10	-1.27154	0.000179169	-1.59923e-10	-1.26563
117463541	chr1:117463541:G:A	5.08648e-10	-0.516356	-1.18072	5.45404e-05	-1.13224	-1.32278
117463617	chr1:117463617:T:A	1.16276e-09	-1.59923e-10	-0.870284	0.000228593	-1.59923e-10	-1.02202
117463912	chr1:117463912:A:C	1.27243e-09	-0.0433291	-0.736822	0.000461608	0.235544	-0.554789
117463950	chr1:117463950:TCAAAA:T	8.22889e-10	-1.59923e-10	-1.21601	0.000278612	-1.59923e-10	-0.824141
117464418	chr1:117464418:G:A	7.18997e-10	0.006983	-1.35796	0.000221807	0.297477	-1.34963
117464687	chr1:117464687:C:T	2.48297e-10	-1.6915	-0.722706	6.69426e-05	-1.33458	-0.915544
117464994	chr1:117464994:T:C	8.44111e-10	-1.59923e-10	-1.19055	0.000292393	-1.59923e-10	-0.775862
117465011	chr1:117465011:A:G	4.23551e-09	0.422427	-3.54416e-10	0.000752613	0.169591	-3.54416e-10
117465489	chr1:117465489:C:T	6.39065e-10	-0.943222	-0.525605	6.46144e-05	-1.61869	-0.66683
117465768	chr1:117465768:A:G	9.7937e-10	-1.59923e-10	-1.04192	0.00028229	-1.59923e-10	-0.811025
117465936	chr1:117465936:C:T	2.02732e-09	-1.59923e-10	-0.314363	0.000277219	-1.59923e-10	-0.829154
117465956	chr1:117465956:G:T	7.9703e-10	0.0743286	-1.32227	0.000253615	0.344073	-1.26222
117465970	chr1:117465970:G:A	6.11397e-10	-0.949774	-0.563312	6.23819e-05	-1.62071	-0.699975
117466128	chr1:117466128:A:T	8.24778e-10	-1.59923e-10	-1.21372	0.000173038	-1.59923e-10	-1.30045
117466185	chr1:117466185:C:T	9.10106e-10	0.228176	-1.34345	0.000282382	0.532714	-1.34341
117466754	chr1:117466754:G:A	7.80737e-10	0.0776848	-1.34628	0.000231452	0.345163	-1.35475
117466972	chr1:117466972:G:T	1.81072e-10	-1.69693	-1.03301	4.9565e-05	-1.34925	-1.20143
117467201	chr1:117467201:T:C	8.38684e-10	-1.59923e-10	-1.197	0.000174947	-1.59923e-10	-1.28948
117467684	chr1:117467684:G:A	1.26799e-10	-1.73906	-1.34717	2.93698e-05	-1.72115	-1.35284
117468007	chr1:117468007:C:T	1.06549e-09	-0.957647	-3.54416e-10	0.000146178	-1.46913	-3.54416e-10
117468299	chr1:117468299:A:G	8.67482e-10	-1.59923e-10	-1.16324	0.000164346	-1.59923e-10	-1.35199
117468429	chr1:117468429:G:A	7.44725e-10	0.0317383	-1.34756	0.000232236	0.299	-1.30521
117468690	chr1:117468690:T:C	1.58979e-09	-1.59923e-10	-0.557474	0.000236352	-1.59923e-10	-0.988639
117469129	chr1:117469129:T:C	2.22697e-10	-1.35323	-1.16979	4.96793e-05	-1.56557	-0.982808
117469160	chr1:117469160:G:A	1.08804e-09	-1.59923e-10	-0.936704	0.000255842	-1.59923e-10	-0.909401
117469374	chr1:117469374:G:A	1.79141e-10	-1.7038	-1.03686	4.83647e-05	-1.37119	-1.204
117470070	chr1:117470070:C:G	2.53086e-10	-1.69146	-0.703643	6.79271e-05	-1.33448	-0.901043
117470248	chr1:117470248:A:G	7.76448e-10	-1.59923e-10	-1.2741	0.000192972	-1.59923e-10	-1.19142
117470782	chr1:117470782:T:C	7.1712e-10	-1.35359	-3.54416e-10	0.000112834	-1.72804	-3.54416e-10
117470859	chr1:117470859:G:C	8.22881e-10	-1.59923e-10	-1.21602	0.000278613	-1.59923e-10	-0.824137
117470868	chr1:117470868:A:G	4.75418e-10	-0.700521	-1.06412	5.04789e-05	-1.26212	-1.27028
117470894	chr1:117470894:A:C	5.98687e-10	-1.53409	-3.54416e-10	0.000117009	-1.69171	-3.54416e-10
117470927	chr1:117470927:G:A	7.6122e-10	-1.59923e-10	-1.29391	0.000164918	-1.59923e-10	-1.34851
117470938	chr1:117470938:G:A	8.23116e-10	-1.59923e-10	-1.21574	0.000278746	-1.59923e-10	-0.82366
117471976	chr1:117471976:G:A	1.127e-09	-1.59923e-10	-0.901518	0.000257454	-1.59923e-10	-0.903118
117472272	chr1:117472272:C:T	2.76277e-10	-1.42221	-0.88522	6.69238e-05	-1.61681	-0.633599
117472285	chr1:117472285:C:A	1.96032e-10	-1.5352	-1.11536	4.41217e-05	-1.55537	-1.11164
117472626	chr1:117472626:T:C	5.05635e-10	-0.638287	-1.06473	5.25461e-05	-1.2218	-1.27047
117473070	chr1:117473070:T:C	7.73129e-10	-1.59923e-10	-1.27839	0.000175335	-1.59923e-10	-1.28726
117473325	chr1:117473325:A:G	8.8965e-10	-1.59923e-10	-1.13801	0.000182456	-1.59923e-10	-1.24745
117473385	chr1:117473385:C:G	1.25164e-09	-0.79662	-3.54416e-10	0.000424305	-0.403508	-3.54416e-10
117473592	chr1:117473592:A:G	8.81502e-10	-1.59923e-10	-1.14721	0.000227744	-1.59923e-10	-1.02574
117473961	chr1:117473961:G:A	8.22872e-10	0.143146	-1.35918	0.000255376	0.444336	-1.35556
117474030	chr1:117474030:A:G	8.37377e-10	-1.59923e-10	-1.19856	0.00022655	-1.59923e-10	-1.03099
117474175	chr1:117474175:A:T	7.30079e-10	-1.59923e-10	-1.33568	0.000163167	-1.59923e-10	-1.35919
117474565	chr1:117474565:A:T	8.72606e-10	-1.59923e-10	-1.15735	0.000239736	-1.59923e-10	-0.974423
117474781	chr1:117474781:A:G	5.83166e-10	-1.03705	-0.523308	6.2184e-05	-1.65487	-0.668991
117474827	chr1:117474827:C:T	7.47405e-10	-1.59923e-10	-1.31223	0.000171112	-1.59923e-10	-1.31164
117475054	chr1:117475054:G:A	2.02203e-09	-1.59923e-10	-0.316974	0.000259008	-1.59923e-10	-0.897101
117475268	chr1:117475268:C:T	8.39452e-10	-1.59923e-10	-1.19608	0.000175051	-1.59923e-10	-1.28888
117475297	chr1:117475297:C:T	7.41195e-10	-1.59923e-10	-1.32057	0.000164018	-1.59923e-10	-1.35398
117476107	chr1:117476107:A:G	9.91705e-10	-1.59923e-10	-1.02941	0.000187172	-1.59923e-10	-1.22193
117476250	chr1:117476250:G:T	1.72746e-10	-1.71081	-1.0662	4.63435e-05	-1.39363	-1.22425
117476307	chr1:117476307:T:C	6.25509e-10	-1.49027	-3.54416e-10	0.000146651	-1.4659	-3.54416e-10
117476338	chr1:117476338:C:T	3.78319e-10	-1.7093	-0.2838	9.85295e-05	-1.3881	-0.475507
117476965	chr1:117476965:C:T	1.63326e-09	-1.59923e-10	-0.530499	0.000240393	-1.59923e-10	-0.971688
117477372	chr1:117477372:G:A	2.18801e-09	-1.59923e-10	-0.238087	0.000273385	-1.59923e-10	-0.843079
117477442	chr1:117477442:A:G	9.67648e-10	0.281255	-1.33522	0.0003009	0.588059	-1.33524
117478192	chr1:117478192:A:G	7.19529e-10	-1.59923e-10	-1.35024	0.000163301	-1.59923e-10	-1.35837
117478677	chr1:117478677:T:C	8.09211e-10	-1.59923e-10	-1.23277	0.000269598	-1.59923e-10	-0.85703
117478776	chr1:117478776:A:G	8.40275e-10	-1.59923e-10	-1.1951	0.000227828	-1.59923e-10	-1.02537
117478855	chr1:117478855:T:A	1.56156e-10	-1.71248	-1.1655	4.45624e-05	-1.39948	-1.25758
117478869	chr1:117478869:A:G	1.01181e-09	-1.59923e-10	-1.00933	0.000165409	-1.59923e-10	-1.34554
117479140	chr1:117479140:A:G	8.36441e-10	-1.59923e-10	-1.19968	0.000226197	-1.59923e-10	-1.03256
117479165	chr1:117479165:A:G	8.227e-10	-1.59923e-10	-1.21624	0.000278502	-1.59923e-10	-0.824536
117479170	chr1:117479170:T:C	2.07055e-10	-1.69524	-0.900611	6.10711e-05	-1.34514	-0.996778
117479306	chr1:117479306:A:G	8.46935e-10	0.171887	-1.3591	0.000262853	0.473969	-1.35633
117479353	chr1:117479353:G:T	9.89717e-10	-1.59923e-10	-1.03141	0.000186936	-1.59923e-10	-1.2232
117479467	chr1:117479467:T:C	1.01399e-09	0.338819	-1.34601	0.00031661	0.649797	-1.34609
117479490	chr1:117479490:A:G	8.33854e-10	-1.59923e-10	-1.20277	0.000225188	-1.59923e-10	-1.03703
117479536	chr1:117479536:A:G	8.4046e-10	-1.59923e-10	-1.19488	0.000175176	-1.59923e-10	-1.28817
117480082	chr1:117480082:C:T	2.03967e-09	-0.308291	-3.54416e-10	0.000725881	0.133425	-3.54416e-10
117480129	chr1:117480129:C:T	1.41853e-09	-1.73698	1.06553	0.000297309	-1.49471	0.735527
117480229	chr1:117480229:A:G	8.34773e-10	-1.59923e-10	-1.20167	0.000225544	-1.59923e-10	-1.03544
117480295	chr1:117480295:A:G	1.77783e-09	-0.445684	-3.54416e-10	0.000274016	-0.840776	-3.54416e-10
117480399	chr1:117480399:A:G	8.48362e-10	-1.59923e-10	-1.18553	0.000176282	-1.59923e-10	-1.28188
117480545	chr1:117480545:A:T	7.88369e-10	-1.59923e-10	-1.25887	0.000166683	-1.59923e-10	-1.33787
117480796	chr1:117480796:C:T	9.22092e-10	-1.59923e-10	-1.10219	0.000245019	-1.59923e-10	-0.952627
117481395	chr1:117481395:G:A	1.13914e-09	-0.890808	-3.54416e-10	0.00053844	-0.165286	-3.54416e-10
117481628	chr1:117481628:A:G	5.41185e-10	-1.63507	-3.54416e-10	0.000149426	-1.44716	-3.54416e-10
117482162	chr1:117482162:T:A	8.35673e-10	-1.59923e-10	-1.2006	0.000225897	-1.59923e-10	-1.03388
117482335	chr1:117482335:C:T	4.86333e-10	-0.654418	-1.08752	5.02525e-05	-1.23344	-1.30346
117482509	chr1:117482509:A:C	3.3107e-09	-1.59923e-10	0.176081	0.000542239	-1.59923e-10	-0.158254
117482622	chr1:117482622:TG:T	8.39361e-10	-1.59923e-10	-1.19619	0.000175041	-1.59923e-10	-1.28894
117482708	chr1:117482708:GTAGTTTCTTTTGC:G	2.8011e-10	-1.05028	-1.24337	3.92929e-05	-1.56251	-1.22041
117483159	chr1:117483159:A:T	8.45167e-10	-1.59923e-10	-1.1893	0.000175835	-1.59923e-10	-1.28442
117483608	chr1:117483608:G:A	1.26141e-10	-1.74014	-1.35129	2.93194e-05	-1.72444	-1.35127
117483615	chr1:117483615:C:T	2.04338e-10	-1.68167	-0.927383	6.18668e-05	-1.30837	-1.0206
117483645	chr1:117483645:A:G	1.25771e-10	-1.74042	-1.35395	2.93817e-05	-1.7255	-1.34809
117483702	chr1:117483702:C:A	3.34154e-10	-1.28801	-0.82922	8.67911e-05	-1.11172	-0.878739
117483764	chr1:117483764:A:G	2.75341e-09	-1.59923e-10	-0.00823637	0.00031514	-1.59923e-10	-0.700943
117483916	chr1:117483916:C:A	4.01858e-10	-1.18292	-0.749816	8.93979e-05	-1.45391	-0.506957
117484156	chr1:117484156:C:T	2.31788e-10	-1.28763	-1.19538	5.0605e-05	-1.52083	-1.00908
117484563	chr1:117484563:GA:G	8.84773e-10	-1.59923e-10	-1.1435	0.000244681	-1.59923e-10	-0.954004
117484690	chr1:117484690:A:G	2.52128e-09	-1.72162	1.62531	0.000545138	-1.41222	1.2593
117484750	chr1:117484750:T:C	4.82337e-10	-0.693067	-1.05712	5.00914e-05	-1.25912	-1.28099
117485259	chr1:117485259:A:G	2.00289e-09	-1.72735	1.40087	0.000428442	-1.43717	1.04337
117485360	chr1:117485360:TGGC:T	2.86679e-09	-1.59923e-10	0.032116	0.000617229	-1.59923e-10	-0.0287209
117485472	chr1:117485472:G:C	8.51689e-10	-1.59923e-10	-1.18161	0.000176746	-1.59923e-10	-1.27925
117485795	chr1:117485795:C:T	1.68079e-09	-1.59923e-10	-0.501815	0.000245523	-1.59923e-10	-0.950571
117485819	chr1:117485819:G:C	3.69401e-10	-0.804551	-1.2124	4.32735e-05	-1.33691	-1.34951
117486066	chr1:117486066:A:G	6.02753e-10	-1.52732	-3.54416e-10	0.00012152	-1.65388	-3.54416e-10
117486153	chr1:117486153:GA:G	1.26254e-10	-1.74112	-1.34942	2.91404e-05	-1.72885	-1.35299
117486165	chr1:117486165:C:T	8.64136e-10	-1.59923e-10	-1.1671	0.00030076	-1.59923e-10	-0.74765
117486558	chr1:117486558:A:G	8.98806e-10	-1.59923e-10	-1.12777	0.000237059	-1.59923e-10	-0.985654
117486714	chr1:117486714:A:G	1.58799e-09	-0.558612	-3.54416e-10	0.000741909	0.155265	-3.54416e-10
117486979	chr1:117486979:T:G	2.17707e-10	-1.3754	-1.17029	4.89341e-05	-1.58732	-0.976166
117487205	chr1:117487205:A:G	5.28249e-10	-0.88663	-0.772634	5.14254e-05	-1.59491	-0.918917
117487254	chr1:117487254:G:A	1.25358e-10	-1.74144	-1.35621	2.93234e-05	-1.73201	-1.34357
117487262	chr1:117487262:A:G	5.2085e-10	-0.864499	-0.808873	5.03293e-05	-1.58481	-0.950563
117487749	chr1:117487749:A:G	1.6558e-10	-1.50027	-1.31911	4.00957e-05	-1.50814	-1.25456
117487865	chr1:117487865:A:T	9.7828e-10	-1.59923e-10	-1.04304	0.000281887	-1.59923e-10	-0.812453
117488114	chr1:117488114:A:C	8.14441e-10	-1.59923e-10	-1.22633	0.00027271	-1.59923e-10	-0.845551
117488194	chr1:117488194:C:T	9.30876e-10	-1.59923e-10	-1.09271	0.000248121	-1.59923e-10	-0.940043
117488435	chr1:117488435:A:T	8.34864e-10	-1.59923e-10	-1.20156	0.000225596	-1.59923e-10	-1.03521
117488826	chr1:117488826:C:T	8.01682e-10	0.116513	-1.35863	0.000248785	0.414353	-1.35173
117488829	chr1:117488829:C:T	9.46652e-10	-1.59923e-10	-1.0759	0.000253005	-1.59923e-10	-0.920551
117489032	chr1:117489032:C:G	1.13043e-09	-1.59923e-10	-0.89848	0.000258253	-1.59923e-10	-0.900022
117489066	chr1:117489066:A:G	9.90551e-10	-1.59923e-10	-1.03057	0.000187038	-1.59923e-10	-1.22265
117489252	chr1:117489252:G:T	9.01861e-10	-1.59923e-10	-1.12437	0.000234415	-1.59923e-10	-0.996867
117489473	chr1:117489473:T:C	8.50978e-10	-1.59923e-10	-1.18245	0.000296837	-1.59923e-10	-0.760778
117489535	chr1:117489535:C:T	7.6247e-10	0.0664012	-1.35867	0.000236359	0.363261	-1.35187
117490013	chr1:117490013:A:G	7.24865e-10	0.00671908	-1.34957	0.000225488	0.273958	-1.30965
117490171	chr1:117490171:C:T	7.51699e-10	0.0525552	-1.35905	0.000232412	0.348172	-1.35362
117490521	chr1:117490521:T:G	8.26098e-10	-1.59923e-10	-1.21212	0.000169682	-1.59923e-10	-1.32003
117490942	chr1:117490942:AT:A	6.00902e-10	-1.01471	-0.515693	6.32111e-05	-1.64628	-0.661202
117490979	chr1:117490979:A:G	7.42325e-10	-1.59923e-10	-1.31905	0.000175274	-1.59923e-10	-1.28761
117491050	chr1:117491050:T:TG	9.08056e-10	-1.59923e-10	-1.11753	0.000253765	-1.59923e-10	-0.917553
117491095	chr1:117491095:ATCCAGAAGATTTTTTTTT:A	2.41789e-09	-1.59923e-10	-0.138182	0.000487274	-1.59923e-10	-0.265133
117491423	chr1:117491423:G:C	7.56512e-10	0.0106662	-1.31078	0.000240864	0.274951	-1.24468
117491873	chr1:117491873:G:A	2.27117e-10	-1.34118	-1.16219	5.05566e-05	-1.56594	-0.964924
117492518	chr1:117492518:C:T	9.21369e-10	-1.59923e-10	-1.10297	0.000244881	-1.59923e-10	-0.953187
117492623	chr1:117492623:T:C	7.22032e-10	-1.59923e-10	-1.34676	0.000163681	-1.59923e-10	-1.35604
117492797	chr1:117492797:A:G	4.86991e-10	-1.74059	-3.54416e-10	0.000111829	-1.73699	-3.54416e-10
117492840	chr1:117492840:T:C	8.35673e-10	-1.59923e-10	-1.2006	0.000225897	-1.59923e-10	-1.03388
117493160	chr1:117493160:C:T	9.15666e-10	-1.59923e-10	-1.10918	0.000209821	-1.59923e-10	-1.1077
117493471	chr1:117493471:G:T	8.50421e-10	-1.59923e-10	-1.1831	0.000176596	-1.59923e-10	-1.2801
117493798	chr1:117493798:A:G	2.12909e-10	-1.34488	-1.22309	4.66233e-05	-1.55987	-1.05199
117494285	chr1:117494285:GA:G	1.84071e-09	-1.73571	1.32478	0.000382349	-1.48448	0.976857
117494573	chr1:117494573:A:G	7.3947e-10	-1.59923e-10	-1.3229	0.000164009	-1.59923e-10	-1.35404
117494962	chr1:117494962:CAT:C	5.95922e-10	-0.998354	-0.540369	6.22007e-05	-1.64032	-0.683278
117495009	chr1:117495009:CT:C	7.34892e-10	-1.59923e-10	-1.32911	0.000163485	-1.59923e-10	-1.35724
117495094	chr1:117495094:C:T	2.02907e-10	-1.71823	-0.897851	4.38398e-05	-1.73118	-0.942242
117495205	chr1:117495205:C:T	8.30502e-10	-1.59923e-10	-1.2068	0.000283546	-1.59923e-10	-0.806587
117495821	chr1:117495821:A:G	9.06837e-10	-1.59923e-10	-1.11887	0.000239624	-1.59923e-10	-0.97489
117495909	chr1:117495909:A:G	7.68305e-10	-1.59923e-10	-1.28465	0.000167337	-1.59923e-10	-1.33395
117496142	chr1:117496142:A:G	1.52641e-10	-1.69306	-1.20769	4.59408e-05	-1.33898	-1.28763
117496220	chr1:117496220:G:A	1.65959e-09	-1.59923e-10	-0.514508	0.000299935	-1.59923e-10	-0.750396
117496540	chr1:117496540:T:G	8.65101e-10	-1.59923e-10	-1.16599	0.000182922	-1.59923e-10	-1.2449
117496644	chr1:117496644:A:G	5.44666e-10	-1.62866	-3.54416e-10	0.000123164	-1.64044	-3.54416e-10
117497100	chr1:117497100:C:T	2.56928e-10	-1.68869	-0.691344	6.92697e-05	-1.32541	-0.890546
117497262	chr1:117497262:T:C	1.78651e-10	-1.69859	-1.04481	4.88665e-05	-1.35475	-1.21012
117497413	chr1:117497413:A:G	9.9114e-10	-1.59923e-10	-1.02998	0.000187099	-1.59923e-10	-1.22233
117497447	chr1:117497447:C:T	5.7972e-10	-1.02554	-0.540751	6.15342e-05	-1.65039	-0.683978
117497502	chr1:117497502:C:T	1.29025e-10	-1.73922	-1.3296	2.91478e-05	-1.72241	-1.35917
117497610	chr1:117497610:T:C	5.02724e-10	-0.532561	-1.17623	5.39352e-05	-1.14259	-1.32359
117497853	chr1:117497853:A:G	9.31878e-10	-1.59923e-10	-1.09163	0.00024843	-1.59923e-10	-0.938801
117497889	chr1:117497889:T:C	7.70667e-10	0.0769276	-1.3585	0.000237139	0.372499	-1.35782
117497938	chr1:117497938:A:G	8.39238e-10	-1.59923e-10	-1.19634	0.000175023	-1.59923e-10	-1.28904
117498063	chr1:117498063:AG:A	2.12404e-09	-1.59923e-10	-0.267759	0.000420871	-1.59923e-10	-0.411635
117498217	chr1:117498217:A:G	8.72851e-10	-1.59923e-10	-1.15707	0.000185986	-1.59923e-10	-1.22829
117498705	chr1:117498705:C:T	5.50813e-10	-1.61744	-3.54416e-10	0.000115483	-1.70484	-3.54416e-10
117498763	chr1:117498763:C:A	7.39878e-10	0.0275072	-1.34985	0.000229835	0.293682	-1.31028
117498779	chr1:117498779:T:G	6.72705e-09	0.885059	-3.54416e-10	0.00101625	0.469912	-3.54416e-10
117498784	chr1:117498784:C:T	5.88992e-10	-1.01756	-0.532857	6.21476e-05	-1.64745	-0.677
117498820	chr1:117498820:T:C	8.8721e-10	0.216157	-1.35691	0.000278494	0.522281	-1.34685
117498948	chr1:117498948:C:T	1.25336e-10	-1.73869	-1.35914	3.04701e-05	-1.72022	-1.31699
117498952	chr1:117498952:A:G	7.2417e-10	-1.59923e-10	-1.34381	0.000163919	-1.59923e-10	-1.35459
117499038	chr1:117499038:A:G	9.47576e-10	0.269322	-1.34425	0.00029469	0.57617	-1.34421
117499339	chr1:117499339:A:G	8.35824e-10	-1.59923e-10	-1.20042	0.000225956	-1.59923e-10	-1.03362
117499632	chr1:117499632:T:C	8.31339e-10	-1.59923e-10	-1.2058	0.000284478	-1.59923e-10	-0.803304
117500589	chr1:117500589:T:A	8.87851e-10	-1.59923e-10	-1.14003	0.000229546	-1.59923e-10	-1.01786
117501555	chr1:117501555:T:C	7.1923e-10	-1.59923e-10	-1.35065	0.000163297	-1.59923e-10	-1.35839
117501721	chr1:117501721:T:A	2.25105e-09	-1.59923e-10	-0.209681	0.000278254	-1.59923e-10	-0.825427
117501944	chr1:117501944:G:A	2.11075e-09	-1.59923e-10	-0.274035	0.000285177	-1.59923e-10	-0.800852
117502208	chr1:117502208:CT:C	7.81566e-10	0.0916489	-1.35918	0.000240285	0.382904	-1.35504
117503125	chr1:117503125:A:G	5.5308e-10	-0.576292	-1.03704	5.57267e-05	-1.17916	-1.25435
117503333	chr1:117503333:C:T	1.71994e-10	-1.71032	-1.07106	4.62432e-05	-1.39218	-1.22786
117503454	chr1:117503454:C:G	9.65748e-10	0.286756	-1.34269	0.000300643	0.594624	-1.34266
117503672	chr1:117503672:A:T	9.07327e-10	0.212836	-1.33117	0.000280907	0.515243	-1.33118
117504407	chr1:117504407:T:C	8.25758e-10	-1.59923e-10	-1.21253	0.000280579	-1.59923e-10	-0.817106
117504819	chr1:117504819:A:C	2.46653e-09	-1.59923e-10	-0.118265	0.000497755	-1.59923e-10	-0.243853
117505026	chr1:117505026:A:T	7.35585e-10	-1.59923e-10	-1.32817	0.000163611	-1.59923e-10	-1.35647
117505248	chr1:117505248:T:C	6.05279e-10	-1.03649	-0.486652	6.43594e-05	-1.65458	-0.634896
117505511	chr1:117505511:A:G	8.84617e-10	0.214887	-1.35857	0.0002737	0.515799	-1.35773
117505979	chr1:117505979:A:G	8.38737e-10	-1.59923e-10	-1.19694	0.000227082	-1.59923e-10	-1.02865
117506265	chr1:117506265:G:A	9.85826e-10	-1.59923e-10	-1.03535	0.000186412	-1.59923e-10	-1.226
117506346	chr1:117506346:G:A	6.08397e-10	-1.03092	-0.487085	6.46755e-05	-1.65274	-0.631837
117506398	chr1:117506398:T:A	8.54587e-10	-1.59923e-10	-1.17822	0.0001772	-1.59923e-10	-1.27668
117506433	chr1:117506433:C:A	6.20653e-10	-1.03655	-0.461513	6.61451e-05	-1.65472	-0.607389
117506563	chr1:117506563:T:C	7.57694e-10	0.0263558	-1.32491	0.000237964	0.284487	-1.26633
117506814	chr1:117506814:G:T	7.96387e-10	-1.59923e-10	-1.24875	0.000260971	-1.59923e-10	-0.889551
117506843	chr1:117506843:G:A	7.70834e-10	0.0386006	-1.31996	0.000242881	0.296821	-1.25821
117507209	chr1:117507209:A:T	3.60702e-10	-1.22338	-0.817403	8.01674e-05	-1.48022	-0.58962
117507740	chr1:117507740:A:G	1.91939e-10	-1.70076	-0.97089	4.19521e-05	-1.71924	-0.998193
117507971	chr1:117507971:T:G	2.11306e-09	-1.59923e-10	-0.272939	0.000290788	-1.59923e-10	-0.781367
117508321	chr1:117508321:TAAC:T	5.86466e-10	-0.535344	-1.01938	5.79067e-05	-1.15033	-1.24479
117508346	chr1:117508346:A:G	2.0268e-10	-1.69742	-0.919781	5.95846e-05	-1.35226	-1.0143
117509076	chr1:117509076:G:A	8.73652e-10	0.180109	-1.33626	0.000269214	0.477727	-1.33618
117509126	chr1:117509126:C:G	2.87548e-10	-1.37577	-0.891675	6.92862e-05	-1.58594	-0.629777
117509622	chr1:117509622:C:T	7.42245e-10	0.0400076	-1.35916	0.000227549	0.327995	-1.35459
117509836	chr1:117509836:C:G	7.9195e-10	0.10484	-1.35917	0.000243519	0.397036	-1.3558
117510039	chr1:117510039:G:T	8.70587e-10	-1.59923e-10	-1.15967	0.000223854	-1.59923e-10	-1.04297
117510504	chr1:117510504:T:C	1.99886e-09	-1.73329	1.40479	0.000418294	-1.46915	1.05138
117511098	chr1:117511098:C:T	8.35673e-10	-1.59923e-10	-1.2006	0.000225897	-1.59923e-10	-1.03388
117511177	chr1:117511177:C:T	9.06455e-10	-1.59923e-10	-1.11929	0.000217374	-1.59923e-10	-1.07234
117511558	chr1:117511558:A:G	1.76737e-10	-1.71502	-1.03915	4.65329e-05	-1.40795	-1.20585
117511565	chr1:117511565:C:T	1.25671e-10	-1.7382	-1.35697	2.97591e-05	-1.7186	-1.34222
117512150	chr1:117512150:T:G	2.26691e-10	-1.30905	-1.1962	4.94251e-05	-1.53373	-1.01978
117512542	chr1:117512542:C:T	9.01284e-10	-1.59923e-10	-1.12501	0.000234226	-1.59923e-10	-0.997677
117512568	chr1:117512568:A:C	9.17098e-10	-1.59923e-10	-1.10762	0.000178233	-1.59923e-10	-1.27087
117512839	chr1:117512839:A:T	7.52989e-10	-1.59923e-10	-1.30478	0.000172451	-1.59923e-10	-1.30385
117513301	chr1:117513301:A:G	2.15044e-09	-1.59923e-10	-0.255407	0.000269941	-1.59923e-10	-0.855758
117513451	chr1:117513451:G:T	2.39067e-10	-1.34423	-1.10786	5.56609e-05	-1.56603	-0.868649
117513702	chr1:117513702:C:T	8.38864e-10	-1.59923e-10	-1.19678	0.000227131	-1.59923e-10	-1.02843
117513849	chr1:117513849:A:G	8.35696e-10	-1.59923e-10	-1.20057	0.000225912	-1.59923e-10	-1.03382
117513944	chr1:117513944:G:C	8.36191e-10	-1.59923e-10	-1.19998	0.000226104	-1.59923e-10	-1.03297
117514005	chr1:117514005:C:T	9.27881e-10	-1.59923e-10	-1.09593	0.000242798	-1.59923e-10	-0.961733
117514069	chr1:117514069:G:A	5.41361e-10	-1.63475	-3.54416e-10	0.000123413	-1.63842	-3.54416e-10
117514190	chr1:117514190:C:G	8.0929e-10	-1.59923e-10	-1.23268	0.000269724	-1.59923e-10	-0.856563
117514208	chr1:117514208:CA:C	7.70696e-10	0.0759729	-1.35751	0.000235387	0.365982	-1.35871
117514236	chr1:117514236:G:A	1.7053e-09	-1.59923e-10	-0.487339	0.000247871	-1.59923e-10	-0.941052
117514565	chr1:117514565:T:G	1.97575e-10	-1.53587	-1.10685	4.45213e-05	-1.55516	-1.10284
117514641	chr1:117514641:G:T	7.35253e-10	-0.0189	-1.30972	0.000232907	0.239095	-1.24242
117514656	chr1:117514656:C:T	5.92275e-10	-1.04157	-0.503293	6.33664e-05	-1.65583	-0.649199
117514731	chr1:117514731:G:A	8.36098e-10	-1.59923e-10	-1.20009	0.00022606	-1.59923e-10	-1.03316
117514765	chr1:117514765:GA:G	2.15631e-09	-1.59923e-10	-0.252679	0.000270424	-1.59923e-10	-0.853968
117514967	chr1:117514967:T:C	7.30079e-10	-1.59923e-10	-1.33568	0.000163167	-1.59923e-10	-1.35919
117515024	chr1:117515024:T:C	8.57127e-10	0.15865	-1.3339	0.000262789	0.451297	-1.33391
117515042	chr1:117515042:A:G	8.36665e-10	-1.59923e-10	-1.19941	0.000226294	-1.59923e-10	-1.03213
117515106	chr1:117515106:A:T	8.08873e-10	-1.59923e-10	-1.23319	0.000269332	-1.59923e-10	-0.858017
117515244	chr1:117515244:A:G	7.27368e-10	0.000551903	-1.33995	0.000226845	0.260404	-1.2901
117515340	chr1:117515340:A:G	1.49576e-10	-1.71248	-1.20855	4.32225e-05	-1.39909	-1.28851
117515552	chr1:117515552:G:T	7.19155e-10	-1.59923e-10	-1.35076	0.000176688	-1.59923e-10	-1.27957
117516034	chr1:117516034:A:G	7.32082e-10	-1.59923e-10	-1.33294	0.000171736	-1.59923e-10	-1.308
117516263	chr1:117516263:A:G	9.37655e-10	0.258075	-1.34353	0.000289882	0.5591	-1.34359
117516526	chr1:117516526:C:T	1.96342e-10	-1.7003	-0.948672	5.76649e-05	-1.35975	-1.03957
117516702	chr1:117516702:G:GC	8.87974e-10	-1.59923e-10	-1.13989	0.000247201	-1.59923e-10	-0.943761
117516741	chr1:117516741:G:A	7.30476e-10	0.0240168	-1.35915	0.000223235	0.310154	-1.35589
117517728	chr1:117517728:C:A	7.50532e-10	0.051128	-1.35918	0.000230211	0.339862	-1.35483
117517937	chr1:117517937:G:A	1.41151e-09	-1.59923e-10	-0.67642	0.000341626	-1.59923e-10	-0.620244
117518495	chr1:117518495:G:A	2.30194e-09	-0.187327	-3.54416e-10	0.000305147	-0.733166	-3.54416e-10
117518618	chr1:117518618:G:C	8.33222e-10	-1.59923e-10	-1.20353	0.000224914	-1.59923e-10	-1.03824
117518641	chr1:117518641:C:T	3.48614e-09	-1.59923e-10	0.227719	0.000478113	-1.59923e-10	-0.284114
117518750	chr1:117518750:A:G	9.90519e-10	-1.59923e-10	-1.0306	0.000187032	-1.59923e-10	-1.22268
117518759	chr1:117518759:A:T	2.10995e-10	-1.32817	-1.24883	4.53674e-05	-1.54628	-1.09288
117518850	chr1:117518850:G:A	7.26941e-10	0.0190253	-1.35901	0.000221881	0.304897	-1.35671
117519525	chr1:117519525:G:T	8.03095e-10	-1.59923e-10	-1.24036	0.000265138	-1.59923e-10	-0.87371
117519604	chr1:117519604:T:C	5.73059e-09	0.724741	-3.54416e-10	0.00173712	1.00602	-3.54416e-10
117519729	chr1:117519729:C:G	2.253e-09	-1.59923e-10	-0.208813	0.000278413	-1.59923e-10	-0.824855
117520087	chr1:117520087:A:G	9.2245e-10	-1.59923e-10	-1.1018	0.000185161	-1.59923e-10	-1.23273
117521144	chr1:117521144:A:G	2.68533e-10	-1.69889	-0.636972	7.10473e-05	-1.35708	-0.833534
117521164	chr1:117521164:T:C	9.39978e-10	0.261641	-1.34462	0.000292432	0.568994	-1.34472
117521517	chr1:117521517:A:C	7.53608e-10	-1.59923e-10	-1.30396	0.000178861	-1.59923e-10	-1.26735
117521655	chr1:117521655:T:C	2.87948e-10	-1.03342	-1.23263	4.00813e-05	-1.55434	-1.20871
117521993	chr1:117521993:G:A	1.5082e-10	-1.72281	-1.18993	4.21371e-05	-1.43766	-1.27537
117522048	chr1:117522048:G:A	7.89233e-10	0.084096	-1.34187	0.000248239	0.354228	-1.2938
117522141	chr1:117522141:C:T	2.14636e-10	-1.40206	-1.15783	4.89692e-05	-1.60357	-0.959199
117522580	chr1:117522580:T:A	6.35634e-10	-0.958273	-0.515938	6.44844e-05	-1.62502	-0.662513
117522662	chr1:117522662:C:G	1.44223e-09	-1.73632	1.08143	0.000302105	-1.4887	0.745509
117522721	chr1:117522721:C:T	8.07123e-10	-1.59923e-10	-1.23536	0.000214727	-1.59923e-10	-1.08459
117523032	chr1:117523032:G:A	1.612e-09	-0.5436	-3.54416e-10	0.000754067	0.17152	-3.54416e-10
117523219	chr1:117523219:A:G	1.93913e-10	-1.71011	-0.951317	4.18323e-05	-1.72648	-0.993811
117523297	chr1:117523297:T:A	7.42664e-10	0.0401633	-1.35875	0.000226815	0.32758	-1.35741
117523696	chr1:117523696:A:T	7.21936e-10	-1.59923e-10	-1.3469	0.000163491	-1.59923e-10	-1.3572
117523737	chr1:117523737:G:C	7.11045e-10	-1.3621	-3.54416e-10	0.000136861	-1.535	-3.54416e-10
117523837	chr1:117523837:A:G	6.62115e-10	-0.0915295	-1.34186	0.000204832	0.16187	-1.29364
117524684	chr1:117524684:T:A	2.02158e-10	-1.70067	-0.919115	5.9054e-05	-1.36208	-1.01343
117525412	chr1:117525412:A:G	2.01132e-10	-1.71736	-0.907512	5.64919e-05	-1.41688	-1.00298
117525891	chr1:117525891:G:A	7.5256e-10	0.0535517	-1.3589	0.000232901	0.349503	-1.35285
117525936	chr1:117525936:G:A	1.87467e-10	-1.34499	-1.35024	3.91578e-05	-1.56485	-1.22151
117526312	chr1:117526312:G:A	1.44464e-10	-1.69529	-1.26051	4.88066e-05	-1.30951	-1.25658
117526441	chr1:117526441:G:A	1.25632e-10	-1.73778	-1.3577	2.98865e-05	-1.71675	-1.3398
117526465	chr1:117526465:T:C	8.18101e-10	0.0951985	-1.31705	0.000263459	0.373856	-1.25392
117526890	chr1:117526890:A:C	8.46504e-09	1.11487	-3.54416e-10	0.00344195	1.68983	-3.54416e-10
117527074	chr1:117527074:T:C	2.10104e-10	-1.68702	-0.894208	4.48292e-05	-1.70934	-0.94176
117527208	chr1:117527208:A:G	5.95131e-10	-1.02268	-0.51737	6.28592e-05	-1.64959	-0.663469
117527291	chr1:117527291:C:T	9.19298e-10	0.253738	-1.35896	0.00028745	0.564008	-1.35692
117527350	chr1:117527350:C:T	7.18165e-10	-1.59923e-10	-1.35213	0.000163223	-1.59923e-10	-1.35884
117527739	chr1:117527739:A:G	9.12728e-10	0.226768	-1.33916	0.000283698	0.533189	-1.33924
117528022	chr1:117528022:G:A	7.86716e-10	-1.59923e-10	-1.26097	0.000206541	-1.59923e-10	-1.12346
117528450	chr1:117528450:C:A	8.23029e-10	0.102422	-1.31826	0.000263708	0.376688	-1.2558
117528667	chr1:117528667:A:G	1.51302e-10	-1.55713	-1.35242	3.54401e-05	-1.52883	-1.35729
117528815	chr1:117528815:T:C	8.35642e-10	-1.59923e-10	-1.20063	0.000225891	-1.59923e-10	-1.03391
117528859	chr1:117528859:T:C	8.35605e-10	-1.59923e-10	-1.20068	0.000225866	-1.59923e-10	-1.03402
117528954	chr1:117528954:A:G	9.9406e-10	-1.59923e-10	-1.02704	0.00018746	-1.59923e-10	-1.22039
117529360	chr1:117529360:G:A	4.87603e-10	-0.536107	-1.20322	5.32573e-05	-1.14607	-1.33275
117529382	chr1:117529382:G:T	9.36241e-10	0.271018	-1.35798	0.00029274	0.583707	-1.35838
117529383	chr1:117529383:G:C	9.30352e-10	0.264325	-1.3576	0.00029055	0.576468	-1.35865
117529680	chr1:117529680:A:G	1.90268e-10	-1.48922	-1.19118	8.33712e-05	-0.800615	-1.23004
117529805	chr1:117529805:G:A	8.35467e-10	-1.59923e-10	-1.20084	0.000225815	-1.59923e-10	-1.03424
117530307	chr1:117530307:A:G	8.39822e-10	-1.59923e-10	-1.19564	0.000227517	-1.59923e-10	-1.02673
117530418	chr1:117530418:A:C	8.78224e-10	0.198852	-1.34978	0.000278081	0.484107	-1.31015
117530922	chr1:117530922:CTT:C	2.18631e-09	-1.59923e-10	-0.238865	0.000273213	-1.59923e-10	-0.843711
117531604	chr1:117531604:T:A	2.11188e-09	-0.2735	-3.54416e-10	0.000754858	0.172568	-3.54416e-10
117531634	chr1:117531634:ACTGT:A	8.84555e-10	-1.59923e-10	-1.14375	0.000244609	-1.59923e-10	-0.954298
117531843	chr1:117531843:A:AAC	8.03023e-10	-1.59923e-10	-1.24045	0.000175361	-1.59923e-10	-1.28712
117531939	chr1:117531939:T:A	1.54958e-09	-1.73832	1.15522	0.000318431	-1.50445	0.813893
117532151	chr1:117532151:AG:A	7.73427e-10	-1.59923e-10	-1.278	0.00017042	-1.59923e-10	-1.31569
117532197	chr1:117532197:CA:C	8.39102e-10	-1.59923e-10	-1.1965	0.000175006	-1.59923e-10	-1.28914
117533025	chr1:117533025:A:G	1.26046e-10	-1.73891	-1.35327	2.96115e-05	-1.72021	-1.34558
117533291	chr1:117533291:C:T	8.09979e-10	-1.59923e-10	-1.23183	0.000171105	-1.59923e-10	-1.31168
117533536	chr1:117533536:G:A	2.05731e-09	-1.59923e-10	-0.29968	0.00028012	-1.59923e-10	-0.818744
117533600	chr1:117533600:G:T	5.96213e-10	-1.05776	-0.480481	6.43241e-05	-1.66136	-0.628664
117533840	chr1:117533840:G:A	1.26108e-10	-1.73261	-1.35908	2.94485e-05	-1.74118	-1.33014
117534678	chr1:117534678:C:T	1.11436e-09	0.419621	-1.33242	0.000353554	0.746365	-1.33229
117535148	chr1:117535148:C:T	5.37503e-10	-0.447643	-1.19426	5.61076e-05	-1.09165	-1.33504
117535520	chr1:117535520:G:T	2.08053e-10	-1.70538	-0.885662	5.9975e-05	-1.37618	-0.983856
117535559	chr1:117535559:T:C	5.43873e-10	-1.63012	-3.54416e-10	0.000123047	-1.64139	-3.54416e-10
117535961	chr1:117535961:AT:A	1.25412e-10	-1.73831	-1.35892	3.01734e-05	-1.71742	-1.32958
117536253	chr1:117536253:C:T	3.2107e-10	-1.08144	-1.07573	5.68331e-05	-1.29112	-1.12272
117536461	chr1:117536461:G:A	9.88611e-10	0.32662	-1.35915	0.000311188	0.642444	-1.35601
117536679	chr1:117536679:A:T	8.36138e-10	-1.59923e-10	-1.20004	0.00022609	-1.59923e-10	-1.03303
117536967	chr1:117536967:T:C	5.50963e-10	-0.971017	-0.646148	6.1426e-05	-1.63174	-0.704393
117537077	chr1:117537077:C:T	2.06335e-09	-1.59923e-10	-0.296746	0.000280403	-1.59923e-10	-0.817735
117537598	chr1:117537598:A:G	2.26504e-10	-1.35962	-1.14645	5.15385e-05	-1.5681	-0.943535
117537749	chr1:117537749:G:A	8.45905e-10	-1.59923e-10	-1.18843	0.000197772	-1.59923e-10	-1.16685
117537782	chr1:117537782:C:T	8.04415e-10	-1.59923e-10	-1.23872	0.000170386	-1.59923e-10	-1.3159
117537918	chr1:117537918:T:C	1.95726e-10	-1.43421	-1.21791	9.22183e-05	-0.694215	-1.23559
117538387	chr1:117538387:CAAAAAGAAAAAAA:C	8.8046e-10	-1.59923e-10	-1.14839	0.000185459	-1.59923e-10	-1.23113
117538437	chr1:117538437:A:G	7.47818e-10	-1.59923e-10	-1.31167	0.000164629	-1.59923e-10	-1.35027
117538786	chr1:117538786:GTTGT:G	2.11945e-09	-1.59923e-10	-0.269923	0.000420856	-1.59923e-10	-0.41167
117538964	chr1:117538964:G:A	1.2503e-10	-1.74137	-1.35891	2.94812e-05	-1.7299	-1.34031
117539025	chr1:117539025:T:TA	1.95035e-10	-1.65769	-0.997963	4.16766e-05	-1.68614	-1.03788
117539216	chr1:117539216:C:A	1.55929e-09	-1.59923e-10	-0.576846	0.000233765	-1.59923e-10	-0.999645
117539229	chr1:117539229:A:G	9.05623e-10	0.231538	-1.35175	0.00028465	0.533546	-1.33625
117539282	chr1:117539282:A:G	8.35673e-10	-1.59923e-10	-1.2006	0.000225897	-1.59923e-10	-1.03388
117539716	chr1:117539716:GAAAGCCCTGC:G	8.36879e-10	-1.59923e-10	-1.19915	0.000226364	-1.59923e-10	-1.03182
117539833	chr1:117539833:TCACTGAGGAGACAGCCTGC:T	1.17262e-09	-1.59923e-10	-0.861839	0.000270495	-1.59923e-10	-0.853707
117539962	chr1:117539962:G:C	8.96457e-10	-1.59923e-10	-1.13038	0.000184678	-1.59923e-10	-1.23535
117540400	chr1:117540400:A:G	7.14414e-10	-1.59923e-10	-1.35737	0.000164979	-1.59923e-10	-1.34815
117540467	chr1:117540467:G:A	8.22313e-10	-1.59923e-10	-1.21671	0.000172741	-1.59923e-10	-1.30217
117540945	chr1:117540945:T:C	8.82423e-10	-1.59923e-10	-1.14616	0.000227773	-1.59923e-10	-1.02561
117540966	chr1:117540966:G:A	1.633e-10	-1.74017	-1.09308	4.61403e-05	-1.71491	-0.90736
117541059	chr1:117541059:A:G	1.95929e-10	-1.69475	-0.956331	5.83222e-05	-1.34486	-1.04311
117541114	chr1:117541114:G:T	9.12733e-10	-1.59923e-10	-1.11239	0.000338639	-1.59923e-10	-0.629025
117541147	chr1:117541147:T:C	1.26925e-09	-1.59923e-10	-0.782655	0.000290203	-1.59923e-10	-0.78338
117541246	chr1:117541246:A:T	2.41301e-10	-1.63922	-0.803571	7.04812e-05	-1.21706	-0.981558
117541247	chr1:117541247:C:T	4.02072e-10	-1.11795	-0.814254	4.93493e-05	-1.6815	-0.873538
117541317	chr1:117541317:T:C	8.55672e-10	-1.59923e-10	-1.17695	0.000233744	-1.59923e-10	-0.999736
117541626	chr1:117541626:C:T	7.4545e-10	-0.0900509	-1.22479	7.44757e-05	-0.816537	-1.32695
117541930	chr1:117541930:A:T	2.54415e-09	-1.59923e-10	-0.0872796	0.000369228	-1.59923e-10	-0.542547
117542083	chr1:117542083:AC:A	1.27086e-10	-1.73487	-1.3491	3.29021e-05	-1.7397	-1.22073
117542114	chr1:117542114:A:C	8.6146e-10	-1.59923e-10	-1.1702	0.000308628	-1.59923e-10	-0.721823
117542373	chr1:117542373:G:A	2.25146e-09	-1.59923e-10	-0.2095	0.00064546	-1.59923e-10	0.0160024
117542494	chr1:117542494:T:C	9.17228e-10	-1.59923e-10	-1.10748	0.000243093	-1.59923e-10	-0.960515
117542765	chr1:117542765:G:A	8.55395e-10	-1.17727	-3.54416e-10	0.000203333	-1.13912	-3.54416e-10
117542806	chr1:117542806:A:G	8.75217e-10	-1.59923e-10	-1.15436	0.000241353	-1.59923e-10	-0.967698
117543206	chr1:117543206:A:G	1.30353e-09	-1.59923e-10	-0.756003	0.000301238	-1.59923e-10	-0.74606
117543480	chr1:117543480:T:C	2.42347e-09	-1.59923e-10	-0.135879	0.000377132	-1.59923e-10	-0.521365
117543540	chr1:117543540:T:C	1.87679e-10	-1.6545	-1.0396	5.92461e-05	-1.25169	-1.12057
117543997	chr1:117543997:C:T	8.5797e-10	-1.59923e-10	-1.17426	0.00018965	-1.59923e-10	-1.20878
117544134	chr1:117544134:A:C	3.6699e-10	-0.910919	-1.11258	6.72812e-05	-1.13706	-1.10802
117544383	chr1:117544383:A:G	9.6935e-10	0.152288	-1.2045	8.98298e-05	-0.635939	-1.32011
117544436	chr1:117544436:A:G	8.38732e-10	-1.59923e-10	-1.19694	0.000227081	-1.59923e-10	-1.02865
117544611	chr1:117544611:A:G	8.38732e-10	-1.59923e-10	-1.19694	0.000227081	-1.59923e-10	-1.02865
117544658	chr1:117544658:T:C	1.51922e-10	-1.67241	-1.23306	4.59439e-05	-1.29316	-1.33338
117544676	chr1:117544676:A:T	7.94414e-10	-1.59923e-10	-1.25123	0.000165934	-1.59923e-10	-1.34237
117544762	chr1:117544762:G:A	1.30153e-10	-1.7296	-1.33052	3.4626e-05	-1.74126	-1.1681
117544827	chr1:117544827:G:A	1.48714e-10	-1.69093	-1.23588	4.36297e-05	-1.34347	-1.33476
117544982	chr1:117544982:A:T	7.14222e-10	-1.59923e-10	-1.35764	0.00016463	-1.59923e-10	-1.35026
117545410	chr1:117545410:G:A	1.09245e-09	-1.59923e-10	-0.932651	0.000468064	-1.59923e-10	-0.305355
117545786	chr1:117545786:A:G	8.98185e-10	-1.59923e-10	-1.12846	0.000215934	-1.59923e-10	-1.07899
117545839	chr1:117545839:C:T	2.00123e-09	-1.59923e-10	-0.327314	0.00046056	-1.59923e-10	-0.321519
117545952	chr1:117545952:AT:A	8.09926e-10	-1.59923e-10	-1.23189	0.000215911	-1.59923e-10	-1.07909
117546113	chr1:117546113:C:T	1.0987e-09	-0.926949	-3.54416e-10	0.0002623	-0.88447	-3.54416e-10
117546321	chr1:117546321:A:C	8.3219e-10	-1.59923e-10	-1.20477	0.000222199	-1.59923e-10	-1.05039
117546343	chr1:117546343:C:G	8.66714e-10	-1.59923e-10	-1.16412	0.000176736	-1.59923e-10	-1.2793
117546467	chr1:117546467:A:G	1.2934e-10	-1.72714	-1.33926	3.24215e-05	-1.74026	-1.23488
117546474	chr1:117546474:A:G	8.40212e-10	-1.59923e-10	-1.19518	0.000227703	-1.59923e-10	-1.02592
117546544	chr1:117546544:T:G	2.55108e-10	-1.18904	-1.1981	6.0391e-05	-1.45766	-0.895464
117546702	chr1:117546702:G:A	6.75341e-10	-1.41362	-3.54416e-10	0.000168374	-1.32778	-3.54416e-10
117546719	chr1:117546719:T:C	3.28481e-10	-1.15534	-0.979013	7.36453e-05	-1.42688	-0.727817
117546912	chr1:117546912:T:C	8.54496e-10	-1.59923e-10	-1.17832	0.00023328	-1.59923e-10	-1.00172
117546972	chr1:117546972:T:C	8.80834e-10	-1.59923e-10	-1.14796	0.000243163	-1.59923e-10	-0.960227
117547030	chr1:117547030:T:C	8.8647e-10	-1.59923e-10	-1.14159	0.000245495	-1.59923e-10	-0.950684
117547133	chr1:117547133:T:C	7.83311e-10	-1.59923e-10	-1.2653	0.00016653	-1.59923e-10	-1.33879
117547268	chr1:117547268:T:C	8.56359e-10	-1.59923e-10	-1.17614	0.000234	-1.59923e-10	-0.998638
117547294	chr1:117547294:G:A	8.5461e-10	-1.59923e-10	-1.17819	0.000233331	-1.59923e-10	-1.0015
117547349	chr1:117547349:GATGAGA:G	7.41819e-10	-1.59923e-10	-1.31973	0.000164074	-1.59923e-10	-1.35365
117548183	chr1:117548183:T:G	1.35897e-10	-1.6693	-1.34764	3.2661e-05	-1.71335	-1.25443
117548356	chr1:117548356:A:T	6.70652e-10	-0.102332	-1.31825	0.000209641	0.142504	-1.25107
117548393	chr1:117548393:T:C	8.62909e-10	-1.59923e-10	-1.16852	0.00017248	-1.59923e-10	-1.30368
117548798	chr1:117548798:C:T	8.56521e-10	-1.59923e-10	-1.17595	0.000234069	-1.59923e-10	-0.998346
117548854	chr1:117548854:G:A	3.61224e-10	-0.885378	-1.15396	3.98438e-05	-1.60295	-1.16604
117548907	chr1:117548907:AT:A	1.09146e-09	-1.59923e-10	-0.933566	0.00046735	-1.59923e-10	-0.306883
117549208	chr1:117549208:G:T	8.70635e-10	-1.59923e-10	-1.15961	0.000240978	-1.59923e-10	-0.969255
117549457	chr1:117549457:G:A	1.0582e-09	-1.59923e-10	-0.964507	0.000185071	-1.59923e-10	-1.23322
117549553	chr1:117549553:A:C	8.56235e-10	-1.59923e-10	-1.17629	0.000233957	-1.59923e-10	-0.998825
117549961	chr1:117549961:T:C	7.18569e-10	-1.59923e-10	-1.35157	0.000167471	-1.59923e-10	-1.33315
117550537	chr1:117550537:T:C	1.00211e-09	-1.59923e-10	-1.01897	0.000179641	-1.59923e-10	-1.263
117550678	chr1:117550678:T:A	1.00633e-09	-1.59923e-10	-1.01477	0.000167806	-1.59923e-10	-1.33115
117551374	chr1:117551374:T:C	1.59139e-10	-1.66831	-1.19074	6.07782e-05	-1.165	-1.18173
117553415	chr1:117553415:A:G	9.29688e-10	-1.59923e-10	-1.09398	0.000249223	-1.59923e-10	-0.935614
117554006	chr1:117554006:G:A	4.74411e-10	-1.3057	-0.46106	6.33249e-05	-1.39199	-0.91369
117554180	chr1:117554180:C:T	8.7552e-10	-1.59923e-10	-1.15402	0.000173347	-1.59923e-10	-1.29866
117554408	chr1:117554408:A:G	3.08356e-10	-1.04774	-1.14983	3.75342e-05	-1.6644	-1.16431
117554599	chr1:117554599:G:A	2.94185e-10	-1.09372	-1.1509	3.696e-05	-1.67902	-1.1651
117554866	chr1:117554866:T:G	1.84925e-09	-0.406297	-3.54416e-10	0.000292985	-0.773839	-3.54416e-10
117555016	chr1:117555016:A:G	9.17101e-10	-0.118371	-0.989244	8.61891e-05	-0.837533	-1.15988
117555123	chr1:117555123:T:A	5.85665e-10	-1.65127	0.0951811	0.000115582	-1.24203	-0.461954
117556362	chr1:117556362:G:A	1.75075e-10	-1.49973	-1.26389	4.24921e-05	-1.59208	-1.11256
117556621	chr1:117556621:A:G	3.85543e-10	-1.69802	-0.276164	4.6783e-05	-1.73341	-0.875031
117556676	chr1:117556676:A:G	1.46438e-09	-1.03992	0.400278	0.000479352	-0.0333135	-0.248213
117556747	chr1:117556747:T:A	2.36123e-09	-1.59923e-10	-0.161894	0.00044349	-1.59923e-10	-0.359285
117556930	chr1:117556930:C:T	7.1919e-10	-1.59923e-10	-1.35071	0.000163237	-1.59923e-10	-1.35876
117556951	chr1:117556951:A:G	1.42657e-09	-1.02228	0.356477	0.000475302	-0.00745184	-0.282558
117557591	chr1:117557591:C:A	7.13436e-10	-1.59923e-10	-1.35874	0.000163453	-1.59923e-10	-1.35744
117558103	chr1:117558103:T:C	8.09557e-10	-1.59923e-10	-1.23235	0.000167316	-1.59923e-10	-1.33408
117558134	chr1:117558134:A:T	1.57893e-10	-1.6813	-1.18562	5.26088e-05	-1.60305	-0.888032
117558213	chr1:117558213:C:G	3.33848e-10	-1.08112	-1.03703	3.93821e-05	-1.67092	-1.10973
117558463	chr1:117558463:T:C	8.79227e-10	-1.59923e-10	-1.14979	0.000174231	-1.59923e-10	-1.29358
117558566	chr1:117558566:A:G	1.27242e-09	-1.59923e-10	-0.780159	0.000207332	-1.59923e-10	-1.11964
117558573	chr1:117558573:A:G	7.14363e-10	-1.59923e-10	-1.35744	0.000163393	-1.59923e-10	-1.3578
117558697	chr1:117558697:C:A	7.79898e-10	-1.59923e-10	-1.26967	0.000166488	-1.59923e-10	-1.33904
117559349	chr1:117559349:A:G	1.30625e-09	-1.59923e-10	-0.753918	0.000210907	-1.59923e-10	-1.10254
117559621	chr1:117559621:C:T	2.10132e-09	-1.59923e-10	-0.278511	0.000291656	-1.59923e-10	-0.778388
117559826	chr1:117559826:A:G	9.18577e-10	-1.59923e-10	-1.10601	0.000165374	-1.59923e-10	-1.34575
117559923	chr1:117559923:A:G	1.14204e-09	-1.59923e-10	-0.888262	0.000267127	-1.59923e-10	-0.866238
117560787	chr1:117560787:A:G	8.72326e-10	-1.59923e-10	-1.15767	0.000301679	-1.59923e-10	-0.744598
117561393	chr1:117561393:G:A	7.18973e-10	-1.59923e-10	-1.35101	0.000163211	-1.59923e-10	-1.35892
117562118	chr1:117562118:G:A	9.23427e-10	-1.59923e-10	-1.10074	0.000231595	-1.59923e-10	-1.00897
117562932	chr1:117562932:G:A	1.29846e-10	-1.71875	-1.34373	4.36492e-05	-1.529	-1.14878
117563199	chr1:117563199:G:A	1.30658e-09	-1.59923e-10	-0.753663	0.000361871	-1.59923e-10	-0.562674
117563454	chr1:117563454:C:T	1.99945e-10	-1.27555	-1.35523	0.000196977	0.0642402	-1.23512
117564336	chr1:117564336:T:C	3.48667e-09	-1.59923e-10	0.227868	0.0003795	-1.59923e-10	-0.515107
117564401	chr1:117564401:G:A	5.67566e-10	-1.58748	-3.54416e-10	0.000115905	-1.70119	-3.54416e-10
117564556	chr1:117564556:G:A	8.5895e-10	-1.59923e-10	-1.17312	0.000236876	-1.59923e-10	-0.986426
117565255	chr1:117565255:G:A	3.80484e-09	-1.59923e-10	0.315195	0.000408058	-1.59923e-10	-0.442552
117565842	chr1:117565842:G:A	7.3468e-10	-1.59923e-10	-1.3294	0.000169028	-1.59923e-10	-1.3239
117566237	chr1:117566237:T:G	1.61684e-10	-1.48604	-1.35715	0.000158542	-0.184029	-1.20391
117566506	chr1:117566506:G:T	1.28839e-09	-1.59923e-10	-0.767686	0.000476012	-1.59923e-10	-0.288518
117566588	chr1:117566588:G:T	7.74053e-10	-1.59923e-10	-1.27719	0.000169924	-1.59923e-10	-1.31861
117567710	chr1:117567710:G:A	7.39684e-10	-1.59923e-10	-1.32261	0.000167866	-1.59923e-10	-1.3308
117568058	chr1:117568058:A:G	6.0832e-10	-1.51813	-3.54416e-10	0.000190794	-1.20277	-3.54416e-10
117568316	chr1:117568316:G:A	9.56133e-10	-1.59923e-10	-1.06594	0.000177771	-1.59923e-10	-1.27347
117568629	chr1:117568629:A:G	8.12511e-10	-1.59923e-10	-1.2287	0.000211627	-1.59923e-10	-1.09913
117569147	chr1:117569147:G:A	7.60262e-10	-1.59923e-10	-1.29517	0.000163825	-1.59923e-10	-1.35516
117569383	chr1:117569383:A:G	8.11353e-10	-1.59923e-10	-1.23013	0.000163172	-1.59923e-10	-1.35915
117569455	chr1:117569455:CT:C	1.08029e-09	-1.59923e-10	-0.943847	0.000220683	-1.59923e-10	-1.05723
117569552	chr1:117569552:G:A	8.25322e-10	-1.59923e-10	-1.21306	0.000163217	-1.59923e-10	-1.35888
117569699	chr1:117569699:C:T	1.04355e-09	-1.59923e-10	-0.97845	0.000214829	-1.59923e-10	-1.08412
117569886	chr1:117569886:A:G	7.8136e-10	-1.59923e-10	-1.2678	0.000163798	-1.59923e-10	-1.35533
117570090	chr1:117570090:C:T	7.37874e-10	-1.59923e-10	-1.32506	0.000166369	-1.59923e-10	-1.33976
117570267	chr1:117570267:T:A	1.51794e-09	-1.59923e-10	-0.603721	0.000263788	-1.59923e-10	-0.878814
117570927	chr1:117570927:T:C	5.46044e-09	0.791355	-0.114903	0.00414332	2.5538	-0.678511
117571096	chr1:117571096:T:C	8.80525e-10	-1.59923e-10	-1.14831	0.000275659	-1.59923e-10	-0.834797
117571382	chr1:117571382:A:C	9.27821e-10	-1.09599	-3.54416e-10	0.000162116	-1.36565	-3.54416e-10
117571633	chr1:117571633:T:C	7.43924e-10	-1.59923e-10	-1.31689	0.000165164	-1.59923e-10	-1.34702
117571749	chr1:117571749:A:G	7.41634e-10	-1.59923e-10	-1.31998	0.000165433	-1.59923e-10	-1.34539
117571761	chr1:117571761:C:T	9.3381e-10	-1.59923e-10	-1.08956	0.000177574	-1.59923e-10	-1.27457
117571908	chr1:117571908:T:A	8.8785e-10	-1.59923e-10	-1.14003	0.000280256	-1.59923e-10	-0.818259
117572375	chr1:117572375:C:T	2.33089e-09	-1.59923e-10	-0.174828	0.000322071	-1.59923e-10	-0.67919
117572621	chr1:117572621:G:A	1.79894e-10	-1.5141	-1.22237	4.08849e-05	-1.69077	-1.05243
117572644	chr1:117572644:T:G	7.17043e-10	-1.59923e-10	-1.3537	0.000173749	-1.59923e-10	-1.29635
117572899	chr1:117572899:A:G	1.02245e-09	-0.998879	-3.54416e-10	0.000821634	0.257334	-3.54416e-10
117573131	chr1:117573131:C:A	2.4877e-09	1.03316	-1.14288	0.00298463	2.56529	-1.01802
117573330	chr1:117573330:T:C	1.33508e-09	-1.59923e-10	-0.732089	0.000172341	-1.59923e-10	-1.30449
117573543	chr1:117573543:C:T	1.04711e-09	-1.59923e-10	-0.975039	0.00020001	-1.59923e-10	-1.15559
117573681	chr1:117573681:G:A	2.43549e-10	-1.19438	-1.23914	5.13193e-05	-1.52161	-0.994287
117573762	chr1:117573762:G:A	1.13204e-09	-1.59923e-10	-0.897055	0.000177398	-1.59923e-10	-1.27557
117574195	chr1:117574195:G:A	5.97691e-10	-1.70764	0.171885	9.85823e-05	-1.42676	-0.436306
117574352	chr1:117574352:T:G	2.59781e-10	-1.1848	-1.18419	0.000106135	-0.612012	-1.17723
117575998	chr1:117575998:G:A	3.29083e-10	-1.70769	-0.424831	9.08777e-05	-1.56226	-0.382187
117576014	chr1:117576014:C:T	6.56096e-10	-1.06693	-0.375595	0.000191158	-0.202786	-0.998075
117576078	chr1:117576078:G:A	1.66425e-10	-1.66628	-1.148	5.23224e-05	-1.47489	-1.02164
117576143	chr1:117576143:G:A	4.78281e-08	3.34432	-0.497784	0.0183713	4.4075	-1.04292
117576184	chr1:117576184:T:G	1.8716e-10	-1.6898	-1.00707	5.34861e-05	-1.52355	-0.950985
117576306	chr1:117576306:A:G	1.49999e-10	-1.71426	-1.20395	4.40693e-05	-1.57485	-1.09334
117576912	chr1:117576912:T:C	2.0388e-10	-1.71545	-0.895853	4.47192e-05	-1.58991	-1.06365
117577094	chr1:117577094:G:T	1.16093e-09	-0.871854	-3.54416e-10	0.0001686	-1.32643	-3.54416e-10
117577219	chr1:117577219:A:G	2.70057e-09	-1.59923e-10	-0.0276151	0.000452949	-1.59923e-10	-0.338182
117577337	chr1:117577337:T:C	2.22286e-10	-1.67268	-0.852187	5.0544e-05	-1.50204	-1.02908
117578150	chr1:117578150:G:A	1.31643e-08	-1.59923e-10	1.55643	0.000426217	-1.59923e-10	-0.399013
117578967	chr1:117578967:C:T	2.86625e-09	-1.59923e-10	0.0319273	0.000476033	-1.59923e-10	-0.288473
117579012	chr1:117579012:G:A	3.25938e-08	1.74964	0.713406	0.0104268	2.83383	-0.0356527
117579801	chr1:117579801:ACT:A	1.1402e-09	-1.59923e-10	-0.889871	0.000340039	-1.59923e-10	-0.624902
117580049	chr1:117580049:G:T	8.49457e-09	-1.59923e-10	1.11835	0.000305488	-1.59923e-10	-0.732049
117580171	chr1:117580171:CAT:C	2.0903e-09	-0.283768	-3.54416e-10	0.00122937	0.6603	-3.54416e-10
117580663	chr1:117580663:C:T	7.92587e-09	1.71007	-0.661013	8.08361e-05	-1.048	-1.01354
117580815	chr1:117580815:G:A	3.24721e-10	-1.70293	-0.442935	0.000103247	-1.52773	-0.289107
117580820	chr1:117580820:C:G	1.30783e-09	-1.59923e-10	-0.752707	0.000184814	-1.59923e-10	-1.23461
117581356	chr1:117581356:T:C	1.45166e-09	0.637305	-1.28567	6.32214e-05	-0.956213	-1.3511
117581594	chr1:117581594:A:C	4.72249e-10	-0.413055	-1.35827	3.89697e-05	-1.51624	-1.27494
117581631	chr1:117581631:C:A	8.23741e-10	-0.889864	-0.325113	9.8626e-05	-0.663476	-1.19915
117581825	chr1:117581825:G:A	3.36123e-10	-0.752376	-1.35898	3.42555e-05	-1.63614	-1.28397
117581927	chr1:117581927:G:A	7.77614e-10	-1.59923e-10	-1.2726	0.000167612	-1.59923e-10	-1.33231
117581951	chr1:117581951:T:C	2.73449e-10	-1.08597	-1.23175	3.36505e-05	-1.7088	-1.22914
117582261	chr1:117582261:C:T	9.12344e-10	0.230236	-1.34305	5.01994e-05	-1.23079	-1.30717
117582347	chr1:117582347:C:G	4.18769e-10	-0.536945	-1.35457	3.43601e-05	-1.56604	-1.35103
117582674	chr1:117582674:G:A	3.94595e-10	-0.600829	-1.35014	3.30272e-05	-1.67298	-1.28365
117582922	chr1:117582922:A:C	6.6942e-09	-1.59923e-10	0.880163	0.000294403	-1.59923e-10	-0.769011
117583313	chr1:117583313:C:T	7.15935e-10	-1.59923e-10	-1.35524	0.00016623	-1.59923e-10	-1.34059
117583577	chr1:117583577:C:T	9.31968e-10	-1.59923e-10	-1.09153	0.000335286	-1.59923e-10	-0.638976
117583746	chr1:117583746:T:C	5.29075e-10	-0.392147	-1.26556	0.000187114	0.129733	-1.35197
117583943	chr1:117583943:C:T	1.84895e-09	-0.406461	-3.54416e-10	0.000275848	-0.83411	-3.54416e-10
117583969	chr1:117583969:C:T	1.10346e-07	4.42246	-0.739924	9.93453e-05	-1.13948	-0.715877
117583999	chr1:117583999:C:T	9.16762e-10	0.207957	-1.31594	3.68564e-05	-1.48775	-1.35918
117584463	chr1:117584463:G:C	1.44104e-09	-1.59923e-10	-0.655715	0.00025054	-1.59923e-10	-0.930341
117584484	chr1:117584484:A:T	6.86928e-10	-0.0427641	-1.35384	7.64567e-05	-0.81103	-1.30621
117584600	chr1:117584600:G:A	2.34483e-08	3.38835	-1.25463	4.45972e-05	-1.52906	-1.12723
117584951	chr1:117584951:T:C	2.30418e-09	-0.186354	-3.54416e-10	0.000583955	-0.0841374	-3.54416e-10
117584989	chr1:117584989:A:G	7.621e-10	-1.59923e-10	-1.29276	0.000164856	-1.59923e-10	-1.34889
117585113	chr1:117585113:C:T	2.45896e-09	-1.59923e-10	-0.121339	0.000169144	-1.59923e-10	-1.32321
117585494	chr1:117585494:G:C	8.26556e-09	-1.59923e-10	1.09102	0.000687318	-1.59923e-10	0.0788363
117585523	chr1:117585523:C:T	9.726e-08	4.82666	-1.27035	4.89492e-05	-1.45184	-1.11134
117585668	chr1:117585668:T:G	2.31963e-09	0.972504	-1.15218	6.80276e-05	-1.73213	-0.501914
117585734	chr1:117585734:T:A	3.2641e-09	1.33563	-1.17372	6.45726e-05	-1.74145	-0.544723
117585821	chr1:117585821:T:G	2.67967e-09	0.962311	-0.997695	8.44659e-05	-1.64349	-0.374124
117585899	chr1:117585899:C:T	6.49541e-10	-0.605262	-0.847306	0.000134826	-1.03121	-0.518759
117587098	chr1:117587098:AG:A	2.82178e-09	-1.59923e-10	0.0162911	0.00017344	-1.59923e-10	-1.29813
117587216	chr1:117587216:C:T	5.5695e-10	-1.60636	-3.54416e-10	0.000113807	-1.71946	-3.54416e-10
117587348	chr1:117587348:G:A	2.71396e-09	0.935998	-0.958665	8.98418e-05	-1.64785	-0.308062
117587551	chr1:117587551:T:G	1.34013e-10	-1.71108	-1.31981	3.65798e-05	-1.6904	-1.16406
117588084	chr1:117588084:A:G	3.1224e-09	1.14852	-1.031	8.60007e-05	-1.61788	-0.381721
117588477	chr1:117588477:G:A	7.56221e-10	-1.59923e-10	-1.3005	0.00016495	-1.59923e-10	-1.34832
117588493	chr1:117588493:C:T	8.67498e-10	-1.59923e-10	-1.16322	0.000164529	-1.59923e-10	-1.35087
117588494	chr1:117588494:G:A	6.45203e-10	-0.376874	-1.08239	0.000198048	-0.490166	-0.675285
117588583	chr1:117588583:T:C	5.27385e-10	-1.6609	-3.54416e-10	0.000112892	-1.72753	-3.54416e-10
117589024	chr1:117589024:C:T	1.23788e-09	-1.59923e-10	-0.807674	0.000187694	-1.59923e-10	-1.21915
117589103	chr1:117589103:T:C	2.53865e-09	1.00499	-1.09443	7.41827e-05	-1.64655	-0.500878
117589104	chr1:117589104:G:A	8.14743e-10	-1.59923e-10	-1.22596	0.000170255	-1.59923e-10	-1.31666
117589634	chr1:117589634:C:T	3.44328e-09	1.30978	-1.09443	7.88169e-05	-1.58595	-0.500878
117589656	chr1:117589656:A:G	7.95111e-10	-1.59923e-10	-1.25035	0.000167976	-1.59923e-10	-1.33014
117589688	chr1:117589688:C:G	3.45914e-09	1.31438	-1.09443	7.89126e-05	-1.58474	-0.500878
117589854	chr1:117589854:C:T	3.17083e-09	1.25808	-1.12517	7.36608e-05	-1.59742	-0.557074
117590220	chr1:117590220:T:C	4.64368e-09	-1.59923e-10	0.51443	0.000194282	-1.59923e-10	-1.18465
117590235	chr1:117590235:T:C	9.8676e-10	-1.59923e-10	-1.03441	0.000201167	-1.59923e-10	-1.14982
117590364	chr1:117590364:C:T	3.33058e-09	1.25612	-1.07405	8.07278e-05	-1.59732	-0.465561
117590380	chr1:117590380:T:C	2.05591e-08	3.1856	-1.18337	8.41725e-05	-1.40293	-0.618165
117591017	chr1:117591017:C:T	2.82577e-09	1.13042	-1.11271	7.341e-05	-1.62368	-0.534224
117591285	chr1:117591285:T:C	4.22102e-09	1.36346	-0.944459	8.47073e-05	-1.55897	-0.455788
117592064	chr1:117592064:C:A	1.05419e-09	-0.968303	-3.54416e-10	0.000473405	-0.294011	-3.54416e-10
117592566	chr1:117592566:T:C	5.72909e-08	3.5948	-0.567735	0.000280133	-0.914397	0.0957
117592697	chr1:117592697:G:C	7.5696e-10	-1.59923e-10	-1.29952	0.000194771	-1.59923e-10	-1.18214
117593449	chr1:117593449:G:A	1.68032e-09	-1.59923e-10	-0.502094	0.000163378	-1.59923e-10	-1.35789
117593462	chr1:117593462:G:A	6.39125e-10	-0.148536	-1.3202	0.000140543	-0.269729	-1.23872
117593545	chr1:117593545:T:C	1.3154e-09	-1.59923e-10	-0.746934	0.000241165	-1.59923e-10	-0.96848
117593723	chr1:117593723:AATGATGGACGTGGGTT:A	7.81276e-10	-1.59923e-10	-1.2679	0.000204788	-1.59923e-10	-1.13199
117594039	chr1:117594039:C:T	1.01097e-09	-1.01017	-3.54416e-10	0.000900875	0.349405	-3.54416e-10
117594202	chr1:117594202:T:C	1.00337e-09	-0.351977	-0.665735	4.13429e-05	-1.72675	-1.00531
117594239	chr1:117594239:G:A	1.32545e-10	-1.73655	-1.30536	7.14145e-05	-1.0802	-1.10526
117594290	chr1:117594290:G:A	1.34394e-10	-1.74088	-1.28717	5.75102e-05	-1.58861	-0.813386
117594302	chr1:117594302:C:T	8.14638e-10	-1.59923e-10	-1.22609	0.000278675	-1.59923e-10	-0.823915
117594393	chr1:117594393:A:G	7.15232e-10	-1.59923e-10	-1.35623	0.00016331	-1.59923e-10	-1.35831
117594517	chr1:117594517:C:A	2.60013e-07	4.8666	-0.326948	3.71843e-05	-1.72047	-1.1176
117594636	chr1:117594636:C:T	7.42577e-10	-0.104207	-1.2145	0.000130456	-0.28468	-1.29824
117595245	chr1:117595245:G:A	1.30243e-09	-1.59923e-10	-0.756843	0.000210928	-1.59923e-10	-1.10244
117595334	chr1:117595334:A:G	9.11675e-10	-1.59923e-10	-1.11355	0.000206317	-1.59923e-10	-1.12455
117595338	chr1:117595338:C:T	2.17062e-08	2.44387	-0.387346	0.000134402	-0.267325	-1.2858
117595360	chr1:117595360:C:T	1.48176e-09	-1.59923e-10	-0.627848	0.000200132	-1.59923e-10	-1.15498
117595699	chr1:117595699:G:A	1.46166e-09	-1.59923e-10	-0.641507	0.000197796	-1.59923e-10	-1.16672
117595773	chr1:117595773:G:A	2.74355e-09	1.20439	-1.21621	6.7194e-05	-0.941442	-1.30494
117596073	chr1:117596073:C:T	7.14708e-10	-1.59923e-10	-1.35696	0.000164247	-1.59923e-10	-1.35259
117596349	chr1:117596349:A:T	1.62965e-09	-0.532713	-3.54416e-10	0.000126052	-1.61727	-3.54416e-10
117596409	chr1:117596409:G:A	0.000120686	10.4605	0.219375	0.000902245	1.70903	-1.3581
117596704	chr1:117596704:T:G	0.000115584	10.3837	0.252966	0.000863012	1.66528	-1.35881
117596778	chr1:117596778:TC:T	0.00011309	10.3892	0.22568	0.000866703	1.669	-1.35826
117596827	chr1:117596827:A:T	1.12341e-09	-1.59923e-10	-0.904706	0.00021322	-1.59923e-10	-1.09163
117596918	chr1:117596918:C:T	3.17671e-09	1.23604	-1.10127	6.31202e-05	-0.958365	-1.35056
117597209	chr1:117597209:A:T	0.000102229	10.3196	0.194299	0.000834341	1.63001	-1.35733
117597418	chr1:117597418:T:C	4.29382e-09	0.4361	-3.54416e-10	0.000430537	-0.388927	-3.54416e-10
117597752	chr1:117597752:C:T	2.33988e-09	-1.59923e-10	-0.170977	0.000164463	-1.59923e-10	-1.35127
117598268	chr1:117598268:A:T	0.000176575	10.8041	0.256314	0.00107992	1.88951	-1.35882
117598372	chr1:117598372:G:A	0.000190868	10.8584	0.279817	0.00111168	1.91876	-1.35909
117598374	chr1:117598374:G:A	0.000187234	10.8509	0.268102	0.00110719	1.9146	-1.35898
117598686	chr1:117598686:G:A	1.12264e-09	-1.59923e-10	-0.905391	0.000168104	-1.59923e-10	-1.32938
117598718	chr1:117598718:T:A	0.00125892	12.0442	0.98049	2.87814e-05	-1.73541	-1.35882
117598923	chr1:117598923:CCTGA:C	6.48828e-10	-1.45367	-3.54416e-10	0.000225294	-1.03655	-3.54416e-10
117598973	chr1:117598973:C:T	7.14424e-10	-1.59923e-10	-1.35736	0.000237972	-1.59923e-10	-0.981808
117598974	chr1:117598974:A:G	0.0147923	12.6428	2.84573	2.92513e-05	-1.72368	-1.35436
117599209	chr1:117599209:T:C	6.49695e-09	1.65499	-0.804734	0.000113828	-0.360307	-1.35896
117599219	chr1:117599219:G:A	0.000172098	10.6583	0.376469	0.000993018	1.80537	-1.35859
117599225	chr1:117599225:A:T	0.000106355	10.3639	0.189606	0.000850274	1.64869	-1.3571
117599332	chr1:117599332:A:T	0.000102384	10.3229	0.192504	0.000831962	1.62703	-1.3572
117599663	chr1:117599663:T:C	1.11916e-09	-1.59923e-10	-0.908497	0.000167972	-1.59923e-10	-1.33017
117599822	chr1:117599822:C:T	1.17788e-08	1.68192	-0.236697	0.000114945	-0.513572	-1.19593
117599918	chr1:117599918:C:T	0.000122082	10.4623	0.229095	0.000896391	1.70268	-1.35826
117599936	chr1:117599936:A:C	2.76252e-10	-1.01546	-1.29206	4.2981e-05	-1.52277	-1.17044
117600712	chr1:117600712:G:A	0.000135463	10.5155	0.279919	0.000921124	1.73071	-1.35907
117600815	chr1:117600815:T:C	2.00595e-09	-1.59923e-10	-0.324958	0.000165225	-1.59923e-10	-1.34666
117600895	chr1:117600895:A:G	2.43641e-10	-1.15177	-1.28137	4.28958e-05	-1.50541	-1.18977
117601326	chr1:117601326:A:G	2.47708e-10	-1.16175	-1.25484	6.59765e-05	-1.43032	-0.834347
117601665	chr1:117601665:A:T	3.23782e-05	10.1228	-0.758668	0.000870569	1.57837	-1.26318
117601710	chr1:117601710:A:G	1.91225e-05	9.42551	-0.587963	2.89166e-05	-1.73088	-1.35867
117602143	chr1:117602143:C:A	4.91101e-05	10.5185	-0.737722	0.00107671	1.76816	-1.24046
117602250	chr1:117602250:T:C	9.02793e-10	-1.59923e-10	-1.12334	0.000163181	-1.59923e-10	-1.3591
117602532	chr1:117602532:G:A	7.1349e-10	-1.59923e-10	-1.35866	0.000168849	-1.59923e-10	-1.32496
117603032	chr1:117603032:A:G	7.13652e-10	-1.59923e-10	-1.35844	0.000168838	-1.59923e-10	-1.32502
117603409	chr1:117603409:T:G	0.00017376	10.8527	0.191616	0.00117065	1.79696	-1.18561
117604290	chr1:117604290:T:C	5.73313e-06	8.61401	-0.98107	0.00113119	0.936161	-0.359097
117604879	chr1:117604879:G:A	1.12295e-09	-1.59923e-10	-0.905119	0.000168196	-1.59923e-10	-1.32883
117605053	chr1:117605053:A:C	2.98653e-06	4.73456	2.24623	7.38388e-05	-1.2745	-0.877579
117605151	chr1:117605151:T:C	9.21984e-10	-1.59923e-10	-1.10231	0.000184433	-1.59923e-10	-1.23668
117605270	chr1:117605270:T:C	2.21828e-08	1.99134	0.0868975	0.000128225	-0.531617	-1.06855
117605563	chr1:117605563:T:C	9.31489e-10	-1.59923e-10	-1.09205	0.000184168	-1.59923e-10	-1.23811
117605762	chr1:117605762:G:A	1.36794e-10	-1.67261	-1.33774	8.24102e-05	-0.806362	-1.23589
117605779	chr1:117605779:C:T	1.76132e-09	-1.59923e-10	-0.455017	0.000202283	-1.59923e-10	-1.14429
117606959	chr1:117606959:A:G	2.62076e-09	-1.59923e-10	-0.0576143	0.000166012	-1.59923e-10	-1.3419
117606970	chr1:117606970:G:C	9.84416e-10	-1.59923e-10	-1.03678	0.000300848	-1.59923e-10	-0.747354
117607426	chr1:117607426:G:A	7.73243e-06	8.95412	-1.02202	0.00129319	1.11922	-0.408312
117607526	chr1:117607526:A:C	8.58951e-06	9.04586	-1.00864	0.000644272	1.01085	-0.996691
117608645	chr1:117608645:T:C	9.35021e-10	-1.59923e-10	-1.08826	0.000363693	-1.59923e-10	-0.557652
117609299	chr1:117609299:C:A	1.90269e-09	-1.59923e-10	-0.377809	0.000314543	-1.59923e-10	-0.702841
117609313	chr1:117609313:C:T	0.00132798	12.1019	0.976147	3.40518e-05	-1.73865	-1.18743
117609619	chr1:117609619:T:C	0.00288967	12.8433	1.01224	3.41155e-05	-1.72488	-1.19933
117609937	chr1:117609937:C:T	7.16961e-10	-1.59923e-10	-1.35381	0.000164816	-1.59923e-10	-1.34913
117610252	chr1:117610252:C:T	7.13356e-10	-1.59923e-10	-1.35885	0.000169713	-1.59923e-10	-1.31985
117610307	chr1:117610307:T:C	7.938e-10	-1.59923e-10	-1.252	0.000184829	-1.59923e-10	-1.23453
117610377	chr1:117610377:C:T	7.20554e-10	-1.59923e-10	-1.34881	0.000174721	-1.59923e-10	-1.29077
117610389	chr1:117610389:A:C	3.078e-08	2.53761	-0.131821	8.92185e-05	-0.789044	-1.17383
117610763	chr1:117610763:G:A	1.96825e-06	7.64701	-1.08318	0.000545129	0.339982	-0.492921
117611355	chr1:117611355:T:G	6.3054e-10	-0.338853	-1.1434	3.47354e-05	-1.69674	-1.20946
117611953	chr1:117611953:T:C	1.68039e-07	3.09365	1.00947	6.3901e-05	-0.948233	-1.34839
117612153	chr1:117612153:G:A	1.47715e-07	3.04165	0.932552	6.49663e-05	-0.927039	-1.35305
117612209	chr1:117612209:T:C	0.00719477	12.9477	1.8201	3.07001e-05	-1.72852	-1.30117
117612316	chr1:117612316:A:G	0.00799971	12.9749	1.89895	3.04395e-05	-1.72766	-1.31056
117612337	chr1:117612337:G:A	5.03489e-09	1.29276	-0.697442	3.0698e-05	-1.71768	-1.31208
117612481	chr1:117612481:T:C	1.53931e-07	3.05559	0.959833	6.47327e-05	-0.932132	-1.35156
117612523	chr1:117612523:AAGTC:A	0.290466	13.3282	5.13777	3.10304e-05	-1.72006	-1.29893
117612530	chr1:117612530:A:G	0.337569	13.4463	5.16989	3.12735e-05	-1.71539	-1.2958
117612704	chr1:117612704:C:T	9.11757e-09	-1.59923e-10	1.18913	0.000323611	-1.59923e-10	-0.67442
117612998	chr1:117612998:G:A	0.23257	13.2572	4.98641	3.05331e-05	-1.72261	-1.31253
117613204	chr1:117613204:T:TTG	1.80799e-07	2.99314	1.18317	6.76776e-05	-0.907363	-1.33184
117613569	chr1:117613569:T:A	1.57348e-05	9.47124	-0.82869	0.000579401	1.0804	-1.17237
117613702	chr1:117613702:T:A	7.27903e-10	-1.59923e-10	-1.33867	0.000175767	-1.59923e-10	-1.2848
117613900	chr1:117613900:G:A	1.24231e-05	9.21513	-0.808892	0.000506707	0.954158	-1.18019
117614283	chr1:117614283:C:T	2.43196e-09	-1.59923e-10	-0.132382	0.000164166	-1.59923e-10	-1.35308
117614511	chr1:117614511:T:A	2.68322e-07	3.18035	1.39075	6.41596e-05	-0.987115	-1.30547
117614638	chr1:117614638:A:G	7.29115e-10	-1.337	-3.54416e-10	0.000121549	-1.65365	-3.54416e-10
117614762	chr1:117614762:A:G	1.05367e-05	9.01814	-0.776603	0.000452524	0.860482	-1.1996
117614903	chr1:117614903:G:C	7.30071e-10	-1.59923e-10	-1.33569	0.000175939	-1.59923e-10	-1.28382
117614991	chr1:117614991:C:T	9.53604e-06	8.98006	-0.838306	0.000460728	0.842486	-1.16364
117615229	chr1:117615229:C:A	7.1513e-10	-1.59923e-10	-1.35637	0.000199059	-1.59923e-10	-1.16036
117615457	chr1:117615457:A:G	1.03072e-06	3.32333	2.59361	7.79236e-05	-1.57804	-0.520195
117615499	chr1:117615499:T:C	9.50294e-09	-1.59923e-10	1.23052	0.000333485	-1.59923e-10	-0.644362
117615693	chr1:117615693:A:G	9.1998e-10	-1.59923e-10	-1.10448	0.000174478	-1.59923e-10	-1.29216
117615733	chr1:117615733:A:G	1.3781e-08	1.91672	-0.314504	0.000110613	-0.501652	-1.24627
117615906	chr1:117615906:C:T	1.25799e-10	-1.74133	-1.35282	4.88641e-05	-1.56271	-1.00221
117615915	chr1:117615915:A:G	8.89589e-09	-1.59923e-10	1.16451	0.000324338	-1.59923e-10	-0.672176
117615985	chr1:117615985:A:G	0.00298057	12.1951	1.6914	3.05608e-05	-1.73973	-1.29452
117615992	chr1:117615992:T:C	0.00290213	12.267	1.59289	3.10607e-05	-1.73882	-1.27919
117616095	chr1:117616095:G:A	1.29923e-05	9.3589	-0.907872	0.000583863	1.03626	-1.12055
117616331	chr1:117616331:T:A	1.36094e-05	9.43087	-0.933436	0.000617191	1.07242	-1.1012
117616375	chr1:117616375:A:T	7.13728e-10	-1.59923e-10	-1.35833	0.000176672	-1.59923e-10	-1.27967
117616861	chr1:117616861:A:G	3.34984e-06	8.12775	-1.03216	0.00075565	0.577622	-0.404005
117617032	chr1:117617032:C:T	1.14801e-05	9.18458	-0.857294	0.000517833	0.948848	-1.15316
117617168	chr1:117617168:ATC:A	1.17557e-05	9.21133	-0.860315	0.000526141	0.961253	-1.14965
117617173	chr1:117617173:G:GTC	1.15223e-05	9.1858	-0.854831	0.000517238	0.947719	-1.15318
117617764	chr1:117617764:C:T	7.23078e-10	-1.59923e-10	-1.34532	0.000165868	-1.59923e-10	-1.34277
117618398	chr1:117618398:T:G	4.80902e-07	2.79654	2.35804	7.6569e-05	-0.846546	-1.26922
117618472	chr1:117618472:GTC:G	1.84301e-08	2.29434	-0.40143	8.72757e-05	-0.712179	-1.27271
117619017	chr1:117619017:G:C	2.75309e-09	-1.59923e-10	-0.00835308	0.000427262	-1.59923e-10	-0.396564
117619499	chr1:117619499:C:T	7.44492e-10	-1.59923e-10	-1.31613	0.000232374	-1.59923e-10	-1.00561
117619502	chr1:117619502:A:G	1.51358e-10	-1.5539	-1.35529	3.29818e-05	-1.74144	-1.21656
117619517	chr1:117619517:C:T	3.9226e-10	-0.833404	-1.1235	3.90024e-05	-1.56081	-1.22953
117619605	chr1:117619605:A:G	0.000275964	10.9531	0.5538	0.000992521	1.66723	-1.22094
117619660	chr1:117619660:G:T	7.27002e-10	-1.59923e-10	-1.3399	0.000171638	-1.59923e-10	-1.30858
117619797	chr1:117619797:C:G	1.0357e-08	1.65608	-0.339491	0.000125058	-0.342724	-1.28246
117619961	chr1:117619961:A:G	1.16825e-08	-1.59923e-10	1.43701	0.000371561	-1.59923e-10	-0.536249
117620940	chr1:117620940:A:G	1.26819e-10	-1.73319	-1.35289	4.61237e-05	-1.62312	-0.999512
117621023	chr1:117621023:CA:C	2.47072e-09	-1.59923e-10	-0.116567	0.00038943	-1.59923e-10	-0.489277
117621202	chr1:117621202:G:A	3.42433e-06	8.43043	-1.31284	0.000575602	0.614376	-0.71292
117621264	chr1:117621264:G:C	2.70124e-09	-1.59923e-10	-0.027366	0.00016595	-1.59923e-10	-1.34228
117621674	chr1:117621674:C:A	7.35848e-10	-1.59923e-10	-1.32781	0.000224632	-1.59923e-10	-1.0395
117622081	chr1:117622081:A:T	1.27326e-10	-1.73389	-1.3482	4.76744e-05	-1.61977	-0.969793
117622100	chr1:117622100:T:C	7.69002e-07	3.30821	2.31581	6.97204e-05	-1.56986	-0.639605
117622473	chr1:117622473:A:C	0.000223891	10.8669	0.430889	0.000987405	1.62129	-1.18017
117622706	chr1:117622706:T:C	0.00850659	12.8697	2.06553	2.95663e-05	-1.72154	-1.34579
117622760	chr1:117622760:G:C	5.1022e-10	-1.69399	-3.54416e-10	0.000141332	-1.50285	-3.54416e-10
117622955	chr1:117622955:C:G	0.00026413	11.012	0.451077	0.00105933	1.69817	-1.18673
117623351	chr1:117623351:C:T	0.0866685	12.7789	4.47761	2.95531e-05	-1.72858	-1.33919
117623474	chr1:117623474:C:T	1.37571e-08	2.09517	-0.494688	9.29041e-05	-0.624164	-1.29823
117623573	chr1:117623573:C:T	7.85627e-10	-1.59923e-10	-1.26235	0.000265695	-1.59923e-10	-0.871611
117624255	chr1:117624255:C:T	2.9195e-10	-1.01138	-1.24087	6.75922e-05	-1.36108	-0.879392
117624577	chr1:117624577:A:G	3.4439e-09	-1.15541	1.37094	0.000122932	-1.39064	-0.251694
117624727	chr1:117624727:A:G	1.03791e-09	-1.59923e-10	-0.98387	0.000172791	-1.59923e-10	-1.30188
117625031	chr1:117625031:C:T	3.83817e-05	6.19531	3.33895	0.000843405	1.05204	-0.768556
117625284	chr1:117625284:A:G	2.30897e-09	-1.59923e-10	-0.184278	0.000164129	-1.59923e-10	-1.35331
117626049	chr1:117626049:A:G	7.15172e-10	-1.59923e-10	-1.35631	0.000164797	-1.59923e-10	-1.34925
117626182	chr1:117626182:T:TC	2.10788e-10	-1.25891	-1.31908	4.0654e-05	-1.39119	-1.35767
117626204	chr1:117626204:C:T	1.53191e-08	2.21166	-0.50363	9.07816e-05	-0.70237	-1.24313
117626441	chr1:117626441:T:C	7.17171e-10	-1.59923e-10	-1.35352	0.000166466	-1.59923e-10	-1.33917
117626581	chr1:117626581:G:A	7.16606e-10	-1.59923e-10	-1.35431	0.000165564	-1.59923e-10	-1.3446
117626841	chr1:117626841:G:A	3.7973e-10	-0.85453	-1.13484	3.66305e-05	-1.58491	-1.26817
117626887	chr1:117626887:T:A	1.16466e-09	-1.59923e-10	-0.86865	0.000172585	-1.59923e-10	-1.30307
117628378	chr1:117628378:CATTT:C	5.88211e-10	-0.955012	-0.596735	3.76139e-05	-1.55439	-1.2722
117628831	chr1:117628831:G:C	6.0311e-10	-0.725728	-0.801005	3.21094e-05	-1.63602	-1.34879
117629068	chr1:117629068:T:C	1.19652e-08	1.92048	-0.459553	0.000103767	-0.555749	-1.25606
117629599	chr1:117629599:T:C	5.2891e-10	-1.01952	-0.638491	3.82471e-05	-1.5188	-1.29109
117629916	chr1:117629916:A:G	2.94778e-10	-1.01136	-1.23125	0.000189361	-0.177337	-1.03297
117629988	chr1:117629988:G:A	7.78128e-10	-1.59923e-10	-1.27194	0.000165233	-1.59923e-10	-1.34661
117630294	chr1:117630294:C:A	2.76598e-09	-1.59923e-10	-0.00368188	0.000163674	-1.59923e-10	-1.35608
117630474	chr1:117630474:G:A	6.91028e-10	-1.39065	-3.54416e-10	0.000133086	-1.56296	-3.54416e-10
117630828	chr1:117630828:C:T	2.3276e-10	-1.13422	-1.34461	5.22677e-05	-1.1618	-1.33578
117630897	chr1:117630897:G:A	2.31487e-10	-1.13902	-1.34529	5.32941e-05	-1.1766	-1.30154
117630912	chr1:117630912:G:C	6.8162e-10	-1.40436	-3.54416e-10	0.00011481	-1.71068	-3.54416e-10
117631494	chr1:117631494:C:G	2.47506e-10	-1.06413	-1.35327	5.78552e-05	-1.1003	-1.29572
117631537	chr1:117631537:C:T	4.06524e-09	0.646712	-0.265316	6.75146e-05	-1.32528	-0.916341
117631600	chr1:117631600:A:G	2.48206e-10	-1.08772	-1.32685	5.34751e-05	-1.12946	-1.34529
117631929	chr1:117631929:C:T	1.15359e-09	-1.59923e-10	-0.878197	0.000181142	-1.59923e-10	-1.25468
117632158	chr1:117632158:A:T	7.6089e-10	-1.59923e-10	-1.29434	0.000186667	-1.59923e-10	-1.22464
117632159	chr1:117632159:A:T	7.6089e-10	-1.59923e-10	-1.29434	0.000186667	-1.59923e-10	-1.22464
117632803	chr1:117632803:CCTCT:C	4.40575e-10	-0.757746	-1.08301	2.95609e-05	-1.72256	-1.34495
117633894	chr1:117633894:T:G	4.35316e-09	-1.59923e-10	0.449825	0.000615611	-1.59923e-10	-0.031345
117634322	chr1:117634322:C:T	1.05427e-09	-1.59923e-10	-0.968231	0.000170671	-1.59923e-10	-1.31422
117634870	chr1:117634870:G:A	5.13209e-10	-1.68815	-3.54416e-10	0.000115009	-1.70895	-3.54416e-10
117635019	chr1:117635019:A:G	8.02343e-10	-1.59923e-10	-1.2413	0.00016576	-1.59923e-10	-1.34342
117635478	chr1:117635478:A:C	5.77819e-09	2.09172	-1.35871	4.19211e-05	-1.48122	-1.23696
117635720	chr1:117635720:G:C	9.98053e-10	-1.59923e-10	-1.02303	0.000334743	-1.59923e-10	-0.640599
117635724	chr1:117635724:G:A	1.0081e-09	-1.59923e-10	-1.01301	0.000339551	-1.59923e-10	-0.626337
117636032	chr1:117636032:G:T	6.75533e-09	2.24611	-1.35686	4.23665e-05	-1.42636	-1.28124
117636485	chr1:117636485:G:C	2.12357e-09	-1.59923e-10	-0.267979	0.000224151	-1.59923e-10	-1.04164
117636496	chr1:117636496:G:A	1.44894e-09	-1.59923e-10	-0.650246	0.00016541	-1.59923e-10	-1.34553
117636529	chr1:117636529:C:T	9.49131e-10	-1.59923e-10	-1.07329	0.000360723	-1.59923e-10	-0.56585
117636688	chr1:117636688:G:A	7.14596e-10	-1.59923e-10	-1.35712	0.000164476	-1.59923e-10	-1.35119
117637347	chr1:117637347:A:C	1.45329e-10	-1.65323	-1.2966	3.38247e-05	-1.60564	-1.32713
117638431	chr1:117638431:G:A	1.21726e-09	-1.59923e-10	-0.824475	0.00019441	-1.59923e-10	-1.18399
117638458	chr1:117638458:T:C	7.13947e-10	-1.59923e-10	-1.35802	0.000173113	-1.59923e-10	-1.30002
117638529	chr1:117638529:G:A	1.01592e-09	-1.5845	0.579225	7.09584e-05	-1.3626	-0.829265
117638760	chr1:117638760:G:C	5.07742e-10	-1.69886	-3.54416e-10	0.000113659	-1.72076	-3.54416e-10
117638797	chr1:117638797:G:A	1.4388e-09	-1.59923e-10	-0.657265	0.000188476	-1.59923e-10	-1.21499
117639128	chr1:117639128:T:G	7.51396e-10	-1.71586	0.408964	7.74809e-05	-1.01892	-1.08501
117639180	chr1:117639180:G:T	6.38228e-10	-1.47014	-3.54416e-10	0.000121432	-1.65461	-3.54416e-10
117639344	chr1:117639344:T:C	1.00798e-09	-1.65618	0.643052	8.54778e-05	-1.22377	-0.781935
117639404	chr1:117639404:C:T	6.47751e-10	-1.45533	-3.54416e-10	0.000122119	-1.64897	-3.54416e-10
117639417	chr1:117639417:G:T	1.27379e-10	-1.73453	-1.34714	2.93718e-05	-1.73646	-1.33747
117639429	chr1:117639429:C:T	1.49607e-09	-1.59923e-10	-0.618236	0.000170203	-1.59923e-10	-1.31697
117639961	chr1:117639961:C:T	7.14051e-10	-1.59923e-10	-1.35788	0.00017157	-1.59923e-10	-1.30897
117640300	chr1:117640300:G:A	5.79186e-10	-1.56721	-3.54416e-10	0.000113653	-1.72081	-3.54416e-10
117640622	chr1:117640622:A:G	1.32893e-10	-1.73253	-1.30676	3.07571e-05	-1.73437	-1.29346
117640922	chr1:117640922:T:C	9.29316e-08	-1.59923e-10	3.51079	0.00581763	-1.59923e-10	2.21469
117641037	chr1:117641037:A:C	8.15538e-10	-1.72847	0.503486	0.000264799	-0.930763	0.0557737
117641058	chr1:117641058:A:T	7.47036e-10	-1.59923e-10	-1.31272	0.00018526	-1.59923e-10	-1.2322
117641202	chr1:117641202:G:C	6.67525e-10	-1.42526	-3.54416e-10	0.000124708	-1.62799	-3.54416e-10
117641290	chr1:117641290:G:C	7.74812e-10	-1.59923e-10	-1.27621	0.000195851	-1.59923e-10	-1.17661
117641384	chr1:117641384:A:T	6.83396e-10	-1.40176	-3.54416e-10	0.00012656	-1.61324	-3.54416e-10
117641524	chr1:117641524:G:A	7.26752e-10	-1.59923e-10	-1.34025	0.000167302	-1.59923e-10	-1.33416
117641533	chr1:117641533:T:C	6.48856e-10	-1.45362	-3.54416e-10	0.000117056	-1.69131	-3.54416e-10
117641772	chr1:117641772:C:T	7.5606e-10	-1.59923e-10	-1.30071	0.000163772	-1.59923e-10	-1.35548
117642158	chr1:117642158:T:G	1.13862e-09	-1.59923e-10	-0.891261	0.000174753	-1.59923e-10	-1.29059
117642451	chr1:117642451:G:C	4.76614e-10	-1.62399	-0.138132	4.97841e-05	-1.40338	-1.14289
117642710	chr1:117642710:T:C	3.35516e-10	-1.51013	-0.603035	3.85068e-05	-1.51066	-1.29247
117642802	chr1:117642802:A:G	2.66166e-10	-1.3399	-1.00481	0.000102442	-1.53607	-0.288589
117643168	chr1:117643168:G:T	7.22616e-10	-1.59923e-10	-1.34595	0.000238659	-1.59923e-10	-0.978925
117643196	chr1:117643196:T:G	8.82727e-10	-1.59923e-10	-1.14582	0.000164221	-1.59923e-10	-1.35275
117643353	chr1:117643353:G:A	7.38491e-10	-1.32422	-3.54416e-10	0.000133528	-1.55965	-3.54416e-10
117643910	chr1:117643910:C:G	1.07911e-09	-1.59816	0.653214	5.21056e-05	-1.43611	-1.06458
117644017	chr1:117644017:T:A	1.28358e-09	-1.58803	0.816606	5.47912e-05	-1.45037	-1.00006
117644102	chr1:117644102:G:A	1.69258e-10	-1.59905	-1.19836	6.25145e-05	-1.70589	-0.612675
117644251	chr1:117644251:C:G	2.32413e-10	-1.52729	-0.953023	0.000100716	-0.610641	-1.23102
117644263	chr1:117644263:C:G	3.52643e-09	-1.59923e-10	0.239209	0.000181181	-1.59923e-10	-1.25446
117644577	chr1:117644577:C:T	7.37214e-10	-0.714567	-0.611388	4.45818e-05	-1.70073	-0.955903
117645050	chr1:117645050:G:A	1.12252e-09	-1.59923e-10	-0.905499	0.00018369	-1.59923e-10	-1.24071
117645281	chr1:117645281:C:A	7.61945e-10	-1.59923e-10	-1.29296	0.000167147	-1.59923e-10	-1.33509
117645920	chr1:117645920:G:A	1.84377e-10	-1.47288	-1.23897	3.78037e-05	-1.65198	-1.16957
117646380	chr1:117646380:T:C	1.76917e-09	0.70332	-1.15389	3.72668e-05	-1.48822	-1.34764
117646385	chr1:117646385:G:A	2.7686e-08	-1.59923e-10	2.29985	0.00255008	-1.59923e-10	1.38992
117646458	chr1:117646458:C:T	4.06195e-10	-0.699189	-1.22281	6.7072e-05	-0.889009	-1.35919
117646897	chr1:117646897:C:T	1.22911e-09	-0.976354	0.161565	8.86252e-05	-1.66127	-0.308272
117647086	chr1:117647086:G:A	7.27328e-10	-1.59923e-10	-1.33946	0.00016632	-1.59923e-10	-1.34005
117647087	chr1:117647087:A:G	7.27089e-10	-1.59923e-10	-1.33978	0.000166373	-1.59923e-10	-1.33973
117647245	chr1:117647245:C:T	1.05696e-09	-1.59923e-10	-0.965676	0.000178711	-1.59923e-10	-1.26819
117647577	chr1:117647577:A:G	5.66353e-10	-0.539618	-1.05	3.03099e-05	-1.73274	-1.30974
117647633	chr1:117647633:C:T	1.00991e-09	-1.59923e-10	-1.01122	0.000172032	-1.59923e-10	-1.30628
117647644	chr1:117647644:A:G	3.13731e-09	0.739349	-0.61706	3.90982e-05	-1.50258	-1.2853
117647679	chr1:117647679:G:A	3.12463e-08	-1.59923e-10	2.42082	0.00283582	-1.59923e-10	1.49612
117647751	chr1:117647751:G:A	7.57288e-10	-1.29909	-3.54416e-10	0.000144831	-1.47839	-3.54416e-10
117647825	chr1:117647825:AG:A	1.08737e-09	-1.59923e-10	-0.937314	0.000177541	-1.59923e-10	-1.27476
117648041	chr1:117648041:G:A	5.61713e-10	-0.282952	-1.31489	3.41098e-05	-1.7167	-1.20768
117648050	chr1:117648050:G:A	7.16402e-10	-1.59923e-10	-1.35459	0.000186424	-1.59923e-10	-1.22593
117648126	chr1:117648126:T:G	1.43927e-09	0.48684	-1.14379	3.99114e-05	-1.42379	-1.34351
117648513	chr1:117648513:T:C	3.10637e-09	-1.59923e-10	0.112376	0.000190872	-1.59923e-10	-1.20236
117648680	chr1:117648680:G:C	2.81243e-09	-1.59923e-10	0.0129724	0.000185301	-1.59923e-10	-1.23198
117648946	chr1:117648946:G:A	3.20706e-08	-1.59923e-10	2.44686	0.00285634	-1.59923e-10	1.50334
117649305	chr1:117649305:C:T	1.26112e-09	0.433289	-1.22237	7.48429e-05	-0.785004	-1.35357
117649428	chr1:117649428:A:G	1.54249e-09	-1.59923e-10	-0.587678	0.000164536	-1.59923e-10	-1.35083
117649451	chr1:117649451:G:A	1.30303e-09	0.450349	-1.20673	7.59487e-05	-0.773678	-1.35023
117649538	chr1:117649538:G:A	9.03048e-10	0.207876	-1.33093	6.36954e-05	-0.954194	-1.34565
117649907	chr1:117649907:G:A	3.88419e-10	-0.757696	-1.20905	6.91093e-05	-0.859674	-1.3586
117650005	chr1:117650005:T:C	1.25347e-10	-1.74139	-1.35636	4.6931e-05	-1.31644	-1.28884
117650090	chr1:117650090:A:G	1.52946e-09	-1.59923e-10	-0.596161	0.000164476	-1.59923e-10	-1.3512
117650132	chr1:117650132:A:C	1.30465e-09	-1.59923e-10	-0.75514	0.000163211	-1.59923e-10	-1.35892
117650158	chr1:117650158:G:A	1.31209e-09	-1.59923e-10	-0.749457	0.000163195	-1.59923e-10	-1.35902
117650174	chr1:117650174:C:T	5.41077e-10	-0.597058	-1.03821	3.0261e-05	-1.73671	-1.30739
117650511	chr1:117650511:A:G	2.04325e-09	-0.306534	-3.54416e-10	0.000132023	-1.57098	-3.54416e-10
117650851	chr1:117650851:T:C	5.83811e-10	-1.60269	0.0434289	6.16845e-05	-1.38837	-0.943556
117651340	chr1:117651340:G:A	4.26025e-10	-0.935799	-0.938537	3.11564e-05	-1.73992	-1.27502
117651484	chr1:117651484:A:T	3.38819e-10	-0.902364	-1.201	3.02465e-05	-1.74133	-1.30325
117651522	chr1:117651522:T:C	1.89035e-10	-1.6185	-1.0684	4.87603e-05	-1.39263	-1.17441
117651523	chr1:117651523:G:A	1.93896e-10	-1.60357	-1.05794	4.79802e-05	-1.41699	-1.16619
117652138	chr1:117652138:G:C	4.75843e-10	-0.824849	-0.938896	3.10957e-05	-1.74118	-1.27571
117652151	chr1:117652151:T:C	3.26019e-08	-1.59923e-10	2.46329	0.00297521	-1.59923e-10	1.54411
117652154	chr1:117652154:A:G	8.22642e-10	-1.59923e-10	-1.21631	0.000163932	-1.59923e-10	-1.35451
117652349	chr1:117652349:G:C	4.86014e-10	-0.837606	-0.904989	3.15323e-05	-1.74135	-1.26159
117652387	chr1:117652387:C:T	2.77707e-10	-0.947815	-1.35445	6.92426e-05	-0.923589	-1.29276
117652498	chr1:117652498:T:C	8.10948e-10	-1.59923e-10	-1.23063	0.00016353	-1.59923e-10	-1.35696
117652611	chr1:117652611:T:C	2.2033e-10	-1.22836	-1.30535	7.93029e-05	-0.799398	-1.28129
117652970	chr1:117652970:G:A	6.74834e-10	-0.227139	-1.18723	4.72197e-05	-1.37568	-1.22347
117653096	chr1:117653096:G:A	1.20496e-09	-1.59923e-10	-0.834634	0.000164	-1.59923e-10	-1.35409
117653222	chr1:117653222:G:A	7.22011e-10	-1.59923e-10	-1.34679	0.000180934	-1.59923e-10	-1.25583
117653761	chr1:117653761:T:C	2.32348e-10	-1.14336	-1.33724	8.20172e-05	-0.718353	-1.32868
117653785	chr1:117653785:C:G	2.27057e-10	-1.16109	-1.34254	8.45396e-05	-0.695101	-1.32164
117654276	chr1:117654276:T:A	1.22648e-09	-1.59923e-10	-0.816926	0.00016371	-1.59923e-10	-1.35586
117654479	chr1:117654479:G:A	9.51082e-10	-1.59923e-10	-1.07123	0.000187163	-1.59923e-10	-1.22198
117654987	chr1:117654987:T:C	7.33379e-10	-1.59923e-10	-1.33117	0.000163228	-1.59923e-10	-1.35882
117654989	chr1:117654989:G:A	1.25149e-09	-1.59923e-10	-0.796743	0.000163485	-1.59923e-10	-1.35724
117655106	chr1:117655106:T:C	1.49424e-09	-1.59923e-10	-0.619457	0.000213856	-1.59923e-10	-1.08866
117655370	chr1:117655370:A:G	1.21205e-09	-1.59923e-10	-0.828762	0.00016391	-1.59923e-10	-1.35465
117655540	chr1:117655540:A:G	3.00264e-10	-1.59877	-0.625395	4.22387e-05	-1.44574	-1.26488
117655638	chr1:117655638:C:G	8.26776e-10	-1.59923e-10	-1.2113	0.000164091	-1.59923e-10	-1.35354
117655767	chr1:117655767:G:A	1.0544e-09	-0.96811	-3.54416e-10	0.000244004	-0.956778	-3.54416e-10
117655846	chr1:117655846:C:T	1.24856e-09	-1.59923e-10	-0.79909	0.000163492	-1.59923e-10	-1.35719
117655976	chr1:117655976:C:T	1.22827e-09	-1.59923e-10	-0.81547	0.000163679	-1.59923e-10	-1.35606
117657112	chr1:117657112:T:C	7.3516e-10	-1.59923e-10	-1.32874	0.000164523	-1.59923e-10	-1.35091
117657145	chr1:117657145:A:G	5.90416e-10	-1.00587	-0.542139	3.18829e-05	-1.74044	-1.25145
117657173	chr1:117657173:G:C	3.8494e-10	-0.908036	-1.06771	2.95624e-05	-1.74083	-1.32663
117657707	chr1:117657707:A:G	8.73073e-10	-1.59923e-10	-1.15681	0.000217063	-1.59923e-10	-1.07377
117657737	chr1:117657737:T:A	1.19301e-09	-1.59923e-10	-0.844599	0.000342916	-1.59923e-10	-0.616476
117657789	chr1:117657789:C:T	2.7385e-10	-1.74026	-0.575999	5.52348e-05	-1.21151	-1.23086
117657988	chr1:117657988:A:G	7.76954e-10	-1.59923e-10	-1.27345	0.00032712	-1.59923e-10	-0.663635
117658093	chr1:117658093:C:T	1.11879e-09	-1.59923e-10	-0.908832	0.000165759	-1.59923e-10	-1.34343
117658222	chr1:117658222:C:A	8.33275e-10	-1.59923e-10	-1.20347	0.000164373	-1.59923e-10	-1.35182
117658417	chr1:117658417:G:A	8.3657e-10	-1.59923e-10	-1.19952	0.000164502	-1.59923e-10	-1.35104
117658506	chr1:117658506:T:C	2.91822e-10	-1.74135	-0.511334	5.87708e-05	-1.17098	-1.20934
117658675	chr1:117658675:C:A	7.31196e-10	-1.59923e-10	-1.33415	0.000163335	-1.59923e-10	-1.35816
117659066	chr1:117659066:C:T	3.15747e-08	2.43128	-3.54416e-10	0.00068547	0.0761441	-3.54416e-10
117659077	chr1:117659077:C:T	7.55528e-10	-1.59923e-10	-1.30142	0.00016379	-1.59923e-10	-1.35537
117659462	chr1:117659462:T:C	8.74951e-09	-1.59923e-10	1.14792	0.000224807	-1.59923e-10	-1.03872
117659474	chr1:117659474:T:C	7.83054e-08	-1.59923e-10	3.33954	0.00550553	-1.59923e-10	2.15955
117660818	chr1:117660818:C:T	5.06905e-10	-1.70051	-3.54416e-10	0.000131352	-1.57608	-3.54416e-10
117660886	chr1:117660886:T:A	1.81088e-10	-1.3741	-1.35576	3.84467e-05	-1.54423	-1.26046
117661485	chr1:117661485:A:G	3.47558e-10	-0.941913	-1.13599	2.90458e-05	-1.73943	-1.34566
117662102	chr1:117662102:G:C	1.16931e-09	-1.59923e-10	-0.864661	0.000324176	-1.59923e-10	-0.672673
117662131	chr1:117662131:T:C	3.642e-09	-1.30959	1.58104	6.7678e-05	-1.59427	-0.644927
117662890	chr1:117662890:G:T	1.4129e-09	-1.59923e-10	-0.675435	0.000220174	-1.59923e-10	-1.05954
117662904	chr1:117662904:G:T	2.51307e-10	-1.1111	-1.29106	0.000120168	-0.658548	-1.00652
117663380	chr1:117663380:C:A	9.04937e-10	-1.59923e-10	-1.12097	0.000194906	-1.59923e-10	-1.18144
117663743	chr1:117663743:A:G	2.28521e-10	-1.7198	-0.777401	4.79689e-05	-1.25984	-1.32357
117663909	chr1:117663909:G:A	1.17928e-09	-1.59923e-10	-0.85617	0.000328266	-1.59923e-10	-0.660135
117664716	chr1:117664716:A:T	2.26046e-09	-0.20551	-3.54416e-10	0.00176042	1.01935	-3.54416e-10
117665026	chr1:117665026:C:T	2.01399e-08	-1.59923e-10	1.98162	0.000418226	-1.59923e-10	-0.417939
117665623	chr1:117665623:C:A	3.408e-10	-0.748764	-1.34877	7.92877e-05	-0.792756	-1.28812
117665661	chr1:117665661:T:G	9.38267e-10	-1.0848	-3.54416e-10	0.000117656	-1.68619	-3.54416e-10
117665671	chr1:117665671:A:G	7.23459e-10	-1.59923e-10	-1.34479	0.000163838	-1.59923e-10	-1.35508
117665802	chr1:117665802:C:T	7.38745e-10	-1.59923e-10	-1.32388	0.000163246	-1.59923e-10	-1.3587
117665881	chr1:117665881:A:AAT	1.72445e-09	-0.47617	-3.54416e-10	0.00161673	0.934201	-3.54416e-10
117666090	chr1:117666090:C:T	2.41695e-10	-1.14802	-1.29313	0.000125706	-0.60949	-1.01053
117666515	chr1:117666515:C:T	1.08266e-09	-1.59923e-10	-0.941656	0.000190073	-1.59923e-10	-1.20655
117666577	chr1:117666577:C:T	1.45483e-09	-1.59923e-10	-0.646186	0.000224643	-1.59923e-10	-1.03945
117666846	chr1:117666846:A:G	3.9534e-09	0.353498	-3.54416e-10	0.000519981	-0.200169	-3.54416e-10
117666992	chr1:117666992:C:T	1.17891e-09	-1.59923e-10	-0.85649	0.000209002	-1.59923e-10	-1.11162
117667282	chr1:117667282:G:A	3.07787e-10	-1.74145	-0.457974	8.17077e-05	-1.02545	-1.02536
117667385	chr1:117667385:A:C	7.59693e-10	-1.59923e-10	-1.29592	0.000203176	-1.59923e-10	-1.13989
117668166	chr1:117668166:A:G	1.19169e-09	-1.59923e-10	-0.845704	0.000332847	-1.59923e-10	-0.646279
117668189	chr1:117668189:C:T	3.33499e-09	-1.59923e-10	0.183393	0.000474532	-1.59923e-10	-0.291631
117668277	chr1:117668277:G:A	6.14344e-10	-1.26962	-0.238655	5.89721e-05	-1.7206	-0.656298
117668349	chr1:117668349:T:C	4.27144e-09	-1.59923e-10	0.430873	0.000488423	-1.59923e-10	-0.26278
117668513	chr1:117668513:C:T	1.19146e-09	-1.59923e-10	-0.845897	0.000332521	-1.59923e-10	-0.647259
117668535	chr1:117668535:A:C	2.40908e-10	-1.72777	-0.71665	5.29426e-05	-1.17818	-1.30657
117670182	chr1:117670182:G:A	7.74442e-10	-1.59923e-10	-1.27669	0.00020962	-1.59923e-10	-1.10866
117670482	chr1:117670482:G:A	7.96285e-10	-1.59923e-10	-1.24888	0.000164947	-1.59923e-10	-1.34834
117670598	chr1:117670598:C:G	1.46714e-10	-1.60696	-1.33339	2.97051e-05	-1.70883	-1.35381
117670727	chr1:117670727:T:C	1.67508e-09	-1.59923e-10	-0.505216	0.000247179	-1.59923e-10	-0.94385
117671183	chr1:117671183:G:A	7.54051e-10	-1.59923e-10	-1.30337	0.000167199	-1.59923e-10	-1.33477
117671202	chr1:117671202:C:G	1.67017e-09	-1.59923e-10	-0.508154	0.000246741	-1.59923e-10	-0.945623
117671365	chr1:117671365:G:T	5.93883e-10	-1.21388	-0.328266	7.13749e-05	-1.72784	-0.458179
117671478	chr1:117671478:C:T	1.19721e-09	-1.59923e-10	-0.841081	0.000204509	-1.59923e-10	-1.13335
117671487	chr1:117671487:A:G	2.7724e-10	-1.74058	-0.563374	6.37911e-05	-1.06202	-1.23632
117671518	chr1:117671518:G:T	1.69886e-09	-1.59923e-10	-0.491118	0.000253175	-1.59923e-10	-0.919879
117671690	chr1:117671690:G:T	8.12351e-10	-1.59923e-10	-1.2289	0.000177915	-1.59923e-10	-1.27265
117671774	chr1:117671774:G:C	4.14873e-10	-1.33263	-0.568231	4.62161e-05	-1.70353	-0.917105
117672200	chr1:117672200:G:A	5.49957e-10	-1.61899	-3.54416e-10	0.00011341	-1.72295	-3.54416e-10
117672237	chr1:117672237:T:C	5.63159e-10	-1.26212	-0.333154	7.17819e-05	-1.71816	-0.462166
117672464	chr1:117672464:C:A	2.35236e-10	-1.11366	-1.35459	0.000121903	-0.643023	-1.00771
117672480	chr1:117672480:T:G	2.13791e-09	0.612081	-0.87333	0.00177116	2.07028	-1.04485
117672678	chr1:117672678:C:G	1.36492e-09	-1.59923e-10	-0.70998	0.000392988	-1.59923e-10	-0.480183
117672966	chr1:117672966:G:A	1.07975e-09	-1.59923e-10	-0.944352	0.000384687	-1.59923e-10	-0.501531
117673018	chr1:117673018:C:T	1.56515e-10	-1.58288	-1.2928	3.22762e-05	-1.69952	-1.28011
117673019	chr1:117673019:G:A	1.11637e-09	-1.59923e-10	-0.910999	0.000184663	-1.59923e-10	-1.23543
117673207	chr1:117673207:T:C	6.00789e-10	-1.53059	-3.54416e-10	0.000118171	-1.68183	-3.54416e-10
117673212	chr1:117673212:CTG:C	4.98894e-10	-1.71644	-3.54416e-10	0.000115338	-1.7061	-3.54416e-10
117673373	chr1:117673373:AACAG:A	7.1326e-10	-1.59923e-10	-1.35899	0.000166405	-1.59923e-10	-1.33954
117673593	chr1:117673593:C:T	7.60739e-10	-1.59923e-10	-1.29454	0.000168392	-1.59923e-10	-1.32767
117674318	chr1:117674318:C:T	7.37406e-10	-1.59923e-10	-1.32569	0.000173369	-1.59923e-10	-1.29854
117674839	chr1:117674839:A:G	1.77949e-09	-1.28815	0.843405	0.000150433	-1.71266	0.272212
117674966	chr1:117674966:G:T	4.74576e-10	-0.759	-1.00741	3.03622e-05	-1.73917	-1.3016
117675200	chr1:117675200:C:A	5.3698e-10	-1.64287	-3.54416e-10	0.000112443	-1.73151	-3.54416e-10
117675554	chr1:117675554:A:G	1.75911e-08	-1.59923e-10	1.84631	0.000408356	-1.59923e-10	-0.441822
117675568	chr1:117675568:C:G	5.33576e-10	-1.64923	-3.54416e-10	0.000150077	-1.44281	-3.54416e-10
117675967	chr1:117675967:T:C	2.1666e-09	-1.59923e-10	-0.24792	0.000298007	-1.59923e-10	-0.756845
117676123	chr1:117676123:G:T	1.22298e-09	-1.32521	0.50543	0.000114776	-1.70208	-0.00890539
117676395	chr1:117676395:T:G	8.03751e-10	-1.59923e-10	-1.23954	0.000183734	-1.59923e-10	-1.24047
117676946	chr1:117676946:C:T	5.36544e-10	-0.845253	-0.798431	3.33521e-05	-1.74143	-1.20541
117677262	chr1:117677262:T:G	1.9289e-08	-1.59923e-10	1.93845	0.000429904	-1.59923e-10	-0.3904
117677340	chr1:117677340:G:A	1.42786e-08	-1.59923e-10	1.63769	0.000374714	-1.59923e-10	-0.527799
117677353	chr1:117677353:G:A	3.32165e-10	-0.881638	-1.24156	2.87012e-05	-1.74116	-1.35586
117677659	chr1:117677659:G:A	5.66404e-09	-1.59923e-10	0.71306	0.00132401	-1.59923e-10	0.734461
117677877	chr1:117677877:G:A	7.22052e-10	-1.34674	-3.54416e-10	0.000137136	-1.53299	-3.54416e-10
117677898	chr1:117677898:C:T	3.06471e-10	-1.05194	-1.15177	0.00013382	-0.721639	-0.835828
117678007	chr1:117678007:T:G	1.62028e-10	-1.484	-1.35707	3.16799e-05	-1.64129	-1.35699
117678122	chr1:117678122:G:A	5.36039e-10	-0.839119	-0.805508	3.30988e-05	-1.74141	-1.21305
117678427	chr1:117678427:G:A	1.53717e-08	-1.59923e-10	1.71145	0.000382334	-1.59923e-10	-0.507666
117678510	chr1:117678510:C:G	6.06794e-09	0.781941	-3.54416e-10	0.000626825	-0.0132928	-3.54416e-10
117678520	chr1:117678520:A:G	1.54123e-10	-1.53224	-1.35884	3.08725e-05	-1.67039	-1.35371
117678846	chr1:117678846:T:C	1.55698e-10	-1.5221	-1.35882	3.10595e-05	-1.66424	-1.35381
117679056	chr1:117679056:A:G	2.25109e-10	-1.19183	-1.32042	0.000104816	-0.537146	-1.26461
117679121	chr1:117679121:C:A	1.586e-10	-1.5036	-1.35884	3.14156e-05	-1.65295	-1.35371
117679195	chr1:117679195:C:T	3.31889e-10	-0.850971	-1.27306	8.18498e-05	-0.697034	-1.35204
117679330	chr1:117679330:T:C	5.40576e-10	-1.6362	-3.54416e-10	0.000112894	-1.72751	-3.54416e-10
117679572	chr1:117679572:A:G	2.46205e-10	-1.2076	-1.21507	9.90336e-05	-0.510036	-1.34847
117679588	chr1:117679588:C:A	7.13199e-10	-1.59923e-10	-1.35907	0.000166467	-1.59923e-10	-1.33917
117679892	chr1:117679892:A:G	1.81933e-10	-1.44127	-1.28392	3.31516e-05	-1.59372	-1.35915
117679925	chr1:117679925:C:G	7.2937e-10	-1.59923e-10	-1.33665	0.000262707	-1.59923e-10	-0.88292
117679970	chr1:117679970:C:T	7.76838e-10	-1.59923e-10	-1.2736	0.000302499	-1.59923e-10	-0.741883
117680106	chr1:117680106:T:C	2.65951e-10	-1.15191	-1.19361	2.99855e-05	-1.73314	-1.3201
117680205	chr1:117680205:G:A	2.69796e-09	-1.59923e-10	-0.0285833	0.000260103	-1.59923e-10	-0.892883
117680538	chr1:117680538:A:G	3.63082e-10	-0.988748	-1.04546	2.98959e-05	-1.74	-1.31624
117680653	chr1:117680653:T:C	3.51361e-10	-1.03596	-1.03106	3.01607e-05	-1.73721	-1.31021
117680691	chr1:117680691:A:G	2.03662e-10	-1.68104	-0.931328	3.20341e-05	-1.71885	-1.26831
117680821	chr1:117680821:C:T	6.78448e-10	-1.54793	0.138905	5.88126e-05	-1.66366	-0.71594
117680867	chr1:117680867:G:A	9.88611e-10	-1.59923e-10	-1.03253	0.000171053	-1.59923e-10	-1.31199
117680881	chr1:117680881:C:T	1.45767e-10	-1.60057	-1.34625	3.08162e-05	-1.70343	-1.3225
117681071	chr1:117681071:A:G	5.62375e-08	3.3664	-0.357896	0.00887149	3.01764	-0.381004
117681133	chr1:117681133:C:T	4.34055e-10	-0.798844	-1.05682	2.94448e-05	-1.74118	-1.33027
117681289	chr1:117681289:G:A	7.22237e-10	-1.5418	0.195322	6.16217e-05	-1.66013	-0.672813
117681362	chr1:117681362:G:A	1.42063e-10	-1.69897	-1.27359	7.51747e-05	-0.85918	-1.27497
117681588	chr1:117681588:G:A	2.76194e-10	-1.20109	-1.10664	3.12233e-05	-1.72656	-1.28624
117681764	chr1:117681764:G:A	7.21729e-10	-1.59923e-10	-1.34718	0.000248647	-1.59923e-10	-0.937928
117681768	chr1:117681768:C:T	6.58439e-10	-1.59636	0.157402	5.82091e-05	-1.69271	-0.697209
117681976	chr1:117681976:T:C	6.98265e-10	-1.02361	-0.356621	5.4484e-05	-1.63338	-0.822671
117682146	chr1:117682146:T:C	7.56137e-10	-1.59923e-10	-1.30061	0.00019339	-1.59923e-10	-1.18925
117682147	chr1:117682147:G:T	7.3985e-10	-1.59923e-10	-1.32239	0.000185716	-1.59923e-10	-1.22974
117682216	chr1:117682216:CA:C	1.47891e-10	-1.59658	-1.33578	3.31924e-05	-1.66964	-1.282
117682274	chr1:117682274:T:C	1.46802e-10	-1.60429	-1.33546	3.30323e-05	-1.67503	-1.28144
117682384	chr1:117682384:G:T	6.16507e-08	-1.59923e-10	3.10041	0.000879737	-1.59923e-10	0.325662
117682408	chr1:117682408:C:T	8.9043e-10	-1.48013	0.343002	6.94561e-05	-1.62095	-0.592318
117682488	chr1:117682488:A:G	1.8911e-10	-1.7332	-0.953305	6.64778e-05	-0.913444	-1.34365
117682686	chr1:117682686:C:G	1.93309e-10	-1.73898	-0.925565	6.19354e-05	-0.990522	-1.33735
117682729	chr1:117682729:C:A	6.73421e-10	-0.699822	-0.716641	3.46689e-05	-1.73746	-1.17065
117682846	chr1:117682846:G:A	1.72136e-10	-1.68811	-1.09244	3.04464e-05	-1.72549	-1.31251
117683059	chr1:117683059:T:C	1.92886e-10	-1.73801	-0.928723	6.27941e-05	-0.976005	-1.33809
117683080	chr1:117683080:T:G	1.71742e-10	-1.69736	-1.08548	3.03923e-05	-1.73021	-1.30957
117683472	chr1:117683472:A:G	1.7854e-10	-1.68508	-1.05894	3.09536e-05	-1.72367	-1.29781
117683504	chr1:117683504:T:G	1.69763e-10	-1.6603	-1.13413	3.10891e-05	-1.71212	-1.30498
117683625	chr1:117683625:C:G	1.71901e-10	-1.68267	-1.09924	3.04665e-05	-1.72235	-1.31498
117683747	chr1:117683747:C:T	1.49342e-10	-1.63259	-1.29	3.28584e-05	-1.69814	-1.26361
117683896	chr1:117683896:C:T	1.83174e-10	-1.68393	-1.03447	3.22171e-05	-1.72402	-1.25744
117683970	chr1:117683970:T:C	7.29275e-10	-1.59923e-10	-1.33678	0.000262568	-1.59923e-10	-0.883452
117684664	chr1:117684664:TTTAGGTTAA:T	1.36915e-10	-1.71694	-1.29253	3.5127e-05	-1.69393	-1.20106
117685102	chr1:117685102:A:G	2.81552e-10	-1.01434	-1.27418	0.000118571	-0.562185	-1.11627
117685434	chr1:117685434:T:C	7.15977e-10	-1.59923e-10	-1.35518	0.000191717	-1.59923e-10	-1.19794
117685439	chr1:117685439:A:G	3.82447e-10	-1.0748	-0.907438	3.22274e-05	-1.71762	-1.26353
117685730	chr1:117685730:C:T	8.05848e-10	-1.59923e-10	-1.23694	0.000206779	-1.59923e-10	-1.12231
117685977	chr1:117685977:T:C	7.14686e-10	-1.59923e-10	-1.35699	0.000166561	-1.59923e-10	-1.3386
117686094	chr1:117686094:G:A	7.35056e-10	-1.59923e-10	-1.32889	0.000163415	-1.59923e-10	-1.35767
117686199	chr1:117686199:G:T	5.05022e-10	-1.70423	-3.54416e-10	0.000130225	-1.5847	-3.54416e-10
117686691	chr1:117686691:T:C	1.05109e-09	-1.59923e-10	-0.971246	0.000181425	-1.59923e-10	-1.25312
117686802	chr1:117686802:A:G	7.13722e-10	-1.59923e-10	-1.35834	0.000163866	-1.59923e-10	-1.35491
117686814	chr1:117686814:T:C	2.20066e-10	-1.35279	-1.18212	0.000182225	-0.162815	-1.0859
117687327	chr1:117687327:G:A	1.26235e-09	-1.59923e-10	-0.788105	0.000208426	-1.59923e-10	-1.11438
117687534	chr1:117687534:C:T	7.48484e-10	-1.59923e-10	-1.31078	0.000171335	-1.59923e-10	-1.31034
117687535	chr1:117687535:G:A	3.01968e-09	0.0840724	-3.54416e-10	0.00035098	-0.593231	-3.54416e-10
117687599	chr1:117687599:T:C	2.67462e-10	-1.03064	-1.30922	6.52278e-05	-0.928773	-1.3473
117687604	chr1:117687604:C:T	2.95392e-10	-1.42345	-0.817081	3.4721e-05	-1.66585	-1.24076
117687758	chr1:117687758:C:T	2.97547e-10	-1.34714	-0.88612	0.000275984	-0.16768	-0.665939
117687844	chr1:117687844:T:C	5.96563e-10	-1.24932	-0.288331	0.000106027	-1.02484	-0.765433
117688062	chr1:117688062:G:A	7.20428e-10	-1.59923e-10	-1.34899	0.000165546	-1.59923e-10	-1.34471
117688093	chr1:117688093:A:G	2.39284e-09	-1.59923e-10	-0.148596	0.000405807	-1.59923e-10	-0.448084
117688176	chr1:117688176:C:A	9.3364e-10	-1.59923e-10	-1.08974	0.000192764	-1.59923e-10	-1.1925
117688344	chr1:117688344:A:T	1.84038e-09	-1.59923e-10	-0.411108	0.000251048	-1.59923e-10	-0.928318
117688860	chr1:117688860:G:A	7.79198e-10	-1.59923e-10	-1.27057	0.000163673	-1.59923e-10	-1.35609
117688971	chr1:117688971:A:G	8.30165e-10	-1.59923e-10	-1.20721	0.00016984	-1.59923e-10	-1.3191
117689674	chr1:117689674:TAGAAG:T	1.57718e-09	-1.59923e-10	-0.565442	0.000245798	-1.59923e-10	-0.949451
117689740	chr1:117689740:T:C	9.8813e-10	-1.59923e-10	-1.03302	0.000206128	-1.59923e-10	-1.12546
117689781	chr1:117689781:C:T	1.42599e-09	-1.59923e-10	-0.666213	0.000278405	-1.59923e-10	-0.824883
117690124	chr1:117690124:A:T	9.87103e-10	-1.59923e-10	-1.03406	0.000205946	-1.59923e-10	-1.12635
117690460	chr1:117690460:A:T	1.3406e-10	-1.71622	-1.31433	4.03296e-05	-1.39926	-1.35762
117690615	chr1:117690615:G:A	7.69073e-10	-1.59923e-10	-1.28365	0.000205554	-1.59923e-10	-1.12825
117691224	chr1:117691224:C:T	1.32229e-10	-1.70554	-1.33876	3.93439e-05	-1.43371	-1.34791
117691345	chr1:117691345:G:A	7.21081e-10	-1.59923e-10	-1.34808	0.000165438	-1.59923e-10	-1.34537
117691756	chr1:117691756:G:A	2.08988e-09	-1.59923e-10	-0.28397	0.000268604	-1.59923e-10	-0.860724
117691774	chr1:117691774:T:C	4.97109e-10	-1.72002	-3.54416e-10	0.000125877	-1.61866	-3.54416e-10
117692342	chr1:117692342:C:G	7.90493e-10	-1.59923e-10	-1.25618	0.000184342	-1.59923e-10	-1.23717
117692346	chr1:117692346:G:A	1.18734e-09	-1.59923e-10	-0.84936	0.000201162	-1.59923e-10	-1.14985
117692378	chr1:117692378:A:C	3.03769e-10	-1.74038	-0.472184	4.6119e-05	-1.71354	-0.909193
117692824	chr1:117692824:G:T	1.20727e-09	-1.59923e-10	-0.832714	0.000203195	-1.59923e-10	-1.13979
117693010	chr1:117693010:C:T	2.46257e-10	-1.46188	-0.960577	0.000262202	-0.106141	-0.778703
117693104	chr1:117693104:C:T	6.58988e-10	-1.43813	-3.54416e-10	0.000217417	-1.07214	-3.54416e-10
117693487	chr1:117693487:C:CTCTCTTTCTG	7.36788e-10	-1.59923e-10	-1.32653	0.000165313	-1.59923e-10	-1.34612
117693491	chr1:117693491:C:CTTTCTGTCTG	1.4504e-09	-1.59923e-10	-0.649242	0.00021756	-1.59923e-10	-1.07149
117694073	chr1:117694073:G:A	7.46247e-10	-1.59923e-10	-1.31378	0.000166435	-1.59923e-10	-1.33936
117694118	chr1:117694118:T:G	1.29987e-10	-1.7092	-1.3522	3.85692e-05	-1.47015	-1.33136
117694439	chr1:117694439:C:G	6.00543e-10	-1.531	-3.54416e-10	0.000116661	-1.69469	-3.54416e-10
117694459	chr1:117694459:A:T	1.54639e-09	-1.59923e-10	-0.585154	0.000226615	-1.59923e-10	-1.03071
117694856	chr1:117694856:A:G	7.14363e-10	-1.59923e-10	-1.35744	0.000166087	-1.59923e-10	-1.34145
117694897	chr1:117694897:G:A	3.12298e-09	-1.59923e-10	0.117709	0.000422125	-1.59923e-10	-0.408659
117694930	chr1:117694930:T:C	1.32279e-10	-1.71551	-1.32841	3.3146e-05	-1.61585	-1.33719
117695647	chr1:117695647:G:A	7.1313e-10	-1.59923e-10	-1.35917	0.000164648	-1.59923e-10	-1.35015
117695769	chr1:117695769:C:T	1.72039e-09	-1.59923e-10	-0.478526	0.000240444	-1.59923e-10	-0.971472
117695847	chr1:117695847:G:A	7.13969e-10	-1.59923e-10	-1.35799	0.000165763	-1.59923e-10	-1.3434
117695861	chr1:117695861:G:A	2.15551e-10	-1.58157	-0.974072	3.55365e-05	-1.55928	-1.32412
117695905	chr1:117695905:G:A	2.85135e-09	-1.59923e-10	0.0267162	0.000392532	-1.59923e-10	-0.481343
117696553	chr1:117696553:C:G	1.13321e-09	-1.59923e-10	-0.896022	0.000236015	-1.59923e-10	-0.990067
117696588	chr1:117696588:C:T	7.13137e-10	-1.59923e-10	-1.35916	0.000164531	-1.59923e-10	-1.35086
117696694	chr1:117696694:G:A	1.12692e-09	-1.59923e-10	-0.901594	0.000226631	-1.59923e-10	-1.03064
117696717	chr1:117696717:T:C	1.75672e-10	-1.74057	-1.01964	3.34424e-05	-1.7163	-1.22784
117696771	chr1:117696771:A:C	1.09184e-09	-1.59923e-10	-0.933215	0.000228135	-1.59923e-10	-1.02402
117696836	chr1:117696836:A:G	7.53815e-10	-1.59923e-10	-1.30369	0.000174819	-1.59923e-10	-1.29021
117696839	chr1:117696839:T:C	1.09184e-09	-1.59923e-10	-0.933215	0.000228135	-1.59923e-10	-1.02402
117697359	chr1:117697359:C:T	5.31783e-10	-1.6526	-3.54416e-10	0.000111716	-1.738	-3.54416e-10
117698527	chr1:117698527:C:A	1.56769e-09	-1.59923e-10	-0.571477	0.000459888	-1.59923e-10	-0.322977
117699183	chr1:117699183:C:T	9.02247e-10	-1.59923e-10	-1.12395	0.000188341	-1.59923e-10	-1.2157
117699518	chr1:117699518:G:A	9.71765e-10	-1.59923e-10	-1.04972	0.000186792	-1.59923e-10	-1.22397
117699637	chr1:117699637:C:T	8.54776e-10	-1.59923e-10	-1.17799	0.000184586	-1.59923e-10	-1.23585
117699814	chr1:117699814:T:TCGG	6.60559e-10	-1.43575	-3.54416e-10	0.000116164	-1.69896	-3.54416e-10
117700097	chr1:117700097:A:G	3.12679e-10	-1.39513	-0.788525	0.000181325	-0.673242	-0.580428
117700242	chr1:117700242:A:G	1.56653e-10	-1.68192	-1.19287	3.55521e-05	-1.53856	-1.3444
117700248	chr1:117700248:T:C	7.24893e-10	-1.59923e-10	-1.34281	0.000174071	-1.59923e-10	-1.2945
117700572	chr1:117700572:A:T	7.52263e-10	-1.59923e-10	-1.30575	0.000165542	-1.59923e-10	-1.34474
117701279	chr1:117701279:A:G	4.90945e-10	-1.7325	-3.54416e-10	0.000121793	-1.65164	-3.54416e-10
117701711	chr1:117701711:T:G	2.24512e-09	-1.59923e-10	-0.21232	0.000734643	-1.59923e-10	0.145423
117702043	chr1:117702043:C:T	2.11051e-09	-1.59923e-10	-0.274151	0.00103504	-1.59923e-10	0.488236
117702099	chr1:117702099:C:T	5.93259e-10	-1.5432	-3.54416e-10	0.000115677	-1.70316	-3.54416e-10
117702486	chr1:117702486:A:G	4.03725e-08	-1.59923e-10	2.67707	0.0053933	-1.59923e-10	2.13895
117702721	chr1:117702721:T:C	3.00877e-09	-1.59923e-10	0.0804536	0.000636702	-1.59923e-10	0.00234042
117703024	chr1:117703024:C:G	2.04799e-10	-1.49344	-1.11337	0.000210069	-0.171318	-0.935208
117703515	chr1:117703515:A:G	8.89085e-10	-1.59923e-10	-1.13864	0.000181204	-1.59923e-10	-1.25434
117704044	chr1:117704044:C:T	9.71932e-10	-1.59923e-10	-1.04955	0.000187471	-1.59923e-10	-1.22034
117704164	chr1:117704164:C:T	5.05813e-10	-1.70267	-3.54416e-10	0.000132952	-1.56397	-3.54416e-10
117704238	chr1:117704238:G:A	4.93305e-10	-1.72771	-3.54416e-10	0.000112178	-1.73388	-3.54416e-10
117704661	chr1:117704661:A:T	7.67558e-10	-1.59923e-10	-1.28562	0.000163561	-1.59923e-10	-1.35677
117704770	chr1:117704770:G:A	1.98948e-10	-1.30201	-1.33378	3.72038e-05	-1.52015	-1.3174
117705946	chr1:117705946:G:C	1.03059e-09	-0.990946	-3.54416e-10	0.000168883	-1.32476	-3.54416e-10
117706014	chr1:117706014:A:T	7.18453e-10	-1.59923e-10	-1.35173	0.000204693	-1.59923e-10	-1.13245
117706216	chr1:117706216:C:T	9.83268e-10	-1.59923e-10	-1.03795	0.000190948	-1.59923e-10	-1.20196
117706419	chr1:117706419:C:T	1.58371e-10	-1.67378	-1.19012	0.000106007	-0.482287	-1.30817
117706446	chr1:117706446:T:A	7.60149e-10	-1.59923e-10	-1.29532	0.000165187	-1.59923e-10	-1.34688
117706479	chr1:117706479:G:A	1.34807e-09	-0.722406	-3.54416e-10	0.000139642	-1.51488	-3.54416e-10
117706511	chr1:117706511:C:T	9.77961e-10	-1.59923e-10	-1.04336	0.000244111	-1.59923e-10	-0.956337
117707494	chr1:117707494:C:T	5.2318e-10	-1.66891	-3.54416e-10	0.000112126	-1.73434	-3.54416e-10
117708255	chr1:117708255:A:G	8.74122e-10	-1.59923e-10	-1.15561	0.000164445	-1.59923e-10	-1.35138
117708553	chr1:117708553:A:C	1.3658e-10	-1.7371	-1.27482	0.000149472	-0.198925	-1.24793
117709263	chr1:117709263:G:A	1.09463e-09	-1.59923e-10	-0.930657	0.000186196	-1.59923e-10	-1.22716
117709635	chr1:117709635:G:A	1.02718e-09	-1.72157	0.727302	0.000165167	-1.49445	0.147439
117710673	chr1:117710673:C:T	1.54486e-10	-1.5446	-1.34413	0.000102565	-0.53303	-1.29044
117710713	chr1:117710713:A:T	1.59612e-10	-1.55666	-1.29943	0.000117556	-0.499433	-1.18761
117711203	chr1:117711203:CATTGG:C	7.19747e-10	-1.59923e-10	-1.34993	0.000172631	-1.59923e-10	-1.3028
117711538	chr1:117711538:T:C	7.33914e-10	-1.59923e-10	-1.33044	0.000184639	-1.59923e-10	-1.23556
117711587	chr1:117711587:A:G	1.67785e-10	-1.44698	-1.35917	8.59658e-05	-0.725466	-1.27455
117712420	chr1:117712420:A:G	1.69351e-10	-1.44805	-1.3488	8.2756e-05	-0.736518	-1.30155
117712436	chr1:117712436:A:G	1.65453e-10	-1.59207	-1.22808	3.82224e-05	-1.60144	-1.20911
117713429	chr1:117713429:A:T	7.50553e-10	-1.59923e-10	-1.30802	0.000234297	-1.59923e-10	-0.997372
117713483	chr1:117713483:A:C	6.55334e-10	-1.44369	-3.54416e-10	0.00012277	-1.64365	-3.54416e-10
117713724	chr1:117713724:C:T	1.65204e-10	-1.70704	-1.11461	3.619e-05	-1.67187	-1.19331
117714022	chr1:117714022:T:C	7.22416e-10	-1.59923e-10	-1.34623	0.000193183	-1.59923e-10	-1.19033
117714295	chr1:117714295:AG:A	7.84776e-10	-1.59923e-10	-1.26343	0.000168257	-1.59923e-10	-1.32847
117715391	chr1:117715391:G:C	8.13148e-10	-1.59923e-10	-1.22792	0.000177078	-1.59923e-10	-1.27737
117715704	chr1:117715704:C:G	1.46333e-10	-1.60385	-1.3391	4.28613e-05	-1.5695	-1.12649
117716077	chr1:117716077:G:A	1.38725e-09	-1.59923e-10	-0.693753	0.000214772	-1.59923e-10	-1.08439
117716661	chr1:117716661:A:G	9.31046e-10	-1.59923e-10	-1.09252	0.000167165	-1.59923e-10	-1.33498
117716839	chr1:117716839:G:A	1.09435e-09	-1.59923e-10	-0.930914	0.00035994	-1.59923e-10	-0.568022
117717249	chr1:117717249:A:T	1.05144e-09	-1.59923e-10	-0.970922	0.000184036	-1.59923e-10	-1.23883
117717809	chr1:117717809:T:G	1.16932e-09	-1.59923e-10	-0.864657	0.000210479	-1.59923e-10	-1.10458
117718461	chr1:117718461:T:A	4.94383e-10	-1.72552	-3.54416e-10	0.000111838	-1.73691	-3.54416e-10
117718728	chr1:117718728:T:C	1.01011e-09	-1.59923e-10	-1.01102	0.000194758	-1.59923e-10	-1.18221
117718820	chr1:117718820:G:T	7.44131e-10	-1.59923e-10	-1.31662	0.000187592	-1.59923e-10	-1.21969
117718837	chr1:117718837:T:G	4.89508e-10	-1.73543	-3.54416e-10	0.000134029	-1.5559	-3.54416e-10
117719106	chr1:117719106:A:C	1.64637e-10	-1.62349	-1.2016	4.04635e-05	-1.56667	-1.18689
117719224	chr1:117719224:A:G	5.51838e-10	-1.61558	-3.54416e-10	0.000139541	-1.5156	-3.54416e-10
117719268	chr1:117719268:A:T	1.25503e-10	-1.73971	-1.3568	2.96828e-05	-1.72212	-1.34127
117719371	chr1:117719371:A:C	1.9466e-10	-1.31322	-1.34436	6.31112e-05	-0.949986	-1.35908
117719536	chr1:117719536:A:C	4.91793e-10	-1.73078	-3.54416e-10	0.000111718	-1.73798	-3.54416e-10
117719656	chr1:117719656:G:A	7.13135e-10	-1.59923e-10	-1.35916	0.000163699	-1.59923e-10	-1.35593
117720536	chr1:117720536:G:A	1.82269e-10	-1.3989	-1.32444	7.89093e-05	-0.831399	-1.25426
117720847	chr1:117720847:G:A	1.91013e-10	-1.57548	-1.10101	3.27486e-05	-1.72796	-1.23714
117721049	chr1:117721049:T:A	1.58738e-09	-1.59923e-10	-0.558993	0.000263518	-1.59923e-10	-0.879839
117721121	chr1:117721121:G:A	9.70285e-10	-1.59923e-10	-1.05124	0.000176359	-1.59923e-10	-1.28144
117721431	chr1:117721431:G:A	1.10659e-09	-1.59923e-10	-0.919794	0.000189278	-1.59923e-10	-1.21074
117721625	chr1:117721625:A:G	1.00569e-09	-1.59923e-10	-1.0154	0.000178032	-1.59923e-10	-1.272
117722224	chr1:117722224:A:C	1.52428e-10	-1.59756	-1.30459	3.48253e-05	-1.59863	-1.30498
117723573	chr1:117723573:G:A	1.39833e-10	-1.6629	-1.32549	4.87439e-05	-1.48305	-1.08433
117723640	chr1:117723640:C:A	1.63681e-10	-1.48116	-1.34976	8.78535e-05	-0.673993	-1.3043
117724138	chr1:117724138:A:G	6.84909e-10	-1.39955	-3.54416e-10	0.00011147	-1.7402	-3.54416e-10
117724209	chr1:117724209:T:C	8.21536e-10	-1.59923e-10	-1.21766	0.000176872	-1.59923e-10	-1.27853
117724404	chr1:117724404:T:C	8.50079e-10	-1.59923e-10	-1.1835	0.000183195	-1.59923e-10	-1.24341
117724688	chr1:117724688:A:G	1.25812e-09	-0.791462	-3.54416e-10	0.00100198	0.455777	-3.54416e-10
117725312	chr1:117725312:A:G	1.25546e-10	-1.73939	-1.35677	2.96614e-05	-1.72276	-1.34135
117725399	chr1:117725399:C:T	9.69592e-10	-1.59923e-10	-1.05196	0.000250608	-1.59923e-10	-0.930072
117725527	chr1:117725527:C:T	1.17795e-09	-0.8573	-3.54416e-10	0.000164851	-1.34892	-3.54416e-10
117725560	chr1:117725560:A:C	1.74072e-10	-1.41833	-1.35104	7.7684e-05	-0.793121	-1.30819
117725595	chr1:117725595:C:T	7.94502e-10	-1.59923e-10	-1.25112	0.000174596	-1.59923e-10	-1.29149
117725757	chr1:117725757:G:A	7.86064e-10	-1.59923e-10	-1.2618	0.000210924	-1.59923e-10	-1.10247
117725819	chr1:117725819:G:C	2.52561e-09	-1.59923e-10	-0.0945961	0.000807987	-1.59923e-10	0.240585
117725987	chr1:117725987:A:G	1.07921e-09	-1.59923e-10	-0.944845	0.000283363	-1.59923e-10	-0.807233
117726252	chr1:117726252:A:G	7.1328e-10	-1.59923e-10	-1.35896	0.000211228	-1.59923e-10	-1.10102
117726264	chr1:117726264:A:G	1.6636e-10	-1.61166	-1.20303	3.98177e-05	-1.58155	-1.1881
117726272	chr1:117726272:A:T	6.09564e-10	-1.51609	-3.54416e-10	0.000117096	-1.69097	-3.54416e-10
117726332	chr1:117726332:A:G	2.29987e-09	-1.59923e-10	-0.188227	0.000383692	-1.59923e-10	-0.504121
117726392	chr1:117726392:T:C	4.23637e-10	-1.73013	-0.149828	6.40616e-05	-1.58203	-0.712088
117726659	chr1:117726659:C:T	9.20391e-10	-1.59923e-10	-1.10403	0.00017072	-1.59923e-10	-1.31394
117726884	chr1:117726884:G:T	7.13179e-10	-1.59923e-10	-1.3591	0.000205589	-1.59923e-10	-1.12808
117727494	chr1:117727494:T:C	3.31542e-09	-1.59923e-10	0.177506	0.000589246	-1.59923e-10	-0.0751167
117728003	chr1:117728003:C:T	1.01832e-09	-1.59923e-10	-1.00293	0.000179261	-1.59923e-10	-1.26512
117728246	chr1:117728246:G:A	4.89066e-10	-1.73634	-3.54416e-10	0.000113085	-1.72582	-3.54416e-10
117728358	chr1:117728358:C:T	6.17535e-10	-0.355319	-1.14778	3.37656e-05	-1.73771	-1.19681
117728471	chr1:117728471:C:T	1.62285e-10	-1.66927	-1.17021	4.56067e-05	-1.48277	-1.15113
117728576	chr1:117728576:G:A	9.54053e-10	-1.59923e-10	-1.06811	0.000163206	-1.59923e-10	-1.35895
117728799	chr1:117728799:A:C	1.86227e-10	-1.70737	-0.994494	3.99799e-05	-1.66926	-1.09632
117729213	chr1:117729213:G:A	7.13424e-10	-1.59923e-10	-1.35876	0.000166295	-1.59923e-10	-1.3402
117729359	chr1:117729359:C:T	1.75889e-10	-1.6774	-1.08158	3.58632e-05	-1.70304	-1.17121
117729729	chr1:117729729:A:G	1.05355e-09	-1.59923e-10	-0.968912	0.000184241	-1.59923e-10	-1.23772
117729779	chr1:117729779:C:T	5.03415e-10	-1.66803	-0.0393925	6.25722e-05	-1.70924	-0.608403
117729808	chr1:117729808:C:T	6.08207e-10	-1.51832	-3.54416e-10	0.000111332	-1.74144	-3.54416e-10
117730012	chr1:117730012:A:G	5.27715e-10	-1.66028	-3.54416e-10	0.000119796	-1.66817	-3.54416e-10
117730236	chr1:117730236:G:GGT	1.6358e-10	-1.47312	-1.35841	5.96732e-05	-1.02091	-1.34417
117730261	chr1:117730261:C:T	1.02742e-09	-1.59923e-10	-0.994023	0.000180809	-1.59923e-10	-1.25652
117730411	chr1:117730411:C:T	8.17121e-10	-1.59923e-10	-1.22305	0.000177771	-1.59923e-10	-1.27346
117730647	chr1:117730647:T:C	9.38151e-10	-1.59923e-10	-1.08492	0.000167531	-1.59923e-10	-1.33279
117730758	chr1:117730758:T:A	8.36065e-10	-1.59923e-10	-1.20013	0.000189199	-1.59923e-10	-1.21116
117731298	chr1:117731298:T:C	8.71069e-10	-1.59923e-10	-1.15911	0.000200197	-1.59923e-10	-1.15466
117732676	chr1:117732676:A:G	7.54849e-10	-1.59923e-10	-1.30232	0.000165579	-1.59923e-10	-1.34451
117733067	chr1:117733067:C:G	2.84958e-09	-1.59923e-10	0.0260925	0.000512202	-1.59923e-10	-0.215241
117733263	chr1:117733263:AGCTAATACTCTT:A	1.11367e-08	1.38917	-3.54416e-10	0.00275462	1.46708	-3.54416e-10
117733530	chr1:117733530:A:G	1.70451e-10	-1.74074	-1.04964	4.32326e-05	-1.54557	-1.14179
117733587	chr1:117733587:G:A	4.95089e-10	-1.7241	-3.54416e-10	0.000111792	-1.73732	-3.54416e-10
117733913	chr1:117733913:G:A	1.35074e-10	-1.73498	-1.28803	3.42211e-05	-1.6071	-1.31402
117734080	chr1:117734080:G:T	1.68056e-09	-1.59923e-10	-0.501951	0.000453558	-1.59923e-10	-0.336838
117734311	chr1:117734311:C:T	7.8125e-10	-1.26794	-3.54416e-10	0.000121483	-1.65419	-3.54416e-10
117734630	chr1:117734630:C:T	4.73685e-10	-1.57411	-0.194179	5.4205e-05	-1.67463	-0.786554
117734901	chr1:117734901:T:C	1.51933e-10	-1.65585	-1.24954	3.22151e-05	-1.68504	-1.29648
117734978	chr1:117734978:C:T	7.54168e-10	-1.59923e-10	-1.30322	0.00019151	-1.59923e-10	-1.19902
117735000	chr1:117735000:T:A	7.15227e-10	-1.59923e-10	-1.35623	0.000163723	-1.59923e-10	-1.35578
117735272	chr1:117735272:G:A	5.68875e-10	-1.58517	-3.54416e-10	0.000115178	-1.70748	-3.54416e-10
117735427	chr1:117735427:C:T	2.49238e-10	-1.37571	-1.03472	6.04582e-05	-1.571	-0.781013
117735653	chr1:117735653:T:C	6.17922e-10	-1.21243	-0.290043	4.64354e-05	-1.73066	-0.88524
117735701	chr1:117735701:A:G	7.49085e-10	-1.59923e-10	-1.30998	0.00016527	-1.59923e-10	-1.34638
117736851	chr1:117736851:C:G	6.90359e-09	-0.353163	1.26413	0.00019631	-1.40703	0.232762
117736934	chr1:117736934:T:A	2.26412e-09	-1.59923e-10	-0.20389	0.000504591	-1.59923e-10	-0.230212
117736980	chr1:117736980:A:G	1.54715e-09	-1.59923e-10	-0.584664	0.000288479	-1.59923e-10	-0.78934
117737537	chr1:117737537:A:T	1.15319e-09	-0.770117	-0.10843	6.17275e-05	-1.60465	-0.726582
117737738	chr1:117737738:T:C	4.21869e-09	-1.59923e-10	0.418447	0.000688264	-1.59923e-10	0.0802111
117737840	chr1:117737840:C:T	1.48808e-10	-1.66351	-1.26267	3.60537e-05	-1.62247	-1.24648
117737906	chr1:117737906:C:T	7.1337e-10	-1.59923e-10	-1.35883	0.000164125	-1.59923e-10	-1.35333
117738330	chr1:117738330:G:C	7.87603e-10	-1.59923e-10	-1.25984	0.00020915	-1.59923e-10	-1.11091
117738730	chr1:117738730:C:G	1.84262e-09	-1.59923e-10	-0.409889	0.000607395	-1.59923e-10	-0.0447817
117738989	chr1:117738989:G:A	1.67588e-10	-1.63463	-1.1727	4.10341e-05	-1.58755	-1.15201
117739125	chr1:117739125:T:A	7.15342e-10	-1.59923e-10	-1.35607	0.0001662	-1.59923e-10	-1.34077
117739126	chr1:117739126:TA:T	7.1544e-10	-1.59923e-10	-1.35593	0.000166145	-1.59923e-10	-1.3411
117739242	chr1:117739242:A:G	7.13352e-10	-1.59923e-10	-1.35886	0.000164108	-1.59923e-10	-1.35344
117739272	chr1:117739272:G:A	1.69414e-10	-1.6357	-1.16078	4.15043e-05	-1.58883	-1.13933
117739292	chr1:117739292:T:G	7.93143e-10	-1.59923e-10	-1.25283	0.00021135	-1.59923e-10	-1.10045
117739746	chr1:117739746:C:T	7.13352e-10	-1.59923e-10	-1.35886	0.000164108	-1.59923e-10	-1.35344
117739861	chr1:117739861:G:T	3.76559e-09	-0.65967	0.964498	0.000125125	-1.56037	-0.0642723
117739942	chr1:117739942:ATCTATATATCTC:A	7.81022e-10	-1.59923e-10	-1.26823	0.000239407	-1.59923e-10	-0.975794
117740053	chr1:117740053:A:G	3.02948e-09	-0.717357	0.80467	0.000109174	-1.57849	-0.182527
117740074	chr1:117740074:C:A	7.1393e-10	-1.59923e-10	-1.35805	0.000164136	-1.59923e-10	-1.35327
117740378	chr1:117740378:A:G	7.93957e-10	-1.59923e-10	-1.2518	0.000211682	-1.59923e-10	-1.09888
117740440	chr1:117740440:A:G	5.66738e-10	-0.997679	-0.591257	6.24046e-05	-1.67459	-0.645727
117740473	chr1:117740473:TG:T	1.66174e-10	-1.66485	-1.15095	4.96741e-05	-1.4122	-1.13627
117741403	chr1:117741403:G:A	7.13356e-10	-1.59923e-10	-1.35885	0.000164111	-1.59923e-10	-1.35342
117741473	chr1:117741473:A:G	7.13732e-10	-1.59923e-10	-1.35833	0.000164394	-1.59923e-10	-1.3517
117741660	chr1:117741660:C:T	1.65295e-10	-1.6694	-1.15171	5.01029e-05	-1.40387	-1.13601
117741725	chr1:117741725:T:C	1.55439e-10	-1.63049	-1.2521	3.80665e-05	-1.58299	-1.23163
117741873	chr1:117741873:C:G	7.28444e-10	-1.59923e-10	-1.33792	0.000163364	-1.59923e-10	-1.35798
117742058	chr1:117742058:G:A	7.20627e-10	-1.59923e-10	-1.34871	0.00016318	-1.59923e-10	-1.35911
117742607	chr1:117742607:A:T	2.14465e-09	-0.63816	0.380058	0.00018538	-1.52208	0.290527
117742654	chr1:117742654:G:A	1.66097e-10	-1.59969	-1.21657	4.10677e-05	-1.54638	-1.19236
117742851	chr1:117742851:G:T	6.80187e-10	-0.711392	-0.695074	6.42026e-05	-1.56906	-0.72286
117742930	chr1:117742930:A:T	1.92352e-09	-0.698363	0.331443	0.000172084	-1.54918	0.243202
117743439	chr1:117743439:T:C	7.34167e-10	-1.59923e-10	-1.3301	0.00017105	-1.59923e-10	-1.31201
117744025	chr1:117744025:G:A	4.72697e-09	-0.477621	1.00983	0.000139876	-1.47111	-0.0420991
117744146	chr1:117744146:TA:T	9.15264e-10	-1.59923e-10	-1.10962	0.000163338	-1.59923e-10	-1.35814
117744840	chr1:117744840:T:C	1.10152e-09	-1.59923e-10	-0.924388	0.000188746	-1.59923e-10	-1.21356
117744937	chr1:117744937:C:T	2.64324e-10	-1.00454	-1.34712	0.000113688	-0.361346	-1.35916
117745149	chr1:117745149:G:A	1.55153e-09	-1.59923e-10	-0.581837	0.000296594	-1.59923e-10	-0.761598
117745324	chr1:117745324:A:G	2.99554e-09	0.0760468	-3.54416e-10	0.000369684	-0.541311	-3.54416e-10
117745544	chr1:117745544:A:G	2.58393e-10	-1.02769	-1.34666	0.000110341	-0.391196	-1.35919
117745855	chr1:117745855:A:T	1.74532e-09	-0.658404	0.194263	0.000163602	-1.52903	0.172509
117746011	chr1:117746011:T:G	7.28589e-10	-1.59923e-10	-1.33772	0.000163371	-1.59923e-10	-1.35794
117746133	chr1:117746133:T:G	2.57368e-10	-1.61286	-0.765468	8.46404e-05	-1.50628	-0.509267
117746172	chr1:117746172:C:T	7.60579e-10	-1.59923e-10	-1.29475	0.000179368	-1.59923e-10	-1.26452
117746281	chr1:117746281:G:A	1.9211e-10	-1.74132	-0.929439	0.000113512	-1.02052	-0.701529
117746471	chr1:117746471:G:A	7.15026e-10	-1.59923e-10	-1.35651	0.000172752	-1.59923e-10	-1.3021
117746709	chr1:117746709:G:T	3.29968e-10	-0.943654	-1.18618	0.000134428	-0.263171	-1.28976
117746723	chr1:117746723:G:A	9.35951e-10	-1.08727	-3.54416e-10	0.000161137	-1.3717	-3.54416e-10
117746813	chr1:117746813:T:C	1.05871e-09	-1.59923e-10	-0.96403	0.000291722	-1.59923e-10	-0.778161
117746865	chr1:117746865:G:A	1.10804e-08	-0.484046	1.86814	0.00026709	-1.47013	0.603756
117746969	chr1:117746969:G:A	5.96073e-10	-1.53847	-3.54416e-10	0.000117525	-1.68731	-3.54416e-10
117747162	chr1:117747162:C:T	1.26776e-09	-1.59923e-10	-0.783829	0.000243456	-1.59923e-10	-0.959026
117747175	chr1:117747175:A:G	7.28494e-10	-1.59923e-10	-1.33785	0.000163366	-1.59923e-10	-1.35797
117747239	chr1:117747239:C:T	1.31092e-10	-1.74145	-1.31148	2.8701e-05	-1.73786	-1.35917
117747303	chr1:117747303:C:T	7.95221e-10	-1.59923e-10	-1.25021	0.000212284	-1.59923e-10	-1.09604
117747473	chr1:117747473:A:G	1.02983e-09	-1.59923e-10	-0.991683	0.000203228	-1.59923e-10	-1.13963
117747581	chr1:117747581:C:T	1.69143e-10	-1.63395	-1.16414	4.67999e-05	-1.4597	-1.14838
117748041	chr1:117748041:T:C	1.52704e-09	-1.59923e-10	-0.597749	0.000235598	-1.59923e-10	-0.991836
117748079	chr1:117748079:A:G	4.87228e-10	-1.7401	-3.54416e-10	0.000111474	-1.74017	-3.54416e-10
117748685	chr1:117748685:G:A	1.57611e-10	-1.6798	-1.1889	3.75448e-05	-1.64104	-1.18739
117748704	chr1:117748704:C:T	1.55671e-09	-1.59923e-10	-0.578501	0.000238683	-1.59923e-10	-0.978824
117748910	chr1:117748910:G:A	1.57769e-10	-1.67677	-1.19093	3.76105e-05	-1.63681	-1.18987
117748943	chr1:117748943:C:T	3.49216e-10	-0.859546	-1.2136	0.000148475	-0.147141	-1.3064
117748952	chr1:117748952:C:T	3.43702e-10	-0.873487	-1.21557	0.000145562	-0.165616	-1.30775
117749374	chr1:117749374:T:C	1.12497e-08	-0.578171	1.97743	0.000278534	-1.51353	0.68911
117749554	chr1:117749554:C:T	9.79511e-09	-0.631398	1.8922	0.00025489	-1.53591	0.622786
117749989	chr1:117749989:C:T	1.05315e-09	-1.59923e-10	-0.969297	0.000289876	-1.59923e-10	-0.784506
117750120	chr1:117750120:C:T	4.36253e-10	-1.5834	-0.267209	7.82967e-05	-1.51764	-0.575814
117750348	chr1:117750348:TAG:T	8.28983e-10	-1.59923e-10	-1.20863	0.000169777	-1.59923e-10	-1.31947
117750471	chr1:117750471:A:G	2.59468e-10	-1.01185	-1.35835	0.000113894	-0.366478	-1.35221
117750590	chr1:117750590:A:C	7.13352e-10	-1.59923e-10	-1.35886	0.000164108	-1.59923e-10	-1.35344
117750943	chr1:117750943:C:T	1.47551e-09	-1.59923e-10	-0.632073	0.000229975	-1.59923e-10	-1.01599
117750944	chr1:117750944:G:A	1.75056e-10	-1.65958	-1.10415	5.20553e-05	-1.41471	-1.08695
117751059	chr1:117751059:C:T	2.66733e-10	-0.991439	-1.35114	4.66141e-05	-1.30204	-1.31002
117751161	chr1:117751161:G:C	2.05849e-09	-1.59923e-10	-0.299107	0.000468811	-1.59923e-10	-0.303762
117751611	chr1:117751611:G:A	1.02441e-09	-1.59923e-10	-0.99696	0.000377907	-1.59923e-10	-0.519312
117752190	chr1:117752190:T:C	5.21038e-10	-0.787551	-0.885459	0.000161539	-0.143628	-1.22559
117753159	chr1:117753159:G:A	1.41055e-10	-1.73942	-1.24027	2.96038e-05	-1.74126	-1.3248
117753172	chr1:117753172:G:A	1.16546e-09	-1.59923e-10	-0.867965	0.000193878	-1.59923e-10	-1.18673
117753303	chr1:117753303:G:A	3.60935e-09	-0.629636	0.892085	0.000121374	-1.54089	-0.114194
117753826	chr1:117753826:C:T	7.28442e-10	-1.59923e-10	-1.33793	0.000163363	-1.59923e-10	-1.35798
117753937	chr1:117753937:G:A	3.4328e-10	-0.86643	-1.22386	0.000146127	-0.157181	-1.31231
117754016	chr1:117754016:G:T	4.50797e-10	-1.60462	-0.213196	8.05243e-05	-1.4915	-0.573907
117754073	chr1:117754073:A:G	5.10279e-10	-1.58303	-0.11084	8.51661e-05	-1.52396	-0.4854
117754349	chr1:117754349:T:C	3.36846e-10	-0.890894	-1.21831	0.000141801	-0.190233	-1.3093
117754571	chr1:117754571:T:C	3.11399e-10	-1.00168	-1.18608	0.00012136	-0.352399	-1.3028
117755441	chr1:117755441:G:A	7.15503e-10	-1.59923e-10	-1.35585	0.000163554	-1.59923e-10	-1.35682
117755524	chr1:117755524:C:T	6.86984e-10	-1.39652	-3.54416e-10	0.000215401	-1.08146	-3.54416e-10
117755807	chr1:117755807:A:G	1.35079e-09	-1.59923e-10	-0.720388	0.000231542	-1.59923e-10	-1.0092
117756107	chr1:117756107:T:C	7.36774e-10	-1.59923e-10	-1.32655	0.000164037	-1.59923e-10	-1.35387
117756292	chr1:117756292:A:T	2.62035e-10	-1.57039	-0.789967	5.70512e-05	-1.57794	-0.832068
117756592	chr1:117756592:G:A	9.09568e-10	-1.59923e-10	-1.11586	0.000239644	-1.59923e-10	-0.974807
117756711	chr1:117756711:A:G	9.18465e-10	-1.10613	-3.54416e-10	0.000192303	-1.19489	-3.54416e-10
117756865	chr1:117756865:A:G	1.33258e-09	-1.59923e-10	-0.73396	0.000229293	-1.59923e-10	-1.01896
117756978	chr1:117756978:A:G	7.16709e-10	-1.59923e-10	-1.35416	0.000172598	-1.59923e-10	-1.30299
117757147	chr1:117757147:G:C	1.23249e-09	-1.59923e-10	-0.812044	0.000245388	-1.59923e-10	-0.951118
117757389	chr1:117757389:A:C	1.36783e-09	-1.59923e-10	-0.707853	0.000233694	-1.59923e-10	-0.999949
117757728	chr1:117757728:A:G	3.69749e-10	-0.786027	-1.22998	3.60426e-05	-1.59594	-1.27332
117757777	chr1:117757777:C:G	9.10295e-10	-0.608979	-0.506085	0.000112454	-1.08383	-0.647584
117757814	chr1:117757814:G:A	1.36725e-09	-1.59923e-10	-0.70828	0.00023362	-1.59923e-10	-1.00027
117758045	chr1:117758045:A:G	1.35836e-09	-1.59923e-10	-0.714801	0.000232512	-1.59923e-10	-1.00502
117758128	chr1:117758128:T:C	5.07715e-10	-1.57329	-0.125627	8.95675e-05	-1.56109	-0.39788
117758241	chr1:117758241:CT:C	1.0301e-09	-1.59923e-10	-0.99142	0.000208103	-1.59923e-10	-1.11593
117758484	chr1:117758484:A:C	8.0621e-10	-1.59923e-10	-1.23649	0.000171665	-1.59923e-10	-1.30842
117758636	chr1:117758636:T:C	1.30954e-09	-1.59923e-10	-0.751405	0.000249133	-1.59923e-10	-0.935974
117758657	chr1:117758657:T:C	2.74779e-10	-0.961614	-1.35125	0.000121275	-0.297414	-1.35849
117758739	chr1:117758739:AGAGGTGACAAGGATTCGCCCT:A	1.3947e-09	-1.59923e-10	-0.6884	0.000246163	-1.59923e-10	-0.947965
117758807	chr1:117758807:T:C	4.43948e-10	-0.519135	-1.31399	0.00021286	0.250911	-1.34424
117758953	chr1:117758953:T:A	1.83104e-10	-1.54913	-1.16964	4.46635e-05	-1.57368	-1.08112
117759204	chr1:117759204:C:T	1.36887e-09	-1.59923e-10	-0.707092	0.000256853	-1.59923e-10	-0.905456
117759368	chr1:117759368:G:A	7.37963e-10	-1.32494	-3.54416e-10	0.000128476	-1.59822	-3.54416e-10
117759387	chr1:117759387:A:G	1.10852e-09	-1.59923e-10	-0.91805	0.000382666	-1.59923e-10	-0.506798
117759450	chr1:117759450:T:C	1.52735e-09	-1.59923e-10	-0.59754	0.00048477	-1.59923e-10	-0.270287
117759584	chr1:117759584:G:A	1.37621e-09	-1.59923e-10	-0.701746	0.000251494	-1.59923e-10	-0.92654
117759750	chr1:117759750:C:T	2.244e-10	-1.1567	-1.3587	0.000102307	-0.473779	-1.3522
117759904	chr1:117759904:GAC:G	9.84404e-10	-1.59923e-10	-1.0368	0.000211957	-1.59923e-10	-1.09758
117759995	chr1:117759995:G:A	7.19768e-10	-1.59923e-10	-1.3499	0.000163428	-1.59923e-10	-1.35759
117760048	chr1:117760048:G:A	2.81196e-10	-0.933085	-1.3567	0.000147241	-0.129457	-1.33243
117760295	chr1:117760295:G:A	1.53935e-09	-1.59923e-10	-0.589719	0.000245528	-1.59923e-10	-0.950551
117760320	chr1:117760320:T:C	1.08347e-09	-1.59923e-10	-0.940909	0.000207863	-1.59923e-10	-1.11708
117760426	chr1:117760426:T:C	8.84788e-10	-1.59923e-10	-1.14348	0.000213452	-1.59923e-10	-1.09055
117760506	chr1:117760506:T:G	1.62913e-09	-1.59923e-10	-0.53303	0.000247121	-1.59923e-10	-0.944082
117761130	chr1:117761130:T:C	1.10782e-09	-1.59923e-10	-0.918685	0.000205495	-1.59923e-10	-1.12854
117761171	chr1:117761171:A:G	2.91112e-10	-0.984791	-1.27033	3.72861e-05	-1.65776	-1.17758
117761196	chr1:117761196:G:A	6.06711e-10	-1.52078	-3.54416e-10	0.000118585	-1.67833	-3.54416e-10
117761597	chr1:117761597:C:T	1.12342e-09	-1.59923e-10	-0.904701	0.000381093	-1.59923e-10	-0.510917
117761745	chr1:117761745:A:G	5.33824e-10	-0.475205	-1.17356	5.10105e-05	-1.46915	-1.05278
117762546	chr1:117762546:A:G	7.943e-10	-1.59923e-10	-1.25137	0.000166463	-1.59923e-10	-1.33919
117762622	chr1:117762622:C:G	7.177e-10	-1.59923e-10	-1.35278	0.000172412	-1.59923e-10	-1.30408
117762770	chr1:117762770:GT:G	1.08594e-09	-1.59923e-10	-0.938631	0.000300502	-1.59923e-10	-0.748506
117762918	chr1:117762918:A:G	1.32635e-10	-1.73301	-1.30823	2.9276e-05	-1.71801	-1.35918
117763114	chr1:117763114:C:T	8.46653e-10	-1.59923e-10	-1.18754	0.000168338	-1.59923e-10	-1.32799
117763118	chr1:117763118:T:G	2.37024e-09	-1.59923e-10	-0.158087	0.000401579	-1.59923e-10	-0.458556
117763505	chr1:117763505:TTC:T	7.17689e-10	-1.59923e-10	-1.3528	0.000172402	-1.59923e-10	-1.30413
117763508	chr1:117763508:AGGG:A	7.17491e-10	-1.59923e-10	-1.35307	0.000172265	-1.59923e-10	-1.30492
117763552	chr1:117763552:A:G	4.19738e-10	-0.657819	-1.23138	4.2753e-05	-1.54773	-1.15079
117763703	chr1:117763703:G:A	7.13344e-10	-1.59923e-10	-1.35887	0.000164041	-1.59923e-10	-1.35385
117763751	chr1:117763751:T:G	1.00127e-09	-1.59923e-10	-1.01981	0.00018412	-1.59923e-10	-1.23837
117763776	chr1:117763776:T:C	8.00193e-10	-1.59923e-10	-1.24398	0.000185493	-1.59923e-10	-1.23094
117763780	chr1:117763780:A:G	7.13361e-10	-1.59923e-10	-1.35885	0.000164056	-1.59923e-10	-1.35376
117763812	chr1:117763812:T:C	1.20738e-09	-1.59923e-10	-0.832622	0.000229541	-1.59923e-10	-1.01788
117763834	chr1:117763834:T:C	2.15181e-10	-1.73018	-0.827175	3.45621e-05	-1.70809	-1.20312
117763959	chr1:117763959:G:T	1.10858e-09	-1.59923e-10	-0.918001	0.000217112	-1.59923e-10	-1.07355
117764342	chr1:117764342:T:C	7.60395e-10	-1.59923e-10	-1.295	0.000181692	-1.59923e-10	-1.25165
117764482	chr1:117764482:A:G	1.5308e-10	-1.71726	-1.18062	3.08264e-05	-1.73247	-1.29312
117764804	chr1:117764804:C:T	6.48578e-10	-0.101799	-1.35225	4.31477e-05	-1.33227	-1.35707
117764832	chr1:117764832:T:C	1.3894e-10	-1.72832	-1.26647	2.96684e-05	-1.7112	-1.35268
117765484	chr1:117765484:A:T	7.9562e-10	-1.59923e-10	-1.24971	0.000192307	-1.59923e-10	-1.19487
117765559	chr1:117765559:G:T	7.29836e-10	-1.59923e-10	-1.33601	0.000182433	-1.59923e-10	-1.24758
117765645	chr1:117765645:T:C	4.08446e-10	-0.567651	-1.34882	4.05502e-05	-1.51704	-1.23438
117765908	chr1:117765908:T:C	7.2972e-10	-1.59923e-10	-1.33617	0.000182367	-1.59923e-10	-1.24794
117766048	chr1:117766048:G:A	1.26551e-09	-0.785602	-3.54416e-10	0.000232283	-1.00601	-3.54416e-10
117766176	chr1:117766176:C:T	7.1315e-10	-1.59923e-10	-1.35914	0.000163796	-1.59923e-10	-1.35534
117767108	chr1:117767108:T:C	7.17359e-10	-1.59923e-10	-1.35326	0.000172174	-1.59923e-10	-1.30545
117767134	chr1:117767134:C:T	1.1801e-09	-1.59923e-10	-0.855478	0.00021318	-1.59923e-10	-1.09182
117767298	chr1:117767298:C:G	5.06515e-10	-1.70128	-3.54416e-10	0.000111374	-1.74106	-3.54416e-10
117767415	chr1:117767415:C:T	7.6988e-10	-1.59923e-10	-1.2826	0.000192094	-1.59923e-10	-1.19597
117767440	chr1:117767440:A:T	1.13338e-09	-1.59923e-10	-0.89587	0.000395336	-1.59923e-10	-0.474224
117767503	chr1:117767503:G:C	3.76386e-10	-0.642704	-1.35551	3.49553e-05	-1.54127	-1.35862
117768382	chr1:117768382:T:G	5.27758e-10	-0.560117	-1.10008	5.14923e-05	-1.51158	-1.00095
117768424	chr1:117768424:T:C	4.53595e-10	-0.452447	-1.35918	4.0094e-05	-1.46451	-1.29823
117769414	chr1:117769414:C:T	8.94136e-10	-1.59923e-10	-1.13297	0.000210239	-1.59923e-10	-1.10572
117769642	chr1:117769642:C:G	7.25304e-10	-1.59923e-10	-1.34224	0.000179773	-1.59923e-10	-1.26227
117769820	chr1:117769820:C:T	8.10546e-10	-1.59923e-10	-1.23112	0.000193444	-1.59923e-10	-1.18897
117769873	chr1:117769873:T:C	4.95489e-10	-1.72329	-3.54416e-10	0.000111517	-1.73979	-3.54416e-10
117769945	chr1:117769945:G:A	8.48379e-10	-1.59923e-10	-1.18551	0.000175061	-1.59923e-10	-1.28882
117770406	chr1:117770406:T:C	7.26342e-10	-1.59923e-10	-1.34081	0.000180481	-1.59923e-10	-1.25834
117770506	chr1:117770506:T:C	7.23593e-10	-1.59923e-10	-1.3446	0.000178755	-1.59923e-10	-1.26794
117770834	chr1:117770834:A:G	1.1261e-09	-1.59923e-10	-0.902319	0.000314456	-1.59923e-10	-0.703116
117770855	chr1:117770855:C:G	8.27849e-10	-1.59923e-10	-1.21	0.000182892	-1.59923e-10	-1.24506
117771214	chr1:117771214:T:G	7.20546e-10	-1.59923e-10	-1.34882	0.000176816	-1.59923e-10	-1.27885
117771219	chr1:117771219:A:T	7.13481e-10	-1.59923e-10	-1.35868	0.000163334	-1.59923e-10	-1.35816
117771255	chr1:117771255:T:C	8.0808e-10	-1.59923e-10	-1.23417	0.000166668	-1.59923e-10	-1.33796
117771393	chr1:117771393:T:C	7.1564e-10	-1.59923e-10	-1.35566	0.000163431	-1.59923e-10	-1.35757
117771462	chr1:117771462:A:G	1.28933e-10	-1.72588	-1.34367	2.99388e-05	-1.70763	-1.34718
117772076	chr1:117772076:T:TG	1.8688e-10	-1.73243	-0.965937	3.18745e-05	-1.71231	-1.27985
117772294	chr1:117772294:C:T	4.10934e-10	-0.652074	-1.25833	4.15893e-05	-1.54132	-1.1848
117772329	chr1:117772329:C:T	4.32913e-10	-0.63602	-1.22228	4.32721e-05	-1.53921	-1.14725
117772340	chr1:117772340:C:T	4.69949e-10	-0.574044	-1.20217	4.55844e-05	-1.51213	-1.12227
117772358	chr1:117772358:A:G	9.89174e-10	-1.59923e-10	-1.03196	0.00024887	-1.59923e-10	-0.93703
117772788	chr1:117772788:A:G	7.13222e-10	-1.59923e-10	-1.35904	0.000163455	-1.59923e-10	-1.35742
117773146	chr1:117773146:C:T	4.12893e-10	-0.661363	-1.24428	4.21546e-05	-1.54531	-1.1673
117773968	chr1:117773968:T:C	7.25915e-10	-1.59923e-10	-1.3414	0.000180225	-1.59923e-10	-1.25976
117773994	chr1:117773994:G:A	5.19639e-10	-1.6757	-3.54416e-10	0.000149041	-1.44974	-3.54416e-10
117774267	chr1:117774267:A:G	1.42816e-08	-1.59923e-10	1.63789	0.00279558	-1.59923e-10	1.48183
117774331	chr1:117774331:C:T	7.699e-10	-0.531649	-0.750923	9.63179e-05	-1.02105	-0.865259
117774547	chr1:117774547:A:G	7.88033e-10	-1.59923e-10	-1.25929	0.000167548	-1.59923e-10	-1.33269
117774858	chr1:117774858:G:A	1.44207e-09	-0.654997	-3.54416e-10	0.000147383	-1.46093	-3.54416e-10
117775258	chr1:117775258:C:T	1.12818e-09	-1.59923e-10	-0.900469	0.00036885	-1.59923e-10	-0.543571
117775428	chr1:117775428:A:G	1.14069e-09	-1.59923e-10	-0.889442	0.000374306	-1.59923e-10	-0.528888
117775484	chr1:117775484:CTTAAAA:C	4.33312e-10	-0.613073	-1.2443	4.38807e-05	-1.52642	-1.14606
117775686	chr1:117775686:T:C	3.45504e-09	0.218757	-3.54416e-10	0.000415433	-0.424639	-3.54416e-10
117775759	chr1:117775759:A:G	8.33853e-10	-1.59923e-10	-1.20278	0.000168816	-1.59923e-10	-1.32515
117775830	chr1:117775830:T:C	2.20245e-09	-0.34784	0.116333	9.30211e-05	-1.32512	-0.596018
117776028	chr1:117776028:C:T	1.40432e-10	-1.7375	-1.24661	2.94323e-05	-1.72505	-1.34682
117776113	chr1:117776113:T:C	4.96226e-10	-1.7218	-3.54416e-10	0.000111569	-1.73932	-3.54416e-10
117776133	chr1:117776133:G:A	8.4816e-10	-1.59923e-10	-1.18576	0.000193792	-1.59923e-10	-1.18717
117776370	chr1:117776370:A:T	9.90974e-10	-1.59923e-10	-1.03014	0.000249356	-1.59923e-10	-0.935078
117777228	chr1:117777228:CA:C	8.39399e-10	-1.59923e-10	-1.19615	0.000169337	-1.59923e-10	-1.32207
117777368	chr1:117777368:A:G	4.11568e-10	-0.550735	-1.35812	3.64868e-05	-1.49897	-1.35804
117777808	chr1:117777808:C:A	7.95024e-10	-1.59923e-10	-1.25046	0.000166506	-1.59923e-10	-1.33893
117778162	chr1:117778162:G:A	7.21147e-10	-1.59923e-10	-1.34799	0.000176821	-1.59923e-10	-1.27882
117778170	chr1:117778170:G:A	4.24654e-10	-0.543462	-1.3341	0.000218012	0.282328	-1.35174
117778203	chr1:117778203:G:A	8.56721e-10	-1.59923e-10	-1.17572	0.000171061	-1.59923e-10	-1.31194
117778273	chr1:117778273:T:G	7.21019e-10	-1.59923e-10	-1.34817	0.000177129	-1.59923e-10	-1.27708
117778497	chr1:117778497:T:C	1.88673e-10	-1.73625	-0.952566	3.19719e-05	-1.71765	-1.27145
117778727	chr1:117778727:C:T	1.57494e-09	-0.56686	-3.54416e-10	0.000154464	-1.414	-3.54416e-10
117778781	chr1:117778781:G:A	1.58374e-10	-1.70915	-1.15472	3.13352e-05	-1.72696	-1.28226
117778830	chr1:117778830:C:T	9.70769e-10	-1.59923e-10	-1.05074	0.00025488	-1.59923e-10	-0.91317
117779057	chr1:117779057:A:T	9.29572e-10	-1.59923e-10	-1.09411	0.00023264	-1.59923e-10	-1.00447
117779123	chr1:117779123:G:A	9.61271e-10	-1.59923e-10	-1.06058	0.000228112	-1.59923e-10	-1.02412
117779311	chr1:117779311:T:C	8.33262e-10	-1.59923e-10	-1.20348	0.00016876	-1.59923e-10	-1.32549
117779523	chr1:117779523:TA:T	7.15717e-10	-1.59923e-10	-1.35555	0.000163419	-1.59923e-10	-1.35764
117779649	chr1:117779649:A:G	3.68352e-10	-0.76397	-1.25582	3.98751e-05	-1.58562	-1.18259
117779666	chr1:117779666:T:C	7.44042e-10	-1.59923e-10	-1.31674	0.000164134	-1.59923e-10	-1.35328
117779739	chr1:117779739:G:A	7.48756e-10	-1.59923e-10	-1.31042	0.000177738	-1.59923e-10	-1.27365
117780660	chr1:117780660:T:C	3.70223e-10	-0.723078	-1.29165	3.86191e-05	-1.57067	-1.22954
117780929	chr1:117780929:G:GA	8.26975e-10	-1.59923e-10	-1.21106	0.000182717	-1.59923e-10	-1.24602
117780988	chr1:117780988:G:A	7.13202e-10	-1.59923e-10	-1.35907	0.000163886	-1.59923e-10	-1.35479
117781182	chr1:117781182:C:T	8.80134e-10	-1.59923e-10	-1.14876	0.000237622	-1.59923e-10	-0.983281
117781421	chr1:117781421:T:A	8.24491e-10	-1.59923e-10	-1.21407	0.000167912	-1.59923e-10	-1.33052
117781503	chr1:117781503:T:C	9.61604e-10	-1.59923e-10	-1.06023	0.000240967	-1.59923e-10	-0.9693
117781861	chr1:117781861:G:A	1.17482e-09	-1.59923e-10	-0.859961	0.000224435	-1.59923e-10	-1.04037
117781930	chr1:117781930:A:G	8.31455e-10	-1.59923e-10	-1.20566	0.000168623	-1.59923e-10	-1.32629
117781978	chr1:117781978:T:C	2.5861e-09	-0.402383	0.331454	0.000106244	-1.35599	-0.432227
117782356	chr1:117782356:G:A	1.46016e-10	-1.74101	-1.20411	2.99485e-05	-1.74045	-1.31403
117783153	chr1:117783153:G:C	3.97187e-09	-1.59923e-10	0.358158	0.000482503	-1.59923e-10	-0.274973
117783190	chr1:117783190:T:G	1.21031e-09	-1.59923e-10	-0.830201	0.000200929	-1.59923e-10	-1.15101
117783922	chr1:117783922:G:A	5.86264e-10	-1.55506	-3.54416e-10	0.000114405	-1.71422	-3.54416e-10
117784069	chr1:117784069:C:T	7.15567e-10	-1.59923e-10	-1.35576	0.000163167	-1.59923e-10	-1.35919
117784131	chr1:117784131:A:G	4.84419e-10	-0.388652	-1.35723	3.94848e-05	-1.41948	-1.35856
117784282	chr1:117784282:G:A	2.08886e-09	-0.332862	0.0484039	8.91997e-05	-1.31698	-0.646104
117784483	chr1:117784483:A:ATATGGAAATCTCTATATGGAAAT	5.56626e-10	-1.60694	-3.54416e-10	0.000116234	-1.69836	-3.54416e-10
117784741	chr1:117784741:G:A	8.08422e-10	-1.23375	-3.54416e-10	0.000115402	-1.70554	-3.54416e-10
117784965	chr1:117784965:T:C	1.90724e-10	-1.73449	-0.943517	3.22214e-05	-1.71411	-1.26722
117785041	chr1:117785041:T:G	1.01066e-09	-1.59923e-10	-1.01048	0.000276255	-1.59923e-10	-0.832638
117785193	chr1:117785193:T:A	2.0577e-09	-0.305518	0.0060265	8.82478e-05	-1.30194	-0.671868
117785453	chr1:117785453:T:G	9.08698e-10	-1.59923e-10	-1.11682	0.000202653	-1.59923e-10	-1.14247
117786034	chr1:117786034:G:A	4.82968e-10	-0.391057	-1.35783	4.01383e-05	-1.4217	-1.33993
117786297	chr1:117786297:T:C	8.65475e-10	-1.59923e-10	-1.16555	0.000202425	-1.59923e-10	-1.14359
117786519	chr1:117786519:A:T	7.87141e-10	-1.59923e-10	-1.26043	0.000164838	-1.59923e-10	-1.349
117786522	chr1:117786522:C:A	7.223e-10	-1.59923e-10	-1.34639	0.000178063	-1.59923e-10	-1.27182
117786587	chr1:117786587:A:C	2.15726e-10	-1.73998	-0.814843	3.41743e-05	-1.7274	-1.19508
117786648	chr1:117786648:G:A	9.81875e-10	-1.59923e-10	-1.03937	0.000273246	-1.59923e-10	-0.843587
117786754	chr1:117786754:C:T	1.86104e-10	-1.7402	-0.962327	3.15078e-05	-1.72767	-1.27606
117787010	chr1:117787010:C:G	4.58465e-10	-0.442937	-1.35801	3.83338e-05	-1.44864	-1.35899
117787248	chr1:117787248:T:C	1.90958e-10	-1.74046	-0.936319	3.06249e-05	-1.73932	-1.29283
117787459	chr1:117787459:A:C	4.49443e-10	-0.483874	-1.33695	3.78671e-05	-1.46569	-1.35419
117787461	chr1:117787461:A:G	4.2815e-10	-0.526464	-1.3429	3.70279e-05	-1.48549	-1.3568
117787674	chr1:117787674:A:C	4.91865e-10	-1.73063	-3.54416e-10	0.000112391	-1.73198	-3.54416e-10
117787787	chr1:117787787:T:C	7.1408e-10	-1.59923e-10	-1.35784	0.000167049	-1.59923e-10	-1.33567
117787969	chr1:117787969:G:A	8.81884e-10	-1.59923e-10	-1.14677	0.00017957	-1.59923e-10	-1.26339
117787982	chr1:117787982:C:T	1.63796e-10	-1.73195	-1.09826	3.06946e-05	-1.73929	-1.29059
117787998	chr1:117787998:T:A	7.78425e-10	-1.59923e-10	-1.27156	0.000164343	-1.59923e-10	-1.352
117788302	chr1:117788302:G:A	7.14513e-10	-1.59923e-10	-1.35723	0.000171949	-1.59923e-10	-1.30676
117788369	chr1:117788369:C:G	8.19772e-10	-1.59923e-10	-1.21981	0.00016755	-1.59923e-10	-1.33268
117788420	chr1:117788420:A:G	8.13807e-10	-1.59923e-10	-1.22711	0.000167028	-1.59923e-10	-1.3358
117788534	chr1:117788534:A:G	9.22216e-10	-1.59923e-10	-1.10205	0.000201536	-1.59923e-10	-1.14799
117788553	chr1:117788553:G:A	8.14812e-10	-1.59923e-10	-1.22588	0.000167115	-1.59923e-10	-1.33528
117788572	chr1:117788572:C:T	8.02199e-10	-1.59923e-10	-1.24148	0.000166073	-1.59923e-10	-1.34154
117788596	chr1:117788596:GAC:G	8.5975e-10	-1.59923e-10	-1.17219	0.000230978	-1.59923e-10	-1.01164
117789265	chr1:117789265:C:T	1.02483e-09	-1.59923e-10	-0.996549	0.000186897	-1.59923e-10	-1.2234
117789325	chr1:117789325:A:G	8.1997e-10	-1.59923e-10	-1.21957	0.000167595	-1.59923e-10	-1.33241
117789336	chr1:117789336:C:T	2.30768e-09	-0.447802	0.262969	9.87098e-05	-1.37066	-0.491118
117789344	chr1:117789344:T:C	1.05866e-09	-1.59923e-10	-0.964071	0.000290988	-1.59923e-10	-0.780677
117789407	chr1:117789407:A:C	8.4939e-10	-1.59923e-10	-1.18431	0.000170348	-1.59923e-10	-1.31612
117789470	chr1:117789470:C:T	8.90846e-10	-1.59923e-10	-1.13666	0.000200568	-1.59923e-10	-1.15281
117789569	chr1:117789569:C:T	2.02239e-10	-1.38268	-1.2367	4.90044e-05	-1.34722	-1.21483
117789855	chr1:117789855:A:G	8.58028e-10	-1.59923e-10	-1.1742	0.000173995	-1.59923e-10	-1.29493
117789968	chr1:117789968:A:T	3.78606e-10	-0.890559	-1.10178	4.61327e-05	-1.6308	-0.991636
117790094	chr1:117790094:C:T	9.06075e-10	-1.59923e-10	-1.11971	0.000180014	-1.59923e-10	-1.26092
117790165	chr1:117790165:C:T	7.13175e-10	-1.59923e-10	-1.35911	0.000168293	-1.59923e-10	-1.32825
117790454	chr1:117790454:C:T	1.95498e-10	-1.7409	-0.912386	3.14894e-05	-1.73136	-1.27295
117790966	chr1:117790966:A:G	1.38297e-10	-1.71022	-1.28921	3.03344e-05	-1.68493	-1.35675
117790984	chr1:117790984:T:A	7.13185e-10	-1.59923e-10	-1.35909	0.000168239	-1.59923e-10	-1.32858
117791291	chr1:117791291:T:C	1.28388e-09	-1.59923e-10	-0.771188	0.000467712	-1.59923e-10	-0.306108
117791425	chr1:117791425:AG:A	1.00143e-09	-1.59923e-10	-1.01965	0.000372278	-1.59923e-10	-0.534321
117791467	chr1:117791467:C:T	8.48185e-10	-1.18573	-3.54416e-10	0.000180896	-1.25604	-3.54416e-10
117791813	chr1:117791813:C:G	5.05155e-10	-1.70397	-3.54416e-10	0.000128153	-1.60074	-3.54416e-10
117791902	chr1:117791902:G:A	7.1323e-10	-1.59923e-10	-1.35903	0.000168073	-1.59923e-10	-1.32956
117791957	chr1:117791957:T:G	1.89079e-09	-0.384083	-3.54416e-10	0.000166365	-1.33978	-3.54416e-10
117792099	chr1:117792099:TG:T	8.85227e-10	-1.59923e-10	-1.14299	0.000177755	-1.59923e-10	-1.27355
117792164	chr1:117792164:C:T	1.27014e-09	-1.59923e-10	-0.781951	0.000461095	-1.59923e-10	-0.320357
117792827	chr1:117792827:G:C	1.66251e-09	-0.419357	-0.093391	7.76758e-05	-1.36177	-0.739653
117792854	chr1:117792854:A:C	3.92351e-10	-0.826636	-1.13004	4.54828e-05	-1.60863	-1.02799
117793110	chr1:117793110:T:C	1.8643e-10	-1.73899	-0.961792	3.18076e-05	-1.72526	-1.26899
117793423	chr1:117793423:G:T	1.42978e-10	-1.63896	-1.32718	3.29381e-05	-1.60014	-1.35919
117793596	chr1:117793596:T:G	1.52035e-09	-0.27605	-0.326087	7.57809e-05	-1.28029	-0.845825
117793666	chr1:117793666:C:T	6.23922e-10	-1.49281	-3.54416e-10	0.00015227	-1.42831	-3.54416e-10
117793816	chr1:117793816:A:G	7.13478e-10	-1.59923e-10	-1.35868	0.00017026	-1.59923e-10	-1.31663
117794046	chr1:117794046:T:C	4.98302e-10	-1.71763	-3.54416e-10	0.000111349	-1.74129	-3.54416e-10
117794458	chr1:117794458:A:G	7.13543e-10	-1.59923e-10	-1.35859	0.000170399	-1.59923e-10	-1.31582
117794511	chr1:117794511:A:G	9.54728e-10	-1.59923e-10	-1.06741	0.000253354	-1.59923e-10	-0.919174
117794517	chr1:117794517:C:T	1.45852e-10	-1.70506	-1.24118	3.10251e-05	-1.6776	-1.34156
117794534	chr1:117794534:T:C	3.77482e-10	-0.827483	-1.16783	4.34433e-05	-1.60859	-1.07391
117794584	chr1:117794584:C:T	2.0169e-09	-0.372286	0.0527699	8.90696e-05	-1.33624	-0.628308
117794778	chr1:117794778:C:A	9.13667e-10	-1.59923e-10	-1.11137	0.000181464	-1.59923e-10	-1.2529
117794852	chr1:117794852:C:G	1.9613e-10	-1.73684	-0.913212	3.27658e-05	-1.72025	-1.24433
117794856	chr1:117794856:C:T	9.80514e-10	-1.59923e-10	-1.04076	0.000231266	-1.59923e-10	-1.01039
117795298	chr1:117795298:C:G	9.00007e-10	-1.59923e-10	-1.12643	0.000179698	-1.59923e-10	-1.26269
117795395	chr1:117795395:T:C	7.91991e-10	-1.59923e-10	-1.25428	0.000176134	-1.59923e-10	-1.28272
117795506	chr1:117795506:G:A	7.13586e-10	-1.59923e-10	-1.35853	0.000170482	-1.59923e-10	-1.31533
117795579	chr1:117795579:T:C	1.45043e-10	-1.63897	-1.31284	3.2978e-05	-1.60005	-1.35807
117795585	chr1:117795585:C:T	1.36879e-10	-1.70094	-1.30879	3.06202e-05	-1.67325	-1.35905
117795623	chr1:117795623:G:T	1.93949e-10	-1.74048	-0.920756	3.23523e-05	-1.72955	-1.24773
117795822	chr1:117795822:G:A	1.45244e-10	-1.70669	-1.24373	3.08657e-05	-1.68053	-1.34379
117795831	chr1:117795831:T:C	3.99005e-10	-0.626832	-1.31303	3.86083e-05	-1.52886	-1.27164
117795936	chr1:117795936:A:G	2.54435e-10	-1.71415	-0.675633	3.54422e-05	-1.67162	-1.21444
117795938	chr1:117795938:C:T	9.28666e-10	-1.59923e-10	-1.09508	0.000183413	-1.59923e-10	-1.24222
117795949	chr1:117795949:T:C	2.4951e-10	-1.72101	-0.68832	3.48476e-05	-1.68284	-1.22014
117795958	chr1:117795958:A:G	8.81731e-10	-0.591234	-0.555712	5.11022e-05	-1.44758	-1.07255
117796206	chr1:117796206:C:T	1.56769e-09	-0.255714	-0.31576	7.70016e-05	-1.26648	-0.843657
117796498	chr1:117796498:T:A	8.25362e-10	-0.439141	-0.773871	5.33559e-05	-1.38582	-1.09115
117796602	chr1:117796602:T:C	1.53681e-09	-1.59923e-10	-0.591369	0.00026824	-1.59923e-10	-0.862077
117796726	chr1:117796726:A:C	7.37318e-10	-1.59923e-10	-1.32581	0.000164367	-1.59923e-10	-1.35186
117796727	chr1:117796727:C:T	7.97042e-10	-0.478615	-0.769311	5.24434e-05	-1.40635	-1.08788
117796976	chr1:117796976:G:C	7.13196e-10	-1.59923e-10	-1.35908	0.000163459	-1.59923e-10	-1.3574
117797314	chr1:117797314:T:C	5.39378e-10	-0.559487	-1.07893	4.42302e-05	-1.44811	-1.21644
117797385	chr1:117797385:G:T	1.95133e-10	-1.73331	-0.921843	3.28641e-05	-1.71349	-1.24809
117797491	chr1:117797491:C:T	4.95353e-10	-1.72356	-3.54416e-10	0.000123479	-1.63789	-3.54416e-10
117797535	chr1:117797535:A:T	7.90318e-10	-1.59923e-10	-1.2564	0.000169597	-1.59923e-10	-1.32054
117797825	chr1:117797825:A:T	8.7279e-10	-1.59923e-10	-1.15714	0.000176225	-1.59923e-10	-1.2822
117798336	chr1:117798336:C:A	7.47388e-10	-0.525333	-0.786915	5.07025e-05	-1.42746	-1.10053
117798554	chr1:117798554:A:G	1.16135e-09	-1.59923e-10	-0.871494	0.000193743	-1.59923e-10	-1.18743
117798670	chr1:117798670:C:T	1.04118e-09	-1.59923e-10	-0.98072	0.000270029	-1.59923e-10	-0.855432
117798797	chr1:117798797:G:C	1.22251e-09	-1.59923e-10	-0.820173	0.000437652	-1.59923e-10	-0.372537
117799369	chr1:117799369:G:C	1.9128e-10	-1.72609	-0.949011	3.32036e-05	-1.70165	-1.24965
117800005	chr1:117800005:T:C	9.12094e-10	-1.59923e-10	-1.11309	0.000181158	-1.59923e-10	-1.25459
117800188	chr1:117800188:C:T	2.16238e-10	-1.7412	-0.811252	3.28606e-05	-1.73298	-1.22871
117800234	chr1:117800234:T:C	7.42142e-10	-1.59923e-10	-1.31929	0.000166623	-1.59923e-10	-1.33823
117800561	chr1:117800561:C:A	7.14539e-10	-1.59923e-10	-1.3572	0.000166343	-1.59923e-10	-1.33991
117800748	chr1:117800748:C:T	7.293e-10	-1.59923e-10	-1.33675	0.000172017	-1.59923e-10	-1.30637
117800952	chr1:117800952:A:G	7.64971e-10	-1.289	-3.54416e-10	0.000253941	-0.916859	-3.54416e-10
117801349	chr1:117801349:G:A	9.15745e-10	-1.59923e-10	-1.1091	0.000258192	-1.59923e-10	-0.900257
117801372	chr1:117801372:G:A	1.45372e-10	-1.72101	-1.22853	3.04622e-05	-1.69928	-1.33819
117801804	chr1:117801804:G:T	7.33975e-10	-1.59923e-10	-1.33036	0.000170745	-1.59923e-10	-1.31379
117801872	chr1:117801872:C:T	7.93359e-10	-1.59923e-10	-1.25256	0.000178672	-1.59923e-10	-1.26841
117802178	chr1:117802178:T:C	1.93048e-09	-0.592978	0.229669	9.12875e-05	-1.44185	-0.498096
117802276	chr1:117802276:A:G	2.06431e-10	-1.72814	-0.870723	3.50721e-05	-1.67701	-1.21954
117802855	chr1:117802855:A:G	9.431e-10	-1.59923e-10	-1.07966	0.000181955	-1.59923e-10	-1.2502
117803523	chr1:117803523:C:T	7.30394e-10	-1.59923e-10	-1.33525	0.000172151	-1.59923e-10	-1.30559
117803597	chr1:117803597:C:T	2.94722e-10	-0.906191	-1.33661	3.26916e-05	-1.64629	-1.32055
117803738	chr1:117803738:T:G	7.41281e-10	-1.59923e-10	-1.32045	0.000164778	-1.59923e-10	-1.34936
117803755	chr1:117803755:T:C	8.14294e-10	-1.59923e-10	-1.22651	0.00016941	-1.59923e-10	-1.32164
117803831	chr1:117803831:ACCT:A	7.18338e-10	-1.59923e-10	-1.35189	0.000172803	-1.59923e-10	-1.30181
117803932	chr1:117803932:C:T	2.16549e-09	-0.495468	0.247036	9.71529e-05	-1.39105	-0.486624
117804312	chr1:117804312:ATGT:A	2.90506e-10	-0.913144	-1.34407	3.24518e-05	-1.65858	-1.31562
117804354	chr1:117804354:A:G	7.21915e-10	-1.59923e-10	-1.34693	0.000164034	-1.59923e-10	-1.35389
117804437	chr1:117804437:C:G	7.71512e-10	-1.59923e-10	-1.28048	0.000166887	-1.59923e-10	-1.33665
117804444	chr1:117804444:T:C	2.88989e-10	-0.936715	-1.32573	3.29317e-05	-1.66754	-1.29199
117804471	chr1:117804471:T:C	8.32032e-10	-1.59923e-10	-1.20496	0.000171373	-1.59923e-10	-1.31012
117804597	chr1:117804597:A:G	8.37478e-10	-1.19844	-3.54416e-10	0.000135784	-1.54289	-3.54416e-10
117804609	chr1:117804609:C:T	7.3052e-10	-1.59923e-10	-1.33508	0.000172196	-1.59923e-10	-1.30533
117804967	chr1:117804967:G:A	3.55426e-10	-0.849842	-1.20567	3.59522e-05	-1.62276	-1.24901
117805151	chr1:117805151:C:G	3.57021e-10	-0.847289	-1.20375	3.60371e-05	-1.62213	-1.24729
117805260	chr1:117805260:T:G	3.67549e-10	-0.824658	-1.19732	3.65397e-05	-1.61368	-1.24188
117805305	chr1:117805305:A:G	7.46214e-10	-1.59923e-10	-1.31382	0.000167799	-1.59923e-10	-1.3312
117805364	chr1:117805364:T:G	3.57816e-10	-0.840771	-1.20804	3.59859e-05	-1.6198	-1.25103
117805463	chr1:117805463:T:C	3.43533e-10	-0.879234	-1.21032	3.54359e-05	-1.6335	-1.25274
117805615	chr1:117805615:A:C	7.51658e-10	-1.59923e-10	-1.30655	0.000170136	-1.59923e-10	-1.31736
117805903	chr1:117805903:T:C	7.45471e-10	-1.59923e-10	-1.31482	0.000168893	-1.59923e-10	-1.3247
117806012	chr1:117806012:A:G	3.5414e-10	-0.857574	-1.20157	3.59787e-05	-1.62578	-1.24525
117806138	chr1:117806138:G:C	3.47274e-10	-0.820064	-1.25866	3.50211e-05	-1.60979	-1.28822
117806146	chr1:117806146:A:C	3.77659e-10	-0.787762	-1.20708	3.70703e-05	-1.59813	-1.24302
117806173	chr1:117806173:G:A	1.33055e-09	-0.735488	-3.54416e-10	0.000270247	-0.854623	-3.54416e-10
117806190	chr1:117806190:G:A	7.89145e-10	-1.59923e-10	-1.25788	0.000178706	-1.59923e-10	-1.26822
117806373	chr1:117806373:G:A	8.11642e-10	-1.59923e-10	-1.22977	0.00016906	-1.59923e-10	-1.3237
117806400	chr1:117806400:A:G	3.37237e-10	-0.883994	-1.22405	3.51796e-05	-1.63374	-1.25975
117806927	chr1:117806927:G:A	1.28842e-09	-1.59923e-10	-0.767664	0.000212614	-1.59923e-10	-1.09448
117806949	chr1:117806949:T:C	7.49277e-10	-1.59923e-10	-1.30972	0.000169698	-1.59923e-10	-1.31994
117807045	chr1:117807045:T:A	7.13904e-10	-1.59923e-10	-1.35809	0.000166716	-1.59923e-10	-1.33767
117807401	chr1:117807401:T:G	1.32381e-09	-1.59923e-10	-0.740564	0.000213578	-1.59923e-10	-1.08996
117807421	chr1:117807421:A:G	7.50262e-10	-1.59923e-10	-1.30841	0.000169899	-1.59923e-10	-1.31876
117807457	chr1:117807457:C:A	5.87537e-10	-0.801387	-0.751507	5.21352e-05	-1.60528	-0.894843
117807507	chr1:117807507:A:G	5.6113e-10	-0.799899	-0.798981	5.00067e-05	-1.60489	-0.936911
117807606	chr1:117807606:AG:A	6.43133e-10	-0.804569	-0.657913	5.58379e-05	-1.60909	-0.822414
117807745	chr1:117807745:G:A	3.08977e-10	-0.922848	-1.27272	3.91019e-05	-1.65574	-1.13205
117807781	chr1:117807781:G:A	7.50046e-10	-1.59923e-10	-1.3087	0.000169882	-1.59923e-10	-1.31886
117807810	chr1:117807810:A:G	7.4903e-10	-1.59923e-10	-1.31005	0.000169624	-1.59923e-10	-1.32037
117807857	chr1:117807857:C:T	5.57973e-10	-0.831219	-0.773304	5.05581e-05	-1.61675	-0.914083
117807881	chr1:117807881:C:A	7.31401e-10	-1.59923e-10	-1.33387	0.000172516	-1.59923e-10	-1.30347
117808223	chr1:117808223:C:A	9.32599e-10	-1.59923e-10	-1.09086	0.00017391	-1.59923e-10	-1.29542
117808453	chr1:117808453:T:C	7.49705e-10	-1.59923e-10	-1.30915	0.000169787	-1.59923e-10	-1.31941
117808853	chr1:117808853:C:T	1.26557e-09	-1.59923e-10	-0.785557	0.000223639	-1.59923e-10	-1.04393
117808892	chr1:117808892:G:T	7.49855e-10	-1.59923e-10	-1.30895	0.000169807	-1.59923e-10	-1.3193
117808932	chr1:117808932:G:A	5.7883e-10	-0.792994	-0.77483	5.12295e-05	-1.60237	-0.915272
117809086	chr1:117809086:T:C	5.7243e-10	-0.794346	-0.784596	5.07261e-05	-1.60306	-0.924459
117809091	chr1:117809091:G:C	5.98797e-10	-0.855814	-0.678097	5.3887e-05	-1.62777	-0.8393
117809216	chr1:117809216:A:G	1.12274e-09	-1.59923e-10	-0.905307	0.000378631	-1.59923e-10	-0.5174
117809278	chr1:117809278:G:T	7.49482e-10	-1.59923e-10	-1.30945	0.00016974	-1.59923e-10	-1.3197
117809281	chr1:117809281:A:C	5.6379e-10	-0.765629	-0.828522	4.94107e-05	-1.59172	-0.96207
117809715	chr1:117809715:A:G	5.14066e-10	-0.818972	-0.86751	4.67968e-05	-1.61235	-0.995791
117809882	chr1:117809882:G:A	5.42475e-10	-0.84181	-0.790882	4.90821e-05	-1.62276	-0.937703
117809891	chr1:117809891:G:A	5.24168e-10	-0.8719	-0.795121	4.83881e-05	-1.63357	-0.941141
117810095	chr1:117810095:T:C	7.88003e-10	-1.59923e-10	-1.25933	0.000175425	-1.59923e-10	-1.28675
117810170	chr1:117810170:T:C	5.12249e-10	-0.812699	-0.877323	4.6501e-05	-1.61016	-1.00432
117810512	chr1:117810512:A:G	5.56321e-10	-0.814726	-0.792762	4.93997e-05	-1.61286	-0.941154
117810616	chr1:117810616:C:T	1.72496e-10	-1.67163	-1.10682	3.23191e-05	-1.65453	-1.32377
117810753	chr1:117810753:G:A	3.1346e-10	-0.890635	-1.29053	3.88056e-05	-1.64821	-1.14719
117811127	chr1:117811127:A:C	7.18367e-10	-1.59923e-10	-1.35185	0.000168106	-1.59923e-10	-1.32936
117811150	chr1:117811150:T:G	7.49928e-10	-1.59923e-10	-1.30886	0.000169772	-1.59923e-10	-1.31951
117811191	chr1:117811191:A:G	7.49863e-10	-1.59923e-10	-1.30894	0.000169756	-1.59923e-10	-1.3196
117811270	chr1:117811270:A:G	1.33674e-10	-1.74051	-1.29291	2.95191e-05	-1.71038	-1.35855
117811665	chr1:117811665:C:A	5.38623e-10	-0.823751	-0.816066	4.8121e-05	-1.61686	-0.963384
117812097	chr1:117812097:G:A	1.08494e-09	-1.59923e-10	-0.93955	0.000213643	-1.59923e-10	-1.08965
117812194	chr1:117812194:C:T	9.29606e-10	-1.59923e-10	-1.09407	0.000245754	-1.59923e-10	-0.94963
117812202	chr1:117812202:C:T	2.84778e-10	-1.6687	-0.60842	5.28679e-05	-1.65591	-0.830251
117812311	chr1:117812311:C:T	2.84808e-10	-1.66919	-0.60783	5.28735e-05	-1.65634	-0.829718
117812404	chr1:117812404:CCTT:C	7.40824e-10	-1.59923e-10	-1.32107	0.000164725	-1.59923e-10	-1.34968
117812418	chr1:117812418:TTAA:T	9.54834e-10	-1.59923e-10	-1.0673	0.000187074	-1.59923e-10	-1.22246
117812571	chr1:117812571:G:A	2.86351e-10	-1.67017	-0.601448	5.32157e-05	-1.65733	-0.822279
117812617	chr1:117812617:C:T	2.82727e-10	-1.64763	-0.636727	5.30655e-05	-1.63307	-0.849358
117812775	chr1:117812775:A:C	2.94314e-10	-0.892528	-1.35166	3.14488e-05	-1.64967	-1.35593
117812790	chr1:117812790:G:T	3.10469e-10	-0.835097	-1.35565	3.506e-05	-1.56145	-1.33545
117812839	chr1:117812839:C:G	7.70533e-10	-1.59923e-10	-1.28175	0.00017221	-1.59923e-10	-1.30525
117812916	chr1:117812916:C:T	8.3332e-10	-1.59923e-10	-1.20342	0.000171371	-1.59923e-10	-1.31013
117812927	chr1:117812927:C:G	1.90357e-10	-1.48266	-1.19727	3.32261e-05	-1.73912	-1.21151
117813107	chr1:117813107:G:A	3.11775e-10	-1.70154	-0.48501	4.777e-05	-1.68133	-0.906236
117813165	chr1:117813165:T:C	7.33142e-10	-1.59923e-10	-1.33149	0.000173224	-1.59923e-10	-1.29938
117813194	chr1:117813194:G:A	2.60393e-10	-1.02661	-1.34003	3.38032e-05	-1.63393	-1.29948
117813629	chr1:117813629:C:A	2.59748e-10	-1.02455	-1.34458	3.35287e-05	-1.63226	-1.3093
117813792	chr1:117813792:A:G	1.33588e-10	-1.73228	-1.30179	3.04241e-05	-1.6797	-1.35902
117813815	chr1:117813815:T:C	8.43881e-10	-1.59923e-10	-1.19082	0.000175085	-1.59923e-10	-1.28869
117813973	chr1:117813973:T:C	2.54786e-10	-1.04541	-1.343	3.33681e-05	-1.63997	-1.30639
117814239	chr1:117814239:AG:A	2.51717e-10	-1.05628	-1.34425	3.31463e-05	-1.64427	-1.30876
117814500	chr1:117814500:A:T	1.78855e-10	-1.73681	-1.00545	3.50653e-05	-1.73652	-1.16023
117814761	chr1:117814761:A:G	2.48113e-10	-1.06942	-1.34553	3.29238e-05	-1.64901	-1.31076
117814835	chr1:117814835:G:T	8.5687e-10	-1.59923e-10	-1.17555	0.000174153	-1.59923e-10	-1.29403
117814978	chr1:117814978:C:T	1.25833e-10	-1.73802	-1.35585	3.06581e-05	-1.70152	-1.32954
117815254	chr1:117815254:G:A	2.3317e-10	-1.13326	-1.3438	3.26515e-05	-1.6704	-1.29768
117815353	chr1:117815353:A:G	8.04761e-10	-1.23829	-3.54416e-10	0.000145212	-1.47577	-3.54416e-10
117815606	chr1:117815606:T:C	2.2539e-10	-1.19305	-1.31795	3.07379e-05	-1.68875	-1.33972
117815623	chr1:117815623:G:A	1.32478e-10	-1.74066	-1.30175	3.03401e-05	-1.70924	-1.33225
117815697	chr1:117815697:T:A	1.30941e-10	-1.69698	-1.35711	3.07017e-05	-1.67109	-1.35855
117815919	chr1:117815919:G:A	2.3073e-10	-1.14817	-1.33941	3.10683e-05	-1.66722	-1.35055
117815947	chr1:117815947:C:T	2.29927e-10	-1.15221	-1.33886	3.10364e-05	-1.66867	-1.35013
117816006	chr1:117816006:G:A	1.29078e-10	-1.71131	-1.35711	3.01373e-05	-1.68964	-1.35855
117816073	chr1:117816073:G:A	8.27814e-10	-1.59923e-10	-1.21004	0.000211607	-1.59923e-10	-1.09923
117816552	chr1:117816552:C:G	1.96942e-10	-1.5684	-1.07752	3.78775e-05	-1.54168	-1.27792
117816627	chr1:117816627:G:A	7.16202e-10	-1.59923e-10	-1.35487	0.000163653	-1.59923e-10	-1.35621
117816731	chr1:117816731:A:G	6.05296e-10	-1.52312	-3.54416e-10	0.000115317	-1.70627	-3.54416e-10
117816737	chr1:117816737:C:A	1.15036e-09	-0.881004	-3.54416e-10	0.000134489	-1.55248	-3.54416e-10
117816743	chr1:117816743:G:A	2.32774e-10	-1.13688	-1.34189	3.11379e-05	-1.66335	-1.35219
117816771	chr1:117816771:T:C	2.31688e-10	-1.14111	-1.34233	3.10845e-05	-1.66479	-1.35247
117816779	chr1:117816779:G:A	1.29648e-10	-1.7069	-1.35711	3.03082e-05	-1.68399	-1.35855
117816828	chr1:117816828:C:T	3.39654e-10	-1.69427	-0.406631	5.10651e-05	-1.67303	-0.847827
117817070	chr1:117817070:C:T	7.20417e-10	-1.59923e-10	-1.349	0.000163223	-1.59923e-10	-1.35884
117817333	chr1:117817333:G:A	2.06998e-10	-1.25861	-1.33751	2.97849e-05	-1.70769	-1.35227
117817604	chr1:117817604:T:C	2.38862e-10	-1.11461	-1.33834	3.14493e-05	-1.65565	-1.34993
117817990	chr1:117817990:C:G	2.32482e-10	-1.14142	-1.3386	3.11369e-05	-1.66546	-1.35011
117818288	chr1:117818288:T:C	2.32316e-10	-1.14904	-1.3317	3.1199e-05	-1.66825	-1.34532
117818646	chr1:117818646:AC:A	1.54014e-09	-0.758073	0.168866	8.1048e-05	-1.51411	-0.544807
117818663	chr1:117818663:C:G	2.33087e-10	-1.14321	-1.33421	3.12087e-05	-1.66614	-1.34712
117818934	chr1:117818934:C:T	8.85645e-10	-1.59923e-10	-1.14252	0.000239467	-1.59923e-10	-0.975547
117819140	chr1:117819140:T:C	7.40621e-10	-1.59923e-10	-1.32134	0.000163291	-1.59923e-10	-1.35843
117819677	chr1:117819677:C:T	2.84152e-10	-1.16548	-1.11384	4.10075e-05	-1.68385	-1.05635
117819823	chr1:117819823:A:T	4.94577e-10	-1.72513	-3.54416e-10	0.000112081	-1.73474	-3.54416e-10
117820163	chr1:117820163:G:T	2.21363e-10	-1.19509	-1.33394	3.03867e-05	-1.68981	-1.35014
117820468	chr1:117820468:A:C	2.3377e-10	-1.1402	-1.33429	3.12371e-05	-1.66517	-1.34718
117820512	chr1:117820512:T:C	2.35412e-10	-1.13379	-1.33371	3.13212e-05	-1.6629	-1.34677
117820601	chr1:117820601:G:A	7.00577e-10	-0.0685117	-1.30842	0.000898675	1.70096	-1.354
117820636	chr1:117820636:G:A	2.32415e-10	-1.14576	-1.33455	3.11728e-05	-1.66706	-1.34736
117820670	chr1:117820670:C:T	8.73491e-10	-1.59923e-10	-1.15634	0.000171221	-1.59923e-10	-1.31101
117820804	chr1:117820804:T:G	1.04229e-09	-1.59923e-10	-0.979657	0.000207384	-1.59923e-10	-1.11939
117820808	chr1:117820808:G:A	2.37574e-10	-1.1251	-1.33326	3.14292e-05	-1.65977	-1.34646
117820986	chr1:117820986:T:C	2.29071e-10	-1.16157	-1.33323	3.10247e-05	-1.67275	-1.34642
117821104	chr1:117821104:G:T	2.34014e-10	-1.13762	-1.33584	3.12332e-05	-1.66428	-1.3482
117821360	chr1:117821360:T:G	2.33794e-10	-1.14134	-1.33305	3.12555e-05	-1.6656	-1.34617
117821413	chr1:117821413:T:C	2.31382e-10	-1.15225	-1.33251	3.11407e-05	-1.6695	-1.34595
117821442	chr1:117821442:T:G	2.28283e-10	-1.16425	-1.334	3.09796e-05	-1.67364	-1.34699
117821510	chr1:117821510:C:T	1.32414e-10	-1.68449	-1.35841	3.1195e-05	-1.65618	-1.35753
117821561	chr1:117821561:T:C	2.39913e-10	-1.11197	-1.33658	3.15026e-05	-1.65517	-1.34872
117822135	chr1:117822135:C:T	8.00096e-10	-1.59923e-10	-1.2441	0.000208482	-1.59923e-10	-1.11411
117822249	chr1:117822249:C:T	2.17717e-10	-1.2173	-1.32834	3.02075e-05	-1.68767	-1.3582
117822399	chr1:117822399:C:T	2.303e-10	-1.15597	-1.33348	3.10763e-05	-1.6709	-1.34661
117822483	chr1:117822483:A:G	2.25909e-10	-1.17085	-1.33785	3.08292e-05	-1.67589	-1.34961
117822522	chr1:117822522:T:C	2.52397e-10	-1.07222	-1.32561	3.22452e-05	-1.6397	-1.34089
117822769	chr1:117822769:T:A	7.21161e-10	-1.59923e-10	-1.34797	0.000163196	-1.59923e-10	-1.35901
117822868	chr1:117822868:TA:T	2.28658e-10	-1.16408	-1.33252	3.10126e-05	-1.67366	-1.34591
117822885	chr1:117822885:T:C	4.8698e-10	-1.74061	-3.54416e-10	0.000111417	-1.74068	-3.54416e-10
117823138	chr1:117823138:A:C	1.48325e-10	-1.59916	-1.33027	3.51701e-05	-1.58214	-1.31162
117823252	chr1:117823252:T:C	1.30757e-10	-1.7097	-1.3458	3.02387e-05	-1.6876	-1.35724
117823664	chr1:117823664:C:T	1.32666e-10	-1.68182	-1.35918	3.13861e-05	-1.6529	-1.35469
117824060	chr1:117824060:C:CA	8.81004e-10	-1.59923e-10	-1.14777	0.000231712	-1.59923e-10	-1.00847
117824135	chr1:117824135:T:A	1.32718e-10	-1.68156	-1.35905	3.14581e-05	-1.65261	-1.3527
117824380	chr1:117824380:A:G	8.42144e-10	-1.59923e-10	-1.19288	0.000229189	-1.59923e-10	-1.01941
117824610	chr1:117824610:T:A	9.30713e-10	-1.59923e-10	-1.09288	0.000321257	-1.59923e-10	-0.681719
117824679	chr1:117824679:T:C	2.43295e-10	-1.10609	-1.32847	3.175e-05	-1.65301	-1.34305
117825035	chr1:117825035:G:A	2.43498e-10	-1.10071	-1.33301	3.17234e-05	-1.65064	-1.34627
117825324	chr1:117825324:T:C	4.86581e-10	-1.74143	-3.54416e-10	0.000111752	-1.73768	-3.54416e-10
117825427	chr1:117825427:A:G	2.27453e-10	-1.16724	-1.33465	3.06343e-05	-1.68127	-1.35057
117825599	chr1:117825599:G:A	7.43357e-10	-1.59923e-10	-1.31766	0.000164865	-1.59923e-10	-1.34884
117825850	chr1:117825850:T:C	2.36065e-10	-1.1273	-1.33743	3.13025e-05	-1.66088	-1.34938
117826319	chr1:117826319:G:A	2.37319e-10	-1.12691	-1.33252	3.14205e-05	-1.66057	-1.34593
117826483	chr1:117826483:T:C	4.96082e-10	-1.72209	-3.54416e-10	0.000112321	-1.7326	-3.54416e-10
117826486	chr1:117826486:G:C	7.15366e-10	-1.59923e-10	-1.35604	0.000166634	-1.59923e-10	-1.33816
117826630	chr1:117826630:T:C	4.87006e-10	-1.74056	-3.54416e-10	0.000111412	-1.74073	-3.54416e-10
117826962	chr1:117826962:A:G	2.23907e-10	-1.18389	-1.33371	3.04236e-05	-1.69142	-1.34732
117827169	chr1:117827169:C:T	4.86574e-10	-1.74144	-3.54416e-10	0.000111725	-1.73792	-3.54416e-10
117827211	chr1:117827211:T:G	2.38196e-10	-1.116	-1.33974	3.15381e-05	-1.65578	-1.34698
117827437	chr1:117827437:C:T	2.3181e-10	-1.14963	-1.33329	3.13382e-05	-1.66771	-1.34142
117827760	chr1:117827760:C:T	6.23227e-10	-1.49392	-3.54416e-10	0.000122819	-1.64325	-3.54416e-10
117828258	chr1:117828258:A:G	7.45578e-10	-1.59923e-10	-1.31467	0.000174015	-1.59923e-10	-1.29482
117828513	chr1:117828513:TCTCA:T	7.38829e-10	-1.32377	-3.54416e-10	0.000126273	-1.61552	-3.54416e-10
117828921	chr1:117828921:C:T	7.15647e-10	-1.59923e-10	-1.35565	0.00016669	-1.59923e-10	-1.33783
117828995	chr1:117828995:A:T	1.32229e-10	-1.68526	-1.35904	3.13171e-05	-1.65712	-1.35268
117829059	chr1:117829059:G:C	1.45558e-09	-0.760749	0.115073	7.77765e-05	-1.51573	-0.584393
117829178	chr1:117829178:C:T	9.88316e-10	-1.03283	-3.54416e-10	0.000389111	-0.490096	-3.54416e-10
117829416	chr1:117829416:C:T	7.13139e-10	-1.59923e-10	-1.35916	0.000164735	-1.59923e-10	-1.34962
117829666	chr1:117829666:A:G	1.31165e-10	-1.70689	-1.34548	3.0352e-05	-1.68398	-1.35712
117829776	chr1:117829776:A:G	4.86815e-10	-1.74095	-3.54416e-10	0.000112046	-1.73505	-3.54416e-10
117829781	chr1:117829781:G:A	4.86979e-10	-1.74061	-3.54416e-10	0.000111737	-1.73782	-3.54416e-10
117829785	chr1:117829785:A:G	7.5741e-10	-1.29893	-3.54416e-10	0.000143758	-1.48583	-3.54416e-10
117830210	chr1:117830210:T:C	3.93928e-10	-0.705993	-1.24667	4.72887e-05	-1.52715	-1.07053
117830508	chr1:117830508:C:T	1.28479e-09	-0.749899	-0.0205835	7.09198e-05	-1.51051	-0.681904
117830591	chr1:117830591:T:C	5.43812e-10	-1.63023	-3.54416e-10	0.000131703	-1.57341	-3.54416e-10
117830744	chr1:117830744:G:C	7.14304e-10	-1.59923e-10	-1.35752	0.000165917	-1.59923e-10	-1.34247
117830873	chr1:117830873:C:T	1.72978e-10	-1.73554	-1.04013	3.67551e-05	-1.7414	-1.10828
117831338	chr1:117831338:T:C	7.23244e-10	-1.59923e-10	-1.34509	0.000163167	-1.59923e-10	-1.35919
117831458	chr1:117831458:A:G	9.15714e-10	-1.59923e-10	-1.10913	0.000243078	-1.59923e-10	-0.96058
117831519	chr1:117831519:T:C	7.18276e-10	-1.59923e-10	-1.35198	0.00016322	-1.59923e-10	-1.35886
117831593	chr1:117831593:T:C	1.27961e-10	-1.72089	-1.35622	3.07443e-05	-1.69311	-1.33514
117831595	chr1:117831595:C:T	7.13296e-10	-1.59923e-10	-1.35894	0.000166497	-1.59923e-10	-1.33898
117831809	chr1:117831809:C:T	1.29448e-10	-1.71199	-1.35356	3.07582e-05	-1.69034	-1.33746
117831835	chr1:117831835:T:C	3.83132e-10	-0.719792	-1.26066	4.06107e-05	-1.5249	-1.22503
117831836	chr1:117831836:G:A	7.14802e-10	-1.59923e-10	-1.35683	0.000166209	-1.59923e-10	-1.34071
117831875	chr1:117831875:A:G	3.46937e-10	-0.758935	-1.32076	3.68493e-05	-1.54275	-1.30438
117832046	chr1:117832046:A:T	1.35775e-10	-1.65883	-1.359	3.23376e-05	-1.62531	-1.35242
117832252	chr1:117832252:C:T	7.14342e-10	-1.59923e-10	-1.35747	0.000165946	-1.59923e-10	-1.3423
117832306	chr1:117832306:G:C	4.87017e-10	-1.74053	-3.54416e-10	0.00011141	-1.74075	-3.54416e-10
117832588	chr1:117832588:T:C	7.48747e-10	-1.31043	-3.54416e-10	0.000193127	-1.19062	-3.54416e-10
117832773	chr1:117832773:C:T	1.75937e-09	-0.456121	-3.54416e-10	0.000239074	-0.977187	-3.54416e-10
117833299	chr1:117833299:T:G	7.14205e-10	-1.59923e-10	-1.35766	0.000165844	-1.59923e-10	-1.34291
117834416	chr1:117834416:T:C	1.03838e-09	-0.983418	-3.54416e-10	0.000176547	-1.28037	-3.54416e-10
117834910	chr1:117834910:C:A	7.25557e-10	-1.59923e-10	-1.34189	0.000163187	-1.59923e-10	-1.35906
117834930	chr1:117834930:G:A	1.31959e-10	-1.69981	-1.34653	3.15788e-05	-1.67542	-1.32605
117835103	chr1:117835103:G:A	8.81216e-10	-1.59923e-10	-1.14753	0.000239593	-1.59923e-10	-0.975018
117835279	chr1:117835279:C:T	1.31478e-10	-1.69099	-1.359	3.11007e-05	-1.6643	-1.35243
117835691	chr1:117835691:T:C	1.93931e-09	-0.358745	-3.54416e-10	0.000257684	-0.902226	-3.54416e-10
117835738	chr1:117835738:A:G	7.14405e-10	-1.59923e-10	-1.35738	0.000163248	-1.59923e-10	-1.35869
117836067	chr1:117836067:C:T	8.0874e-10	-1.59923e-10	-1.23336	0.000242834	-1.59923e-10	-0.961582
117836153	chr1:117836153:G:A	1.41082e-10	-1.7414	-1.23808	4.08894e-05	-1.73886	-1.00423
117837364	chr1:117837364:T:C	1.39796e-10	-1.73964	-1.24901	3.99912e-05	-1.7412	-1.0241
117837624	chr1:117837624:T:A	1.25101e-09	-1.59923e-10	-0.797128	0.000452513	-1.59923e-10	-0.339145
117837973	chr1:117837973:G:C	1.57411e-09	-1.59923e-10	-0.567387	0.000707409	-1.59923e-10	0.107648
117838121	chr1:117838121:G:A	6.45365e-10	-1.45902	-3.54416e-10	0.000152383	-1.42757	-3.54416e-10
117838227	chr1:117838227:G:T	1.28843e-10	-1.71169	-1.35855	3.01701e-05	-1.69006	-1.35705
117838261	chr1:117838261:G:A	3.10785e-10	-1.71153	-0.478204	4.75594e-05	-1.69455	-0.897432
117838404	chr1:117838404:C:CAT	4.88151e-10	-1.73821	-3.54416e-10	0.000121092	-1.65741	-3.54416e-10
117838535	chr1:117838535:A:T	1.44951e-09	-0.779623	0.129771	7.76882e-05	-1.52476	-0.576494
117838771	chr1:117838771:T:C	1.28839e-10	-1.71175	-1.35853	3.0167e-05	-1.69013	-1.35708
117839368	chr1:117839368:G:T	3.29631e-10	-0.803379	-1.32748	3.58362e-05	-1.56183	-1.31317
117840076	chr1:117840076:A:G	1.32919e-10	-1.73429	-1.3048	3.15868e-05	-1.72213	-1.27909
117840121	chr1:117840121:C:G	7.14372e-10	-1.59923e-10	-1.35743	0.000165968	-1.59923e-10	-1.34217
117840122	chr1:117840122:T:G	7.14304e-10	-1.59923e-10	-1.35752	0.000165917	-1.59923e-10	-1.34247
117840702	chr1:117840702:C:T	1.24786e-09	-1.59923e-10	-0.799646	0.000451188	-1.59923e-10	-0.342078
117840926	chr1:117840926:ATTGT:A	7.19839e-10	-1.59923e-10	-1.34981	0.000163248	-1.59923e-10	-1.35869
117841146	chr1:117841146:C:A	1.68136e-10	-1.49038	-1.31368	3.48499e-05	-1.56713	-1.33578
117841670	chr1:117841670:G:A	1.32366e-09	-1.59923e-10	-0.740679	0.000487784	-1.59923e-10	-0.264089
117842238	chr1:117842238:A:G	4.93995e-10	-1.72631	-3.54416e-10	0.000111816	-1.73711	-3.54416e-10
117842584	chr1:117842584:G:C	1.33041e-10	-1.73512	-1.30306	3.16085e-05	-1.72356	-1.27697
117842684	chr1:117842684:T:C	1.32849e-10	-1.73499	-1.30462	3.15558e-05	-1.72335	-1.27885
117842720	chr1:117842720:G:A	7.1328e-10	-1.59923e-10	-1.35896	0.00016398	-1.59923e-10	-1.35422
117842725	chr1:117842725:T:C	1.32806e-10	-1.73505	-1.3049	3.15418e-05	-1.72345	-1.2792
117842965	chr1:117842965:C:T	1.50481e-09	-0.771108	0.158698	7.96884e-05	-1.52063	-0.555205
117843175	chr1:117843175:C:A	1.31499e-10	-1.73603	-1.31381	3.11335e-05	-1.72512	-1.29056
117843884	chr1:117843884:T:C	1.32908e-10	-1.73437	-1.3048	3.15741e-05	-1.72254	-1.27909
117844442	chr1:117844442:T:G	7.13692e-10	-1.59923e-10	-1.35838	0.000165279	-1.59923e-10	-1.34632
117844658	chr1:117844658:A:G	7.13225e-10	-1.59923e-10	-1.35904	0.000164851	-1.59923e-10	-1.34892
117844893	chr1:117844893:G:A	1.32889e-10	-1.73452	-1.3048	3.15733e-05	-1.72256	-1.27909
117844922	chr1:117844922:A:G	4.96027e-10	-1.7222	-3.54416e-10	0.000112074	-1.7348	-3.54416e-10
117844942	chr1:117844942:T:C	1.32778e-10	-1.7352	-1.30495	3.15316e-05	-1.72371	-1.27926
117845309	chr1:117845309:T:C	1.33035e-10	-1.73317	-1.30505	3.16307e-05	-1.72043	-1.2794
117845374	chr1:117845374:G:A	7.22351e-10	-1.59923e-10	-1.34632	0.000169134	-1.59923e-10	-1.32327
117845615	chr1:117845615:C:T	6.39573e-10	-1.46803	-3.54416e-10	0.000193533	-1.18851	-3.54416e-10
117845690	chr1:117845690:A:T	1.32889e-10	-1.73501	-1.30431	3.1567e-05	-1.72338	-1.27847
117845946	chr1:117845946:C:T	1.36269e-10	-1.72764	-1.28656	3.2615e-05	-1.71195	-1.25724
117846023	chr1:117846023:C:T	7.17584e-10	-1.59923e-10	-1.35294	0.000163445	-1.59923e-10	-1.35748
117846231	chr1:117846231:A:C	1.24855e-09	-1.59923e-10	-0.799097	0.00045108	-1.59923e-10	-0.342317
117846661	chr1:117846661:T:C	7.15109e-10	-1.59923e-10	-1.3564	0.000166486	-1.59923e-10	-1.33905
117846753	chr1:117846753:C:T	1.31352e-10	-1.73702	-1.31393	3.10739e-05	-1.72688	-1.29071
117846979	chr1:117846979:T:C	1.33966e-10	-1.73444	-1.29681	3.69196e-05	-1.74078	-1.10444
117847128	chr1:117847128:C:A	1.32789e-10	-1.73514	-1.30493	3.1536e-05	-1.7236	-1.27923
117847361	chr1:117847361:C:T	1.24402e-09	-1.59923e-10	-0.802732	0.000449277	-1.59923e-10	-0.34632
117847573	chr1:117847573:GT:G	1.32779e-10	-1.73635	-1.3038	3.15247e-05	-1.72547	-1.27772
117847667	chr1:117847667:A:T	7.21644e-10	-1.59923e-10	-1.3473	0.000163775	-1.59923e-10	-1.35546
117847781	chr1:117847781:A:T	7.22327e-10	-1.59923e-10	-1.34636	0.000163174	-1.59923e-10	-1.35914
117847952	chr1:117847952:TC:T	1.39825e-09	-0.812357	0.126501	7.63094e-05	-1.54024	-0.578925
117848349	chr1:117848349:T:C	1.33102e-10	-1.71316	-1.32456	3.17591e-05	-1.69173	-1.30405
117848398	chr1:117848398:T:C	1.28409e-10	-1.73249	-1.34112	3.02505e-05	-1.71922	-1.32523
117848591	chr1:117848591:G:C	1.15185e-09	-1.59923e-10	-0.879712	0.000238876	-1.59923e-10	-0.978017
117848662	chr1:117848662:T:C	1.25448e-09	-1.59923e-10	-0.794353	0.000453901	-1.59923e-10	-0.336081
117848897	chr1:117848897:A:G	1.35359e-10	-1.7351	-1.2858	3.77325e-05	-1.74095	-1.08249
117849354	chr1:117849354:C:T	1.28222e-10	-1.73516	-1.33991	3.01662e-05	-1.72364	-1.3236
117849881	chr1:117849881:C:T	7.14577e-10	-1.59923e-10	-1.35714	0.000211481	-1.59923e-10	-1.09982
117849996	chr1:117849996:C:T	7.36884e-10	-1.59923e-10	-1.3264	0.000163607	-1.59923e-10	-1.35649
117850340	chr1:117850340:G:A	1.42097e-09	-0.799637	0.1299	7.70021e-05	-1.53429	-0.575843
117850438	chr1:117850438:T:C	9.10275e-10	-1.59923e-10	-1.11509	0.000242085	-1.59923e-10	-0.964672
117850490	chr1:117850490:A:G	1.32617e-10	-1.73643	-1.30494	3.14649e-05	-1.72581	-1.27928
117850792	chr1:117850792:TC:T	9.94914e-10	-1.59923e-10	-1.02618	0.00019839	-1.59923e-10	-1.16373
117850846	chr1:117850846:C:T	7.13133e-10	-1.59923e-10	-1.35917	0.00020326	-1.59923e-10	-1.13948
117851084	chr1:117851084:A:G	1.31649e-10	-1.71981	-1.32888	3.02402e-05	-1.69166	-1.35313
117851316	chr1:117851316:T:C	7.15084e-10	-1.59923e-10	-1.35643	0.000166469	-1.59923e-10	-1.33915
117851441	chr1:117851441:G:A	1.27133e-10	-1.7401	-1.34349	2.97204e-05	-1.74107	-1.32106
117851580	chr1:117851580:G:GA	2.03004e-10	-1.28942	-1.32619	2.95802e-05	-1.70821	-1.35865
117852151	chr1:117852151:C:T	1.47857e-10	-1.71047	-1.22211	4.21348e-05	-1.7346	-0.978488
117852272	chr1:117852272:A:G	1.33202e-10	-1.73184	-1.30513	3.16953e-05	-1.71829	-1.2795
117852335	chr1:117852335:C:G	7.98803e-10	-1.59923e-10	-1.24572	0.00016705	-1.59923e-10	-1.33567
117852796	chr1:117852796:G:A	1.41498e-10	-1.73239	-1.24416	3.40236e-05	-1.71926	-1.20764
117853195	chr1:117853195:A:C	1.32749e-10	-1.73527	-1.3051	3.15216e-05	-1.72382	-1.27947
117853441	chr1:117853441:C:A	1.32848e-10	-1.73482	-1.3048	3.15587e-05	-1.72302	-1.27909
117853582	chr1:117853582:T:C	1.27648e-10	-1.74138	-1.33817	2.97514e-05	-1.73933	-1.32176
117853996	chr1:117853996:G:A	7.16729e-10	-1.59923e-10	-1.35414	0.000167404	-1.59923e-10	-1.33355
117854113	chr1:117854113:C:T	1.32924e-10	-1.73378	-1.30528	3.16027e-05	-1.7214	-1.27932
117854199	chr1:117854199:A:G	1.32085e-10	-1.73955	-1.30584	3.12975e-05	-1.73177	-1.27865
117854244	chr1:117854244:AT:A	1.32148e-10	-1.73928	-1.30563	3.1267e-05	-1.73129	-1.2801
117854424	chr1:117854424:C:T	1.33169e-10	-1.73241	-1.3048	3.16815e-05	-1.71914	-1.27909
117854433	chr1:117854433:A:G	1.32756e-10	-1.73486	-1.30546	3.15301e-05	-1.72314	-1.27988
117854625	chr1:117854625:C:T	3.32202e-10	-1.70702	-0.416074	5.00644e-05	-1.68898	-0.851673
117854651	chr1:117854651:AG:A	1.32837e-10	-1.73496	-1.30476	3.15516e-05	-1.72329	-1.27904
117854676	chr1:117854676:T:C	1.34343e-10	-1.72396	-1.30448	3.20803e-05	-1.70703	-1.27869
117855096	chr1:117855096:G:T	1.32832e-10	-1.73485	-1.3049	3.15521e-05	-1.72311	-1.27921
117855289	chr1:117855289:CA:C	1.3289e-10	-1.73451	-1.3048	3.15714e-05	-1.72262	-1.27909
117855457	chr1:117855457:C:A	7.83846e-10	-1.26462	-3.54416e-10	0.000215825	-1.0795	-3.54416e-10
117855515	chr1:117855515:GAAGA:G	1.40613e-10	-1.6502	-1.33262	3.38971e-05	-1.61642	-1.31421
117855616	chr1:117855616:T:C	1.20571e-09	-1.59923e-10	-0.834011	0.000430536	-1.59923e-10	-0.388929
117855947	chr1:117855947:T:G	9.39091e-10	-1.59923e-10	-1.08392	0.00028426	-1.59923e-10	-0.804073
117856593	chr1:117856593:A:G	7.15132e-10	-1.59923e-10	-1.35637	0.000166499	-1.59923e-10	-1.33897
117856913	chr1:117856913:A:C	4.95415e-10	-1.72344	-3.54416e-10	0.000112197	-1.7337	-3.54416e-10
117857281	chr1:117857281:G:C	8.46894e-10	-1.59923e-10	-1.18726	0.000238929	-1.59923e-10	-0.977794
117857366	chr1:117857366:T:C	1.32821e-10	-1.73503	-1.3048	3.15464e-05	-1.72341	-1.27909
117857414	chr1:117857414:A:G	1.32828e-10	-1.73562	-1.30416	3.15399e-05	-1.72441	-1.2783
117857836	chr1:117857836:G:T	8.72643e-10	-1.59923e-10	-1.15731	0.000183172	-1.59923e-10	-1.24353
117857976	chr1:117857976:T:C	8.3344e-10	-1.59923e-10	-1.20327	0.000170597	-1.59923e-10	-1.31465
117857986	chr1:117857986:G:A	1.32735e-10	-1.73508	-1.3054	3.15205e-05	-1.72351	-1.27982
117857994	chr1:117857994:G:A	7.22351e-10	-1.59923e-10	-1.34632	0.000169134	-1.59923e-10	-1.32327
117858411	chr1:117858411:C:G	7.22351e-10	-1.59923e-10	-1.34632	0.000169134	-1.59923e-10	-1.32327
117858425	chr1:117858425:T:C	1.3268e-10	-1.73609	-1.3048	3.14892e-05	-1.72523	-1.27909
117858869	chr1:117858869:C:T	1.32827e-10	-1.73498	-1.3048	3.15488e-05	-1.72334	-1.27909
117858909	chr1:117858909:G:A	8.92453e-10	-1.59923e-10	-1.13486	0.000174675	-1.59923e-10	-1.29103
117859000	chr1:117859000:T:C	2.19929e-10	-1.17816	-1.35737	3.08419e-05	-1.674	-1.35109
117859101	chr1:117859101:C:A	1.32423e-10	-1.73708	-1.30575	3.13972e-05	-1.72698	-1.28026
117859375	chr1:117859375:T:C	1.42497e-10	-1.69098	-1.27853	3.95395e-05	-1.72339	-1.05327
117860003	chr1:117860003:A:G	1.33175e-10	-1.73237	-1.3048	3.16826e-05	-1.7191	-1.27909
117860158	chr1:117860158:T:C	1.349e-10	-1.7195	-1.3048	3.22873e-05	-1.7002	-1.27909
117860455	chr1:117860455:C:A	4.9554e-10	-1.72319	-3.54416e-10	0.000112011	-1.73537	-3.54416e-10
117861104	chr1:117861104:A:G	1.36844e-10	-1.73404	-1.27596	3.84626e-05	-1.74065	-1.06362
117861318	chr1:117861318:G:T	1.32815e-10	-1.73507	-1.3048	3.1544e-05	-1.72349	-1.27909
117861451	chr1:117861451:T:C	7.26988e-10	-1.59923e-10	-1.33992	0.000163227	-1.59923e-10	-1.35882
117861626	chr1:117861626:G:C	1.28235e-09	-1.59923e-10	-0.772382	0.000467729	-1.59923e-10	-0.306071
117861810	chr1:117861810:A:G	1.32787e-10	-1.73508	-1.305	3.15356e-05	-1.7235	-1.27934
117862133	chr1:117862133:AC:A	1.32937e-10	-1.73509	-1.30387	3.15662e-05	-1.72351	-1.27837
117862143	chr1:117862143:C:CA	7.24104e-10	-1.59923e-10	-1.3439	0.000163169	-1.59923e-10	-1.35917
117862590	chr1:117862590:T:C	7.17357e-10	-1.35326	-3.54416e-10	0.000124336	-1.63098	-3.54416e-10
117862611	chr1:117862611:G:A	1.35495e-10	-1.66198	-1.35791	3.74799e-05	-1.64981	-1.18035
117862704	chr1:117862704:A:G	1.32688e-10	-1.73616	-1.30467	3.14897e-05	-1.72535	-1.27895
117862795	chr1:117862795:T:C	1.34182e-10	-1.72524	-1.3044	3.20405e-05	-1.70834	-1.27862
117863130	chr1:117863130:T:C	7.26576e-10	-1.59923e-10	-1.34049	0.000163214	-1.59923e-10	-1.3589
117863308	chr1:117863308:T:A	1.32772e-10	-1.73515	-1.30505	3.15305e-05	-1.72362	-1.27938
117863575	chr1:117863575:A:G	1.32914e-10	-1.73503	-1.3041	3.15737e-05	-1.72341	-1.27822
117863586	chr1:117863586:A:C	1.52052e-10	-1.70071	-1.2039	3.89959e-05	-1.5279	-1.2626
117863845	chr1:117863845:T:A	5.02906e-10	-1.70843	-3.54416e-10	0.000126403	-1.61448	-3.54416e-10
117864224	chr1:117864224:T:C	7.223e-10	-1.59923e-10	-1.34639	0.000169116	-1.59923e-10	-1.32338
117864416	chr1:117864416:G:A	1.33507e-10	-1.72988	-1.3048	3.18059e-05	-1.71522	-1.27909
117864438	chr1:117864438:T:A	8.08519e-10	-1.59923e-10	-1.23363	0.00020557	-1.59923e-10	-1.12817
117864795	chr1:117864795:C:T	1.17546e-09	-1.59923e-10	-0.859418	0.000328382	-1.59923e-10	-0.659782
117864878	chr1:117864878:C:T	1.4318e-10	-1.68435	-1.28038	3.47033e-05	-1.65649	-1.25064
117864922	chr1:117864922:C:T	1.38e-10	-1.73003	-1.27155	3.88341e-05	-1.73909	-1.05557
117865004	chr1:117865004:A:G	1.32945e-10	-1.73509	-1.30381	3.15817e-05	-1.72351	-1.27787
117865167	chr1:117865167:T:C	7.13407e-10	-1.59923e-10	-1.35878	0.000164451	-1.59923e-10	-1.35135
117865653	chr1:117865653:A:C	1.32815e-10	-1.73507	-1.3048	3.15442e-05	-1.72348	-1.27909
117865835	chr1:117865835:T:C	1.32398e-10	-1.73821	-1.3048	3.13669e-05	-1.72912	-1.27909
117866010	chr1:117866010:T:C	7.34949e-10	-1.59923e-10	-1.32903	0.000228616	-1.59923e-10	-1.02192
117866090	chr1:117866090:C:T	5.49703e-10	-1.61945	-3.54416e-10	0.000113317	-1.72377	-3.54416e-10
117866433	chr1:117866433:C:T	7.13563e-10	-1.59923e-10	-1.35856	0.000245174	-1.59923e-10	-0.951992
117866437	chr1:117866437:CT:C	1.32813e-10	-1.73509	-1.3048	3.15433e-05	-1.72351	-1.27909
117866456	chr1:117866456:T:C	7.14122e-10	-1.59923e-10	-1.35778	0.000165821	-1.59923e-10	-1.34305
117866541	chr1:117866541:T:C	8.32785e-10	-1.59923e-10	-1.20406	0.00021317	-1.59923e-10	-1.09187
117866624	chr1:117866624:T:C	1.66631e-09	-0.666651	0.156185	8.36376e-05	-1.47148	-0.555988
117866880	chr1:117866880:AG:A	1.27937e-10	-1.73905	-1.33825	2.89205e-05	-1.73043	-1.35898
117867024	chr1:117867024:T:A	1.32385e-10	-1.7296	-1.31352	3.14649e-05	-1.71487	-1.29021
117867463	chr1:117867463:A:C	1.26966e-10	-1.74095	-1.34396	2.96426e-05	-1.7349	-1.32985
117867688	chr1:117867688:T:C	1.30657e-10	-1.719	-1.33726	3.01732e-05	-1.69049	-1.35652
117867754	chr1:117867754:A:G	1.29433e-09	-1.59923e-10	-0.763085	0.000473336	-1.59923e-10	-0.294155
117868525	chr1:117868525:C:T	1.28801e-09	-1.59923e-10	-0.767983	0.000470036	-1.59923e-10	-0.301153
117868537	chr1:117868537:T:C	1.32806e-10	-1.73421	-1.30573	3.1554e-05	-1.72206	-1.2802
117868677	chr1:117868677:T:C	8.59467e-10	-1.59923e-10	-1.17252	0.000243693	-1.59923e-10	-0.958053
117868945	chr1:117868945:T:C	1.36491e-10	-1.73614	-1.27643	3.84005e-05	-1.74122	-1.06467
117868961	chr1:117868961:G:A	7.16278e-10	-1.59923e-10	-1.35477	0.000163639	-1.59923e-10	-1.3563
117869041	chr1:117869041:A:G	8.60461e-10	-1.59923e-10	-1.17136	0.00023066	-1.59923e-10	-1.01301
117869176	chr1:117869176:T:C	2.3109e-10	-1.2881	-1.19792	3.82866e-05	-1.46731	-1.34155
117869901	chr1:117869901:A:C	1.32813e-10	-1.73509	-1.3048	3.15431e-05	-1.72352	-1.27909
117869942	chr1:117869942:G:A	1.32663e-10	-1.73622	-1.3048	3.14821e-05	-1.72545	-1.27909
117870109	chr1:117870109:A:G	7.38885e-10	-1.59923e-10	-1.32369	0.000232618	-1.59923e-10	-1.00457
117870238	chr1:117870238:C:G	7.15875e-10	-1.59923e-10	-1.35533	0.000163714	-1.59923e-10	-1.35584
117870550	chr1:117870550:A:G	7.66703e-10	-1.59923e-10	-1.28673	0.000166441	-1.59923e-10	-1.33932
117870598	chr1:117870598:T:C	1.25651e-09	-1.59923e-10	-0.792737	0.000453999	-1.59923e-10	-0.335867
117871040	chr1:117871040:T:C	1.15831e-09	-1.59923e-10	-0.87412	0.000451211	-1.59923e-10	-0.342025
117871046	chr1:117871046:C:G	8.58547e-10	-1.59923e-10	-1.17359	0.000229988	-1.59923e-10	-1.01593
117871238	chr1:117871238:G:A	1.35139e-10	-1.73124	-1.29129	3.22522e-05	-1.71729	-1.26309
117871459	chr1:117871459:A:C	7.22351e-10	-1.59923e-10	-1.34632	0.000169134	-1.59923e-10	-1.32327
117872147	chr1:117872147:C:T	1.25983e-10	-1.74114	-1.35154	2.91956e-05	-1.73945	-1.34049
117872547	chr1:117872547:G:A	5.08734e-10	-1.69691	-3.54416e-10	0.000111389	-1.74093	-3.54416e-10
117873277	chr1:117873277:G:C	7.17602e-10	-1.59923e-10	-1.35292	0.000164769	-1.59923e-10	-1.34942
117873330	chr1:117873330:TC:T	1.01376e-09	-1.59923e-10	-1.00741	0.000273092	-1.59923e-10	-0.844151
117873350	chr1:117873350:T:C	1.29232e-10	-1.72938	-1.33784	3.05189e-05	-1.71442	-1.32119
117874101	chr1:117874101:A:G	7.25718e-10	-1.59923e-10	-1.34167	0.000168678	-1.59923e-10	-1.32597
117874861	chr1:117874861:A:G	1.27999e-10	-1.74125	-1.33556	2.99496e-05	-1.73617	-1.31828
117875269	chr1:117875269:G:A	4.93143e-10	-1.72803	-3.54416e-10	0.000111876	-1.73657	-3.54416e-10
117875521	chr1:117875521:C:T	8.26329e-10	-1.59923e-10	-1.21184	0.000296789	-1.59923e-10	-0.760941
117875659	chr1:117875659:G:A	1.34551e-10	-1.72834	-1.29855	3.21064e-05	-1.71309	-1.27182
117875888	chr1:117875888:A:C	9.04623e-10	-1.59923e-10	-1.12131	0.000246619	-1.59923e-10	-0.946118
117876317	chr1:117876317:T:C	1.28004e-10	-1.74131	-1.33546	2.98627e-05	-1.73923	-1.31812
117876875	chr1:117876875:A:G	7.1594e-10	-1.59923e-10	-1.35524	0.000163708	-1.59923e-10	-1.35588
117877021	chr1:117877021:T:C	1.31849e-09	-1.59923e-10	-0.744592	0.000485251	-1.59923e-10	-0.269294
117877677	chr1:117877677:G:A	7.13324e-10	-1.59923e-10	-1.3589	0.000199155	-1.59923e-10	-1.15988
117877844	chr1:117877844:A:G	1.33515e-10	-1.73644	-1.29818	3.17113e-05	-1.72589	-1.2714
117877924	chr1:117877924:G:A	1.31462e-10	-1.73124	-1.31888	3.11952e-05	-1.71729	-1.29641
117878162	chr1:117878162:A:G	7.20244e-10	-1.59923e-10	-1.34924	0.000164237	-1.59923e-10	-1.35265
117878487	chr1:117878487:C:T	1.76142e-10	-1.66501	-1.09254	4.03439e-05	-1.67884	-1.07768
117879378	chr1:117879378:G:T	7.48416e-10	-1.59923e-10	-1.31087	0.00016527	-1.59923e-10	-1.34638
117879950	chr1:117879950:G:T	1.31617e-10	-1.73006	-1.31888	3.12509e-05	-1.7155	-1.29641
117880069	chr1:117880069:T:C	7.20063e-10	-1.59923e-10	-1.34949	0.000164275	-1.59923e-10	-1.35242
117880260	chr1:117880260:C:T	8.77244e-10	-1.59923e-10	-1.15205	0.000179591	-1.59923e-10	-1.26328
117880333	chr1:117880333:C:T	1.29098e-10	-1.74142	-1.32684	3.02496e-05	-1.73727	-1.3072
117880929	chr1:117880929:C:G	1.35586e-10	-1.73474	-1.28449	3.23219e-05	-1.72286	-1.25535
117880997	chr1:117880997:A:T	7.5148e-10	-1.59923e-10	-1.30679	0.000165636	-1.59923e-10	-1.34417
117881647	chr1:117881647:C:T	8.37675e-10	-0.988745	-0.209458	5.7963e-05	-1.61408	-0.780074
117881942	chr1:117881942:A:T	1.2091e-09	-1.59923e-10	-0.8312	0.000234281	-1.59923e-10	-0.99744
117881945	chr1:117881945:G:C	1.15241e-09	-1.59923e-10	-0.879222	0.000448487	-1.59923e-10	-0.348081
117881996	chr1:117881996:A:G	1.31079e-10	-1.72209	-1.33094	3.52463e-05	-1.73494	-1.15666
117882114	chr1:117882114:G:GT	8.15696e-10	-1.59923e-10	-1.22479	0.000168713	-1.59923e-10	-1.32576
117882307	chr1:117882307:A:G	7.19787e-10	-1.59923e-10	-1.34988	0.000164323	-1.59923e-10	-1.35213
117882712	chr1:117882712:C:G	2.22203e-10	-1.20225	-1.32299	3.03534e-05	-1.68418	-1.35687
117883041	chr1:117883041:T:C	1.36027e-10	-1.73126	-1.28472	3.24935e-05	-1.71733	-1.2556
117883775	chr1:117883775:T:C	1.36133e-09	-0.858016	0.145398	7.62742e-05	-1.55777	-0.561859
117883865	chr1:117883865:C:T	7.22083e-10	-1.59923e-10	-1.34669	0.000163942	-1.59923e-10	-1.35445
117884199	chr1:117884199:C:G	1.28051e-10	-1.74078	-1.33563	2.98211e-05	-1.74037	-1.31838
117884704	chr1:117884704:T:A	7.23188e-10	-1.59923e-10	-1.34516	0.000215105	-1.59923e-10	-1.08283
117886509	chr1:117886509:C:T	2.10066e-09	-0.278826	-3.54416e-10	0.000967372	0.420622	-3.54416e-10
117886522	chr1:117886522:C:G	1.28285e-09	-1.59923e-10	-0.771993	0.000467851	-1.59923e-10	-0.305812
117886816	chr1:117886816:G:GACA	2.27405e-10	-1.16605	-1.33605	3.08755e-05	-1.67242	-1.35157
117886911	chr1:117886911:A:C	7.19606e-10	-1.59923e-10	-1.35013	0.000164363	-1.59923e-10	-1.35188
117886991	chr1:117886991:T:C	9.84127e-10	-1.59923e-10	-1.03708	0.000178159	-1.59923e-10	-1.27128
117887149	chr1:117887149:T:C	7.3882e-10	-1.59923e-10	-1.32378	0.000164267	-1.59923e-10	-1.35247
117887287	chr1:117887287:C:A	1.28197e-10	-1.73615	-1.33912	3.42393e-05	-1.74123	-1.17935
117887517	chr1:117887517:T:C	8.11434e-10	-1.23003	-3.54416e-10	0.000146164	-1.46923	-3.54416e-10
117888784	chr1:117888784:A:G	1.29388e-10	-1.73712	-1.32889	3.05088e-05	-1.72705	-1.30889
117888902	chr1:117888902:T:A	7.22232e-10	-1.59923e-10	-1.34649	0.000169087	-1.59923e-10	-1.32355
117888967	chr1:117888967:A:G	1.29583e-10	-1.73046	-1.33405	3.47908e-05	-1.73929	-1.16532
117888980	chr1:117888980:T:C	1.31876e-10	-1.7167	-1.33027	3.54055e-05	-1.73172	-1.15537
117889146	chr1:117889146:C:T	9.16039e-10	-1.59923e-10	-1.10877	0.000243135	-1.59923e-10	-0.960344
117889772	chr1:117889772:A:G	7.41496e-10	-1.32016	-3.54416e-10	0.000128758	-1.59602	-3.54416e-10
117889824	chr1:117889824:G:A	3.02698e-09	-1.59923e-10	0.0864868	0.000629326	-1.59923e-10	-0.00931174
117889853	chr1:117889853:T:C	7.20108e-10	-1.59923e-10	-1.34943	0.000164264	-1.59923e-10	-1.35249
117891265	chr1:117891265:G:A	7.22557e-10	-1.59923e-10	-1.34604	0.000163748	-1.59923e-10	-1.35563
117891513	chr1:117891513:G:T	9.09118e-10	-1.59923e-10	-1.11636	0.000240571	-1.59923e-10	-0.970944
117891726	chr1:117891726:T:C	9.09991e-10	-1.59923e-10	-1.1154	0.000250292	-1.59923e-10	-0.931332
117891735	chr1:117891735:A:C	7.1772e-10	-1.59923e-10	-1.35275	0.000163424	-1.59923e-10	-1.35762
117891784	chr1:117891784:T:TA	1.61637e-09	-0.792634	0.251737	8.08863e-05	-1.58172	-0.479194
117891809	chr1:117891809:G:A	6.3188e-10	-1.48013	-3.54416e-10	0.000117372	-1.68862	-3.54416e-10
117891855	chr1:117891855:T:C	1.28881e-09	-1.59923e-10	-0.767359	0.000470481	-1.59923e-10	-0.300205
117891942	chr1:117891942:T:G	1.37982e-10	-1.67266	-1.32905	2.99583e-05	-1.69757	-1.35658
117892193	chr1:117892193:T:G	1.37762e-10	-1.73067	-1.27264	3.30073e-05	-1.71642	-1.24081
117892337	chr1:117892337:T:C	8.24206e-10	0.123984	-1.3384	0.000524723	1.11968	-1.31077
117893107	chr1:117893107:T:C	1.29181e-10	-1.74118	-1.32644	3.01939e-05	-1.73963	-1.30669
117893958	chr1:117893958:A:T	1.3211e-10	-1.72034	-1.32486	3.14217e-05	-1.70211	-1.30435
117894650	chr1:117894650:T:C	7.15348e-10	-1.59923e-10	-1.35606	0.000163507	-1.59923e-10	-1.35711
117894694	chr1:117894694:A:C	7.15261e-10	-1.59923e-10	-1.35619	0.000203064	-1.59923e-10	-1.14044
117894770	chr1:117894770:T:C	7.22351e-10	-1.59923e-10	-1.34632	0.000169134	-1.59923e-10	-1.32327
117894908	chr1:117894908:C:T	7.36732e-10	-1.59923e-10	-1.32661	0.000174322	-1.59923e-10	-1.29305
117894946	chr1:117894946:T:A	8.95007e-10	-1.59923e-10	-1.132	0.000242851	-1.59923e-10	-0.961514
117895039	chr1:117895039:C:T	1.30154e-09	-1.59923e-10	-0.75753	0.000476524	-1.59923e-10	-0.287443
117895806	chr1:117895806:G:A	1.43263e-10	-1.72663	-1.23751	3.45082e-05	-1.71045	-1.20231
117897236	chr1:117897236:C:G	7.71994e-10	-1.27986	-3.54416e-10	0.000131998	-1.57117	-3.54416e-10
117897373	chr1:117897373:T:C	6.79444e-10	-0.569884	-0.837675	7.95496e-05	-1.11018	-0.967401
117897808	chr1:117897808:G:A	7.2636e-10	-1.59923e-10	-1.34079	0.000219077	-1.59923e-10	-1.06454
117898529	chr1:117898529:G:A	8.18837e-10	-1.59923e-10	-1.22095	0.000291787	-1.59923e-10	-0.777936
117898757	chr1:117898757:C:T	7.13607e-10	-1.59923e-10	-1.3585	0.00020724	-1.59923e-10	-1.12009
117898906	chr1:117898906:A:G	1.27237e-09	-1.59923e-10	-0.780194	0.000222758	-1.59923e-10	-1.04788
117899354	chr1:117899354:G:A	7.23472e-10	-1.59923e-10	-1.34477	0.000163766	-1.59923e-10	-1.35552
117900394	chr1:117900394:C:T	7.13565e-10	-1.59923e-10	-1.35856	0.000167208	-1.59923e-10	-1.33472
117900492	chr1:117900492:G:T	1.05961e-09	-1.59923e-10	-0.963179	0.000196201	-1.59923e-10	-1.17482
117900594	chr1:117900594:C:T	1.10976e-09	-1.59923e-10	-0.916932	0.000371127	-1.59923e-10	-0.537416
117900783	chr1:117900783:G:A	7.57713e-10	-1.59923e-10	-1.29853	0.000246785	-1.59923e-10	-0.945444
117901024	chr1:117901024:T:C	2.7032e-09	-1.59923e-10	-0.0266408	0.000476355	-1.59923e-10	-0.287798
117901194	chr1:117901194:C:T	9.23526e-10	-1.59923e-10	-1.10063	0.000203515	-1.59923e-10	-1.13822
117901346	chr1:117901346:T:G	7.41812e-10	-1.59923e-10	-1.31974	0.000164577	-1.59923e-10	-1.35058
117901830	chr1:117901830:A:C	1.25739e-09	-1.59923e-10	-0.792043	0.000455716	-1.59923e-10	-0.332091
117901864	chr1:117901864:C:A	1.36107e-10	-1.73123	-1.28417	3.25169e-05	-1.71727	-1.25493
117902974	chr1:117902974:A:C	1.37573e-10	-1.73242	-1.27225	3.29337e-05	-1.71913	-1.24034
117903043	chr1:117903043:T:C	7.19187e-10	-1.59923e-10	-1.35071	0.000164453	-1.59923e-10	-1.35134
117903105	chr1:117903105:T:C	7.20229e-10	-1.59923e-10	-1.34926	0.00016424	-1.59923e-10	-1.35263
117903169	chr1:117903169:T:C	9.23927e-10	-1.59923e-10	-1.1002	0.000249335	-1.59923e-10	-0.935164
117903212	chr1:117903212:G:A	1.05474e-09	-1.59923e-10	-0.96778	0.00034924	-1.59923e-10	-0.598201
117903329	chr1:117903329:G:A	8.15539e-10	-1.59923e-10	-1.22498	0.000209379	-1.59923e-10	-1.10981
117903543	chr1:117903543:T:C	1.36078e-10	-1.7313	-1.2843	3.2507e-05	-1.71739	-1.25511
117903749	chr1:117903749:G:A	4.94978e-10	-1.72432	-3.54416e-10	0.000112128	-1.73432	-3.54416e-10
117903891	chr1:117903891:T:C	1.24766e-09	-1.59923e-10	-0.799812	0.000451232	-1.59923e-10	-0.34198
117904314	chr1:117904314:T:C	1.36411e-10	-1.71839	-1.29477	3.10721e-05	-1.68756	-1.33009
117904644	chr1:117904644:T:C	8.2328e-10	-1.59923e-10	-1.21554	0.000218704	-1.59923e-10	-1.06624
117906022	chr1:117906022:A:G	1.28236e-10	-1.74145	-1.33351	2.99515e-05	-1.73825	-1.31613
117906147	chr1:117906147:G:T	8.67066e-10	-1.59923e-10	-1.16372	0.000189237	-1.59923e-10	-1.21096
117906345	chr1:117906345:A:G	7.35502e-10	-1.59923e-10	-1.32828	0.000163971	-1.59923e-10	-1.35427
117906581	chr1:117906581:G:C	7.48289e-10	-1.59923e-10	-1.31104	0.000165268	-1.59923e-10	-1.34639
117906593	chr1:117906593:G:A	1.35968e-10	-1.73136	-1.28506	3.24755e-05	-1.71747	-1.256
117906903	chr1:117906903:G:C	1.20876e-09	-1.59923e-10	-0.831486	0.000234233	-1.59923e-10	-0.997644
117907255	chr1:117907255:C:T	1.29092e-10	-1.74145	-1.32686	3.02377e-05	-1.73767	-1.3072
117907504	chr1:117907504:C:T	1.35561e-10	-1.7304	-1.28902	3.23746e-05	-1.71596	-1.26063
117907505	chr1:117907505:G:A	1.09479e-09	-1.59923e-10	-0.930515	0.000190997	-1.59923e-10	-1.2017
117907629	chr1:117907629:T:C	4.92031e-10	-1.73029	-3.54416e-10	0.000111723	-1.73794	-3.54416e-10
117907944	chr1:117907944:C:T	7.1958e-10	-1.59923e-10	-1.35017	0.000164369	-1.59923e-10	-1.35185
117907959	chr1:117907959:C:G	1.15589e-09	-1.59923e-10	-0.876204	0.000449864	-1.59923e-10	-0.345016
117908548	chr1:117908548:C:T	1.38653e-10	-1.7136	-1.28326	3.15401e-05	-1.68038	-1.32232
117908669	chr1:117908669:T:A	7.64317e-10	-1.59923e-10	-1.28985	0.000166578	-1.59923e-10	-1.33849
117908720	chr1:117908720:G:A	7.16428e-10	-1.59923e-10	-1.35456	0.000165246	-1.59923e-10	-1.34653
117908728	chr1:117908728:C:A	1.26325e-09	-1.59923e-10	-0.787389	0.000458232	-1.59923e-10	-0.326585
117908811	chr1:117908811:T:C	1.28273e-09	-1.59923e-10	-0.772086	0.000467772	-1.59923e-10	-0.305979
117908833	chr1:117908833:AAAT:A	1.34607e-09	-1.59923e-10	-0.723889	0.000522099	-1.59923e-10	-0.196104
117908844	chr1:117908844:T:A	7.63714e-10	-1.59923e-10	-1.29064	0.00016445	-1.59923e-10	-1.35136
117909432	chr1:117909432:T:C	1.29119e-10	-1.74145	-1.32664	3.02355e-05	-1.73798	-1.30696
117909540	chr1:117909540:A:C	1.29844e-09	-1.59923e-10	-0.759911	0.000475109	-1.59923e-10	-0.290416
117909612	chr1:117909612:A:T	1.27937e-10	-1.7351	-1.3422	3.39252e-05	-1.74098	-1.18882
117909765	chr1:117909765:T:C	4.91667e-10	-1.73103	-3.54416e-10	0.000111349	-1.74129	-3.54416e-10
117909795	chr1:117909795:C:T	1.29171e-10	-1.74145	-1.32625	3.02552e-05	-1.73783	-1.30646
117909965	chr1:117909965:T:C	2.01137e-09	-0.609203	0.28694	9.21088e-05	-1.48121	-0.449783
117910115	chr1:117910115:A:G	8.29377e-10	-1.59923e-10	-1.20816	0.000214359	-1.59923e-10	-1.08631
117910208	chr1:117910208:A:G	1.23478e-09	-1.59923e-10	-0.810181	0.000444149	-1.59923e-10	-0.357801
117910509	chr1:117910509:A:C	1.28768e-09	-1.59923e-10	-0.768234	0.000470221	-1.59923e-10	-0.300757
117910775	chr1:117910775:T:C	1.32636e-10	-1.7309	-1.31032	3.15581e-05	-1.71678	-1.28536
117910805	chr1:117910805:G:A	4.89512e-10	-1.73542	-3.54416e-10	0.000112173	-1.73392	-3.54416e-10
117911037	chr1:117911037:G:A	4.90669e-10	-1.73306	-3.54416e-10	0.000111332	-1.74144	-3.54416e-10
117911334	chr1:117911334:A:T	1.18742e-09	-1.59923e-10	-0.849292	0.000227951	-1.59923e-10	-1.02483
117911479	chr1:117911479:T:C	7.14367e-10	-1.59923e-10	-1.35744	0.000183186	-1.59923e-10	-1.24346
117911642	chr1:117911642:C:T	1.29143e-10	-1.7412	-1.32671	3.01888e-05	-1.73944	-1.30705
117911780	chr1:117911780:T:G	7.59841e-10	-1.59923e-10	-1.29572	0.000166694	-1.59923e-10	-1.3378
117912706	chr1:117912706:T:C	2.05819e-09	-1.59923e-10	-0.29925	0.00033753	-1.59923e-10	-0.632308
117913019	chr1:117913019:G:A	1.29187e-09	-1.59923e-10	-0.764986	0.000471956	-1.59923e-10	-0.297076
117913035	chr1:117913035:T:C	7.36881e-10	-1.59923e-10	-1.32641	0.00018436	-1.59923e-10	-1.23707
117913132	chr1:117913132:C:T	3.114e-10	-0.922186	-1.26557	3.29938e-05	-1.60506	-1.35258
117914176	chr1:117914176:A:G	7.24887e-10	-1.59923e-10	-1.34282	0.000163167	-1.59923e-10	-1.35919
117914763	chr1:117914763:T:C	1.6567e-09	-1.59923e-10	-0.516251	0.000289495	-1.59923e-10	-0.785824
117914975	chr1:117914975:G:T	7.1702e-10	-1.59923e-10	-1.35373	0.000163502	-1.59923e-10	-1.35714
117915800	chr1:117915800:AT:A	7.43703e-10	-1.59923e-10	-1.31719	0.000164754	-1.59923e-10	-1.34951
117915840	chr1:117915840:T:C	1.56374e-10	-1.7091	-1.16748	3.12362e-05	-1.69214	-1.32024
117916123	chr1:117916123:G:A	1.28793e-10	-1.74145	-1.32917	3.01433e-05	-1.73781	-1.31019
117916359	chr1:117916359:A:T	1.31295e-10	-1.7267	-1.32468	3.11774e-05	-1.71054	-1.30373
117916396	chr1:117916396:T:G	8.83148e-10	-1.59923e-10	-1.14534	0.000238589	-1.59923e-10	-0.979218
117917527	chr1:117917527:A:G	9.29124e-10	-1.59923e-10	-1.09459	0.0002215	-1.59923e-10	-1.05354
117917723	chr1:117917723:T:C	1.25299e-09	-1.59923e-10	-0.795549	0.000453918	-1.59923e-10	-0.336044
117917788	chr1:117917788:T:C	9.25753e-10	-1.59923e-10	-1.09823	0.000245982	-1.59923e-10	-0.948703
117918649	chr1:117918649:A:G	2.98293e-09	-1.59923e-10	0.0718277	0.000612122	-1.59923e-10	-0.0370297
117919772	chr1:117919772:C:T	8.44497e-10	-1.59923e-10	-1.19009	0.0002268	-1.59923e-10	-1.02989
117920063	chr1:117920063:A:G	9.13362e-10	-1.59923e-10	-1.1117	0.000175537	-1.59923e-10	-1.28611
117921344	chr1:117921344:T:C	1.28468e-10	-1.73373	-1.33942	3.42254e-05	-1.74056	-1.18043
117922175	chr1:117922175:T:C	8.22154e-10	-1.59923e-10	-1.21691	0.000169459	-1.59923e-10	-1.32135
117922227	chr1:117922227:T:C	7.45762e-10	-1.59923e-10	-1.31443	0.000164978	-1.59923e-10	-1.34815
117922429	chr1:117922429:T:C	4.93121e-10	-1.72808	-3.54416e-10	0.00011171	-1.73805	-3.54416e-10
117922446	chr1:117922446:A:G	1.29374e-10	-1.73966	-1.32647	3.04495e-05	-1.73116	-1.30674
117922799	chr1:117922799:C:T	7.2994e-10	-1.59923e-10	-1.33587	0.00016329	-1.59923e-10	-1.35843
117922803	chr1:117922803:T:C	1.29485e-10	-1.73873	-1.32654	3.01247e-05	-1.74139	-1.30723
117923050	chr1:117923050:C:T	1.12236e-09	-1.59923e-10	-0.905644	0.000386385	-1.59923e-10	-0.497128
117923209	chr1:117923209:T:C	4.99993e-09	0.588345	-3.54416e-10	0.000576503	-0.0969808	-3.54416e-10
117924188	chr1:117924188:T:C	9.07228e-10	-1.59923e-10	-1.11844	0.00023707	-1.59923e-10	-0.985605
117924633	chr1:117924633:C:T	1.31415e-09	-1.59923e-10	-0.747886	0.000483896	-1.59923e-10	-0.27209
117924706	chr1:117924706:T:C	8.32097e-10	-1.59923e-10	-1.20488	0.000300499	-1.59923e-10	-0.748515
117924912	chr1:117924912:T:C	1.31344e-09	-1.59923e-10	-0.748429	0.000482511	-1.59923e-10	-0.274957
117925016	chr1:117925016:G:A	4.29884e-10	-0.541564	-1.32375	4.06351e-05	-1.439	-1.31032
117925191	chr1:117925191:A:G	8.61537e-10	-1.17012	-3.54416e-10	0.000128162	-1.60067	-3.54416e-10
117925652	chr1:117925652:G:A	1.28433e-10	-1.7338	-1.33963	3.42022e-05	-1.74059	-1.18108
117925888	chr1:117925888:C:T	1.31685e-10	-1.73197	-1.31645	3.255e-05	-1.71964	-1.25155
117925922	chr1:117925922:C:T	8.16731e-10	-1.59923e-10	-1.22352	0.00016879	-1.59923e-10	-1.3253
117926174	chr1:117926174:C:T	1.29141e-10	-1.74145	-1.32648	3.02452e-05	-1.73788	-1.30674
117926192	chr1:117926192:G:C	1.06357e-09	-0.959448	-3.54416e-10	0.000180633	-1.2575	-3.54416e-10
117926220	chr1:117926220:A:G	1.29142e-10	-1.74145	-1.32647	3.02471e-05	-1.73783	-1.30674
117927529	chr1:117927529:A:C	1.31545e-10	-1.73044	-1.31905	3.12286e-05	-1.71599	-1.29663
117927662	chr1:117927662:T:G	1.3147e-10	-1.73132	-1.31874	3.11971e-05	-1.71741	-1.29622
117927952	chr1:117927952:T:C	1.39315e-09	-1.59923e-10	-0.689512	0.000521103	-1.59923e-10	-0.198012
117928209	chr1:117928209:C:A	3.69193e-09	0.285073	-3.54416e-10	0.000442993	-0.360407	-3.54416e-10
117928344	chr1:117928344:A:G	7.15248e-10	-1.59923e-10	-1.3562	0.000171336	-1.59923e-10	-1.31033
117928415	chr1:117928415:T:C	1.38241e-10	-1.71744	-1.28239	3.13708e-05	-1.68613	-1.32195
117928589	chr1:117928589:C:T	2.37417e-09	-0.562562	0.406134	0.000101278	-1.45692	-0.379168
117928777	chr1:117928777:A:C	8.04715e-10	-1.59923e-10	-1.23834	0.000211666	-1.59923e-10	-1.09895
117928850	chr1:117928850:A:G	7.28349e-10	-1.59923e-10	-1.33805	0.000221245	-1.59923e-10	-1.05469
117929077	chr1:117929077:T:C	1.20876e-09	-1.59923e-10	-0.831486	0.000234233	-1.59923e-10	-0.997644
117929583	chr1:117929583:T:C	7.34914e-10	-1.59923e-10	-1.32908	0.000163884	-1.59923e-10	-1.3548
117929735	chr1:117929735:A:G	9.39935e-10	-1.59923e-10	-1.08302	0.00025524	-1.59923e-10	-0.911758
117929759	chr1:117929759:G:T	8.93841e-10	-1.59923e-10	-1.1333	0.000242438	-1.59923e-10	-0.963215
117929801	chr1:117929801:T:C	1.28342e-10	-1.74143	-1.3327	3.49762e-05	-1.73827	-1.16102
117929802	chr1:117929802:G:A	6.7477e-10	-1.41446	-3.54416e-10	0.000120482	-1.66246	-3.54416e-10
117930204	chr1:117930204:G:A	7.4103e-10	-1.59923e-10	-1.32079	0.000164516	-1.59923e-10	-1.35095
117930416	chr1:117930416:G:C	4.43275e-10	-1.66329	-0.171351	9.82776e-05	-1.62584	-0.240329
117930540	chr1:117930540:C:T	4.87221e-10	-1.74012	-3.54416e-10	0.000111347	-1.74131	-3.54416e-10
117930706	chr1:117930706:G:A	1.3827e-10	-1.70924	-1.29038	3.33395e-05	-1.68548	-1.26174
117931135	chr1:117931135:G:A	1.41444e-10	-1.67316	-1.30377	3.28524e-05	-1.62333	-1.3386
117931408	chr1:117931408:A:G	1.42028e-10	-1.67411	-1.2987	3.29184e-05	-1.62444	-1.33549
117931485	chr1:117931485:G:T	7.20108e-10	-1.59923e-10	-1.34943	0.000164264	-1.59923e-10	-1.35249
117931602	chr1:117931602:A:C	2.60506e-10	-1.04861	-1.31759	3.18053e-05	-1.65115	-1.34317
117931616	chr1:117931616:G:A	7.19928e-10	-1.59923e-10	-1.34968	0.000164298	-1.59923e-10	-1.35228
117931918	chr1:117931918:TG:T	1.42347e-10	-1.68455	-1.28602	3.45636e-05	-1.65431	-1.25685
117931919	chr1:117931919:G:T	7.4403e-10	-1.59923e-10	-1.31675	0.000211613	-1.59923e-10	-1.0992
117932019	chr1:117932019:A:G	8.08036e-10	-1.59923e-10	-1.23423	0.000212397	-1.59923e-10	-1.0955
117932065	chr1:117932065:G:A	1.2115e-09	-1.59923e-10	-0.829218	0.000534568	-1.59923e-10	-0.172502
117932109	chr1:117932109:A:G	2.40021e-10	-1.47025	-0.977856	3.50184e-05	-1.59099	-1.3071
117932126	chr1:117932126:T:G	7.29241e-10	-1.59923e-10	-1.33683	0.000163361	-1.59923e-10	-1.358
117932229	chr1:117932229:G:C	1.38554e-10	-1.70914	-1.28843	3.34226e-05	-1.68534	-1.25939
117932417	chr1:117932417:A:G	9.06558e-10	-1.59923e-10	-1.11918	0.00023923	-1.59923e-10	-0.976533
117932991	chr1:117932991:T:A	1.33653e-10	-1.70982	-1.32376	3.19955e-05	-1.68625	-1.30212
117933081	chr1:117933081:G:A	1.19565e-09	-1.59923e-10	-0.842385	0.000471747	-1.59923e-10	-0.297517
117933182	chr1:117933182:C:T	1.34212e-10	-1.70607	-1.32334	3.21742e-05	-1.68122	-1.30158
117933590	chr1:117933590:T:TTG	1.27813e-10	-1.7404	-1.33787	3.43312e-05	-1.74065	-1.17726
117933921	chr1:117933921:T:A	4.13158e-10	-1.73791	-0.167097	8.78874e-05	-1.74138	-0.236527
117934565	chr1:117934565:G:A	1.32346e-09	-1.59923e-10	-0.740828	0.000252279	-1.59923e-10	-0.923426
117934612	chr1:117934612:A:G	1.18261e-09	-1.59923e-10	-0.853357	0.000227023	-1.59923e-10	-1.02891
117935953	chr1:117935953:A:G	3.1604e-10	-0.827482	-1.34548	3.37193e-05	-1.58015	-1.35574
117935964	chr1:117935964:T:A	3.3204e-10	-0.798977	-1.3246	3.44117e-05	-1.55688	-1.35869
117936101	chr1:117936101:T:C	3.35461e-10	-0.800635	-1.31269	3.44577e-05	-1.55771	-1.35651
117936297	chr1:117936297:C:T	2.82735e-10	-1.48023	-0.804096	3.73699e-05	-1.59836	-1.23473
117936299	chr1:117936299:G:A	3.35231e-10	-0.794852	-1.31916	3.45133e-05	-1.55471	-1.35791
117936673	chr1:117936673:T:TATTG	7.85415e-10	-1.59923e-10	-1.26262	0.000224093	-1.59923e-10	-1.0419
117937126	chr1:117937126:G:A	3.13697e-10	-0.903937	-1.27647	3.32174e-05	-1.59584	-1.35505
117937421	chr1:117937421:G:A	5.52909e-10	-1.61364	-3.54416e-10	0.000113556	-1.72167	-3.54416e-10
117937548	chr1:117937548:G:A	1.28497e-10	-1.74112	-1.33181	2.94974e-05	-1.72994	-1.33972
117937639	chr1:117937639:C:A	3.16975e-10	-0.862812	-1.3072	3.36071e-05	-1.58452	-1.35471
117937968	chr1:117937968:T:C	3.09102e-10	-0.857995	-1.33717	3.29376e-05	-1.60022	-1.35912
117938398	chr1:117938398:AAC:A	1.28876e-09	-1.59923e-10	-0.767398	0.00046097	-1.59923e-10	-0.320628
117938653	chr1:117938653:G:C	1.32944e-10	-1.73316	-1.30575	3.0173e-05	-1.701	-1.34602
117938958	chr1:117938958:T:C	1.31732e-10	-1.71091	-1.33716	3.51645e-05	-1.734	-1.15992
117939245	chr1:117939245:T:C	9.61078e-10	-1.59923e-10	-1.06078	0.00026247	-1.59923e-10	-0.883826
117939392	chr1:117939392:G:A	1.18336e-09	-0.852717	-3.54416e-10	0.000418464	-0.417371	-3.54416e-10
117939526	chr1:117939526:C:T	6.66692e-10	-0.101761	-1.32474	0.000842562	1.64064	-1.35816
117939860	chr1:117939860:A:G	9.19675e-10	-1.59923e-10	-1.10481	0.000243057	-1.59923e-10	-0.960663
117940015	chr1:117940015:T:A	1.2891e-09	-1.59923e-10	-0.767133	0.000461166	-1.59923e-10	-0.320203
117940174	chr1:117940174:A:G	1.34064e-10	-1.70718	-1.32334	3.21275e-05	-1.68267	-1.30158
117940208	chr1:117940208:G:C	1.28889e-10	-1.74077	-1.32911	2.95997e-05	-1.72827	-1.33792
117940401	chr1:117940401:A:G	1.01524e-09	-1.59923e-10	-1.00595	0.000280559	-1.59923e-10	-0.817178
117940706	chr1:117940706:C:T	1.32693e-09	-1.59923e-10	-0.73821	0.000480721	-1.59923e-10	-0.278673
117940735	chr1:117940735:A:G	7.32989e-10	-1.59923e-10	-1.3317	0.00017531	-1.59923e-10	-1.28741
117940851	chr1:117940851:C:G	4.87602e-10	-1.73933	-3.54416e-10	0.000111354	-1.74125	-3.54416e-10
117941406	chr1:117941406:C:T	6.7873e-10	-1.40861	-3.54416e-10	0.000149708	-1.44527	-3.54416e-10
117941474	chr1:117941474:T:C	1.30974e-10	-1.74036	-1.31347	2.94733e-05	-1.72085	-1.34963
117941592	chr1:117941592:T:C	7.19986e-10	-1.59923e-10	-1.3496	0.000164287	-1.59923e-10	-1.35235
117942591	chr1:117942591:A:G	7.78874e-10	-1.59923e-10	-1.27098	0.00016432	-1.59923e-10	-1.35215
117942900	chr1:117942900:T:G	7.13741e-10	-1.59923e-10	-1.35831	0.000166594	-1.59923e-10	-1.3384
117942997	chr1:117942997:G:A	7.29778e-10	-1.59923e-10	-1.33609	0.000163433	-1.59923e-10	-1.35756
117943674	chr1:117943674:T:C	1.33147e-09	-1.59923e-10	-0.734794	0.000480932	-1.59923e-10	-0.278236
117943868	chr1:117943868:AAC:A	1.30768e-10	-1.74075	-1.31466	2.99716e-05	-1.72817	-1.32554
117944613	chr1:117944613:CT:C	1.26151e-09	-1.59923e-10	-0.788766	0.000356124	-1.59923e-10	-0.578683
117944702	chr1:117944702:T:C	7.25059e-10	-1.59923e-10	-1.34258	0.000163207	-1.59923e-10	-1.35894
117944758	chr1:117944758:T:C	2.21847e-09	-0.587373	0.363112	9.86513e-05	-1.4664	-0.395971
117945061	chr1:117945061:G:C	1.3846e-10	-1.6429	-1.35535	3.0944e-05	-1.66623	-1.35555
117945226	chr1:117945226:T:C	7.16848e-10	-1.59923e-10	-1.35397	0.000163432	-1.59923e-10	-1.35756
117945341	chr1:117945341:A:G	7.1312e-10	-1.59923e-10	-1.35918	0.000165423	-1.59923e-10	-1.34546
117945518	chr1:117945518:G:T	1.35801e-10	-1.71735	-1.30029	3.11777e-05	-1.67111	-1.34315
117945667	chr1:117945667:A:G	7.47475e-10	-1.59923e-10	-1.31213	0.000164951	-1.59923e-10	-1.34831
117945719	chr1:117945719:T:G	1.31886e-10	-1.73835	-1.30854	2.97405e-05	-1.71413	-1.34732
117945784	chr1:117945784:T:G	7.23483e-10	-1.59923e-10	-1.34476	0.000167137	-1.59923e-10	-1.33514
117946338	chr1:117946338:CTTTAT:C	8.34987e-10	-1.59923e-10	-1.20142	0.000216341	-1.59923e-10	-1.07711
117946448	chr1:117946448:T:C	7.71382e-10	-1.59923e-10	-1.28065	0.000168126	-1.59923e-10	-1.32925
117946482	chr1:117946482:G:A	1.28492e-09	-1.59923e-10	-0.770382	0.000459101	-1.59923e-10	-0.324691
117946595	chr1:117946595:A:G	1.27643e-09	-1.59923e-10	-0.777014	0.000455086	-1.59923e-10	-0.333474
117946857	chr1:117946857:C:T	1.31833e-10	-1.73937	-1.30793	2.9624e-05	-1.71714	-1.34823
117946982	chr1:117946982:A:G	1.29491e-09	-1.59923e-10	-0.762636	0.000464364	-1.59923e-10	-0.313293
117947256	chr1:117947256:A:ACT	4.91164e-10	-1.73205	-3.54416e-10	0.000112403	-1.73187	-3.54416e-10
117947423	chr1:117947423:G:A	2.79402e-09	0.00640311	-3.54416e-10	0.000217722	-1.07074	-3.54416e-10
117947785	chr1:117947785:A:G	1.34021e-10	-1.73331	-1.29753	3.02942e-05	-1.70132	-1.34168
117947873	chr1:117947873:T:A	1.2927e-09	-1.59923e-10	-0.764344	0.000463172	-1.59923e-10	-0.315863
117947902	chr1:117947902:C:G	1.33463e-10	-1.73673	-1.29827	3.00348e-05	-1.7095	-1.3421
117948429	chr1:117948429:T:G	9.20457e-10	-1.59923e-10	-1.10396	0.000243809	-1.59923e-10	-0.957576
117948479	chr1:117948479:G:A	1.31353e-10	-1.71606	-1.33489	3.52967e-05	-1.73643	-1.15374
117948609	chr1:117948609:G:A	7.23986e-10	-1.59923e-10	-1.34406	0.000163705	-1.59923e-10	-1.35589
117948965	chr1:117948965:G:A	6.5454e-10	-1.4449	-3.54416e-10	0.000167891	-1.33065	-3.54416e-10
117949330	chr1:117949330:C:G	1.36652e-10	-1.66516	-1.34624	2.9534e-05	-1.71345	-1.35497
117949429	chr1:117949429:T:C	3.0612e-10	-0.878801	-1.32605	3.38936e-05	-1.58614	-1.3446
117949904	chr1:117949904:G:A	1.92215e-10	-1.74078	-0.929432	4.52578e-05	-1.73956	-0.902021
117949964	chr1:117949964:T:G	1.62912e-09	-0.53304	-3.54416e-10	0.000225329	-1.0364	-3.54416e-10
117950498	chr1:117950498:C:G	8.80416e-10	-1.59923e-10	-1.14844	0.000221274	-1.59923e-10	-1.05456
117950802	chr1:117950802:AC:A	1.25799e-09	-1.59923e-10	-0.791563	0.00044593	-1.59923e-10	-0.3538
117951383	chr1:117951383:A:G	7.23221e-10	-1.59923e-10	-1.34512	0.000163799	-1.59923e-10	-1.35532
117951643	chr1:117951643:T:C	1.32489e-10	-1.73342	-1.30892	3.01104e-05	-1.70157	-1.34752
117952249	chr1:117952249:T:C	8.50136e-10	-1.59923e-10	-1.18344	0.000240182	-1.59923e-10	-0.972566
117952778	chr1:117952778:C:T	7.13753e-10	-1.59923e-10	-1.3583	0.000166896	-1.59923e-10	-1.33659
117953817	chr1:117953817:T:C	1.36379e-10	-1.73486	-1.27854	3.09199e-05	-1.7034	-1.31916
117954420	chr1:117954420:A:G	1.03724e-09	-0.984517	-3.54416e-10	0.000176599	-1.28008	-3.54416e-10
117955674	chr1:117955674:G:A	1.29024e-10	-1.74006	-1.32877	2.93081e-05	-1.7388	-1.3373
117956159	chr1:117956159:T:C	7.52622e-10	-1.59923e-10	-1.30527	0.000167102	-1.59923e-10	-1.33536
117956431	chr1:117956431:T:G	1.55017e-09	-0.659935	0.0772191	7.72277e-05	-1.50312	-0.604079
117956663	chr1:117956663:TACAAAATTA:T	1.29292e-10	-1.73934	-1.32742	2.93172e-05	-1.73963	-1.33616
117956700	chr1:117956700:G:T	4.87259e-10	-1.74004	-3.54416e-10	0.000111389	-1.74094	-3.54416e-10
117957008	chr1:117957008:T:C	7.38182e-10	-1.59923e-10	-1.32464	0.000165063	-1.59923e-10	-1.34763
117957417	chr1:117957417:CATG:C	7.39813e-10	-1.59923e-10	-1.32244	0.000165278	-1.59923e-10	-1.34633
117957493	chr1:117957493:A:G	7.39952e-10	-1.59923e-10	-1.32225	0.000165295	-1.59923e-10	-1.34623
117957658	chr1:117957658:T:C	2.43181e-09	-1.59923e-10	-0.132441	0.000327523	-1.59923e-10	-0.662402
117958399	chr1:117958399:C:T	8.96505e-10	-1.59923e-10	-1.13033	0.000177521	-1.59923e-10	-1.27487
117959439	chr1:117959439:T:C	1.00723e-09	-1.59923e-10	-1.01387	0.000278958	-1.59923e-10	-0.822901
117959803	chr1:117959803:G:A	1.4419e-09	-1.59923e-10	-0.655118	0.000533582	-1.59923e-10	-0.174349
117959933	chr1:117959933:G:C	1.28934e-10	-1.74125	-1.32829	2.94066e-05	-1.73583	-1.33692
117960102	chr1:117960102:A:G	1.01235e-09	-1.59923e-10	-1.00881	0.000237835	-1.59923e-10	-0.982383
117960140	chr1:117960140:GTGTGTGTA:G	8.11615e-10	-1.59923e-10	-1.22981	0.000263997	-1.59923e-10	-0.878023
117960212	chr1:117960212:C:T	1.29113e-10	-1.74142	-1.32673	2.94885e-05	-1.73442	-1.33554
117960228	chr1:117960228:C:T	1.27259e-10	-1.74106	-1.34155	2.90524e-05	-1.73653	-1.34833
117960577	chr1:117960577:T:C	1.25799e-09	-1.59923e-10	-0.791563	0.00044593	-1.59923e-10	-0.3538
117961143	chr1:117961143:C:T	1.06633e-09	-1.59923e-10	-0.956856	0.000388571	-1.59923e-10	-0.491485
117961198	chr1:117961198:A:G	7.33306e-10	-1.59923e-10	-1.33127	0.000202067	-1.59923e-10	-1.14536
117961207	chr1:117961207:C:T	1.4344e-10	-1.70223	-1.26069	3.03824e-05	-1.68563	-1.35447
117961214	chr1:117961214:C:T	7.59769e-10	-1.59923e-10	-1.29582	0.000167812	-1.59923e-10	-1.33112
117961237	chr1:117961237:A:G	1.25532e-09	-1.59923e-10	-0.793691	0.000444735	-1.59923e-10	-0.356483
117961289	chr1:117961289:T:C	4.89408e-10	-1.73564	-3.54416e-10	0.000112142	-1.7342	-3.54416e-10
117962020	chr1:117962020:C:T	2.23664e-09	-0.541703	0.325598	9.75574e-05	-1.4452	-0.428322
117962195	chr1:117962195:A:G	1.49086e-10	-1.68411	-1.2402	4.39524e-05	-1.71121	-0.959646
117962531	chr1:117962531:G:A	1.89384e-08	-1.59923e-10	1.92011	0.00303952	-1.59923e-10	1.56549
117962882	chr1:117962882:A:C	8.21031e-10	-1.21827	-3.54416e-10	0.000201153	-1.1499	-3.54416e-10
117963395	chr1:117963395:G:A	7.32733e-10	-1.59923e-10	-1.33205	0.000164361	-1.59923e-10	-1.3519
117963513	chr1:117963513:G:A	1.1271e-09	-1.59923e-10	-0.90143	0.000318549	-1.59923e-10	-0.690184
117963750	chr1:117963750:T:A	1.41871e-10	-1.68297	-1.29094	3.09191e-05	-1.71892	-1.30366
117964016	chr1:117964016:A:G	1.19701e-09	-1.59923e-10	-0.841253	0.000316345	-1.59923e-10	-0.697128
117964479	chr1:117964479:G:T	1.22367e-09	-1.59923e-10	-0.819221	0.000236596	-1.59923e-10	-0.987607
117964994	chr1:117964994:G:A	1.37296e-10	-1.73938	-1.26732	3.01544e-05	-1.73656	-1.31107
117965065	chr1:117965065:T:C	7.91604e-10	-1.59923e-10	-1.25477	0.000164589	-1.59923e-10	-1.35051
117965270	chr1:117965270:T:C	3.34323e-10	-0.844008	-1.27272	3.64977e-05	-1.55292	-1.30379
117965632	chr1:117965632:GGCC:G	4.87489e-10	-1.73956	-3.54416e-10	0.000111363	-1.74116	-3.54416e-10
117965731	chr1:117965731:T:C	1.08447e-09	-1.59923e-10	-0.939983	0.000210504	-1.59923e-10	-1.10446
117965741	chr1:117965741:G:A	1.38944e-10	-1.73407	-1.26069	3.0181e-05	-1.74058	-1.30616
117965894	chr1:117965894:A:G	7.16455e-10	-1.59923e-10	-1.35452	0.000165344	-1.59923e-10	-1.34593
117966661	chr1:117966661:G:T	1.32038e-10	-1.71318	-1.33256	2.92232e-05	-1.73821	-1.34079
117966965	chr1:117966965:A:T	7.23734e-10	-1.59923e-10	-1.34441	0.00021601	-1.59923e-10	-1.07864
117967237	chr1:117967237:T:G	1.3531e-10	-1.73231	-1.28895	3.11204e-05	-1.68936	-1.32674
117967377	chr1:117967377:G:A	1.37121e-10	-1.73876	-1.26921	3.09933e-05	-1.70739	-1.3128
117967584	chr1:117967584:G:A	6.2561e-10	-1.49011	-3.54416e-10	0.000383681	-0.504149	-3.54416e-10
117967663	chr1:117967663:T:TC	1.35374e-10	-1.73147	-1.28933	3.12126e-05	-1.68636	-1.32678
117967744	chr1:117967744:G:A	9.29295e-10	-1.59923e-10	-1.09441	0.000210579	-1.59923e-10	-1.1041
117968157	chr1:117968157:G:GA	1.32265e-09	-1.59923e-10	-0.741439	0.000252043	-1.59923e-10	-0.92436
117968161	chr1:117968161:G:A	7.36132e-10	-1.00298	-0.324446	4.8927e-05	-1.63968	-0.923954
117968741	chr1:117968741:T:G	1.4584e-09	-1.59923e-10	-0.643738	0.000240026	-1.59923e-10	-0.973214
117968868	chr1:117968868:C:T	2.36945e-09	-0.158419	-3.54416e-10	0.000297373	-0.758973	-3.54416e-10
117968978	chr1:117968978:C:A	9.10336e-10	-1.59923e-10	-1.11502	0.000254897	-1.59923e-10	-0.9131
117969362	chr1:117969362:A:C	1.41521e-10	-1.72535	-1.25103	2.94413e-05	-1.74145	-1.33011
117969376	chr1:117969376:C:T	1.05335e-09	-0.969107	-3.54416e-10	0.00021259	-1.0946	-3.54416e-10
117969613	chr1:117969613:TATG:T	7.94412e-10	-1.59923e-10	-1.25123	0.000211552	-1.59923e-10	-1.09949
117970703	chr1:117970703:G:A	1.89937e-10	-1.3802	-1.30194	5.29535e-05	-1.20366	-1.28089
117970861	chr1:117970861:C:T	4.50184e-10	-0.556892	-1.26229	4.17639e-05	-1.50598	-1.21595
117971053	chr1:117971053:T:G	5.58248e-10	-1.60403	-3.54416e-10	0.000154135	-1.41613	-3.54416e-10
117971243	chr1:117971243:G:A	7.49942e-10	-1.59923e-10	-1.30884	0.000166692	-1.59923e-10	-1.33781
117971277	chr1:117971277:A:C	1.25309e-09	-1.59923e-10	-0.795466	0.000443082	-1.59923e-10	-0.360207
117971553	chr1:117971553:CTT:C	1.52172e-10	-1.5828	-1.32102	3.75893e-05	-1.66168	-1.16557
117971626	chr1:117971626:AATG:A	1.45974e-10	-1.71398	-1.23142	3.0212e-05	-1.73763	-1.30809
117972105	chr1:117972105:A:T	7.57009e-10	-1.59923e-10	-1.29946	0.000167742	-1.59923e-10	-1.33153
117972361	chr1:117972361:G:A	4.87927e-10	-1.73867	-3.54416e-10	0.000111458	-1.74031	-3.54416e-10
117972638	chr1:117972638:T:C	9.63708e-10	-1.59923e-10	-1.05804	0.00026268	-1.59923e-10	-0.883025
117972968	chr1:117972968:C:A	7.24728e-10	-1.59923e-10	-1.34304	0.000216838	-1.59923e-10	-1.07481
117973362	chr1:117973362:AAAAT:A	1.55543e-10	-1.64475	-1.23715	3.07237e-05	-1.70783	-1.3211
117973459	chr1:117973459:A:T	1.55855e-10	-1.64523	-1.23467	3.07541e-05	-1.70828	-1.31966
117973558	chr1:117973558:G:C	7.40954e-10	-1.59923e-10	-1.32089	0.000165419	-1.59923e-10	-1.34548
117973631	chr1:117973631:A:G	1.70069e-10	-1.47755	-1.31508	3.57289e-05	-1.58539	-1.29261
117973651	chr1:117973651:A:G	1.32202e-09	-1.59923e-10	-0.741915	0.000350632	-1.59923e-10	-0.594225
117973764	chr1:117973764:T:C	1.04902e-09	-1.59923e-10	-0.973221	0.000295853	-1.59923e-10	-0.764099
117973801	chr1:117973801:A:T	8.8318e-10	-1.1453	-3.54416e-10	0.000118496	-1.67908	-3.54416e-10
117973904	chr1:117973904:G:C	1.46421e-10	-1.69119	-1.25116	2.97423e-05	-1.73277	-1.32862
117973945	chr1:117973945:T:G	1.54334e-10	-1.65325	-1.23646	3.05545e-05	-1.71398	-1.32047
117974150	chr1:117974150:T:C	2.36424e-09	-1.59923e-10	-0.160622	0.000427911	-1.59923e-10	-0.395045
117974521	chr1:117974521:CTAA:C	4.90308e-10	-1.7338	-3.54416e-10	0.000111336	-1.74141	-3.54416e-10
117974572	chr1:117974572:T:G	1.42646e-10	-1.73832	-1.23015	2.95149e-05	-1.73114	-1.33793
117975020	chr1:117975020:A:G	7.42995e-10	-1.59923e-10	-1.31814	0.000165329	-1.59923e-10	-1.34602
117975569	chr1:117975569:C:T	7.18513e-10	-1.59923e-10	-1.35165	0.000175098	-1.59923e-10	-1.28861
117975686	chr1:117975686:A:G	7.28572e-10	-1.59923e-10	-1.33775	0.000163183	-1.59923e-10	-1.35909
117975694	chr1:117975694:C:T	1.07606e-09	-1.59923e-10	-0.947774	0.000293216	-1.59923e-10	-0.773052
117976004	chr1:117976004:A:G	5.59998e-09	0.701686	-3.54416e-10	0.000634018	-0.00188412	-3.54416e-10
117976462	chr1:117976462:G:A	5.02279e-10	-1.70968	-3.54416e-10	0.000115359	-1.70591	-3.54416e-10
117976636	chr1:117976636:C:T	1.92173e-10	-1.33203	-1.33841	2.87095e-05	-1.7414	-1.35533
117977068	chr1:117977068:G:T	7.23411e-10	-1.59923e-10	-1.34486	0.000177148	-1.59923e-10	-1.27698
117977193	chr1:117977193:T:C	7.48433e-10	-1.59923e-10	-1.31085	0.0001642	-1.59923e-10	-1.35288
117977419	chr1:117977419:C:T	1.95561e-10	-1.31585	-1.33712	2.87073e-05	-1.74094	-1.35587
117978727	chr1:117978727:C:T	6.09312e-10	-1.33532	-0.181182	7.5265e-05	-1.73996	-0.392982
117979067	chr1:117979067:G:C	1.63131e-10	-1.4819	-1.35238	3.06658e-05	-1.74144	-1.28938
117979151	chr1:117979151:G:A	9.35005e-10	-1.59923e-10	-1.08828	0.000165121	-1.59923e-10	-1.34728
117979297	chr1:117979297:T:C	7.49281e-10	-1.59923e-10	-1.30972	0.000166698	-1.59923e-10	-1.33778
117979323	chr1:117979323:C:T	7.13733e-10	-1.59923e-10	-1.35832	0.000167566	-1.59923e-10	-1.33259
117979922	chr1:117979922:G:A	5.50239e-10	-1.46225	-0.15623	9.74512e-05	-1.26348	-0.611133
117980526	chr1:117980526:C:T	1.46265e-09	-0.64083	-3.54416e-10	0.000150347	-1.44101	-3.54416e-10
117981482	chr1:117981482:T:C	3.11061e-09	-1.59923e-10	0.11374	0.000560835	-1.59923e-10	-0.124534
117981747	chr1:117981747:G:A	1.85499e-10	-1.34743	-1.35835	4.66969e-05	-1.40695	-1.20334
117982040	chr1:117982040:G:T	3.06439e-09	-1.68342	1.78219	0.001496	-1.64124	2.49782
117982476	chr1:117982476:C:T	5.55806e-09	-1.59923e-10	0.694171	0.000950729	-1.59923e-10	0.403268
117982785	chr1:117982785:C:T	3.28802e-09	-1.59923e-10	0.169207	0.000589412	-1.59923e-10	-0.074835
117982922	chr1:117982922:C:T	5.68622e-09	-1.59923e-10	0.716968	0.000985261	-1.59923e-10	0.438946
117983111	chr1:117983111:A:T	7.75517e-10	-1.59923e-10	-1.2753	0.000180701	-1.59923e-10	-1.25712
117983430	chr1:117983430:T:A	4.61349e-09	-1.59923e-10	0.507907	0.000794155	-1.59923e-10	0.223317
117983706	chr1:117983706:T:G	3.65534e-09	-1.59923e-10	0.275112	0.000647834	-1.59923e-10	0.0196737
117983969	chr1:117983969:G:A	1.39682e-10	-1.70248	-1.28699	4.19996e-05	-1.70549	-1.01081
117984553	chr1:117984553:A:G	1.59888e-09	-1.59923e-10	-0.551775	0.000297477	-1.59923e-10	-0.758625
117985659	chr1:117985659:G:A	1.10831e-09	-0.918243	-3.54416e-10	0.000167821	-1.33107	-3.54416e-10
117985694	chr1:117985694:C:G	3.37365e-10	-1.10698	-1.00069	6.91681e-05	-1.31806	-0.899359
117986069	chr1:117986069:T:C	4.01602e-09	-1.59923e-10	0.369215	0.000488357	-1.59923e-10	-0.262915
117986242	chr1:117986242:C:T	3.49986e-08	-1.59923e-10	2.53423	0.00717505	-1.59923e-10	2.4244
117986249	chr1:117986249:C:T	2.97379e-10	-0.875083	-1.35874	5.44475e-05	-1.20089	-1.25583
117986436	chr1:117986436:C:T	4.8787e-10	-1.73878	-3.54416e-10	0.000111337	-1.7414	-3.54416e-10
117986576	chr1:117986576:G:T	3.22973e-10	-0.834655	-1.31661	6.67666e-05	-1.17758	-1.07517
117987442	chr1:117987442:T:C	3.22129e-10	-0.831448	-1.32243	6.49288e-05	-1.17428	-1.10639
117987473	chr1:117987473:C:G	3.15126e-10	-0.849796	-1.32606	6.33651e-05	-1.18886	-1.11619
117987501	chr1:117987501:C:T	3.25036e-10	-0.83422	-1.31068	6.78664e-05	-1.17639	-1.06003
117987586	chr1:117987586:T:A	2.78275e-10	-0.94105	-1.35917	5.09277e-05	-1.25193	-1.27162
117987848	chr1:117987848:C:T	3.29461e-09	-1.59923e-10	0.171209	0.000590523	-1.59923e-10	-0.0729531
117988173	chr1:117988173:C:T	2.6698e-10	-0.986676	-1.35498	5.14574e-05	-1.28745	-1.22576
117989073	chr1:117989073:A:G	7.35419e-10	-1.59923e-10	-1.32839	0.000181467	-1.59923e-10	-1.25289
117989087	chr1:117989087:C:T	5.63478e-10	-1.59471	-3.54416e-10	0.000260349	-0.891937	-3.54416e-10
117989214	chr1:117989214:G:A	2.50033e-10	-1.54673	-0.860507	4.68696e-05	-1.67002	-0.936569
117989316	chr1:117989316:C:A	1.16593e-09	-1.59923e-10	-0.867562	0.000308755	-1.59923e-10	-0.721411
117989357	chr1:117989357:C:T	2.31012e-09	-1.52613	1.34235	0.000439763	-1.60675	1.23903
117989483	chr1:117989483:G:T	4.11128e-10	-0.682967	-1.22696	7.33669e-05	-1.06857	-1.08991
117989672	chr1:117989672:C:T	3.05008e-09	-1.59923e-10	0.0940916	0.000549502	-1.59923e-10	-0.144949
117989690	chr1:117989690:C:T	4.87004e-10	-1.74056	-3.54416e-10	0.000111436	-1.74051	-3.54416e-10
117990271	chr1:117990271:C:T	3.82864e-10	-0.716947	-1.26421	6.62956e-05	-1.09755	-1.16229
117990326	chr1:117990326:C:T	4.82734e-09	-1.7072	2.26042	0.00265938	-1.66267	3.09456
117990367	chr1:117990367:C:T	2.31895e-09	-1.66605	1.48609	0.00117862	-1.61515	2.23329
117990745	chr1:117990745:T:C	7.35183e-10	-1.59923e-10	-1.32871	0.000181361	-1.59923e-10	-1.25347
117991053	chr1:117991053:GTCATTCTT:G	4.93815e-09	-1.59923e-10	0.575913	0.000846124	-1.59923e-10	0.286704
117991231	chr1:117991231:C:T	3.79838e-09	0.313498	-3.54416e-10	0.000456155	-0.331129	-3.54416e-10
117991669	chr1:117991669:C:T	4.91971e-10	-1.73041	-3.54416e-10	0.000111564	-1.73936	-3.54416e-10
117991738	chr1:117991738:G:C	1.73701e-09	-1.59923e-10	-0.468913	0.000309477	-1.59923e-10	-0.719076
117991775	chr1:117991775:G:A	4.65567e-10	-0.624383	-1.16119	8.21139e-05	-1.02325	-1.0226
117991817	chr1:117991817:A:G	7.35172e-10	-1.59923e-10	-1.32873	0.000181355	-1.59923e-10	-1.2535
117991857	chr1:117991857:G:A	1.67478e-09	-1.59923e-10	-0.505393	0.000350657	-1.59923e-10	-0.594152
117992110	chr1:117992110:G:A	3.12397e-09	-1.73034	1.84836	0.00153974	-1.70812	2.59353
117992205	chr1:117992205:G:A	7.80546e-10	-1.59923e-10	-1.26884	0.000182198	-1.59923e-10	-1.24887
117992353	chr1:117992353:T:C	5.17945e-09	-0.893828	1.51745	0.00104749	-1.19591	1.6961
117992449	chr1:117992449:C:T	9.77894e-10	-1.59923e-10	-1.04343	0.00021906	-1.59923e-10	-1.06462
117993109	chr1:117993109:C:T	3.38551e-10	-1.26302	-0.841133	7.68979e-05	-1.34104	-0.770438
117993795	chr1:117993795:C:T	1.27839e-10	-1.74135	-1.33671	3.20232e-05	-1.66491	-1.32259
117993962	chr1:117993962:G:A	1.63306e-10	-1.498	-1.33521	0.000120191	-0.494834	-1.17005
117994927	chr1:117994927:T:G	2.51624e-10	-1.08693	-1.31397	4.1814e-05	-1.40701	-1.31372
117994942	chr1:117994942:A:G	1.29233e-09	-0.764633	-3.54416e-10	0.000151793	-1.43144	-3.54416e-10
117995017	chr1:117995017:G:A	1.08868e-09	-1.59923e-10	-0.936111	0.000194366	-1.59923e-10	-1.18422
117995401	chr1:117995401:T:G	9.23117e-10	-1.59923e-10	-1.10108	0.000173755	-1.59923e-10	-1.29631
117995455	chr1:117995455:T:C	1.77748e-10	-1.50509	-1.24338	0.000103541	-0.518955	-1.29504
117995684	chr1:117995684:A:G	8.45239e-10	-1.59923e-10	-1.18921	0.000169496	-1.59923e-10	-1.32113
117995926	chr1:117995926:G:C	2.50828e-10	-1.14988	-1.25418	4.14111e-05	-1.44601	-1.2844
117996189	chr1:117996189:G:T	5.17053e-10	-1.68069	-3.54416e-10	0.000129168	-1.59285	-3.54416e-10
117996344	chr1:117996344:C:T	7.14366e-10	-1.59923e-10	-1.35744	0.00018024	-1.59923e-10	-1.25967
117996588	chr1:117996588:A:G	1.5128e-09	-1.59923e-10	-0.607117	0.000325313	-1.59923e-10	-0.669173
117997019	chr1:117997019:T:C	2.11333e-10	-1.23982	-1.33558	3.66843e-05	-1.51189	-1.33972
117997122	chr1:117997122:G:A	2.24719e-10	-1.24908	-1.2649	3.8282e-05	-1.51505	-1.29393
117997244	chr1:117997244:C:T	2.1375e-09	-1.59923e-10	-0.261443	0.000641131	-1.59923e-10	0.0092721
117997351	chr1:117997351:T:C	2.03127e-10	-1.29427	-1.32073	3.60512e-05	-1.54824	-1.32079
117997946	chr1:117997946:G:A	2.09321e-10	-1.27344	-1.31152	3.6889e-05	-1.53457	-1.31147
117997948	chr1:117997948:G:A	2.25046e-10	-1.26547	-1.24706	3.84292e-05	-1.52643	-1.27871
117998266	chr1:117998266:T:C	3.54157e-10	-0.740471	-1.31862	0.000319977	0.58546	-1.27117
117998994	chr1:117998994:C:T	4.66731e-09	0.519505	-3.54416e-10	0.00602691	2.25003	-3.54416e-10
117999022	chr1:117999022:G:A	2.20948e-10	-1.19571	-1.3352	3.78201e-05	-1.48187	-1.33925
117999125	chr1:117999125:C:T	1.69071e-10	-1.4584	-1.34011	2.97664e-05	-1.70401	-1.35657
117999737	chr1:117999737:G:A	5.88622e-09	-1.59923e-10	0.751537	0.00111828	-1.59923e-10	0.565588
118000130	chr1:118000130:T:C	7.52278e-10	-1.59923e-10	-1.30573	0.000188705	-1.59923e-10	-1.21378
118000134	chr1:118000134:G:A	9.44782e-10	-1.59923e-10	-1.07788	0.00020318	-1.59923e-10	-1.13987
118000220	chr1:118000220:C:CTG	6.72661e-10	-1.41759	-3.54416e-10	0.000172225	-1.30516	-3.54416e-10
118000438	chr1:118000438:A:T	1.01081e-09	-1.59923e-10	-1.01032	0.000283177	-1.59923e-10	-0.807888
118000619	chr1:118000619:C:T	6.46043e-10	-1.45797	-3.54416e-10	0.000192461	-1.19407	-3.54416e-10
118000658	chr1:118000658:T:C	1.46905e-09	-1.59923e-10	-0.636464	0.000425132	-1.59923e-10	-0.401561
118000805	chr1:118000805:C:T	5.08116e-10	-1.5761	-0.122026	0.000213348	-1.5044	0.413364
118000998	chr1:118000998:T:C	2.39473e-10	-1.13467	-1.31572	4.021e-05	-1.43674	-1.32311
118001187	chr1:118001187:G:A	1.0163e-09	0.0610226	-1.06593	0.000359052	-0.371366	-0.199128
118001653	chr1:118001653:T:G	2.5772e-10	-1.06593	-1.31103	4.23994e-05	-1.38788	-1.31894
118001813	chr1:118001813:G:A	1.90348e-09	-1.59923e-10	-0.377396	0.0006379	-1.59923e-10	0.00422026
118002213	chr1:118002213:A:T	2.32267e-10	-1.20066	-1.28029	3.90674e-05	-1.48254	-1.30614
118002474	chr1:118002474:C:G	3.15175e-09	-1.59923e-10	0.126879	0.000638353	-1.59923e-10	0.00493098
118002524	chr1:118002524:A:G	2.1238e-10	-1.27306	-1.2974	3.74269e-05	-1.53453	-1.29704
118002688	chr1:118002688:C:T	2.29882e-10	-1.23366	-1.2576	3.89236e-05	-1.50516	-1.2872
118002818	chr1:118002818:C:T	3.40232e-09	-1.59923e-10	0.203379	0.000686903	-1.59923e-10	0.0782315
118002824	chr1:118002824:C:T	2.33892e-10	-1.23252	-1.24145	3.94892e-05	-1.50442	-1.27352
118003991	chr1:118003991:A:G	1.86087e-10	-1.34868	-1.35394	0.00019157	-0.116412	-1.08229
118004129	chr1:118004129:C:T	2.3334e-10	-1.21993	-1.25641	3.93153e-05	-1.49615	-1.28619
118004171	chr1:118004171:T:C	7.52262e-10	-1.59923e-10	-1.30575	0.000188697	-1.59923e-10	-1.21382
118004354	chr1:118004354:T:C	2.37127e-10	-1.20181	-1.25843	3.97483e-05	-1.4835	-1.2879
118004457	chr1:118004457:T:C	1.61184e-10	-1.56383	-1.28245	3.59939e-05	-1.5932	-1.27741
118004602	chr1:118004602:C:T	2.25432e-10	-1.19174	-1.31907	3.86391e-05	-1.48095	-1.31874
118004702	chr1:118004702:T:C	8.18946e-10	-1.59923e-10	-1.22082	0.000214864	-1.59923e-10	-1.08396
118004778	chr1:118004778:C:T	6.83715e-10	-1.40129	-3.54416e-10	0.000112746	-1.72883	-3.54416e-10
118004810	chr1:118004810:G:A	1.31043e-10	-1.70514	-1.34817	2.93022e-05	-1.71723	-1.35907
118004833	chr1:118004833:T:C	2.41852e-10	-1.16554	-1.27497	4.02135e-05	-1.45828	-1.30148
118005421	chr1:118005421:G:T	6.06878e-10	-1.5205	-3.54416e-10	0.000117208	-1.69001	-3.54416e-10
118006106	chr1:118006106:C:T	2.2229e-10	-1.24403	-1.28082	3.79092e-05	-1.51142	-1.30734
118006494	chr1:118006494:G:A	2.19407e-10	-1.26522	-1.27269	3.7627e-05	-1.52586	-1.30038
118006508	chr1:118006508:T:C	1.91639e-09	-1.59923e-10	-0.370634	0.000560032	-1.59923e-10	-0.125967
118006643	chr1:118006643:C:T	1.04622e-09	-0.975891	-3.54416e-10	0.000194603	-1.183	-3.54416e-10
118007099	chr1:118007099:T:G	4.70286e-10	-1.67153	-0.103962	0.000192096	-1.61145	0.415482
118007335	chr1:118007335:C:CT	8.20432e-10	-1.59923e-10	-1.219	0.000165797	-1.59923e-10	-1.3432
118007821	chr1:118007821:C:T	1.66888e-09	-1.15163	0.642708	0.000502375	-0.11024	-0.124375
118007929	chr1:118007929:G:GA	2.16131e-10	-1.28026	-1.27269	3.72514e-05	-1.53589	-1.30038
118007932	chr1:118007932:T:G	2.19944e-10	-1.25762	-1.27784	3.7661e-05	-1.52071	-1.30462
118007946	chr1:118007946:G:A	1.78832e-09	-1.59923e-10	-0.439798	0.000414592	-1.59923e-10	-0.426665
118007971	chr1:118007971:C:A	7.81569e-10	-1.26753	-3.54416e-10	0.000134138	-1.55509	-3.54416e-10
118008033	chr1:118008033:C:T	3.19929e-09	-1.59923e-10	0.14185	0.000573309	-1.59923e-10	-0.102536
118008569	chr1:118008569:A:C	2.19025e-10	-1.25807	-1.28158	3.75274e-05	-1.52101	-1.30788
118008986	chr1:118008986:C:T	2.3082e-10	-1.2114	-1.2758	3.8922e-05	-1.48946	-1.30294
118009722	chr1:118009722:T:C	1.97715e-10	-1.29693	-1.34508	3.50121e-05	-1.55007	-1.3482
118009980	chr1:118009980:A:G	3.02745e-09	-1.59923e-10	0.0866419	0.000546373	-1.59923e-10	-0.15066
118010275	chr1:118010275:CAACCGT:C	2.11338e-10	-1.26779	-1.30758	3.69164e-05	-1.52799	-1.31731
118010550	chr1:118010550:T:C	1.09035e-09	-1.59923e-10	-0.934578	0.00030996	-1.59923e-10	-0.717518
118010624	chr1:118010624:T:C	1.90577e-10	-1.34016	-1.33861	3.42834e-05	-1.57768	-1.34162
118010779	chr1:118010779:C:G	5.98362e-10	-1.58696	0.0523184	0.000252839	-1.5066	0.585393
118010873	chr1:118010873:G:A	2.18505e-10	-1.2711	-1.27092	3.75385e-05	-1.52973	-1.29886
118011327	chr1:118011327:C:T	1.81326e-09	-1.17096	0.74501	0.000206938	-1.49365	0.37211
118011375	chr1:118011375:G:A	1.67045e-09	-1.37437	0.86638	0.000389754	-0.549175	0.0607293
118011652	chr1:118011652:G:A	6.66283e-10	-1.18635	-0.24077	0.000272545	-0.213636	-0.632519
118012783	chr1:118012783:C:T	1.01375e-09	-1.59923e-10	-1.00742	0.000202811	-1.59923e-10	-1.14169
118012883	chr1:118012883:A:G	2.30267e-10	-1.1799	-1.30969	3.8605e-05	-1.4711	-1.32947
118013102	chr1:118013102:C:T	1.06678e-09	-1.59923e-10	-0.956434	0.000246003	-1.59923e-10	-0.948618
118013410	chr1:118013410:T:C	2.48206e-10	-1.10958	-1.30499	4.06805e-05	-1.42206	-1.32615
118013679	chr1:118013679:C:T	2.10311e-10	-1.25801	-1.32223	3.66884e-05	-1.52394	-1.32756
118014232	chr1:118014232:G:C	3.43646e-09	-1.59923e-10	0.213363	0.000613539	-1.59923e-10	-0.0347175
118014264	chr1:118014264:T:C	7.66225e-10	-1.59923e-10	-1.28736	0.000167481	-1.59923e-10	-1.33309
118014688	chr1:118014688:G:A	1.55059e-09	-1.59923e-10	-0.582441	0.000357759	-1.59923e-10	-0.574102
118014934	chr1:118014934:C:T	8.75891e-10	-1.59923e-10	-1.15359	0.00021271	-1.59923e-10	-1.09403
118015055	chr1:118015055:C:T	8.12352e-10	-1.2289	-3.54416e-10	0.0001374	-1.53107	-3.54416e-10
118015165	chr1:118015165:A:G	6.13333e-09	0.79266	-3.54416e-10	0.000330414	-0.653616	-3.54416e-10
118017064	chr1:118017064:G:A	1.55803e-09	-1.59923e-10	-0.577655	0.000359513	-1.59923e-10	-0.56921
118017132	chr1:118017132:T:C	7.1315e-10	-1.59923e-10	-1.35914	0.000167643	-1.59923e-10	-1.33213
118017424	chr1:118017424:G:A	2.80145e-09	-1.42582	1.43488	0.000536889	-0.641284	0.473114
118018193	chr1:118018193:C:T	2.20339e-09	-1.40633	1.17525	0.000455613	-0.604361	0.272044
118018260	chr1:118018260:G:A	3.6675e-10	-1.03776	-0.986398	6.02467e-05	-1.36219	-0.993326
118018346	chr1:118018346:C:T	1.95261e-10	-1.32449	-1.33	3.48655e-05	-1.56789	-1.33457
118018688	chr1:118018688:G:A	7.72902e-10	-1.27868	-3.54416e-10	0.000133189	-1.56219	-3.54416e-10
118018701	chr1:118018701:G:A	3.10507e-09	-1.59923e-10	0.111958	0.000558471	-1.59923e-10	-0.128758
118018782	chr1:118018782:T:C	1.42771e-09	-1.59923e-10	-0.665003	0.000225935	-1.59923e-10	-1.03372
118018930	chr1:118018930:G:C	2.6149e-09	-1.42361	1.36376	0.000510892	-0.638212	0.42041
118018931	chr1:118018931:T:A	1.61815e-10	-1.59172	-1.25066	3.62934e-05	-1.6186	-1.24373
118019471	chr1:118019471:A:T	2.02175e-10	-1.31326	-1.30644	3.5898e-05	-1.56065	-1.31263
118019527	chr1:118019527:G:A	7.23982e-10	-1.59923e-10	-1.34407	0.000163418	-1.59923e-10	-1.35765
118019723	chr1:118019723:G:A	1.89094e-09	-1.59923e-10	-0.384003	0.000334128	-1.59923e-10	-0.642437
118020271	chr1:118020271:C:A	3.47e-10	-1.03927	-1.04024	5.70162e-05	-1.36343	-1.04719
118021583	chr1:118021583:T:A	2.03615e-10	-1.49844	-1.11416	0.000144694	-0.13779	-1.34155
118022048	chr1:118022048:G:T	2.36215e-10	-1.12567	-1.33842	3.92387e-05	-1.43365	-1.35065
118022432	chr1:118022432:A:AAAAC	3.25253e-10	-0.880398	-1.26383	0.000435355	0.883294	-1.26109
118022591	chr1:118022591:G:A	2.08002e-09	-1.59923e-10	-0.288698	0.000626148	-1.59923e-10	-0.0143749
118022809	chr1:118022809:C:T	1.09295e-09	-1.59923e-10	-0.932196	0.000205371	-1.59923e-10	-1.12914
118023330	chr1:118023330:G:A	2.16333e-09	-1.43516	1.18573	0.000439304	-0.658161	0.289392
118024694	chr1:118024694:T:C	3.81243e-10	-0.989717	-0.995678	6.17027e-05	-1.32755	-1.00408
118025031	chr1:118025031:T:C	2.43746e-10	-1.09389	-1.33882	4.01179e-05	-1.41121	-1.35093
118025984	chr1:118025984:A:G	4.88639e-10	-1.73721	-3.54416e-10	0.000117018	-1.69163	-3.54416e-10
118026133	chr1:118026133:AC:A	2.10452e-09	-1.59923e-10	-0.276993	0.000638729	-1.59923e-10	0.00551925
118027995	chr1:118027995:T:C	7.44153e-10	-1.59923e-10	-1.31659	0.000185202	-1.59923e-10	-1.23251
118028204	chr1:118028204:T:C	2.78172e-09	-1.59923e-10	0.00199187	0.000504377	-1.59923e-10	-0.230636
118028213	chr1:118028213:TC:T	2.08042e-09	-1.59923e-10	-0.288506	0.000626265	-1.59923e-10	-0.0141868
118028429	chr1:118028429:C:T	9.06404e-10	-1.59923e-10	-1.11935	0.000172155	-1.59923e-10	-1.30556
118028466	chr1:118028466:C:A	3.50033e-10	-1.06139	-1.00942	5.83099e-05	-1.37519	-1.013
118028824	chr1:118028824:C:A	1.55364e-09	-1.59923e-10	-0.580476	0.000358487	-1.59923e-10	-0.572067
118029755	chr1:118029755:A:G	2.35331e-10	-1.13368	-1.33416	3.93368e-05	-1.43724	-1.34456
118029801	chr1:118029801:T:C	9.41598e-10	-1.59923e-10	-1.08125	0.000261084	-1.59923e-10	-0.889118
118029887	chr1:118029887:G:A	1.06453e-09	-1.59923e-10	-0.958544	0.000303869	-1.59923e-10	-0.737365
118030523	chr1:118030523:A:G	8.83072e-10	-1.59923e-10	-1.14543	0.000170564	-1.59923e-10	-1.31485
118030676	chr1:118030676:A:G	2.03785e-10	-1.37271	-1.23906	0.000197363	0.0465421	-1.21546
118030805	chr1:118030805:T:C	1.01658e-09	-1.00463	-3.54416e-10	0.000301653	-0.744684	-3.54416e-10
118030956	chr1:118030956:C:T	8.83511e-10	-1.59923e-10	-1.14493	0.000170601	-1.59923e-10	-1.31463
118031048	chr1:118031048:A:G	1.0577e-09	-1.59923e-10	-0.964985	0.00021	-1.59923e-10	-1.10685
118031621	chr1:118031621:A:G	7.51967e-10	-1.59923e-10	-1.30614	0.000188577	-1.59923e-10	-1.21446
118031851	chr1:118031851:A:G	8.62669e-10	-1.59923e-10	-1.1688	0.000169485	-1.59923e-10	-1.32119
118032554	chr1:118032554:C:G	2.09257e-10	-1.34702	-1.23824	0.000209048	0.102945	-1.21434
118032782	chr1:118032782:C:T	2.68788e-09	-1.59923e-10	-0.0323233	0.000478233	-1.59923e-10	-0.283862
118032837	chr1:118032837:G:A	2.11872e-09	-0.270266	-3.54416e-10	0.000665542	0.0466412	-3.54416e-10
118033134	chr1:118033134:T:C	1.93333e-10	-1.40571	-1.25871	0.000139924	-0.236844	-1.27602
118033750	chr1:118033750:C:A	3.42614e-09	-1.59923e-10	0.210357	0.000611847	-1.59923e-10	-0.0374791
118033915	chr1:118033915:T:C	3.16218e-09	0.130183	-3.54416e-10	0.000387909	-0.493191	-3.54416e-10
118034004	chr1:118034004:A:T	2.71267e-09	-1.22477	1.20162	0.000657969	-0.241044	0.276241
118034608	chr1:118034608:G:T	2.00486e-09	-1.59923e-10	-0.325502	0.000600651	-1.59923e-10	-0.0559475
118035091	chr1:118035091:A:G	2.35396e-10	-1.71951	-0.748051	8.3139e-05	-1.67205	-0.361394
118035232	chr1:118035232:T:C	2.74481e-09	-0.0113648	-3.54416e-10	0.000345762	-0.60821	-3.54416e-10
118035886	chr1:118035886:T:C	2.6804e-09	-1.59923e-10	-0.0351117	0.000477079	-1.59923e-10	-0.286278
118035982	chr1:118035982:C:T	1.79723e-09	-1.59923e-10	-0.434829	0.000594889	-1.59923e-10	-0.0655862
118036319	chr1:118036319:C:T	2.10573e-10	-1.2644	-1.3146	3.67578e-05	-1.5295	-1.32011
118036352	chr1:118036352:G:A	2.48413e-09	-1.59923e-10	-0.111157	0.000445504	-1.59923e-10	-0.354755
118036364	chr1:118036364:A:T	3.11924e-09	-1.59923e-10	0.116512	0.000560777	-1.59923e-10	-0.124639
118037360	chr1:118037360:A:G	1.47263e-09	-1.59923e-10	-0.634027	0.000339341	-1.59923e-10	-0.626956
118037432	chr1:118037432:C:T	2.67333e-09	-1.59923e-10	-0.0377531	0.000475906	-1.59923e-10	-0.28874
118037682	chr1:118037682:T:G	7.62906e-10	-1.59923e-10	-1.2917	0.000193537	-1.59923e-10	-1.18849
118037688	chr1:118037688:G:A	4.881e-10	-1.73831	-3.54416e-10	0.000115768	-1.70237	-3.54416e-10
118038012	chr1:118038012:A:G	7.50181e-10	-1.59923e-10	-1.30852	0.000165873	-1.59923e-10	-1.34274
118038120	chr1:118038120:T:C	7.57261e-10	-1.59923e-10	-1.29913	0.000170953	-1.59923e-10	-1.31257
118038756	chr1:118038756:C:T	1.90067e-10	-1.40364	-1.27782	0.000142137	-0.239539	-1.25763
118038994	chr1:118038994:A:G	1.97548e-10	-1.39874	-1.24411	0.000139323	-0.228732	-1.28843
118039013	chr1:118039013:G:A	2.87019e-09	-1.20227	1.23557	0.000699637	-0.201867	0.298468
118039066	chr1:118039066:C:T	7.86028e-10	-1.59923e-10	-1.26184	0.000202374	-1.59923e-10	-1.14384
118039923	chr1:118039923:G:A	2.20603e-09	-1.21406	0.984179	0.000564192	-0.221124	0.102557
118040248	chr1:118040248:G:A	8.66266e-10	-1.16464	-3.54416e-10	0.00069048	0.0834261	-3.54416e-10
118040785	chr1:118040785:G:A	2.6883e-09	-1.21714	1.18497	0.000656764	-0.227952	0.261316
118041939	chr1:118041939:T:C	3.42901e-09	-1.59923e-10	0.211192	0.000612334	-1.59923e-10	-0.0366837
118042606	chr1:118042606:G:A	1.0372e-09	-1.59923e-10	-0.984556	0.000194273	-1.59923e-10	-1.1847
118042756	chr1:118042756:T:C	1.14321e-09	-1.59923e-10	-0.887237	0.000333401	-1.59923e-10	-0.644614
118043222	chr1:118043222:G:C	7.1657e-10	-1.59923e-10	-1.35436	0.000163252	-1.59923e-10	-1.35867
118043680	chr1:118043680:C:T	2.10562e-09	-0.276466	-3.54416e-10	0.000189594	-1.20908	-3.54416e-10
118043726	chr1:118043726:A:G	3.06935e-09	-1.59923e-10	0.100387	0.000489624	-1.59923e-10	-0.260324
118044072	chr1:118044072:TTTA:T	3.60948e-09	-1.59923e-10	0.262487	0.000642647	-1.59923e-10	0.0116345
118044282	chr1:118044282:C:T	2.35006e-09	-1.2808	1.11416	0.000563029	-0.336503	0.215874
118044659	chr1:118044659:G:C	1.02156e-09	-1.59923e-10	-0.999747	0.000204157	-1.59923e-10	-1.13507
118045726	chr1:118045726:T:C	2.61356e-09	-1.15812	1.09776	0.000679401	-0.130213	0.197463
118046030	chr1:118046030:T:C	8.64829e-10	-1.1663	-3.54416e-10	0.000143234	-1.48948	-3.54416e-10
118046475	chr1:118046475:T:C	1.44102e-09	-1.59923e-10	-0.655729	0.000331691	-1.59923e-10	-0.649758
118046607	chr1:118046607:A:C	7.20777e-10	-1.59923e-10	-1.3485	0.00016426	-1.59923e-10	-1.35251
118046651	chr1:118046651:A:G	4.72534e-10	-1.51618	-0.254541	0.00019554	-1.42455	0.246353
118046677	chr1:118046677:G:A	1.43371e-09	-1.59923e-10	-0.660814	0.000317496	-1.59923e-10	-0.693496
118046829	chr1:118046829:A:G	1.43188e-09	-1.59923e-10	-0.662089	0.000317104	-1.59923e-10	-0.694731
118048554	chr1:118048554:C:T	2.47911e-10	-1.09036	-1.32541	4.08391e-05	-1.4062	-1.33812
118048942	chr1:118048942:C:T	7.39656e-10	-1.59923e-10	-1.32265	0.000179753	-1.59923e-10	-1.26238
118049543	chr1:118049543:C:T	2.70013e-10	-1.56557	-0.764788	8.82186e-05	-1.50162	-0.472521
118049670	chr1:118049670:G:A	7.5739e-10	-1.59923e-10	-1.29895	0.000166764	-1.59923e-10	-1.33738
118049842	chr1:118049842:T:C	6.47888e-10	-1.45512	-3.54416e-10	0.000124499	-1.62967	-3.54416e-10
118050078	chr1:118050078:C:T	1.08857e-09	-1.59923e-10	-0.936213	0.000239065	-1.59923e-10	-0.977225
118050392	chr1:118050392:G:T	7.69238e-10	-1.59923e-10	-1.28343	0.000177909	-1.59923e-10	-1.27269
118050961	chr1:118050961:T:C	8.9336e-10	-1.59923e-10	-1.13384	0.000170757	-1.59923e-10	-1.31372
118051170	chr1:118051170:A:G	1.23032e-09	-0.813801	-3.54416e-10	0.000179946	-1.26131	-3.54416e-10
118051318	chr1:118051318:T:C	2.66562e-09	-1.59923e-10	-0.0406404	0.000474111	-1.59923e-10	-0.29252
118051359	chr1:118051359:A:C	2.19758e-10	-1.22505	-1.31125	3.79793e-05	-1.50121	-1.31571
118051360	chr1:118051360:T:C	2.21262e-10	-1.21926	-1.31022	3.81618e-05	-1.49733	-1.3148
118051595	chr1:118051595:A:G	6.20939e-10	-1.4976	-3.54416e-10	0.000312633	-0.708931	-3.54416e-10
118051702	chr1:118051702:TTATAA:T	1.81368e-10	-1.43175	-1.29655	3.25764e-05	-1.66956	-1.30081
118051915	chr1:118051915:A:G	7.66776e-10	-1.59923e-10	-1.28664	0.000179804	-1.59923e-10	-1.2621
118052077	chr1:118052077:A:G	2.5008e-10	-1.7326	-0.674448	6.0157e-05	-1.65676	-0.700243
118052122	chr1:118052122:T:C	5.38557e-10	-1.63994	-3.54416e-10	0.000111878	-1.73655	-3.54416e-10
118052201	chr1:118052201:T:G	2.17037e-10	-1.23119	-1.31757	3.75289e-05	-1.50596	-1.32289
118052636	chr1:118052636:C:T	2.18898e-10	-1.22937	-1.31085	3.78122e-05	-1.50448	-1.31685
118052816	chr1:118052816:C:A	1.08833e-09	-1.59923e-10	-0.936435	0.000313325	-1.59923e-10	-0.706721
118053099	chr1:118053099:C:A	7.84194e-10	-1.59923e-10	-1.26418	0.000200239	-1.59923e-10	-1.15445
118053869	chr1:118053869:C:G	2.51228e-09	-1.59923e-10	-0.0998858	0.000450042	-1.59923e-10	-0.34462
118054145	chr1:118054145:A:G	7.77767e-10	-1.59923e-10	-1.27241	0.000171133	-1.59923e-10	-1.31152
118054698	chr1:118054698:T:A	2.77145e-09	-1.59923e-10	-0.00170606	0.00049353	-1.59923e-10	-0.252377
118054923	chr1:118054923:T:C	1.27954e-09	-1.59923e-10	-0.774577	0.000244761	-1.59923e-10	-0.953678
118054931	chr1:118054931:C:T	1.03109e-09	-1.59923e-10	-0.990463	0.000293272	-1.59923e-10	-0.772861
118055003	chr1:118055003:C:T	2.54786e-10	-1.03506	-1.35335	4.15825e-05	-1.36714	-1.35914
118055054	chr1:118055054:A:T	2.58638e-10	-1.01816	-1.35524	4.21135e-05	-1.35483	-1.35877
118055307	chr1:118055307:CT:C	7.87742e-10	-1.25966	-3.54416e-10	0.000238171	-0.98097	-3.54416e-10
118055739	chr1:118055739:A:G	1.45647e-09	-1.59923e-10	-0.645062	0.000369055	-1.59923e-10	-0.543015
118055863	chr1:118055863:T:C	2.5979e-09	-1.59923e-10	-0.0663749	0.000463766	-1.59923e-10	-0.314581
118056115	chr1:118056115:C:T	2.09016e-10	-1.25214	-1.33428	3.64422e-05	-1.5198	-1.33843
118056178	chr1:118056178:A:C	3.4212e-09	-1.59923e-10	0.208914	0.000611041	-1.59923e-10	-0.0387964
118056514	chr1:118056514:T:A	2.49538e-10	-1.5781	-0.83112	7.99414e-05	-1.51602	-0.556647
118056695	chr1:118056695:T:C	8.37879e-10	-1.59923e-10	-1.19796	0.000167224	-1.59923e-10	-1.33463
118056920	chr1:118056920:A:G	5.48547e-10	-1.59092	-0.0306372	0.000135104	-0.777983	-0.769933
118057624	chr1:118057624:AT:A	7.5958e-10	-1.59923e-10	-1.29607	0.000183928	-1.59923e-10	-1.23942
118058091	chr1:118058091:AAAGT:A	1.5526e-09	-1.59923e-10	-0.581148	0.000358218	-1.59923e-10	-0.57282
118058119	chr1:118058119:G:C	7.62834e-10	-1.59923e-10	-1.29179	0.000185001	-1.59923e-10	-1.2336
118058281	chr1:118058281:C:T	7.62902e-10	-1.59923e-10	-1.2917	0.000185019	-1.59923e-10	-1.2335
118058482	chr1:118058482:TAGGCATGAGCCACTGGGC:T	1.18794e-09	-1.59923e-10	-0.848859	0.000348691	-1.59923e-10	-0.599773
118059464	chr1:118059464:A:G	3.4217e-09	-1.59923e-10	0.209058	0.00061117	-1.59923e-10	-0.0385852
118059505	chr1:118059505:A:G	7.19319e-10	-1.59923e-10	-1.35053	0.000174855	-1.59923e-10	-1.29
118059570	chr1:118059570:T:C	5.07297e-10	-1.74035	0.040609	7.48589e-05	-1.44025	-0.698102
118060663	chr1:118060663:T:C	2.16928e-10	-1.21896	-1.33031	3.7451e-05	-1.49628	-1.33465
118060874	chr1:118060874:T:G	1.51611e-09	-1.59923e-10	-0.604933	0.000349724	-1.59923e-10	-0.596818
118061316	chr1:118061316:T:C	4.8756e-10	-1.73942	-3.54416e-10	0.000111434	-1.74053	-3.54416e-10
118061378	chr1:118061378:C:T	2.77597e-10	-1.56264	-0.740027	8.90743e-05	-1.49006	-0.474429
118062097	chr1:118062097:GT:G	1.16296e-09	-0.870106	-3.54416e-10	0.000172907	-1.3012	-3.54416e-10
118062274	chr1:118062274:G:A	6.02815e-10	-1.52722	-3.54416e-10	0.000132591	-1.56669	-3.54416e-10
118062292	chr1:118062292:G:A	8.06337e-09	1.06625	-3.54416e-10	0.000838863	0.278087	-3.54416e-10
118062728	chr1:118062728:C:T	4.86896e-09	0.561802	-3.54416e-10	0.000814294	0.248361	-3.54416e-10
118063277	chr1:118063277:G:A	2.67051e-09	-1.59923e-10	-0.0388078	0.000475457	-1.59923e-10	-0.289684
118064287	chr1:118064287:G:A	3.39882e-09	-1.59923e-10	0.202352	0.000606798	-1.59923e-10	-0.0457649
118064491	chr1:118064491:G:A	4.22282e-10	-0.616945	-1.26622	6.11609e-05	-1.04632	-1.29413
118065029	chr1:118065029:A:C	1.75171e-09	-1.59923e-10	-0.460486	0.000404854	-1.59923e-10	-0.450435
118065127	chr1:118065127:C:T	1.52299e-09	-1.59923e-10	-0.600401	0.000350307	-1.59923e-10	-0.59515
118065950	chr1:118065950:T:C	7.63623e-10	-1.59923e-10	-1.29076	0.00018526	-1.59923e-10	-1.2322
118066209	chr1:118066209:AAT:A	8.20075e-10	-1.21944	-3.54416e-10	0.000138513	-1.523	-3.54416e-10
118066312	chr1:118066312:T:C	7.30711e-10	-1.59923e-10	-1.33482	0.000164731	-1.59923e-10	-1.34965
118066442	chr1:118066442:T:C	8.67506e-10	-1.59923e-10	-1.16321	0.00017012	-1.59923e-10	-1.31746
118066583	chr1:118066583:A:G	2.16243e-10	-1.22924	-1.32319	3.74157e-05	-1.5035	-1.32837
118067169	chr1:118067169:T:G	8.20831e-10	-1.59923e-10	-1.21852	0.000186388	-1.59923e-10	-1.22613
118067231	chr1:118067231:C:T	1.70379e-10	-1.72812	-1.06269	5.66266e-05	-1.05846	-1.35902
118067288	chr1:118067288:G:T	7.20944e-10	-1.59923e-10	-1.34827	0.000164184	-1.59923e-10	-1.35297
118067733	chr1:118067733:A:G	1.17253e-09	-1.59923e-10	-0.861916	0.000259445	-1.59923e-10	-0.895417
118068000	chr1:118068000:T:C	2.10406e-10	-1.42555	-1.15424	0.00010929	-0.400806	-1.35915
118068983	chr1:118068983:G:T	8.13375e-10	-1.59923e-10	-1.22764	0.000202832	-1.59923e-10	-1.14158
118069109	chr1:118069109:T:G	3.47795e-10	-1.06985	-1.00737	5.50021e-05	-1.38052	-1.06606
118069413	chr1:118069413:T:C	2.66467e-09	-1.59923e-10	-0.0409992	0.000485811	-1.59923e-10	-0.268142
118071982	chr1:118071982:A:G	3.79298e-09	-1.59923e-10	0.312074	0.000674395	-1.59923e-10	0.0598548
118072011	chr1:118072011:T:G	1.56194e-09	-0.575147	-3.54416e-10	0.000465428	-0.311003	-3.54416e-10
118072032	chr1:118072032:T:C	7.46873e-10	-1.59923e-10	-1.31294	0.000164982	-1.59923e-10	-1.34813
118072312	chr1:118072312:A:G	5.36975e-09	-1.59923e-10	0.659703	0.000624939	-1.59923e-10	-0.0163069
118072383	chr1:118072383:A:G	1.26702e-09	-0.784408	-3.54416e-10	0.000425427	-0.400868	-3.54416e-10
118072424	chr1:118072424:G:A	7.73167e-10	-1.59923e-10	-1.27834	0.00019793	-1.59923e-10	-1.16605
118072592	chr1:118072592:T:TA	1.00862e-09	-1.59923e-10	-1.01249	0.000285792	-1.59923e-10	-0.798698
118072814	chr1:118072814:G:C	1.7713e-10	-1.43911	-1.31284	3.31168e-05	-1.63393	-1.31999
118073210	chr1:118073210:T:C	8.09135e-10	-1.59923e-10	-1.23287	0.000201474	-1.59923e-10	-1.1483
118073281	chr1:118073281:A:C	9.90085e-10	-1.59923e-10	-1.03104	0.000241622	-1.59923e-10	-0.966585
118074377	chr1:118074377:C:T	5.26251e-10	-1.66305	-3.54416e-10	0.000111458	-1.74031	-3.54416e-10
118074651	chr1:118074651:C:T	1.86264e-10	-1.34539	-1.35628	0.000157186	-0.24019	-1.15634
118074749	chr1:118074749:G:A	1.63733e-10	-1.58327	-1.24733	3.67382e-05	-1.60958	-1.24056
118074802	chr1:118074802:C:T	4.1723e-09	-1.59923e-10	0.40739	0.000735239	-1.59923e-10	0.146235
118075082	chr1:118075082:C:T	4.1723e-09	-1.59923e-10	0.40739	0.000735239	-1.59923e-10	0.146235
118075267	chr1:118075267:C:A	8.58587e-10	-1.59923e-10	-1.17355	0.000180252	-1.59923e-10	-1.2596
118075619	chr1:118075619:T:C	7.83027e-10	-1.59923e-10	-1.26567	0.000192663	-1.59923e-10	-1.19302
118075944	chr1:118075944:C:G	1.3592e-10	-1.67914	-1.33763	4.01828e-05	-1.40625	-1.35427
118077093	chr1:118077093:T:C	8.58642e-10	-1.59923e-10	-1.17348	0.000170706	-1.59923e-10	-1.31402
118077688	chr1:118077688:A:T	1.71752e-10	-1.57834	-1.20445	4.7962e-05	-1.50268	-1.08087
118077792	chr1:118077792:A:T	8.08901e-10	-1.59923e-10	-1.23316	0.000201392	-1.59923e-10	-1.14871
118079865	chr1:118079865:T:G	4.84228e-09	-1.59923e-10	0.556308	0.000843282	-1.59923e-10	0.283341
118079881	chr1:118079881:G:C	2.43071e-09	-1.59923e-10	-0.132896	0.000771429	-1.59923e-10	0.194283
118080432	chr1:118080432:A:G	2.05781e-10	-1.39234	-1.20969	5.97146e-05	-1.29705	-1.06733
118080458	chr1:118080458:G:A	1.68549e-10	-1.46508	-1.33653	3.119e-05	-1.65522	-1.35864
118080898	chr1:118080898:T:C	1.95989e-10	-1.34922	-1.30155	3.54053e-05	-1.57827	-1.30883
118081500	chr1:118081500:C:T	2.21972e-10	-1.3802	-1.14608	3.87488e-05	-1.59816	-1.1987
118081713	chr1:118081713:T:C	3.1972e-10	-1.27728	-0.884106	5.24609e-05	-1.52637	-0.967525
118081791	chr1:118081791:C:T	2.71992e-09	-1.59923e-10	-0.0204771	0.000497794	-1.59923e-10	-0.243775
118082868	chr1:118082868:C:T	5.02188e-10	-1.70986	-3.54416e-10	0.000123272	-1.63956	-3.54416e-10
118083007	chr1:118083007:C:T	1.72039e-10	-1.66471	-1.1164	7.60449e-05	-0.770692	-1.35194
118083119	chr1:118083119:G:A	2.715e-09	-1.59923e-10	-0.0222856	0.00087309	-1.59923e-10	0.318078
118083514	chr1:118083514:C:T	1.64789e-10	-1.48849	-1.33567	3.15198e-05	-1.66293	-1.34041
118083968	chr1:118083968:C:G	5.20142e-10	-1.67473	-3.54416e-10	0.000123474	-1.63793	-3.54416e-10
118084041	chr1:118084041:G:C	3.61904e-10	-1.26954	-0.767914	5.89195e-05	-1.52144	-0.856347
118085540	chr1:118085540:A:G	9.01485e-10	-1.59923e-10	-1.12479	0.000234127	-1.59923e-10	-0.998096
118085612	chr1:118085612:C:T	7.13221e-10	-1.59923e-10	-1.35904	0.000163538	-1.59923e-10	-1.35691
118086231	chr1:118086231:G:A	1.8109e-10	-1.54676	-1.18308	5.08322e-05	-1.46658	-1.05885
118086284	chr1:118086284:T:G	4.52312e-09	-1.59923e-10	0.488123	0.000792769	-1.59923e-10	0.22157
118086297	chr1:118086297:A:G	1.10335e-09	-1.59923e-10	-0.922727	0.000206921	-1.59923e-10	-1.12162
118086502	chr1:118086502:T:C	1.11436e-09	-1.59923e-10	-0.912795	0.000215356	-1.59923e-10	-1.08167
118086651	chr1:118086651:G:A	1.01764e-09	-1.59923e-10	-1.00359	0.000219461	-1.59923e-10	-1.06279
118086976	chr1:118086976:G:A	2.56119e-10	-1.32717	-1.05602	4.32366e-05	-1.56241	-1.12486
118086984	chr1:118086984:C:T	4.63048e-09	-1.59923e-10	0.511583	0.000808298	-1.59923e-10	0.24097
118087115	chr1:118087115:G:A	1.92678e-10	-1.47613	-1.19169	3.70352e-05	-1.65619	-1.18591
118087217	chr1:118087217:T:C	4.86785e-10	-1.74101	-3.54416e-10	0.000111833	-1.73696	-3.54416e-10
118088297	chr1:118088297:G:A	2.40566e-09	-1.59923e-10	-0.143253	0.000763214	-1.59923e-10	0.183577
118088454	chr1:118088454:A:T	1.65664e-10	-1.51001	-1.30887	3.20511e-05	-1.67469	-1.31194
118088690	chr1:118088690:G:T	2.99554e-10	-1.27251	-0.954034	4.96125e-05	-1.52375	-1.02597
118089066	chr1:118089066:A:G	3.34148e-09	-1.59923e-10	0.185336	0.00064492	-1.59923e-10	0.0151656
118089693	chr1:118089693:A:G	2.22374e-10	-1.38437	-1.1401	6.59182e-05	-1.29016	-0.975383
118089854	chr1:118089854:T:C	9.21031e-10	-1.59923e-10	-1.10334	0.000189107	-1.59923e-10	-1.21165
118089899	chr1:118089899:A:C	1.03624e-09	-1.43944	0.453963	0.000176978	-1.31763	0.0396963
118090676	chr1:118090676:G:A	1.03654e-09	-1.59923e-10	-0.985185	0.000295818	-1.59923e-10	-0.764215
118091167	chr1:118091167:A:G	9.08916e-10	-1.59923e-10	-1.11658	0.000187198	-1.59923e-10	-1.22179
118091560	chr1:118091560:T:C	3.86124e-09	-1.59923e-10	0.329912	0.000687155	-1.59923e-10	0.0785993
118093092	chr1:118093092:A:T	5.06122e-10	-1.70205	-3.54416e-10	0.000119227	-1.67294	-3.54416e-10
118093935	chr1:118093935:T:G	1.65397e-10	-1.50881	-1.31168	3.19949e-05	-1.67389	-1.31449
118094176	chr1:118094176:A:G	1.98937e-09	-0.333259	-3.54416e-10	0.00174432	1.01016	-3.54416e-10
118094421	chr1:118094421:A:G	2.05539e-10	-1.48354	-1.11966	3.78766e-05	-1.65926	-1.16037
118096280	chr1:118096280:C:T	1.77105e-10	-1.53112	-1.22097	3.95358e-05	-1.56175	-1.21501
118096394	chr1:118096394:G:C	3.6145e-09	-1.59923e-10	0.263875	0.00064692	-1.59923e-10	0.0182623
118096535	chr1:118096535:G:A	2.02208e-09	-1.59923e-10	-0.316952	0.000580181	-1.59923e-10	-0.0906204
118096554	chr1:118096554:A:G	1.72431e-10	-1.53155	-1.24729	3.37832e-05	-1.68599	-1.24801
118097439	chr1:118097439:C:T	1.2894e-09	-1.59923e-10	-0.766903	0.000219049	-1.59923e-10	-1.06467
118097955	chr1:118097955:A:T	4.2753e-09	-1.59923e-10	0.431776	0.000619648	-1.59923e-10	-0.0248098
118098004	chr1:118098004:G:A	9.38811e-10	-1.59923e-10	-1.08422	0.000239626	-1.59923e-10	-0.974881
118099083	chr1:118099083:T:C	1.624e-10	-1.58147	-1.2573	3.26187e-05	-1.71001	-1.25906
118099287	chr1:118099287:G:A	5.35286e-10	-1.64603	-3.54416e-10	0.000112844	-1.72796	-3.54416e-10
118099350	chr1:118099350:T:C	3.82584e-10	-1.06612	-0.915764	8.1127e-05	-1.00097	-1.05698
118100882	chr1:118100882:G:C	5.54946e-09	0.692623	-3.54416e-10	0.000314907	-0.701684	-3.54416e-10
118101307	chr1:118101307:T:C	8.21269e-10	-1.59923e-10	-1.21798	0.000204034	-1.59923e-10	-1.13567
118101901	chr1:118101901:T:A	1.69403e-10	-1.72892	-1.06763	3.71452e-05	-1.64633	-1.19279
118102215	chr1:118102215:C:T	1.01957e-09	-1.59923e-10	-1.0017	0.000187599	-1.59923e-10	-1.21965
118102501	chr1:118102501:T:C	3.46117e-09	-1.59923e-10	0.220529	0.000618417	-1.59923e-10	-0.0267984
118103044	chr1:118103044:G:C	2.37795e-10	-1.38337	-1.07405	7.20502e-05	-1.28944	-0.887153
118103383	chr1:118103383:A:G	3.18695e-09	-1.59923e-10	0.137988	0.000572277	-1.59923e-10	-0.104339
118103528	chr1:118103528:G:A	2.36092e-09	-1.59923e-10	-0.162026	0.000745892	-1.59923e-10	0.160619
118103599	chr1:118103599:C:T	7.4077e-10	-1.59923e-10	-1.32114	0.000181637	-1.59923e-10	-1.25195
118104176	chr1:118104176:A:T	5.6996e-09	0.719319	-3.54416e-10	0.000321042	-0.68239	-3.54416e-10
118104582	chr1:118104582:A:T	6.02302e-10	-1.52807	-3.54416e-10	0.000121133	-1.65707	-3.54416e-10
118104866	chr1:118104866:T:C	1.74285e-09	-0.465554	-3.54416e-10	0.000526377	-0.187944	-3.54416e-10
118105011	chr1:118105011:G:A	2.41945e-10	-1.34211	-1.09801	4.15498e-05	-1.57008	-1.15699
118105256	chr1:118105256:G:A	7.58985e-10	-1.59923e-10	-1.29685	0.000170516	-1.59923e-10	-1.31513
118106480	chr1:118106480:C:G	1.47242e-09	-1.59923e-10	-0.634169	0.00033706	-1.59923e-10	-0.633701
118107217	chr1:118107217:G:T	2.82602e-10	-1.64225	-0.642541	8.02302e-05	-0.94106	-1.128
118107343	chr1:118107343:C:T	1.47453e-09	-1.59923e-10	-0.632741	0.000337554	-1.59923e-10	-0.632235
118107482	chr1:118107482:TA:T	3.58587e-09	-1.59923e-10	0.255924	0.000639358	-1.59923e-10	0.006504
118107962	chr1:118107962:C:T	7.22611e-10	-1.59923e-10	-1.34596	0.000174775	-1.59923e-10	-1.29046
118108136	chr1:118108136:T:C	1.47294e-09	-1.59923e-10	-0.633818	0.000337171	-1.59923e-10	-0.63337
118108658	chr1:118108658:C:T	2.96837e-09	0.0669348	-3.54416e-10	0.000376429	-0.52323	-3.54416e-10
118108925	chr1:118108925:T:G	2.8155e-10	-1.60375	-0.684774	8.59406e-05	-0.847745	-1.15256
118109367	chr1:118109367:G:A	2.42868e-09	-1.59923e-10	-0.133729	0.000772057	-1.59923e-10	0.195097
118109409	chr1:118109409:C:T	6.60345e-10	-1.43607	-3.54416e-10	0.000420312	-0.412964	-3.54416e-10
118109626	chr1:118109626:A:G	1.38967e-09	-1.59923e-10	-0.692012	0.000318114	-1.59923e-10	-0.691553
118110131	chr1:118110131:A:G	6.16185e-10	-1.50529	-3.54416e-10	0.000117714	-1.68571	-3.54416e-10
118110271	chr1:118110271:G:C	1.46851e-09	-1.59923e-10	-0.636828	0.000336151	-1.59923e-10	-0.636401
118110663	chr1:118110663:T:C	4.88341e-10	-1.73782	-3.54416e-10	0.000122084	-1.64925	-3.54416e-10
118110700	chr1:118110700:G:A	8.20216e-10	-1.59923e-10	-1.21927	0.000203718	-1.59923e-10	-1.13722
118111143	chr1:118111143:G:A	1.3469e-10	-1.68618	-1.33968	8.61903e-05	-0.660513	-1.33689
118111628	chr1:118111628:A:T	1.31706e-10	-1.68908	-1.35918	0.000139799	-0.54395	-0.969808
118112106	chr1:118112106:A:T	1.6189e-09	-1.59923e-10	-0.539329	0.000370488	-1.59923e-10	-0.539139
```
