## Supplementary material for "Characterization of shared and ancestry-specific signals driving complex traits using multi-ancestry fine-mapping": susiex_nc1.cs80.cs

```
CS_ID	SNP	BP	REF_ALLELE	ALT_ALLELE	REF_FRQ	BETA	SE	-LOG10P	CS_PIP	OVRL_PIP
1	chr1:151315154:T:A	151315154	A,A	T,T	1,1	inf,inf	inf,inf	4.48286,2.12509	0.0493752	0.0493752
1	chr1:151302889:C:T	151302889	T,T	C,C	1,1	inf,inf	inf,inf	4.92131,1.62209	0.0471491	0.0471491
1	chr1:151315696:G:A	151315696	A,A	G,G	1,1	inf,inf	inf,inf	4.33206,2.17936	0.0400559	0.0400559
1	chr1:150925201:A:T	150925201	T,T	A,A	1,1	-inf,-inf	inf,inf	4.0247,2.5031	0.0399252	0.0399252
1	chr1:150906625:A:G	150906625	G,G	A,A	1,1	-inf,-inf	inf,inf	3.66441,2.6763	0.0266885	0.0266885
1	chr1:151308519:T:C	151308519	C,C	T,T	1,1	inf,inf	inf,inf	4.25993,2.0398	0.0262622	0.0262622
1	chr1:151350751:T:C	151350751	C,C	T,T	1,1	inf,inf	inf,inf	4.57871,1.55278	0.0201783	0.0201783
1	chr1:150917167:T:C	150917167	C,C	T,T	1,1	-inf,-inf	inf,inf	3.62838,2.56275	0.0197662	0.0197662
1	chr1:150897974:T:C	150897974	C,C	T,T	1,1	-inf,-inf	inf,inf	3.64629,2.5227	0.0189452	0.0189452
1	chr1:150921184:C:A	150921184	A,A	C,C	1,1	-inf,-inf	inf,inf	3.62701,2.5297	0.0184594	0.0184594
1	chr1:151299975:T:C	151299975	C,C	T,T	1,1	inf,inf	inf,inf	4.15433,1.96153	0.0181127	0.0181127
1	chr1:150917013:C:T	150917013	T,T	C,C	1,1	-inf,-inf	inf,inf	3.4832,2.66806	0.0180634	0.0180634
1	chr1:150916621:A:G	150916621	G,G	A,A	1,1	-inf,-inf	inf,inf	3.54114,2.59831	0.0177173	0.0177173
1	chr1:150951298:T:A	150951298	A,A	T,T	1,1	-inf,-inf	inf,inf	3.55804,2.56471	0.0171618	0.0171618
1	chr1:150919533:C:T	150919533	T,T	C,C	1,1	-inf,-inf	inf,inf	3.54454,2.55684	0.0164318	0.0164318
1	chr1:150974014:G:A	150974014	A,A	G,G	1,1	-inf,-inf	inf,inf	4.36959,1.65362	0.0157535	0.0157535
1	chr1:151007805:T:C	151007805	C,C	T,T	1,1	-inf,-inf	inf,inf	5.48582,0.161748	0.0150297	0.0150297
1	chr1:150945608:C:T	150945608	T,T	C,C	1,1	-inf,-inf	inf,inf	3.44502,2.58931	0.0142766	0.0142766
1	chr1:150950036:C:T	150950036	T,T	C,C	1,1	-inf,-inf	inf,inf	3.56605,2.45569	0.0140586	0.0140586
1	chr1:150930758:G:C	150930758	C,C	G,G	1,1	-inf,-inf	inf,inf	3.51636,2.50701	0.0140457	0.0140457
1	chr1:150943399:G:A	150943399	A,A	G,G	1,1	-inf,-inf	inf,inf	3.52324,2.49226	0.0138363	0.0138363
1	chr1:150891637:T:G	150891637	G,G	T,T	1,1	-inf,-inf	inf,inf	3.50461,2.4589	0.0124647	0.0124647
1	chr1:150937187:AAAAAAAAAAAG:A	150937187	A,A	AAAAAAAAAAAG,AAAAAAAAAAAG	1,1	-inf,-inf	inf,inf	3.34977,2.61793	0.0124241	0.0124241
1	chr1:150958986:G:A	150958986	A,A	G,G	1,1	-inf,-inf	inf,inf	3.48843,2.45538	0.0119723	0.0119723
1	chr1:150965185:A:G	150965185	G,G	A,A	1,1	-inf,-inf	inf,inf	3.54717,2.30782	0.0101029	0.0101029
1	chr1:150887579:A:G	150887579	G,G	A,A	1,1	-inf,-inf	inf,inf	3.40709,2.45047	0.0100286	0.0100286
1	chr1:151365312:A:G	151365312	G,G	A,A	1,1	inf,inf	inf,inf	4.42871,1.30114	0.00926053	0.00926053
1	chr1:150887710:G:A	150887710	A,A	G,G	1,1	-inf,-inf	inf,inf	3.38481,2.42038	0.00902672	0.00902672
1	chr1:150888217:TTA:T	150888217	T,T	TTA,TTA	1,1	-inf,-inf	inf,inf	3.33553,2.29247	0.00634121	0.00634121
1	chr1:150794346:G:A	150794346	A,A	G,G	1,1	-inf,-inf	inf,inf	2.37793,3.17908	0.00532961	0.00532961
1	chr1:150737309:C:G	150737309	G,G	C,C	1,1	-inf,-inf	inf,inf	2.21345,3.3309	0.00522377	0.00522377
1	chr1:150735120:G:A	150735120	A,A	G,G	1,1	-inf,-inf	inf,inf	2.22089,3.30683	0.00504901	0.00504901
1	chr1:150740450:G:A	150740450	A,A	G,G	1,1	-inf,-inf	inf,inf	2.18634,3.32777	0.00491919	0.00491919
1	chr1:150750368:A:G	150750368	G,G	A,A	1,1	-inf,-inf	inf,inf	2.20967,3.28337	0.00470878	0.00470878
1	chr1:150736653:T:A	150736653	A,A	T,T	1,1	-inf,-inf	inf,inf	2.21246,3.26392	0.00455201	0.00455201
1	chr1:150794488:T:C	150794488	C,C	T,T	1,1	-inf,-inf	inf,inf	2.69712,2.75255	0.00429536	0.00429536
1	chr1:150902144:G:A	150902144	A,A	G,G	1,1	-inf,-inf	inf,inf	3.64521,1.75116	0.00420781	0.00420781
1	chr1:151257954:G:A	151257954	A,A	G,G	1,1	inf,inf	inf,inf	3.89085,1.48101	0.00420751	0.00420751
1	chr1:150868590:G:A	150868590	A,A	G,G	1,1	-inf,-inf	inf,inf	3.09634,2.3271	0.0041585	0.0041585
1	chr1:150837443:T:C	150837443	C,C	T,T	1,1	-inf,-inf	inf,inf	3.0226,2.39586	0.0040963	0.0040963
1	chr1:150730558:CAGA:C	150730558	C,C	CAGA,CAGA	1,1	-inf,-inf	inf,inf	2.10483,3.31472	0.00407816	0.00407816
1	chr1:150853934:G:A	150853934	A,A	G,G	1,1	-inf,-inf	inf,inf	2.99279,2.42112	0.00405185	0.00405185
1	chr1:150914276:C:T	150914276	T,T	C,C	1,1	-inf,-inf	inf,inf	3.70085,1.66691	0.00402318	0.00402318
1	chr1:150839236:T:C	150839236	C,C	T,T	1,1	-inf,-inf	inf,inf	3.03672,2.37144	0.0040178	0.0040178
1	chr1:150869260:A:G	150869260	G,G	A,A	1,1	-inf,-inf	inf,inf	2.71885,2.68007	0.00388392	0.00388392
1	chr1:150863190:C:T	150863190	T,T	C,C	1,1	-inf,-inf	inf,inf	3.0964,2.26832	0.00370551	0.00370551
1	chr1:150967882:C:T	150967882	T,T	C,C	1,1	-inf,-inf	inf,inf	3.67501,1.64771	0.00367795	0.00367795
1	chr1:150893284:A:G	150893284	G,G	A,A	1,1	-inf,-inf	inf,inf	3.65254,1.66028	0.00359542	0.00359542
1	chr1:150919768:A:G	150919768	G,G	A,A	1,1	-inf,-inf	inf,inf	3.68527,1.62415	0.00359352	0.00359352
1	chr1:150846994:A:G	150846994	G,G	A,A	1,1	-inf,-inf	inf,inf	3.06862,2.2804	0.00358517	0.00358517
1	chr1:150967881:G:T	150967881	T,T	G,G	1,1	-inf,-inf	inf,inf	3.6738,1.62606	0.00352194	0.00352194
1	chr1:150967268:C:A	150967268	A,A	C,C	1,1	-inf,-inf	inf,inf	3.68545,1.60654	0.0034776	0.0034776
1	chr1:150924549:C:T	150924549	T,T	C,C	1,1	-inf,-inf	inf,inf	3.21065,2.07582	0.00321444	0.00321444
1	chr1:150933616:ATC:A	150933616	A,A	ATC,ATC	1,1	-inf,-inf	inf,inf	3.62923,1.62148	0.00318447	0.00318447
1	chr1:150655997:C:T	150655997	T,T	C,C	1,1	-inf,-inf	inf,inf	1.90986,3.33869	0.00292075	0.00292075
1	chr1:150650144:T:A	150650144	A,A	T,T	1,1	-inf,-inf	inf,inf	1.98799,3.25933	0.00289742	0.00289742
1	chr1:150828179:A:G	150828179	G,G	A,A	1,1	-inf,-inf	inf,inf	3.02365,2.21587	0.00288232	0.00288232
1	chr1:150774833:A:G	150774833	G,G	A,A	1,1	-inf,-inf	inf,inf	2.66467,2.57831	0.00284338	0.00284338
1	chr1:150660871:C:T	150660871	T,T	C,C	1,1	-inf,-inf	inf,inf	1.94351,3.28712	0.00280958	0.00280958
1	chr1:150687069:G:A	150687069	A,A	G,G	1,1	-inf,-inf	inf,inf	1.94224,3.28749	0.00280477	0.00280477
1	chr1:150653964:T:C	150653964	C,C	T,T	1,1	-inf,-inf	inf,inf	1.95136,3.27762	0.00279873	0.00279873
1	chr1:150801063:T:TA	150801063	TA,TA	T,T	1,1	-inf,-inf	inf,inf	2.62859,2.59748	0.00274648	0.00274648
1	chr1:150759142:T:C	150759142	C,C	T,T	1,1	-inf,-inf	inf,inf	2.57207,2.65017	0.0027218	0.0027218
1	chr1:150658581:A:G	150658581	G,G	A,A	1,1	-inf,-inf	inf,inf	1.95209,3.25949	0.0027017	0.0027017
1	chr1:150666096:T:G	150666096	G,G	T,T	1,1	-inf,-inf	inf,inf	1.91828,3.28595	0.00266822	0.00266822
1	chr1:150686245:T:C	150686245	C,C	T,T	1,1	-inf,-inf	inf,inf	1.9068,3.29209	0.00264183	0.00264183
1	chr1:150776310:A:G	150776310	G,G	A,A	1,1	-inf,-inf	inf,inf	2.66418,2.5361	0.00261233	0.00261233
1	chr1:150910561:C:T	150910561	T,T	C,C	1,1	-inf,-inf	inf,inf	3.18017,1.99901	0.00260203	0.00260203
1	chr1:150698008:T:G	150698008	G,G	T,T	1,1	-inf,-inf	inf,inf	1.91291,3.26284	0.00251977	0.00251977
1	chr1:150790663:G:A	150790663	A,A	G,G	1,1	-inf,-inf	inf,inf	2.73677,2.4425	0.00251338	0.00251338
1	chr1:150839318:T:C	150839318	C,C	T,T	1,1	-inf,-inf	inf,inf	2.54273,2.63594	0.00249429	0.00249429
1	chr1:150914966:A:G	150914966	G,G	A,A	1,1	-inf,-inf	inf,inf	3.15955,1.99412	0.00247107	0.00247107
1	chr1:150960025:A:G	150960025	G,G	A,A	1,1	-inf,-inf	inf,inf	3.53426,1.58874	0.00246132	0.00246132
1	chr1:150687353:G:A	150687353	A,A	G,G	1,1	-inf,-inf	inf,inf	1.90092,3.25413	0.00241854	0.00241854
1	chr1:150765724:A:G	150765724	G,G	A,A	1,1	-inf,-inf	inf,inf	2.55693,2.60519	0.00241423	0.00241423
1	chr1:150836413:C:G	150836413	G,G	C,C	1,1	-inf,-inf	inf,inf	2.32039,2.83916	0.00239829	0.00239829
1	chr1:150914901:T:C	150914901	C,C	T,T	1,1	-inf,-inf	inf,inf	3.1129,2.02426	0.00238121	0.00238121
1	chr1:150830520:T:C	150830520	C,C	T,T	1,1	-inf,-inf	inf,inf	2.81489,2.33022	0.00235954	0.00235954
1	chr1:150854355:T:C	150854355	C,C	T,T	1,1	-inf,-inf	inf,inf	3.0309,2.1006	0.002336	0.002336
1	chr1:150965488:AAGG:A	150965488	A,A	AAGG,AAGG	1,1	-inf,-inf	inf,inf	3.49726,1.59253	0.00229685	0.00229685
1	chr1:150706434:T:C	150706434	C,C	T,T	1,1	-inf,-inf	inf,inf	1.9303,3.19892	0.00229058	0.00229058
1	chr1:150853035:C:T	150853035	T,T	C,C	1,1	-inf,-inf	inf,inf	2.83405,2.28966	0.00226505	0.00226505
1	chr1:150918733:G:C	150918733	C,C	G,G	1,1	-inf,-inf	inf,inf	3.09018,2.00768	0.00220136	0.00220136
1	chr1:150978109:C:T	150978109	T,T	C,C	1,1	-inf,-inf	inf,inf	4.12441,0.837253	0.00217793	0.00217793
1	chr1:150835814:GTACAGA:G	150835814	G,G	GTACAGA,GTACAGA	1,1	-inf,-inf	inf,inf	2.80257,2.29171	0.00213356	0.00213356
1	chr1:150977206:T:C	150977206	C,C	T,T	1,1	-inf,-inf	inf,inf	4.11061,0.831874	0.00209745	0.00209745
1	chr1:150703007:C:T	150703007	T,T	C,C	1,1	-inf,-inf	inf,inf	1.93113,3.14547	0.00205954	0.00205954
1	chr1:150978085:G:A	150978085	A,A	G,G	1,1	-inf,-inf	inf,inf	4.08448,0.852118	0.00205456	0.00205456
1	chr1:150755063:G:A	150755063	A,A	G,G	1,1	-inf,-inf	inf,inf	2.43974,2.63661	0.00203144	0.00203144
1	chr1:150940666:A:G	150940666	G,G	A,A	1,1	-inf,-inf	inf,inf	3.11014,1.942	0.00201972	0.00201972
1	chr1:150938435:C:T	150938435	T,T	C,C	1,1	-inf,-inf	inf,inf	3.07249,1.97413	0.00198987	0.00198987
1	chr1:150977586:G:A	150977586	A,A	G,G	1,1	-inf,-inf	inf,inf	4.08256,0.832193	0.00197958	0.00197958
1	chr1:150825272:T:C	150825272	C,C	T,T	1,1	-inf,-inf	inf,inf	2.91657,2.13361	0.00197368	0.00197368
1	chr1:150754853:C:T	150754853	T,T	C,C	1,1	-inf,-inf	inf,inf	2.48263,2.57259	0.00194924	0.00194924
1	chr1:150845758:T:C	150845758	C,C	T,T	1,1	-inf,-inf	inf,inf	2.46814,2.58102	0.00192537	0.00192537
1	chr1:150827279:C:T	150827279	T,T	C,C	1,1	-inf,-inf	inf,inf	2.27622,2.7685	0.00190695	0.00190695
1	chr1:150757803:A:G	150757803	G,G	A,A	1,1	-inf,-inf	inf,inf	2.55038,2.49216	0.00190405	0.00190405
1	chr1:150925001:C:T	150925001	T,T	C,C	1,1	-inf,-inf	inf,inf	3.10914,1.91048	0.00189684	0.00189684
1	chr1:150930730:G:T	150930730	T,T	G,G	1,1	-inf,-inf	inf,inf	3.09815,1.91792	0.00188147	0.00188147
1	chr1:150761960:A:G	150761960	G,G	A,A	1,1	-inf,-inf	inf,inf	2.58261,2.45276	0.00187927	0.00187927
1	chr1:150954676:G:A	150954676	A,A	G,G	1,1	-inf,-inf	inf,inf	3.05658,1.96019	0.00187513	0.00187513
1	chr1:150957087:G:A	150957087	A,A	G,G	1,1	-inf,-inf	inf,inf	3.09518,1.90993	0.00184154	0.00184154
1	chr1:151348851:G:A	151348851	A,A	G,G	1,1	inf,-inf	inf,inf	4.51544,0.000274409	0.00181242	0.00181242
1	chr1:150801989:A:G	150801989	G,G	A,A	1,1	-inf,-inf	inf,inf	2.28104,2.73544	0.0018023	0.0018023
1	chr1:150935225:G:T	150935225	T,T	G,G	1,1	-inf,-inf	inf,inf	3.12444,1.86299	0.00178638	0.00178638
1	chr1:150954893:G:T	150954893	T,T	G,G	1,1	-inf,-inf	inf,inf	3.03164,1.95637	0.00176902	0.00176902
1	chr1:150968905:C:T	150968905	T,T	C,C	1,1	-inf,-inf	inf,inf	3.06688,1.91127	0.00174265	0.00174265
1	chr1:150878428:CA:C	150878428	C,C	CA,CA	1,1	-inf,-inf	inf,inf	2.37524,2.62088	0.00173065	0.00173065
1	chr1:149909098:C:T	149909098	T,T	C,C	1,1	-inf,-inf	inf,inf	4.0059,0.843622	0.00172032	0.00172032
1	chr1:151341298:A:G	151341298	G,G	A,A	1,1	inf,inf	inf,inf	4.48584,0.03676	0.00171199	0.00171199
1	chr1:150898821:C:T	150898821	T,T	C,C	1,1	-inf,-inf	inf,inf	3.13847,1.82065	0.00169508	0.00169508
1	chr1:150884330:G:A	150884330	A,A	G,G	1,1	-inf,-inf	inf,inf	2.90736,2.05918	0.00167597	0.00167597
1	chr1:151297394:TAC:T	151297394	T,T	TAC,TAC	1,1	inf,inf	inf,inf	4.26269,0.481365	0.00167234	0.00167234
1	chr1:150753762:C:T	150753762	T,T	C,C	1,1	-inf,-inf	inf,inf	2.46703,2.50493	0.001652	0.001652
1	chr1:150944181:C:T	150944181	T,T	C,C	1,1	-inf,-inf	inf,inf	3.02954,1.91856	0.00163761	0.00163761
1	chr1:150574389:A:T	150574389	T,T	A,A	1,1	inf,inf	inf,inf	2.57952,2.38137	0.00162212	0.00162212
```
