## Supplementary material for "Characterization of shared and ancestry-specific signals driving complex traits using multi-ancestry fine-mapping": susiex_nc1.cs80.snp

```
BP	SNP	PIP(CS1)	LogBF(CS1,Pop1)	LogBF(CS1,Pop2)
149591757	chr1:149591757:T:C	2.03337e-06	-1.4772	-4.15888e-10
149591987	chr1:149591987:A:T	4.63973e-07	-1.54378	-1.41105
149593034	chr1:149593034:C:T	2.22743e-06	-1.09731e-10	-1.38605
149594549	chr1:149594549:C:A	2.1171e-06	-1.43685	-4.15888e-10
149597049	chr1:149597049:G:A	2.18186e-06	-1.09731e-10	-1.40672
149597078	chr1:149597078:AAGTC:A	5.79362e-06	-1.09731e-10	-0.43014
149597451	chr1:149597451:T:C	3.02831e-06	-1.09731e-10	-1.07889
149599090	chr1:149599090:A:T	8.36145e-06	1.01973	-1.08299
149601242	chr1:149601242:T:A	8.96262e-06	-0.888768	0.894934
149601298	chr1:149601298:A:C	2.21525e-06	-1.09731e-10	-1.39153
149601337	chr1:149601337:C:G	2.55156e-06	-1.09731e-10	-1.25019
149602777	chr1:149602777:T:A	4.69243e-06	-1.09731e-10	-0.640948
149604276	chr1:149604276:A:G	5.27329e-06	-1.09277	0.568532
149605901	chr1:149605901:A:G	2.12491e-06	-1.09731e-10	-1.43317
149606066	chr1:149606066:G:A	2.23513e-06	-1.09731e-10	-1.3826
149606190	chr1:149606190:G:A	3.03085e-06	-1.07805	-4.15888e-10
149610012	chr1:149610012:T:C	5.99721e-06	-1.55404	1.15844
149610300	chr1:149610300:A:G	2.19404e-06	-1.09731e-10	-1.40115
149612513	chr1:149612513:C:T	2.49253e-06	-1.2736	-4.15888e-10
149612944	chr1:149612944:G:T	3.62379e-06	-1.09731e-10	-0.899378
149613361	chr1:149613361:G:A	2.20959e-06	-1.09731e-10	-1.39409
149614107	chr1:149614107:G:A	2.14055e-06	-1.09731e-10	-1.42584
149615124	chr1:149615124:C:T	4.84155e-06	0.265129	-0.874791
149616150	chr1:149616150:G:A	5.41574e-06	-0.497589	-4.15888e-10
149617268	chr1:149617268:A:G	7.22786e-07	-1.39822	-1.11331
149617845	chr1:149617845:T:C	6.04762e-06	0.693967	-1.0812
149619018	chr1:149619018:C:T	2.17176e-06	-1.09731e-10	-1.41136
149619423	chr1:149619423:G:A	6.58858e-06	-1.09731e-10	-0.301559
149620448	chr1:149620448:A:G	3.10123e-06	-1.09731e-10	-1.0551
149620569	chr1:149620569:C:T	1.10607e-06	-1.31289	-0.773189
149622992	chr1:149622992:G:T	2.13194e-06	-1.09731e-10	-1.42987
149624440	chr1:149624440:A:G	4.61525e-06	-1.09731e-10	-0.657531
149626134	chr1:149626134:C:T	7.64045e-06	-0.153441	-4.15888e-10
149626226	chr1:149626226:A:T	7.49585e-06	-1.55488	1.38234
149628367	chr1:149628367:G:C	2.16844e-06	-1.09731e-10	-1.41289
149628712	chr1:149628712:T:A	7.03399e-06	1.01092	-1.24706
149629286	chr1:149629286:A:G	9.83766e-07	-1.23536	-0.967902
149629398	chr1:149629398:C:T	7.61145e-06	0.959149	-1.11639
149629860	chr1:149629860:G:C	4.04988e-06	-0.788212	-4.15888e-10
149630031	chr1:149630031:C:T	6.2786e-06	-1.09731e-10	-0.349751
149630999	chr1:149630999:T:G	2.164e-06	-1.41494	-4.15888e-10
149631082	chr1:149631082:C:G	2.07538e-06	-1.45675	-4.15888e-10
149631582	chr1:149631582:A:G	8.84903e-06	-1.5024	1.49581
149632479	chr1:149632479:G:A	2.91237e-06	-1.09731e-10	-1.11793
149635466	chr1:149635466:G:A	6.91679e-06	-1.09731e-10	-0.252946
149635917	chr1:149635917:A:G	3.7494e-06	-1.09731e-10	-0.865302
149636020	chr1:149636020:T:G	4.05929e-06	-0.785889	-4.15888e-10
149636405	chr1:149636405:G:GA	5.83697e-06	0.822627	-1.24531
149636409	chr1:149636409:A:G	7.80746e-06	0.920911	-1.05273
149636580	chr1:149636580:G:A	8.65712e-06	0.946386	-0.974902
149636735	chr1:149636735:C:T	3.07423e-06	-1.09731e-10	-1.06384
149636776	chr1:149636776:G:A	1.40809e-06	-0.961889	-0.882778
149636809	chr1:149636809:T:A	3.88261e-06	-1.09731e-10	-0.830391
149636883	chr1:149636883:A:G	2.52967e-06	-1.09731e-10	-1.25881
149637868	chr1:149637868:C:T	2.82167e-06	-1.09731e-10	-1.14957
149637939	chr1:149637939:G:A	5.50026e-06	-1.09731e-10	-0.482102
149638701	chr1:149638701:T:C	6.90797e-06	1.00134	-1.25556
149638746	chr1:149638746:T:C	1.52124e-06	-0.577795	-1.18957
149639147	chr1:149639147:T:C	2.92549e-06	-1.11343	-4.15888e-10
149639373	chr1:149639373:A:G	3.72847e-06	-1.09731e-10	-0.8709
149640986	chr1:149640986:T:C	3.02455e-06	-1.09731e-10	-1.08014
149641335	chr1:149641335:C:T	2.93889e-06	-1.09731e-10	-1.10887
149641342	chr1:149641342:C:G	2.51817e-06	-1.09731e-10	-1.26337
149641403	chr1:149641403:A:G	7.38996e-07	-1.32612	-1.16324
149641930	chr1:149641930:T:C	1.15385e-06	-0.9772	-1.0666
149642398	chr1:149642398:C:T	2.3013e-06	-1.35343	-4.15888e-10
149642508	chr1:149642508:A:G	1.88831e-05	-1.05448	1.80585
149643601	chr1:149643601:A:G	2.68353e-06	-1.09731e-10	-1.19977
149643881	chr1:149643881:T:A	1.36184e-06	-1.18094	-0.697118
149643963	chr1:149643963:A:G	1.75697e-06	-1.3712	-0.252108
149644058	chr1:149644058:T:A	6.90371e-06	0.775887	-1.03073
149644073	chr1:149644073:A:G	2.89334e-06	-1.08574	-0.0387435
149644417	chr1:149644417:T:C	5.20293e-06	-1.09731e-10	-0.537675
149644634	chr1:149644634:C:T	2.13319e-06	-1.09731e-10	-1.42928
149644807	chr1:149644807:T:C	1.53751e-06	-1.49605	-0.260685
149645710	chr1:149645710:T:C	7.62114e-07	-1.52431	-0.934244
149645811	chr1:149645811:T:C	2.38854e-06	-1.09731e-10	-1.31621
149646152	chr1:149646152:G:A	2.12301e-06	-1.09731e-10	-1.43406
149646214	chr1:149646214:TA:T	2.79281e-06	-1.09731e-10	-1.15985
149646587	chr1:149646587:T:C	1.11879e-05	-1.09731e-10	0.227938
149646835	chr1:149646835:T:C	5.83464e-06	-1.09731e-10	-0.423086
149647029	chr1:149647029:C:T	5.07599e-07	-1.50203	-1.36293
149647179	chr1:149647179:G:T	2.75826e-06	-1.09731e-10	-1.1723
149648813	chr1:149648813:T:C	5.21689e-06	-1.09731e-10	-0.534996
149652859	chr1:149652859:T:C	1.38556e-05	-0.330731	0.772521
149653548	chr1:149653548:G:C	3.29389e-06	-1.09731e-10	-0.994829
149654376	chr1:149654376:C:T	6.78511e-06	-1.09731e-10	-0.272167
149655765	chr1:149655765:G:A	2.22591e-06	-1.09731e-10	-1.38673
149655926	chr1:149655926:A:G	7.73013e-06	-1.09731e-10	-0.141771
149658089	chr1:149658089:C:A	6.09079e-06	-1.09731e-10	-0.38012
149659127	chr1:149659127:A:G	2.2478e-06	-1.09731e-10	-1.37694
149660671	chr1:149660671:C:T	2.46226e-06	-1.09731e-10	-1.28582
149660750	chr1:149660750:T:A	2.32045e-06	-1.09731e-10	-1.34514
149661100	chr1:149661100:T:C	2.04714e-05	-1.09731e-10	0.832129
149662399	chr1:149662399:G:T	2.89864e-06	-1.09731e-10	-1.12265
149663994	chr1:149663994:T:C	1.59021e-05	-1.09731e-10	0.579557
149664169	chr1:149664169:C:G	6.22149e-06	-1.09731e-10	-0.358888
149665528	chr1:149665528:T:A	2.94906e-05	-1.09731e-10	1.19718
149667304	chr1:149667304:A:T	2.1231e-06	-1.09731e-10	-1.43402
149668695	chr1:149668695:C:T	2.18129e-06	-1.09731e-10	-1.40698
149669861	chr1:149669861:T:A	4.79396e-05	-1.09731e-10	1.68305
149669984	chr1:149669984:C:T	2.20395e-06	-1.09731e-10	-1.39665
149670829	chr1:149670829:G:T	2.48067e-06	-1.09731e-10	-1.27837
149670981	chr1:149670981:C:A	1.12608e-06	-0.686398	-1.38176
149671501	chr1:149671501:T:C	9.85506e-07	-0.777986	-1.42351
149671557	chr1:149671557:C:T	2.71218e-06	-1.09731e-10	-1.18914
149671661	chr1:149671661:A:G	4.27819e-06	-1.09731e-10	-0.733367
149672491	chr1:149672491:C:T	2.46227e-06	-1.28581	-4.15888e-10
149672599	chr1:149672599:G:A	2.23741e-06	-1.09731e-10	-1.38158
149674060	chr1:149674060:G:A	2.23338e-06	-1.09731e-10	-1.38338
149674572	chr1:149674572:AC:A	4.71618e-07	-1.54766	-1.39083
149674880	chr1:149674880:T:TG	6.10966e-06	-0.0819132	-0.295113
149677446	chr1:149677446:T:C	2.14851e-06	-1.09731e-10	-1.42212
149677451	chr1:149677451:A:G	3.98425e-05	2.08525	-0.587217
149677691	chr1:149677691:G:A	5.8118e-06	-1.09731e-10	-0.427008
149678910	chr1:149678910:A:T	2.39709e-06	-1.31264	-4.15888e-10
149682536	chr1:149682536:G:A	3.42304e-06	-1.09731e-10	-0.95637
149683176	chr1:149683176:A:G	4.52641e-06	-1.09731e-10	-0.676968
149686066	chr1:149686066:CTG:C	2.2284e-06	-1.09731e-10	-1.38561
149694342	chr1:149694342:T:G	2.22941e-06	-1.09731e-10	-1.38516
149695128	chr1:149695128:G:A	2.15697e-06	-1.09731e-10	-1.41819
149695363	chr1:149695363:A:C	2.64644e-06	-1.09731e-10	-1.21368
149696127	chr1:149696127:A:G	2.6357e-05	-1.09731e-10	1.08484
149712576	chr1:149712576:G:A	2.05358e-06	-1.46731	-4.15888e-10
149712859	chr1:149712859:T:C	2.10653e-06	-1.44186	-4.15888e-10
149713256	chr1:149713256:C:G	3.37013e-06	-1.09731e-10	-0.971946
149716014	chr1:149716014:A:G	3.27557e-06	-1.09731e-10	-1.0004
149716451	chr1:149716451:A:G	2.60899e-06	-1.09731e-10	-1.22794
149718518	chr1:149718518:G:A	4.37998e-06	-1.09731e-10	-0.709853
149719330	chr1:149719330:A:T	3.18467e-06	-1.02855	-4.15888e-10
149719332	chr1:149719332:GA:G	2.31811e-06	-1.34615	-4.15888e-10
149719334	chr1:149719334:A:T	2.4024e-06	-1.31043	-4.15888e-10
149721608	chr1:149721608:C:T	2.19752e-06	-1.09731e-10	-1.39957
149721974	chr1:149721974:C:T	3.24015e-06	-1.09731e-10	-1.01128
149721999	chr1:149721999:G:T	3.95402e-06	-1.09731e-10	-0.812166
149727258	chr1:149727258:C:A	1.16816e-05	0.271115	-4.15888e-10
149727977	chr1:149727977:C:T	2.61632e-06	-1.09731e-10	-1.22513
149735597	chr1:149735597:T:A	1.04721e-05	0.161818	-4.15888e-10
149736176	chr1:149736176:T:A	5.82646e-06	-1.09731e-10	-0.424488
149740347	chr1:149740347:A:G	1.92143e-06	-1.53383	-4.15888e-10
149740348	chr1:149740348:T:A	2.14747e-06	-1.09731e-10	-1.42261
149740466	chr1:149740466:T:C	2.12284e-06	-1.09731e-10	-1.43414
149742268	chr1:149742268:T:C	2.19445e-06	-1.09731e-10	-1.40097
149744012	chr1:149744012:T:C	7.40241e-06	-1.09731e-10	-0.185092
149744033	chr1:149744033:C:T	6.94496e-06	-1.09731e-10	-0.248882
149744621	chr1:149744621:A:AG	2.19291e-06	-1.09731e-10	-1.40167
149744628	chr1:149744628:A:T	1.02199e-06	-1.55524	-0.609904
149744692	chr1:149744692:C:T	1.03516e-06	-1.54774	-0.604608
149744819	chr1:149744819:A:G	9.10683e-07	-1.54872	-0.731742
149745138	chr1:149745138:A:T	1.87423e-06	-1.5587	-4.15888e-10
149745294	chr1:149745294:T:G	3.02741e-06	-1.09731e-10	-1.07919
149745509	chr1:149745509:G:A	2.61582e-06	-1.09731e-10	-1.22532
149745544	chr1:149745544:C:A	7.86234e-07	-1.53272	-0.894676
149745548	chr1:149745548:G:A	8.59509e-06	-1.09731e-10	-0.0357071
149745735	chr1:149745735:G:A	8.74171e-07	-1.52443	-0.796949
149745924	chr1:149745924:G:C	8.06507e-07	-1.5273	-0.874636
149746098	chr1:149746098:G:A	2.19611e-06	-1.40021	-4.15888e-10
149746229	chr1:149746229:A:T	6.52302e-07	-1.55609	-1.05805
149746256	chr1:149746256:T:G	2.14337e-06	-0.00326696	-1.42125
149746387	chr1:149746387:G:A	2.12298e-06	-1.09731e-10	-1.43408
149746431	chr1:149746431:C:T	1.87147e-06	-1.56018	-4.15888e-10
149746542	chr1:149746542:C:T	4.51062e-07	-1.55725	-1.42579
149746988	chr1:149746988:CAG:C	4.77604e-07	-1.56016	-1.36571
149747172	chr1:149747172:G:A	2.30303e-06	-1.09731e-10	-1.35267
149747620	chr1:149747620:C:T	2.62838e-06	-1.09731e-10	-1.22053
149747624	chr1:149747624:G:C	2.33303e-06	-1.09731e-10	-1.33973
149747642	chr1:149747642:T:C	2.19321e-06	-1.09731e-10	-1.40153
149747933	chr1:149747933:C:T	5.29452e-07	-1.4389	-1.38391
149748349	chr1:149748349:G:T	2.1232e-06	-1.09731e-10	-1.43398
149750534	chr1:149750534:A:T	3.38285e-06	-1.09731e-10	-0.96818
149750827	chr1:149750827:A:T	2.1987e-06	-1.55219	0.153162
149750830	chr1:149750830:T:A	4.71665e-06	-1.09731e-10	-0.635798
149750959	chr1:149750959:C:CT	4.45527e-06	-1.09731e-10	-0.69281
149751048	chr1:149751048:T:C	4.50675e-06	-1.09731e-10	-0.681321
149751101	chr1:149751101:T:A	4.94034e-06	-1.09731e-10	-0.589463
149751182	chr1:149751182:T:C	5.42295e-07	-1.53206	-1.26679
149751838	chr1:149751838:T:C	1.3516e-06	-0.64899	-1.23662
149751930	chr1:149751930:CT:C	2.16628e-06	-1.09731e-10	-1.41389
149752350	chr1:149752350:C:A	2.19014e-06	-1.09731e-10	-1.40293
149752362	chr1:149752362:G:C	2.3299e-06	-1.09731e-10	-1.34107
149752634	chr1:149752634:G:A	2.12338e-06	-1.09731e-10	-1.43389
149752734	chr1:149752734:G:A	2.08476e-06	-1.45225	-4.15888e-10
149754082	chr1:149754082:T:C	2.60989e-06	-1.54509	0.317503
149756406	chr1:149756406:G:A	1.87231e-06	-1.55972	-4.15888e-10
149756908	chr1:149756908:C:T	2.24087e-06	-1.09731e-10	-1.38003
149756984	chr1:149756984:C:T	4.1587e-06	-1.09731e-10	-0.761694
149757308	chr1:149757308:C:A	2.12618e-06	-1.09731e-10	-1.43257
149757951	chr1:149757951:T:G	6.34028e-06	-1.09731e-10	-0.339974
149758598	chr1:149758598:T:C	3.24721e-06	-1.09731e-10	-1.0091
149758691	chr1:149758691:T:C	3.70796e-06	0.543313	-1.41973
149759595	chr1:149759595:C:T	2.12284e-06	-1.09731e-10	-1.43414
149760073	chr1:149760073:T:G	1.14352e-05	0.638623	-0.388821
149761042	chr1:149761042:T:C	2.18004e-06	-1.09731e-10	-1.40755
149761283	chr1:149761283:C:T	2.24833e-06	-1.09731e-10	-1.37671
149761424	chr1:149761424:C:T	8.22816e-06	0.45004	-0.529376
149761827	chr1:149761827:G:T	2.12791e-06	-1.09731e-10	-1.43176
149762432	chr1:149762432:C:T	1.46307e-05	0.684244	-0.188021
149763063	chr1:149763063:G:T	5.11927e-06	-1.09731e-10	-0.553886
149764711	chr1:149764711:A:G	4.18986e-06	-1.09731e-10	-0.75423
149764906	chr1:149764906:A:G	4.31962e-06	-1.09731e-10	-0.723731
149765513	chr1:149765513:C:G	5.43505e-07	-1.54068	-1.25594
149766726	chr1:149766726:G:C	2.77397e-06	-1.09731e-10	-1.16662
149766771	chr1:149766771:C:T	3.00622e-06	-1.09731e-10	-1.08622
149767037	chr1:149767037:G:A	1.59897e-06	-0.347906	-1.36963
149769297	chr1:149769297:T:A	2.02974e-06	-1.47899	-4.15888e-10
149769298	chr1:149769298:T:G	1.98027e-06	-1.50366	-4.15888e-10
149771610	chr1:149771610:G:T	1.20493e-05	0.30211	-4.15888e-10
149774246	chr1:149774246:T:C	2.138e-06	-1.09731e-10	-1.42703
149774328	chr1:149774328:T:C	3.7797e-06	-1.09731e-10	-0.857253
149775542	chr1:149775542:T:A	2.38812e-06	-1.09731e-10	-1.31639
149775741	chr1:149775741:T:C	7.58269e-06	-0.161029	-4.15888e-10
149776844	chr1:149776844:T:C	3.13522e-06	-1.09731e-10	-1.0442
149777234	chr1:149777234:TG:T	3.3866e-06	-1.09731e-10	-0.96707
149777306	chr1:149777306:G:A	2.12361e-06	-1.09731e-10	-1.43378
149777509	chr1:149777509:T:G	3.85784e-06	-1.09731e-10	-0.836791
149777550	chr1:149777550:G:A	2.72586e-06	-1.09731e-10	-1.18411
149777898	chr1:149777898:TTC:T	5.00101e-06	-1.09731e-10	-0.577257
149778033	chr1:149778033:C:G	2.12965e-06	-1.09731e-10	-1.43094
149780046	chr1:149780046:C:A	8.46069e-06	-1.09731e-10	-0.0514667
149780147	chr1:149780147:C:T	2.64054e-06	-1.21592	-4.15888e-10
149780181	chr1:149780181:A:G	2.35212e-06	-1.09731e-10	-1.33158
149780780	chr1:149780780:A:C	2.37198e-06	-1.32317	-4.15888e-10
149781411	chr1:149781411:T:C	5.49135e-06	-1.09731e-10	-0.483723
149781543	chr1:149781543:G:A	4.06337e-06	-0.784884	-4.15888e-10
149781730	chr1:149781730:A:G	3.21502e-06	-1.09731e-10	-1.01906
149784623	chr1:149784623:T:C	2.14635e-06	-1.09731e-10	-1.42313
149786201	chr1:149786201:CTA:C	7.87491e-06	-1.09731e-10	-0.123216
149786425	chr1:149786425:G:C	3.41463e-06	-1.09731e-10	-0.95883
149786508	chr1:149786508:G:A	8.90531e-06	0.583005	-0.583255
149786772	chr1:149786772:T:A	2.57241e-06	-1.09731e-10	-1.24205
149787421	chr1:149787421:A:G	3.19584e-06	-1.09731e-10	-1.02505
149787619	chr1:149787619:T:C	2.58539e-06	-1.23702	-4.15888e-10
149788070	chr1:149788070:T:C	3.66889e-06	-0.887008	-4.15888e-10
149788259	chr1:149788259:G:A	3.02213e-06	-1.09731e-10	-1.08094
149788436	chr1:149788436:G:A	4.88225e-06	-1.09731e-10	-0.601291
149788668	chr1:149788668:C:T	2.25094e-06	-1.09731e-10	-1.37555
149788793	chr1:149788793:G:A	2.49423e-06	-1.09731e-10	-1.27292
149788973	chr1:149788973:G:A	3.47755e-06	-1.09731e-10	-0.94057
149789005	chr1:149789005:A:G	3.75873e-06	-1.09731e-10	-0.862817
149789306	chr1:149789306:T:C	1.07821e-05	0.638048	-0.447062
149789380	chr1:149789380:G:A	1.58408e-05	0.575691	-4.15888e-10
149789532	chr1:149789532:G:T	4.23623e-06	-1.09731e-10	-0.743225
149789667	chr1:149789667:C:T	3.79834e-06	-1.09731e-10	-0.852333
149790028	chr1:149790028:T:C	1.71814e-05	1.6765	-1.01957
149790595	chr1:149790595:CCTT:C	4.67452e-06	-1.09731e-10	-0.644772
149791461	chr1:149791461:AAAG:A	8.0209e-06	-1.09731e-10	-0.104847
149791617	chr1:149791617:CTG:C	3.15491e-06	-1.09731e-10	-1.03794
149792644	chr1:149792644:T:C	2.4699e-06	-1.09731e-10	-1.28272
149792646	chr1:149792646:C:T	2.73738e-06	-1.09731e-10	-1.1799
149792710	chr1:149792710:C:T	2.97472e-06	-1.09731e-10	-1.09675
149792781	chr1:149792781:AG:A	3.95486e-05	1.49063	-4.15888e-10
149792873	chr1:149792873:CCGAGT:C	2.15947e-06	-1.09731e-10	-1.41703
149793501	chr1:149793501:G:C	3.15171e-06	-1.09731e-10	-1.03895
149793992	chr1:149793992:A:C	1.90666e-06	-1.54154	-4.15888e-10
149794364	chr1:149794364:G:A	3.21359e-06	-1.01951	-4.15888e-10
149795958	chr1:149795958:G:A	2.87934e-06	-1.09731e-10	-1.12934
149796466	chr1:149796466:A:G	5.33343e-06	-1.09731e-10	-0.512903
149796470	chr1:149796470:C:T	2.89321e-06	-1.12453	-4.15888e-10
149796950	chr1:149796950:T:C	4.85161e-07	-1.55903	-1.35115
149797787	chr1:149797787:AG:A	1.48402e-05	0.870809	-0.360367
149798582	chr1:149798582:C:T	3.63448e-06	-1.09731e-10	-0.896432
149800139	chr1:149800139:A:G	2.54202e-06	-1.09731e-10	-1.25394
149800262	chr1:149800262:T:C	5.50669e-06	-1.09731e-10	-0.480934
149800313	chr1:149800313:G:A	9.4346e-07	-0.866943	-1.37816
149800334	chr1:149800334:G:A	1.24724e-06	-1.55885	-0.407117
149800398	chr1:149800398:C:T	6.55084e-06	0.280908	-0.588213
149800558	chr1:149800558:G:A	3.38953e-06	-1.09731e-10	-0.966205
149800575	chr1:149800575:A:G	4.39489e-06	0.330615	-1.03707
149800948	chr1:149800948:T:C	5.33384e-06	0.458832	-0.971658
149800957	chr1:149800957:A:C	2.50231e-06	-1.09731e-10	-1.26968
149801833	chr1:149801833:A:G	5.64428e-06	-1.09731e-10	-0.456255
149801846	chr1:149801846:T:G	4.42903e-06	-1.09731e-10	-0.698717
149802472	chr1:149802472:T:C	2.39197e-06	-1.09731e-10	-1.31478
149802563	chr1:149802563:C:T	1.40959e-06	-0.52229	-1.32131
149802835	chr1:149802835:G:A	5.88281e-06	-1.09731e-10	-0.414862
149802920	chr1:149802920:C:G	2.12457e-06	-1.09731e-10	-1.43333
149803255	chr1:149803255:C:G	1.97864e-06	-1.50449	-4.15888e-10
149803577	chr1:149803577:G:C	1.66663e-06	-0.646915	-1.02918
149803702	chr1:149803702:A:C	2.12807e-06	-1.09731e-10	-1.43168
149803750	chr1:149803750:T:A	1.20182e-05	-1.09731e-10	0.299521
149803816	chr1:149803816:A:G	8.96704e-06	1.10475	-1.0981
149804644	chr1:149804644:GT:G	2.28134e-06	-1.09731e-10	-1.36213
149804985	chr1:149804985:C:T	9.34503e-07	-1.00259	-1.25205
149805414	chr1:149805414:T:C	2.9696e-06	-1.53718	0.438709
149805526	chr1:149805526:C:T	2.41723e-06	-1.09731e-10	-1.30427
149805827	chr1:149805827:A:G	4.04649e-06	-0.789049	-4.15888e-10
149806291	chr1:149806291:T:A	1.05694e-05	1.35844	-1.18737
149806423	chr1:149806423:C:T	1.07463e-05	1.32557	-1.1379
149807173	chr1:149807173:G:A	1.18928e-05	1.4579	-1.16887
149807329	chr1:149807329:C:A	1.15542e-05	-0.00769958	0.267851
149807433	chr1:149807433:A:T	2.38299e-06	-1.09731e-10	-1.31854
149807752	chr1:149807752:C:T	4.91921e-06	-1.09731e-10	-0.59375
149807812	chr1:149807812:GAAGA:G	1.10842e-05	-1.09731e-10	0.218624
149808134	chr1:149808134:GA:G	1.2116e-05	1.39766	-1.09003
149808879	chr1:149808879:A:G	2.18928e-06	-1.09731e-10	-1.40333
149808980	chr1:149808980:A:C	1.08433e-05	1.39869	-1.20204
149809178	chr1:149809178:C:CTA	6.48481e-06	0.703648	-1.02108
149810428	chr1:149810428:T:C	2.94013e-06	-1.09731e-10	-1.10845
149810981	chr1:149810981:T:C	2.38463e-06	-1.09731e-10	-1.31785
149811112	chr1:149811112:A:G	1.12816e-05	1.38759	-1.15131
149811169	chr1:149811169:AG:A	1.01263e-05	1.27426	-1.14603
149811508	chr1:149811508:G:C	6.57016e-07	-1.4897	-1.11725
149812969	chr1:149812969:CAT:C	1.39538e-05	-1.09731e-10	0.448852
149813017	chr1:149813017:G:A	1.07542e-05	1.27199	-1.08359
149813484	chr1:149813484:C:T	3.14777e-06	-1.09731e-10	-1.0402
149813687	chr1:149813687:C:G	2.05847e-06	-1.46494	-4.15888e-10
149813700	chr1:149813700:G:A	1.90899e-06	-1.54032	-4.15888e-10
149814341	chr1:149814341:G:A	2.88609e-06	-1.09731e-10	-1.127
149815096	chr1:149815096:T:A	1.87243e-06	-1.55966	-4.15888e-10
149815383	chr1:149815383:AGC:A	4.28332e-06	-1.09731e-10	-0.732169
149816259	chr1:149816259:T:C	2.42071e-06	-1.30284	-4.15888e-10
149817058	chr1:149817058:G:A	7.35221e-06	-0.191896	-4.15888e-10
149817229	chr1:149817229:A:C	3.46701e-06	-1.55916	0.615559
149817313	chr1:149817313:T:A	5.38256e-06	-1.09731e-10	-0.503734
149817343	chr1:149817343:A:AG	1.1729e-05	1.41369	-1.13853
149817350	chr1:149817350:A:AG	1.01884e-05	1.27482	-1.14047
149817374	chr1:149817374:A:C	1.11952e-05	1.3732	-1.14461
149817434	chr1:149817434:T:C	3.32497e-06	-1.09731e-10	-0.985436
149818527	chr1:149818527:T:C	9.94157e-06	-1.09731e-10	0.109828
149819439	chr1:149819439:A:T	2.14884e-06	-1.09731e-10	-1.42197
149819994	chr1:149819994:CT:C	3.7908e-06	-1.09731e-10	-0.854321
149821316	chr1:149821316:C:T	7.11631e-07	-1.42644	-1.10066
149843672	chr1:149843672:A:G	2.36215e-06	-1.09731e-10	-1.32733
149843756	chr1:149843756:A:G	5.25488e-07	-1.49939	-1.33094
149843969	chr1:149843969:T:C	4.74631e-06	0.565529	-1.19506
149843994	chr1:149843994:A:G	4.69917e-06	-0.639511	-4.15888e-10
149844173	chr1:149844173:T:C	1.43922e-06	-1.55935	-0.263447
149844276	chr1:149844276:A:G	2.18812e-06	-1.09731e-10	-1.40385
149844469	chr1:149844469:T:G	6.96928e-06	1.17628	-1.42167
149845471	chr1:149845471:T:C	3.24605e-05	2.23137	-0.938247
149845808	chr1:149845808:A:G	2.12555e-06	-1.09731e-10	-1.43287
149845941	chr1:149845941:T:C	3.41651e-05	2.28284	-0.938535
149846259	chr1:149846259:A:G	2.13493e-06	-1.09731e-10	-1.42846
149846617	chr1:149846617:T:TA	3.41951e-05	2.2835	-0.938314
149846743	chr1:149846743:T:C	1.87189e-06	-1.55995	-4.15888e-10
149846994	chr1:149846994:G:A	5.17892e-07	-1.488	-1.35688
149847309	chr1:149847309:A:G	2.12565e-06	-1.09731e-10	-1.43282
149848891	chr1:149848891:G:A	2.12284e-06	-1.09731e-10	-1.43414
149849089	chr1:149849089:C:G	4.92028e-06	0.817224	-1.41076
149849209	chr1:149849209:T:C	2.13315e-06	-1.09731e-10	-1.4293
149849452	chr1:149849452:C:T	1.88944e-06	-1.55062	-4.15888e-10
149849864	chr1:149849864:C:T	2.37676e-06	-1.09731e-10	-1.32116
149875751	chr1:149875751:C:T	6.004e-05	3.31465	-1.40653
149875763	chr1:149875763:C:T	2.27969e-06	-1.09731e-10	-1.36286
149876424	chr1:149876424:C:A	2.50446e-06	-1.26883	-4.15888e-10
149876917	chr1:149876917:C:G	0.000113633	3.26682	-0.720747
149877095	chr1:149877095:C:T	2.85171e-06	-1.09731e-10	-1.13898
149877335	chr1:149877335:C:G	9.37313e-07	-1.4814	-0.770234
149877621	chr1:149877621:G:A	2.14725e-06	-1.42271	-4.15888e-10
149877879	chr1:149877879:G:T	7.13269e-06	-1.09731e-10	-0.22221
149878371	chr1:149878371:C:T	2.28947e-06	-1.09731e-10	-1.35858
149878564	chr1:149878564:T:C	1.98434e-06	-1.50161	-4.15888e-10
149879021	chr1:149879021:C:T	2.59597e-06	-1.09731e-10	-1.23294
149879180	chr1:149879180:G:A	2.64419e-06	-1.09731e-10	-1.21453
149879264	chr1:149879264:G:A	2.2354e-06	-1.09731e-10	-1.38248
149879312	chr1:149879312:T:G	4.21269e-06	-1.09731e-10	-0.748795
149879333	chr1:149879333:G:A	2.23874e-06	-1.09731e-10	-1.38099
149879391	chr1:149879391:G:T	9.87046e-05	3.12716	-0.721928
149879871	chr1:149879871:A:G	2.38681e-06	-1.09731e-10	-1.31694
149880642	chr1:149880642:A:G	2.31223e-06	-1.09731e-10	-1.34869
149881178	chr1:149881178:C:T	3.52545e-06	-1.09731e-10	-0.926889
149881377	chr1:149881377:C:A	8.67752e-07	-0.993076	-1.33567
149881539	chr1:149881539:G:C	0.000112949	3.20566	-0.66562
149881767	chr1:149881767:G:A	2.70376e-06	-1.09731e-10	-1.19226
149882095	chr1:149882095:A:G	2.26085e-06	-1.09731e-10	-1.37116
149882203	chr1:149882203:T:C	2.62139e-06	-1.09731e-10	-1.22319
149882458	chr1:149882458:G:A	2.25709e-06	-1.09731e-10	-1.37282
149882598	chr1:149882598:G:A	0.000124206	3.35732	-0.722282
149882774	chr1:149882774:T:C	1.87777e-06	-1.55681	-4.15888e-10
149882990	chr1:149882990:C:G	2.20151e-06	-1.09731e-10	-1.39776
149883504	chr1:149883504:ATTG:A	3.07623e-06	-1.09731e-10	-1.06319
149883511	chr1:149883511:T:C	2.94742e-06	-1.09731e-10	-1.10597
149883746	chr1:149883746:G:A	2.51726e-06	-1.09731e-10	-1.26373
149883893	chr1:149883893:C:A	3.73879e-06	-1.09731e-10	-0.868135
149884184	chr1:149884184:C:T	3.56436e-06	-1.09731e-10	-0.915914
149884354	chr1:149884354:C:T	3.65447e-06	-1.09731e-10	-0.890947
149884597	chr1:149884597:G:A	2.3049e-06	-1.09731e-10	-1.35186
149884784	chr1:149884784:T:C	1.89546e-06	-1.54743	-4.15888e-10
149884800	chr1:149884800:C:T	0.000121223	3.33301	-0.722282
149885170	chr1:149885170:C:T	0.00013132	3.41302	-0.722282
149885263	chr1:149885263:C:T	2.29566e-06	-1.09731e-10	-1.35588
149886002	chr1:149886002:GCA:G	9.94209e-05	2.41247	-4.15888e-10
149886763	chr1:149886763:G:C	3.94958e-06	-1.09731e-10	-0.813289
149886970	chr1:149886970:C:G	3.01783e-06	-1.08236	-4.15888e-10
149887025	chr1:149887025:G:A	7.23288e-06	-0.20826	-4.15888e-10
149888769	chr1:149888769:A:G	4.93538e-06	-1.09731e-10	-0.590468
149888822	chr1:149888822:C:T	6.07356e-07	-1.25141	-1.43412
149889399	chr1:149889399:A:G	8.4648e-06	-1.09731e-10	-0.0509818
149889648	chr1:149889648:T:C	0.000139646	3.48194	-0.729731
149890184	chr1:149890184:G:C	3.19332e-06	-1.09731e-10	-1.02584
149890210	chr1:149890210:C:T	0.000101535	3.18339	-0.749888
149890245	chr1:149890245:T:C	3.24456e-06	-1.00992	-4.15888e-10
149890279	chr1:149890279:T:C	0.000107697	3.24231	-0.749888
149890981	chr1:149890981:A:G	0.000106171	3.22933	-0.751179
149891133	chr1:149891133:T:TG	3.88751e-05	2.5397	-1.06624
149891140	chr1:149891140:A:G	3.62877e-06	-1.09731e-10	-0.898005
149891682	chr1:149891682:C:T	3.14163e-06	-1.09731e-10	-1.04216
149892070	chr1:149892070:T:C	2.89615e-06	-1.09731e-10	-1.12351
149892109	chr1:149892109:C:T	3.83708e-06	-1.09731e-10	-0.842185
149892716	chr1:149892716:G:A	7.61709e-05	3.20641	-1.06033
149892939	chr1:149892939:C:T	0.00015565	3.63821	-0.777498
149893559	chr1:149893559:C:T	2.50285e-06	-1.09731e-10	-1.26947
149893831	chr1:149893831:C:A	3.9349e-06	-1.09731e-10	-0.817011
149893929	chr1:149893929:A:G	3.60527e-05	2.46058	-1.0625
149894144	chr1:149894144:G:A	2.31487e-06	-1.09731e-10	-1.34755
149894847	chr1:149894847:C:G	4.04871e-06	-1.09731e-10	-0.7885
149895122	chr1:149895122:A:G	9.97305e-05	3.1623	-0.746726
149895203	chr1:149895203:A:G	2.2969e-06	-1.09731e-10	-1.35534
149895297	chr1:149895297:C:T	0.000104182	3.14038	-0.681141
149895465	chr1:149895465:T:C	3.6854e-05	2.47806	-1.05799
149895471	chr1:149895471:A:G	2.19367e-06	-1.09731e-10	-1.40132
149895679	chr1:149895679:C:CT	1.14526e-05	1.68501	-1.43369
149895938	chr1:149895938:A:G	3.55096e-06	-1.09731e-10	-0.91968
149896135	chr1:149896135:A:G	7.00878e-06	-1.09731e-10	-0.239735
149896184	chr1:149896184:C:CT	6.65968e-06	-1.09731e-10	-0.290826
149896445	chr1:149896445:C:G	2.22362e-06	-1.09731e-10	-1.38776
149896781	chr1:149896781:C:T	1.11433e-05	1.64279	-1.41885
149897345	chr1:149897345:C:T	0.000109276	3.28066	-0.773689
149897798	chr1:149897798:A:G	2.0358e-05	2.19366	-1.36708
149897913	chr1:149897913:G:A	0.000104494	3.32486	-0.862629
149897928	chr1:149897928:C:T	2.36466e-06	-1.09731e-10	-1.32626
149898020	chr1:149898020:G:A	6.36308e-06	-0.336385	-4.15888e-10
149898212	chr1:149898212:A:C	2.6666e-06	-1.09731e-10	-1.20609
149898394	chr1:149898394:T:G	1.22374e-05	1.7289	-1.41129
149898815	chr1:149898815:C:T	3.65337e-06	-0.891249	-4.15888e-10
149899449	chr1:149899449:G:A	0.000118371	3.33707	-0.750147
149899450	chr1:149899450:C:T	0.000116245	3.31895	-0.750147
149899512	chr1:149899512:G:T	1.39432e-05	1.85443	-1.40633
149899725	chr1:149899725:C:T	1.89399e-06	-1.54821	-4.15888e-10
149899834	chr1:149899834:C:T	2.49183e-06	-1.09731e-10	-1.27388
149900191	chr1:149900191:G:A	1.14403e-05	-1.09731e-10	0.250246
149900302	chr1:149900302:C:A	2.69099e-06	-1.09731e-10	-1.19699
149901426	chr1:149901426:A:G	2.08244e-06	-1.45336	-4.15888e-10
149901570	chr1:149901570:G:C	2.47421e-06	-1.09731e-10	-1.28098
149901603	chr1:149901603:T:G	3.91991e-05	2.66312	-1.18136
149901624	chr1:149901624:GCCTC:G	3.16625e-05	2.50182	-1.23359
149901780	chr1:149901780:C:T	3.44372e-06	-1.09731e-10	-0.950346
149901848	chr1:149901848:T:G	2.98686e-06	-1.09731e-10	-1.09268
149902190	chr1:149902190:A:G	2.17019e-06	-1.09731e-10	-1.41208
149902362	chr1:149902362:T:C	2.27242e-06	-1.09731e-10	-1.36605
149903054	chr1:149903054:G:A	4.75784e-05	2.88384	-1.20836
149903154	chr1:149903154:G:T	2.6009e-06	-1.09731e-10	-1.23104
149903187	chr1:149903187:G:A	4.02232e-06	-1.09731e-10	-0.795039
149904818	chr1:149904818:A:T	0.000860865	4.60329	-0.0322517
149905113	chr1:149905113:G:A	1.90005e-06	-1.54502	-4.15888e-10
149905134	chr1:149905134:G:A	2.66978e-06	-1.09731e-10	-1.2049
149905486	chr1:149905486:C:T	2.50177e-06	-1.09731e-10	-1.2699
149906597	chr1:149906597:T:TC	3.17997e-06	-1.09731e-10	-1.03003
149906777	chr1:149906777:G:A	2.25395e-06	-1.09731e-10	-1.37421
149906855	chr1:149906855:G:A	2.24586e-06	-1.37781	-4.15888e-10
149907474	chr1:149907474:G:A	3.81129e-06	-1.09731e-10	-0.84893
149907953	chr1:149907953:C:T	4.0468e-05	-1.09731e-10	1.51362
149907993	chr1:149907993:C:T	2.74014e-06	-1.09731e-10	-1.17889
149908385	chr1:149908385:T:TC	3.78176e-06	-1.09731e-10	-0.856708
149908723	chr1:149908723:T:C	8.29126e-05	3.33661	-1.10572
149908779	chr1:149908779:A:G	3.51755e-06	-0.929134	-4.15888e-10
149908803	chr1:149908803:A:G	6.15041e-05	3.20352	-1.27131
149908931	chr1:149908931:A:G	1.3747e-05	1.75447	-1.32054
149908945	chr1:149908945:C:G	2.36423e-06	-1.09731e-10	-1.32644
149909043	chr1:149909043:A:G	2.12509e-06	-1.09731e-10	-1.43309
149909098	chr1:149909098:C:T	0.00172032	5.68715	-0.423788
149909233	chr1:149909233:G:A	2.89362e-06	-1.09731e-10	-1.12439
149909311	chr1:149909311:A:G	2.54258e-05	2.483	-1.43413
149909330	chr1:149909330:C:T	3.00494e-06	-1.09731e-10	-1.08664
149909606	chr1:149909606:T:A	3.12142e-06	-1.09731e-10	-1.04861
149909621	chr1:149909621:A:C	1.64096e-05	2.03766	-1.42669
149909631	chr1:149909631:C:T	1.20758e-05	1.71892	-1.41462
149909669	chr1:149909669:G:A	2.47227e-06	-1.28176	-4.15888e-10
149909982	chr1:149909982:A:G	2.89694e-06	-1.09731e-10	-1.12324
149910346	chr1:149910346:G:A	2.77122e-06	-1.09731e-10	-1.16761
149910348	chr1:149910348:A:G	2.01705e-06	-0.05385	-1.43141
149910407	chr1:149910407:A:G	0.000359982	4.38684	-0.687684
149910739	chr1:149910739:C:A	1.89927e-05	0.75716	-4.15888e-10
149911138	chr1:149911138:C:T	2.17591e-06	-1.09731e-10	-1.40945
149911236	chr1:149911236:C:T	1.75875e-05	-1.09731e-10	0.680291
149911259	chr1:149911259:G:T	0.000428409	4.43529	-0.56211
149911494	chr1:149911494:G:A	2.21138e-06	-1.09731e-10	-1.39328
149911570	chr1:149911570:G:T	2.95608e-06	-1.09731e-10	-1.10303
149911616	chr1:149911616:A:T	2.17163e-06	-1.09731e-10	-1.41142
149911691	chr1:149911691:A:G	2.67584e-06	-1.09731e-10	-1.20263
149912127	chr1:149912127:A:G	7.83077e-06	-0.128837	-4.15888e-10
149912320	chr1:149912320:C:T	2.24746e-06	-1.09731e-10	-1.3771
149914031	chr1:149914031:G:A	6.70216e-07	-1.46686	-1.12019
149914179	chr1:149914179:T:G	2.65273e-06	-1.09731e-10	-1.21131
149914248	chr1:149914248:G:A	6.58311e-05	3.39027	-1.39007
149914309	chr1:149914309:CT:C	2.93571e-06	-1.09731e-10	-1.10995
149914337	chr1:149914337:G:C	2.41268e-06	-1.09731e-10	-1.30616
149914583	chr1:149914583:C:A	1.13904e-06	-0.845517	-1.2112
149916132	chr1:149916132:A:G	2.22971e-06	-1.09731e-10	-1.38502
149917787	chr1:149917787:C:T	5.30955e-06	0.719617	-1.23701
149917937	chr1:149917937:A:G	0.00019949	4.22876	-1.1199
149918380	chr1:149918380:T:C	2.25118e-06	-1.09731e-10	-1.37544
149918704	chr1:149918704:T:C	2.87368e-06	-1.09731e-10	-1.1313
149919014	chr1:149919014:T:G	2.53113e-06	-1.09731e-10	-1.25823
149919374	chr1:149919374:C:A	2.23829e-06	-1.09731e-10	-1.38119
149919409	chr1:149919409:C:A	2.42986e-06	-1.09731e-10	-1.29906
149919476	chr1:149919476:G:C	9.93377e-05	3.8112	-1.39958
149919771	chr1:149919771:T:A	1.87797e-06	-1.55671	-4.15888e-10
149919827	chr1:149919827:C:T	0.000125439	3.61114	-0.966216
149920345	chr1:149920345:T:C	2.30531e-06	-1.09731e-10	-1.35168
149920812	chr1:149920812:G:A	2.5412e-06	-1.09731e-10	-1.25426
149920887	chr1:149920887:T:C	2.27354e-06	-1.09731e-10	-1.36556
149920941	chr1:149920941:C:CT	2.32314e-06	-1.09731e-10	-1.34398
149921236	chr1:149921236:TCCTTG:T	2.53008e-06	-1.09731e-10	-1.25865
149921244	chr1:149921244:T:A	2.53395e-06	-1.09731e-10	-1.25712
149921266	chr1:149921266:G:T	5.64783e-06	-1.09731e-10	-0.455627
149921816	chr1:149921816:G:A	6.02445e-06	-1.09731e-10	-0.391071
149922159	chr1:149922159:A:G	2.16296e-06	-1.09731e-10	-1.41542
149922170	chr1:149922170:A:G	2.32286e-06	-1.09731e-10	-1.3441
149922428	chr1:149922428:C:A	2.34658e-06	-1.09731e-10	-1.33394
149922429	chr1:149922429:G:A	2.38926e-06	-1.09731e-10	-1.31591
149922553	chr1:149922553:A:C	6.63973e-05	3.40142	-1.39267
149923293	chr1:149923293:T:C	3.26456e-06	-1.09731e-10	-1.00377
149924018	chr1:149924018:T:C	2.179e-06	-1.09731e-10	-1.40803
149924521	chr1:149924521:A:G	0.000154158	4.01679	-1.16571
149924963	chr1:149924963:G:A	0.000108865	3.84587	-1.34266
149925023	chr1:149925023:T:A	2.3201e-06	-1.09731e-10	-1.34529
149925031	chr1:149925031:C:T	0.000121903	3.93151	-1.31518
149925196	chr1:149925196:AC:A	2.83466e-06	-1.09731e-10	-1.14498
149925212	chr1:149925212:A:G	8.97863e-06	-1.09731e-10	0.00795003
149925395	chr1:149925395:G:A	3.68094e-06	-0.883729	-4.15888e-10
149925413	chr1:149925413:G:A	2.36498e-06	-1.09731e-10	-1.32613
149925636	chr1:149925636:T:A	0.00012469	3.94977	-1.31083
149925720	chr1:149925720:G:C	2.31103e-06	-1.3492	-4.15888e-10
149926074	chr1:149926074:T:G	0.000267428	4.06781	-0.665856
149926178	chr1:149926178:T:C	3.03932e-06	-1.09731e-10	-1.07526
149926288	chr1:149926288:C:T	2.32821e-06	-1.09731e-10	-1.3418
149926400	chr1:149926400:A:G	1.87717e-06	-1.55713	-4.15888e-10
149927010	chr1:149927010:A:G	2.2818e-06	-1.09731e-10	-1.36193
149927993	chr1:149927993:A:G	0.000154181	4.11381	-1.26259
149928205	chr1:149928205:C:T	2.29324e-06	-1.09731e-10	-1.35693
149928718	chr1:149928718:T:C	0.000145843	4.1411	-1.34547
149929024	chr1:149929024:G:A	2.1789e-06	-1.09731e-10	-1.40808
149929956	chr1:149929956:G:A	2.65058e-06	-1.09731e-10	-1.21212
149930420	chr1:149930420:T:G	2.77376e-06	-1.09731e-10	-1.16669
149930696	chr1:149930696:A:G	0.000149988	4.20607	-1.38241
149931106	chr1:149931106:G:T	0.000130228	3.98162	-1.29924
149931717	chr1:149931717:G:A	8.33504e-05	3.65101	-1.41486
149931748	chr1:149931748:G:A	2.93577e-06	-1.09731e-10	-1.10993
149932582	chr1:149932582:A:C	8.65691e-05	3.3949	-1.12085
149932667	chr1:149932667:C:T	2.14068e-06	-1.09731e-10	-1.42577
149932676	chr1:149932676:C:T	2.54378e-06	-1.09731e-10	-1.25325
149933095	chr1:149933095:G:A	2.3658e-06	-1.09731e-10	-1.32578
149933961	chr1:149933961:A:G	5.05186e-06	-1.09731e-10	-0.56714
149934274	chr1:149934274:T:G	7.26149e-05	3.26962	-1.17135
149934520	chr1:149934520:T:C	0.00029867	1.95531	1.55714
149934646	chr1:149934646:T:A	2.3652e-06	-1.09731e-10	-1.32604
149934833	chr1:149934833:G:A	2.19991e-06	-1.09731e-10	-1.39848
149935098	chr1:149935098:C:T	2.12905e-06	-1.09731e-10	-1.43122
149935231	chr1:149935231:GAGGA:G	3.16315e-06	-1.09731e-10	-1.03533
149935279	chr1:149935279:CA:C	5.97424e-05	3.27945	-1.3763
149935365	chr1:149935365:C:T	6.60138e-05	3.21663	-1.21366
149935366	chr1:149935366:G:A	8.0234e-05	2.19805	-4.15888e-10
149935383	chr1:149935383:A:G	6.97431e-05	3.22899	-1.17107
149935860	chr1:149935860:T:G	5.41994e-06	-1.09731e-10	-0.496813
149936123	chr1:149936123:A:AAG	2.12489e-06	-1.09731e-10	-1.43318
149936215	chr1:149936215:A:G	9.38018e-07	-1.19622	-1.05466
149936281	chr1:149936281:A:G	9.93322e-05	2.41157	-4.15888e-10
149936289	chr1:149936289:G:A	2.13557e-06	-1.09731e-10	-1.42817
149936721	chr1:149936721:G:A	1.38415e-05	0.440776	-4.15888e-10
149936825	chr1:149936825:G:A	2.1878e-06	-1.09731e-10	-1.404
149937602	chr1:149937602:G:A	7.69049e-05	3.34105	-1.18538
149937619	chr1:149937619:G:T	3.48937e-06	-1.09731e-10	-0.937177
149937774	chr1:149937774:T:C	3.35502e-06	-1.09731e-10	-0.976439
149937925	chr1:149937925:C:A	2.75231e-06	-1.09731e-10	-1.17446
149938965	chr1:149938965:G:A	2.34802e-06	-1.09731e-10	-1.33333
149939577	chr1:149939577:C:T	2.65917e-06	-1.09731e-10	-1.20889
149939789	chr1:149939789:C:A	1.87957e-06	-1.55585	-4.15888e-10
149939797	chr1:149939797:C:T	9.6531e-05	2.38297	-4.15888e-10
149940246	chr1:149940246:G:A	2.3855e-06	-1.09731e-10	-1.31749
149940388	chr1:149940388:G:A	2.71608e-06	-1.09731e-10	-1.18771
149940883	chr1:149940883:G:A	4.44084e-06	-1.09731e-10	-0.696055
149941557	chr1:149941557:C:T	1.34437e-05	-1.09731e-10	0.411617
149941663	chr1:149941663:C:T	2.02375e-06	-1.48194	-4.15888e-10
149942127	chr1:149942127:C:T	2.2799e-06	-1.09731e-10	-1.36276
149942279	chr1:149942279:G:A	3.12439e-06	-1.09731e-10	-1.04766
149942458	chr1:149942458:G:A	2.28031e-06	-1.09731e-10	-1.36259
149942784	chr1:149942784:A:G	2.61465e-06	-1.09731e-10	-1.22577
149944730	chr1:149944730:TTTC:T	2.14284e-06	-1.42477	-4.15888e-10
149945134	chr1:149945134:T:G	5.9921e-06	-1.09731e-10	-0.396455
149946026	chr1:149946026:C:T	2.13952e-06	-1.09731e-10	-1.42632
149946116	chr1:149946116:C:T	2.99073e-06	-1.09731e-10	-1.09138
149946232	chr1:149946232:G:A	1.32601e-06	-0.513053	-1.39167
149946419	chr1:149946419:G:A	5.97513e-06	-1.09731e-10	-0.399291
149946438	chr1:149946438:C:T	6.94552e-05	3.23171	-1.17792
149946762	chr1:149946762:GA:G	2.12284e-06	-1.09731e-10	-1.43414
149947006	chr1:149947006:T:C	3.12938e-06	-1.09731e-10	-1.04606
149947586	chr1:149947586:G:A	3.17873e-06	-1.09731e-10	-1.03042
149947825	chr1:149947825:T:C	8.30491e-05	2.23253	-4.15888e-10
149948440	chr1:149948440:C:T	2.13446e-06	-1.09731e-10	-1.42868
149948691	chr1:149948691:C:A	1.90896e-06	-1.54034	-4.15888e-10
149948714	chr1:149948714:G:A	2.13192e-06	-1.09731e-10	-1.42988
149948986	chr1:149948986:G:A	3.1735e-06	-1.09731e-10	-1.03206
149949415	chr1:149949415:G:T	2.3554e-06	-1.09731e-10	-1.33019
149949936	chr1:149949936:C:T	0.000121771	3.77542	-1.16017
149950007	chr1:149950007:C:T	2.13252e-06	-1.09731e-10	-1.42959
149950064	chr1:149950064:C:G	3.14495e-06	-1.09731e-10	-1.0411
149950236	chr1:149950236:A:G	3.07293e-06	-1.09731e-10	-1.06427
149950245	chr1:149950245:G:A	8.54389e-05	2.2609	-4.15888e-10
149950266	chr1:149950266:TGA:T	3.28324e-06	-1.09731e-10	-0.998068
149950344	chr1:149950344:A:G	2.1399e-06	-1.09731e-10	-1.42614
149950357	chr1:149950357:C:T	2.34597e-06	-1.09731e-10	-1.3342
149950414	chr1:149950414:G:C	2.28657e-06	-1.09731e-10	-1.35984
149950558	chr1:149950558:C:A	3.1059e-06	-1.09731e-10	-1.05359
149951394	chr1:149951394:A:G	3.1604e-06	-1.09731e-10	-1.0362
149951850	chr1:149951850:G:A	2.47774e-06	-1.09731e-10	-1.27955
149952051	chr1:149952051:T:A	2.62204e-06	-1.09731e-10	-1.22295
149952304	chr1:149952304:G:GT	3.18472e-06	-1.09731e-10	-1.02853
149952387	chr1:149952387:C:T	6.6085e-07	-1.47808	-1.12304
149953068	chr1:149953068:T:A	0.000105622	3.72236	-1.24939
149953082	chr1:149953082:T:C	4.7875e-06	-0.620888	-4.15888e-10
149953262	chr1:149953262:C:A	9.06337e-05	3.45672	-1.13679
149953599	chr1:149953599:T:C	3.16103e-06	-1.09731e-10	-1.036
149953733	chr1:149953733:G:A	3.27032e-06	-1.09731e-10	-1.00201
149953949	chr1:149953949:A:G	2.55873e-06	-1.09731e-10	-1.24739
149953954	chr1:149953954:A:G	2.88689e-06	-1.09731e-10	-1.12672
149953968	chr1:149953968:A:G	2.59057e-06	-1.09731e-10	-1.23502
149954157	chr1:149954157:C:T	2.56062e-06	-1.09731e-10	-1.24665
149954595	chr1:149954595:T:C	3.29664e-06	-1.09731e-10	-0.993993
149954922	chr1:149954922:T:G	2.56065e-06	-1.09731e-10	-1.24664
149955075	chr1:149955075:C:T	2.25107e-06	-0.34423	-1.03126
149955122	chr1:149955122:A:C	0.000207062	1.54455	1.60157
149955275	chr1:149955275:A:G	2.12457e-06	-1.09731e-10	-1.43333
149955316	chr1:149955316:C:G	3.22629e-06	-1.09731e-10	-1.01556
149955488	chr1:149955488:T:C	3.14028e-06	-1.09731e-10	-1.04258
149956028	chr1:149956028:C:T	3.13722e-06	-1.04356	-4.15888e-10
149956202	chr1:149956202:T:C	7.98206e-05	3.42294	-1.23006
149956420	chr1:149956420:GCTTCC:G	3.22327e-06	-1.09731e-10	-1.0165
149956460	chr1:149956460:C:A	2.33345e-06	-1.09731e-10	-1.33955
149956728	chr1:149956728:T:C	3.51683e-06	-1.09731e-10	-0.929338
149956767	chr1:149956767:A:G	5.00247e-07	-1.45532	-1.42423
149956849	chr1:149956849:G:A	2.39091e-06	-1.09731e-10	-1.31522
149957057	chr1:149957057:G:A	3.4562e-06	-1.09731e-10	-0.946729
149957076	chr1:149957076:C:G	0.000110987	3.68252	-1.16001
149957333	chr1:149957333:G:A	0.000101195	3.55141	-1.12127
149957430	chr1:149957430:A:G	5.02901e-07	-1.46341	-1.41085
149957740	chr1:149957740:C:T	3.56703e-06	-1.09731e-10	-0.915163
149958165	chr1:149958165:T:C	5.97026e-06	-1.09731e-10	-0.400107
149958220	chr1:149958220:G:A	2.98341e-06	-1.09731e-10	-1.09383
149958452	chr1:149958452:C:T	0.000125992	3.82004	-1.17072
149958472	chr1:149958472:C:T	2.28682e-06	-1.09731e-10	-1.35974
149958916	chr1:149958916:T:TA	3.06491e-06	-1.09731e-10	-1.06688
149959254	chr1:149959254:G:T	3.61551e-06	-1.09731e-10	-0.901666
149959594	chr1:149959594:T:C	2.15794e-06	-1.09731e-10	-1.41774
149959622	chr1:149959622:G:A	2.00639e-06	-0.441993	-1.04857
149960224	chr1:149960224:A:G	3.54934e-06	-1.09731e-10	-0.920137
149960667	chr1:149960667:G:C	2.41271e-06	-1.09731e-10	-1.30615
149961082	chr1:149961082:T:C	0.000105558	3.89206	-1.41969
149961641	chr1:149961641:C:A	3.74798e-06	-1.09731e-10	-0.86568
149961655	chr1:149961655:C:T	9.35356e-06	0.0488596	-4.15888e-10
149962501	chr1:149962501:A:G	3.46779e-06	-1.09731e-10	-0.943381
149963235	chr1:149963235:C:T	3.59167e-06	-1.09731e-10	-0.90828
149963272	chr1:149963272:A:G	1.88029e-06	-1.55547	-4.15888e-10
149963518	chr1:149963518:C:T	3.47523e-06	-1.09731e-10	-0.941237
149964793	chr1:149964793:G:A	2.93161e-06	-1.09731e-10	-1.11135
149964808	chr1:149964808:G:A	3.6472e-06	-1.09731e-10	-0.892938
149964933	chr1:149964933:A:G	2.65112e-06	-1.09731e-10	-1.21192
149964986	chr1:149964986:C:T	2.14117e-06	-1.09731e-10	-1.42554
149965101	chr1:149965101:C:G	3.14304e-06	-1.09731e-10	-1.04171
149965225	chr1:149965225:G:A	3.50201e-06	-1.09731e-10	-0.93356
149966021	chr1:149966021:C:T	3.51197e-06	-1.09731e-10	-0.93072
149966595	chr1:149966595:T:C	3.50345e-06	-1.09731e-10	-0.93315
149966820	chr1:149966820:A:G	6.65879e-07	-1.45554	-1.138
149966973	chr1:149966973:T:C	2.05691e-06	-0.575136	-0.890557
149967024	chr1:149967024:AT:A	2.4141e-06	-1.09731e-10	-1.30557
149967212	chr1:149967212:G:C	2.13318e-06	-1.09731e-10	-1.42928
149967322	chr1:149967322:C:T	9.98939e-06	0.114626	-4.15888e-10
149967685	chr1:149967685:G:A	2.90815e-06	-1.09731e-10	-1.11938
149967819	chr1:149967819:T:C	2.43154e-06	-1.09731e-10	-1.29837
149968121	chr1:149968121:G:A	3.32956e-06	-1.09731e-10	-0.984056
149968218	chr1:149968218:T:C	3.42969e-06	-1.09731e-10	-0.954427
149968219	chr1:149968219:G:A	3.46563e-06	-1.09731e-10	-0.944003
149968278	chr1:149968278:AG:A	3.21682e-06	-1.09731e-10	-1.0185
149968626	chr1:149968626:C:T	3.54389e-06	-1.09731e-10	-0.921672
149968725	chr1:149968725:C:T	3.18562e-06	-1.09731e-10	-1.02825
149968952	chr1:149968952:G:A	3.56658e-06	-1.09731e-10	-0.915289
149969301	chr1:149969301:A:G	9.74127e-07	-1.45362	-0.759495
149970634	chr1:149970634:G:A	3.62021e-06	-1.09731e-10	-0.900366
149970751	chr1:149970751:C:T	3.93851e-06	-1.09731e-10	-0.816095
149971229	chr1:149971229:G:A	8.0909e-05	3.42326	-1.21684
149971531	chr1:149971531:A:G	4.42421e-06	-1.09731e-10	-0.699805
149971806	chr1:149971806:A:C	3.54905e-06	-1.09731e-10	-0.920218
149971856	chr1:149971856:T:C	1.83324e-06	-0.551655	-1.02916
149972207	chr1:149972207:C:T	3.58715e-06	-1.09731e-10	-0.909539
149972868	chr1:149972868:A:G	2.57876e-06	-1.09731e-10	-1.23959
149973549	chr1:149973549:G:A	3.62552e-06	-1.09731e-10	-0.898899
149973555	chr1:149973555:G:A	2.22021e-06	-1.38929	-4.15888e-10
149974464	chr1:149974464:G:A	2.2466e-06	-1.09731e-10	-1.37748
149974499	chr1:149974499:G:A	3.10498e-06	-1.09731e-10	-1.05389
149975795	chr1:149975795:G:A	3.35296e-06	-1.09731e-10	-0.977053
149975878	chr1:149975878:G:A	9.51396e-05	3.58852	-1.22007
149975900	chr1:149975900:A:G	2.3509e-06	-1.09731e-10	-1.3321
149975910	chr1:149975910:A:G	2.22365e-06	-1.09731e-10	-1.38775
149976135	chr1:149976135:G:A	2.12286e-06	-1.09731e-10	-1.43413
149976387	chr1:149976387:G:A	4.22747e-06	-1.09731e-10	-0.745295
149977058	chr1:149977058:C:T	0.000133501	4.11787	-1.41066
149977157	chr1:149977157:T:C	2.29049e-06	-1.09731e-10	-1.35813
149977536	chr1:149977536:C:T	2.25594e-06	-1.09731e-10	-1.37333
149977683	chr1:149977683:C:T	2.55755e-06	-1.09731e-10	-1.24785
149977996	chr1:149977996:C:A	2.85302e-06	-1.09731e-10	-1.13852
149978479	chr1:149978479:A:T	1.54223e-05	0.548919	-4.15888e-10
149978927	chr1:149978927:T:A	4.80849e-06	-1.09731e-10	-0.616514
149979093	chr1:149979093:C:G	3.30842e-06	-1.09731e-10	-0.990427
149979268	chr1:149979268:G:A	3.58841e-06	-1.09731e-10	-0.90919
149979308	chr1:149979308:T:C	1.89652e-06	-1.54688	-4.15888e-10
149979873	chr1:149979873:A:G	0.000160855	4.30884	-1.41523
149979919	chr1:149979919:C:A	2.31087e-06	-1.09731e-10	-1.34927
149980830	chr1:149980830:C:T	2.27123e-06	-1.09731e-10	-1.36658
149980844	chr1:149980844:C:T	3.71284e-06	-1.09731e-10	-0.8751
149981477	chr1:149981477:G:A	4.35321e-06	-0.715983	-4.15888e-10
149981538	chr1:149981538:G:A	2.53999e-06	-1.09731e-10	-1.25474
149981573	chr1:149981573:C:T	2.25527e-06	-1.09731e-10	-1.37363
149981610	chr1:149981610:CCAAA:C	0.000147998	4.16547	-1.35517
149981946	chr1:149981946:G:A	2.23729e-06	-1.09731e-10	-1.38163
149982080	chr1:149982080:C:T	2.12286e-06	-1.09731e-10	-1.43413
149982105	chr1:149982105:C:T	2.14794e-06	-1.42239	-4.15888e-10
149982165	chr1:149982165:TAA:T	3.55734e-06	-1.09731e-10	-0.917883
149982170	chr1:149982170:AAATAT:A	3.82976e-06	-1.09731e-10	-0.844095
149983151	chr1:149983151:G:A	7.11678e-06	0.886434	-1.11088
149983264	chr1:149983264:T:C	3.56299e-06	-1.09731e-10	-0.916297
149983321	chr1:149983321:G:A	7.91226e-05	2.1841	-4.15888e-10
149983683	chr1:149983683:C:T	1.59375e-05	0.581779	-4.15888e-10
149984199	chr1:149984199:C:T	3.81098e-06	-0.849011	-4.15888e-10
149984312	chr1:149984312:G:T	0.000116868	3.73358	-1.15943
149984517	chr1:149984517:A:C	2.34397e-06	-1.09731e-10	-1.33505
149984778	chr1:149984778:A:G	2.75073e-06	-1.09731e-10	-1.17503
149985269	chr1:149985269:G:A	2.31055e-06	-1.09731e-10	-1.34941
149985282	chr1:149985282:C:A	2.12308e-06	-1.09731e-10	-1.43403
149985386	chr1:149985386:G:A	3.14034e-06	-1.09731e-10	-1.04257
149985547	chr1:149985547:G:A	2.3236e-06	-1.09731e-10	-1.34378
149985606	chr1:149985606:G:T	2.75088e-06	-1.09731e-10	-1.17498
149985621	chr1:149985621:T:G	2.3021e-06	-1.09731e-10	-1.35308
149985679	chr1:149985679:T:G	3.59721e-06	-1.09731e-10	-0.90674
149986121	chr1:149986121:A:G	3.60762e-06	-1.09731e-10	-0.90385
149986145	chr1:149986145:A:T	2.34368e-06	-1.09731e-10	-1.33517
149986156	chr1:149986156:T:G	2.30375e-06	-1.09731e-10	-1.35236
149986422	chr1:149986422:A:G	2.28931e-06	-1.09731e-10	-1.35865
149987348	chr1:149987348:T:C	2.13978e-06	-1.09731e-10	-1.4262
149987629	chr1:149987629:C:T	3.65712e-06	-1.09731e-10	-0.890221
149988285	chr1:149988285:T:A	2.30328e-06	-1.09731e-10	-1.35256
149988597	chr1:149988597:G:T	3.60745e-06	-1.09731e-10	-0.903897
149988620	chr1:149988620:C:T	2.56243e-06	-1.09731e-10	-1.24594
149989259	chr1:149989259:G:A	3.16253e-06	-1.03553	-4.15888e-10
149989363	chr1:149989363:C:G	2.19668e-06	-1.09731e-10	-1.39995
149989415	chr1:149989415:C:T	3.50879e-06	-1.09731e-10	-0.931625
149989663	chr1:149989663:C:T	0.00011909	3.7386	-1.14561
149990645	chr1:149990645:T:A	1.37521e-05	0.434293	-4.15888e-10
149990820	chr1:149990820:C:T	3.41111e-06	-1.09731e-10	-0.959859
149991045	chr1:149991045:G:A	2.07854e-06	-1.45523	-4.15888e-10
149991212	chr1:149991212:C:T	3.5937e-06	-1.09731e-10	-0.907715
149991248	chr1:149991248:A:G	2.77369e-06	-1.09731e-10	-1.16672
149991728	chr1:149991728:T:G	2.84617e-06	-1.09731e-10	-1.14092
149992035	chr1:149992035:C:G	3.66115e-06	-1.09731e-10	-0.889121
149992150	chr1:149992150:G:A	5.27692e-06	-1.09731e-10	-0.523556
149992178	chr1:149992178:T:C	3.56265e-06	-1.09731e-10	-0.916393
149992902	chr1:149992902:A:G	1.97992e-06	-1.50384	-4.15888e-10
149993190	chr1:149993190:C:T	3.58793e-06	-1.09731e-10	-0.909322
149994213	chr1:149994213:GTAT:G	0.000156584	4.28211	-1.41541
149994753	chr1:149994753:G:A	3.30974e-06	-1.09731e-10	-0.990029
149994867	chr1:149994867:T:C	3.10277e-06	-1.09731e-10	-1.0546
149995204	chr1:149995204:G:A	3.57898e-06	-1.09731e-10	-0.911819
149995346	chr1:149995346:G:A	0.000114415	3.71174	-1.1588
149995436	chr1:149995436:A:G	2.29523e-06	-1.09731e-10	-1.35607
149995785	chr1:149995785:C:T	3.61913e-06	-1.09731e-10	-0.900664
149995965	chr1:149995965:A:G	8.71854e-06	-0.0214456	-4.15888e-10
149996220	chr1:149996220:A:G	3.67551e-06	-1.09731e-10	-0.885207
149996342	chr1:149996342:T:C	2.27855e-06	-1.09731e-10	-1.36336
149996385	chr1:149996385:A:AC	1.19934e-05	-1.09731e-10	0.297459
149996770	chr1:149996770:A:G	0.000160138	4.28953	-1.40039
149996888	chr1:149996888:T:C	2.27541e-06	-1.09731e-10	-1.36474
149997901	chr1:149997901:C:T	2.14054e-06	-1.09731e-10	-1.42584
149998054	chr1:149998054:C:T	2.36524e-06	-1.09731e-10	-1.32602
149998081	chr1:149998081:A:G	2.34944e-06	-1.09731e-10	-1.33272
149998128	chr1:149998128:C:T	3.48787e-06	-1.09731e-10	-0.937606
149998149	chr1:149998149:C:G	0.000160163	4.27469	-1.3854
149998481	chr1:149998481:C:T	2.13072e-06	-1.09731e-10	-1.43044
149999076	chr1:149999076:T:C	2.17299e-06	-1.09731e-10	-1.41079
149999138	chr1:149999138:A:G	0.000140223	4.17191	-1.41557
149999266	chr1:149999266:C:T	0.000116355	3.72992	-1.16017
149999563	chr1:149999563:T:C	1.00656e-05	-1.09731e-10	0.122229
149999759	chr1:149999759:G:A	7.70331e-05	2.15734	-4.15888e-10
150000020	chr1:150000020:T:G	0.000119923	3.78639	-1.18643
150000346	chr1:150000346:G:A	3.59284e-06	-1.09731e-10	-0.907955
150000411	chr1:150000411:A:G	7.87781e-07	-1.44035	-0.985082
150000587	chr1:150000587:A:G	2.27352e-06	-1.09731e-10	-1.36557
150000599	chr1:150000599:C:T	3.32255e-06	-1.09731e-10	-0.986164
150000793	chr1:150000793:A:G	1.87784e-06	-1.55678	-4.15888e-10
150001275	chr1:150001275:T:C	4.9567e-06	-1.09731e-10	-0.586157
150001421	chr1:150001421:C:T	1.31922e-05	0.392729	-4.15888e-10
150001613	chr1:150001613:A:G	3.53695e-06	-1.09731e-10	-0.923632
150001774	chr1:150001774:T:C	1.63328e-05	-1.09731e-10	0.606279
150001877	chr1:150001877:C:T	3.48297e-06	-1.09731e-10	-0.939011
150002180	chr1:150002180:G:A	3.96259e-06	-1.09731e-10	-0.809999
150002521	chr1:150002521:T:TA	2.26297e-06	-1.09731e-10	-1.37022
150003022	chr1:150003022:G:A	5.17856e-06	-1.09731e-10	-0.54237
150003123	chr1:150003123:G:A	0.000128824	3.8319	-1.16035
150003273	chr1:150003273:A:G	2.33087e-06	-1.09731e-10	-1.34066
150003969	chr1:150003969:G:A	2.28857e-06	-1.09731e-10	-1.35897
150004288	chr1:150004288:G:A	2.32538e-06	-1.09731e-10	-1.34301
150005521	chr1:150005521:T:TCA	0.000151564	4.24026	-1.40615
150005627	chr1:150005627:GT:G	3.56112e-06	-1.09731e-10	-0.916823
150005769	chr1:150005769:T:C	5.24462e-06	-1.09731e-10	-0.529695
150005784	chr1:150005784:G:A	3.14824e-06	-1.09731e-10	-1.04005
150006012	chr1:150006012:C:T	2.64254e-06	-1.21516	-4.15888e-10
150006350	chr1:150006350:G:A	3.2593e-06	-1.09731e-10	-1.00539
150006458	chr1:150006458:A:T	4.20266e-06	-1.09731e-10	-0.751179
150006603	chr1:150006603:G:A	8.27909e-07	-1.46449	-0.911254
150006610	chr1:150006610:T:G	2.15626e-06	-1.09731e-10	-1.41852
150007461	chr1:150007461:G:A	2.66613e-06	-1.09731e-10	-1.20627
150007739	chr1:150007739:G:A	2.30016e-06	-1.09731e-10	-1.35392
150008180	chr1:150008180:C:T	1.58149e-05	0.574055	-4.15888e-10
150009454	chr1:150009454:G:T	3.2519e-06	-1.09731e-10	-1.00766
150009455	chr1:150009455:C:T	3.24875e-06	-1.09731e-10	-1.00863
150010529	chr1:150010529:C:T	0.000133837	3.47127	-0.761548
150011785	chr1:150011785:C:T	3.66665e-06	-1.09731e-10	-0.887618
150012289	chr1:150012289:G:A	9.54266e-06	-1.09731e-10	0.0688747
150012357	chr1:150012357:A:G	4.7316e-06	-1.09731e-10	-0.632634
150013128	chr1:150013128:A:G	0.000125612	3.46992	-0.823618
150013190	chr1:150013190:T:C	4.623e-06	-1.09731e-10	-0.655855
150013507	chr1:150013507:A:G	0.000107148	3.3431	-0.855783
150014252	chr1:150014252:TAGTC:T	9.5627e-06	-1.09731e-10	0.0709724
150014501	chr1:150014501:T:C	2.18314e-06	-1.09731e-10	-1.40613
150014689	chr1:150014689:T:G	2.1757e-06	-1.09731e-10	-1.40955
150015191	chr1:150015191:T:C	2.25327e-06	-1.09731e-10	-1.37451
150015419	chr1:150015419:GAGT:G	2.38517e-06	-1.09731e-10	-1.31763
150015469	chr1:150015469:C:T	8.08639e-05	3.56124	-1.35537
150015533	chr1:150015533:G:A	3.54766e-06	-1.09731e-10	-0.920609
150015579	chr1:150015579:C:G	2.76454e-06	-1.09731e-10	-1.17003
150015719	chr1:150015719:T:C	2.35709e-06	-1.09731e-10	-1.32947
150015739	chr1:150015739:GC:G	5.82823e-06	0.853986	-1.27817
150015766	chr1:150015766:T:C	5.9119e-05	1.89265	-4.15888e-10
150016039	chr1:150016039:G:A	2.73301e-06	-1.09731e-10	-1.1815
150016073	chr1:150016073:G:T	1.01081e-05	-1.09731e-10	0.126442
150016137	chr1:150016137:G:T	2.68578e-06	-1.09731e-10	-1.19893
150016458	chr1:150016458:T:C	7.0841e-06	-0.229044	-4.15888e-10
150017238	chr1:150017238:A:T	2.1886e-06	-1.40364	-4.15888e-10
150017474	chr1:150017474:T:C	3.44338e-06	-0.0339928	-0.916453
150017843	chr1:150017843:C:A	2.56756e-06	-1.09731e-10	-1.24394
150017904	chr1:150017904:G:A	3.13424e-06	-1.09731e-10	-1.04451
150018023	chr1:150018023:G:A	2.35166e-06	-1.09731e-10	-1.33177
150018264	chr1:150018264:G:A	2.64814e-06	-1.09731e-10	-1.21304
150019187	chr1:150019187:C:T	3.48282e-06	-0.00344862	-0.935607
150019945	chr1:150019945:T:C	2.91239e-06	-1.09731e-10	-1.11792
150019997	chr1:150019997:A:G	2.59227e-06	-1.09731e-10	-1.23436
150020305	chr1:150020305:G:A	2.61438e-06	-1.09731e-10	-1.22587
150020318	chr1:150020318:T:C	0.00011501	3.3834	-0.825274
150020326	chr1:150020326:A:G	0.000104719	3.30809	-0.843705
150020634	chr1:150020634:T:C	0.000114021	3.37258	-0.823097
150020930	chr1:150020930:C:T	0.000122763	3.4898	-0.866445
150021079	chr1:150021079:T:G	1.01594e-05	-1.09731e-10	0.131503
150021432	chr1:150021432:C:A	0.000123285	3.45206	-0.824454
150021952	chr1:150021952:T:C	5.24349e-05	1.77268	-4.15888e-10
150021961	chr1:150021961:C:T	2.12341e-06	-1.09731e-10	-1.43387
150021984	chr1:150021984:C:T	8.27809e-05	3.6279	-1.3986
150022022	chr1:150022022:G:A	1.49732e-05	0.519362	-4.15888e-10
150022161	chr1:150022161:G:A	8.90949e-05	3.15848	-0.855675
150022509	chr1:150022509:G:A	2.13927e-06	-1.09731e-10	-1.42643
150022757	chr1:150022757:T:C	2.19207e-06	-1.09731e-10	-1.40205
150022996	chr1:150022996:A:G	5.26294e-07	-1.41039	-1.41841
150023307	chr1:150023307:G:A	0.000151812	1.31145	1.52429
150023410	chr1:150023410:C:T	3.94171e-06	0.0799615	-0.895245
150023547	chr1:150023547:C:T	8.15229e-07	-1.51892	-0.872266
150024008	chr1:150024008:C:T	0.000108789	3.35717	-0.854656
150024021	chr1:150024021:A:C	7.91225e-05	3.59091	-1.40681
150024335	chr1:150024335:G:A	1.97956e-06	-1.50402	-4.15888e-10
150024367	chr1:150024367:A:G	2.14547e-06	-1.09731e-10	-1.42354
150024394	chr1:150024394:G:A	2.14443e-06	-1.09731e-10	-1.42403
150024516	chr1:150024516:CCTT:C	9.22399e-05	3.22718	-0.889689
150024774	chr1:150024774:G:A	2.21681e-06	-0.398573	-0.992255
150024802	chr1:150024802:C:G	2.19144e-06	-1.09731e-10	-1.40234
150025103	chr1:150025103:T:C	3.05519e-06	-1.09731e-10	-1.07006
150025148	chr1:150025148:G:A	3.16903e-06	-1.09731e-10	-1.03347
150025150	chr1:150025150:G:A	6.04014e-06	-1.09731e-10	-0.38847
150025207	chr1:150025207:A:C	3.50972e-06	0.00514177	-0.936503
150025216	chr1:150025216:G:A	2.33369e-06	-0.359172	-0.980273
150025347	chr1:150025347:G:A	2.19867e-06	-1.09731e-10	-1.39905
150025630	chr1:150025630:C:G	8.45238e-05	3.18356	-0.933423
150025836	chr1:150025836:C:A	1.29012e-05	-1.09731e-10	0.370421
150025882	chr1:150025882:C:G	2.13687e-06	-1.09731e-10	-1.42756
150025975	chr1:150025975:T:G	2.12578e-06	-1.09731e-10	-1.43276
150026214	chr1:150026214:A:G	2.17038e-06	-1.09731e-10	-1.41199
150026481	chr1:150026481:A:G	3.82824e-06	-1.09731e-10	-0.844492
150026536	chr1:150026536:T:C	5.6903e-07	-1.55519	-1.19553
150026539	chr1:150026539:G:A	3.75276e-06	-0.46175	-0.402657
150026651	chr1:150026651:A:C	3.12835e-06	-1.09731e-10	-1.04639
150026659	chr1:150026659:A:G	2.21726e-06	-1.09731e-10	-1.39063
150026727	chr1:150026727:G:A	2.39317e-06	-1.09731e-10	-1.31428
150026744	chr1:150026744:A:C	1.62478e-06	-0.938133	-0.763395
150026821	chr1:150026821:C:T	9.23588e-07	-1.11623	-1.15015
150026965	chr1:150026965:G:T	1.86053e-06	-0.344683	-1.22136
150027101	chr1:150027101:C:T	2.06862e-05	2.19183	-1.34926
150028207	chr1:150028207:G:A	9.17473e-07	-0.845157	-1.42787
150028299	chr1:150028299:T:C	2.62596e-06	-1.09731e-10	-1.22145
150028379	chr1:150028379:T:A	3.60104e-06	-1.09731e-10	-0.905675
150029006	chr1:150029006:T:TTTTG	3.81364e-05	1.84355	-0.389279
150029138	chr1:150029138:G:C	1.15587e-05	-1.09731e-10	0.260543
150029512	chr1:150029512:C:G	9.81453e-06	0.443213	-0.346247
150029520	chr1:150029520:A:C	8.32613e-07	-0.997871	-1.37221
150029648	chr1:150029648:A:G	3.20298e-06	-1.09731e-10	-1.02282
150029674	chr1:150029674:T:C	1.59264e-05	1.39974	-0.818657
150029941	chr1:150029941:A:G	3.40635e-05	1.69073	-0.349404
150030136	chr1:150030136:C:T	2.5164e-06	-1.09731e-10	-1.26407
150030335	chr1:150030335:T:C	1.21377e-05	1.25825	-0.94883
150030393	chr1:150030393:G:A	3.69751e-06	-1.09731e-10	-0.879238
150030478	chr1:150030478:T:C	5.50326e-06	0.948443	-1.43
150031134	chr1:150031134:G:T	5.53513e-06	-1.09731e-10	-0.475782
150031159	chr1:150031159:T:C	1.21675e-05	1.24143	-0.929563
150031555	chr1:150031555:G:A	1.16641e-05	0.166514	0.103108
150031701	chr1:150031701:C:T	2.52227e-06	-1.09731e-10	-1.26174
150031869	chr1:150031869:A:T	1.49641e-06	-0.636751	-1.14708
150032175	chr1:150032175:T:G	3.61879e-05	1.7493	-0.347474
150032606	chr1:150032606:G:C	2.13572e-06	-1.09731e-10	-1.42809
150033329	chr1:150033329:T:A	4.61041e-06	-1.09731e-10	-0.658581
150033368	chr1:150033368:C:T	4.08335e-06	-1.09731e-10	-0.779979
150033870	chr1:150033870:C:T	4.31681e-06	-1.09731e-10	-0.724382
150034094	chr1:150034094:CATG:C	5.75846e-06	-1.09731e-10	-0.436227
150034693	chr1:150034693:G:A	2.69943e-06	-1.09731e-10	-1.19386
150034783	chr1:150034783:T:G	3.66843e-06	-1.09731e-10	-0.887133
150034853	chr1:150034853:T:C	2.33837e-06	-1.09731e-10	-1.33744
150036121	chr1:150036121:T:C	3.77322e-06	-1.09731e-10	-0.85897
150036152	chr1:150036152:C:T	2.47468e-06	-1.09731e-10	-1.28079
150036402	chr1:150036402:G:A	4.49801e-06	-1.09731e-10	-0.683263
150036614	chr1:150036614:A:G	1.33276e-05	1.73175	-1.3288
150036711	chr1:150036711:G:A	2.62806e-06	-1.09731e-10	-1.22065
150036820	chr1:150036820:T:C	3.21e-05	1.92967	-0.647709
150037537	chr1:150037537:T:G	4.2563e-06	-1.09731e-10	-0.738498
150037733	chr1:150037733:G:T	1.15688e-05	1.40423	-1.14281
150037761	chr1:150037761:T:C	1.09059e-05	-1.09731e-10	0.202407
150037869	chr1:150037869:A:G	3.11843e-05	1.90385	-0.650837
150038205	chr1:150038205:A:C	2.39939e-06	-1.09731e-10	-1.31168
150038213	chr1:150038213:A:G	3.15309e-06	-1.09731e-10	-1.03852
150038222	chr1:150038222:T:C	3.15049e-06	-1.09731e-10	-1.03934
150038443	chr1:150038443:G:A	1.01164e-05	-1.09731e-10	0.127261
150038584	chr1:150038584:G:A	1.49018e-05	1.33577	-0.821191
150039105	chr1:150039105:CTT:C	1.05392e-05	-1.09731e-10	0.168202
150039120	chr1:150039120:T:C	0.000131365	2.69108	-4.15888e-10
150039351	chr1:150039351:A:C	1.21486e-05	1.42154	-1.11122
150039401	chr1:150039401:G:A	2.52078e-06	-1.09731e-10	-1.26233
150039409	chr1:150039409:G:A	2.55533e-06	-1.09731e-10	-1.24872
150039753	chr1:150039753:A:G	3.80934e-06	-1.09731e-10	-0.849442
150039835	chr1:150039835:C:T	3.82911e-06	-1.09731e-10	-0.844265
150039856	chr1:150039856:G:A	3.64162e-06	-1.09731e-10	-0.894469
150040017	chr1:150040017:T:C	3.6995e-06	-1.09731e-10	-0.878699
150040220	chr1:150040220:G:T	3.89049e-05	1.47422	-4.15888e-10
150040442	chr1:150040442:T:A	2.15529e-06	-1.09731e-10	-1.41897
150040917	chr1:150040917:C:T	3.71824e-06	-1.09731e-10	-0.873648
150040941	chr1:150040941:T:C	1.57863e-05	1.85928	-1.28704
150041001	chr1:150041001:C:T	5.66901e-06	-1.09731e-10	-0.451882
150041043	chr1:150041043:C:A	1.13932e-05	0.342496	-0.0963812
150041131	chr1:150041131:T:G	2.33915e-06	-1.09731e-10	-1.33711
150041153	chr1:150041153:A:C	1.21814e-05	1.4481	-1.13509
150041477	chr1:150041477:C:T	1.2646e-05	1.47876	-1.12831
150041494	chr1:150041494:G:A	1.30892e-05	1.50097	-1.11609
150041585	chr1:150041585:C:T	1.04177e-05	-1.09731e-10	0.156605
150042218	chr1:150042218:G:C	1.25446e-05	-1.09731e-10	0.342396
150042504	chr1:150042504:A:G	3.88995e-06	-1.09731e-10	-0.828501
150042628	chr1:150042628:C:T	8.94531e-06	0.00423208	-4.15888e-10
150042742	chr1:150042742:A:C	2.20791e-06	-1.09731e-10	-1.39485
150043014	chr1:150043014:TTCAGAA:T	3.82561e-06	-1.09731e-10	-0.845179
150043159	chr1:150043159:G:T	5.75504e-06	-1.09731e-10	-0.436822
150043194	chr1:150043194:T:G	1.28334e-05	1.48194	-1.11679
150043281	chr1:150043281:A:G	1.21907e-05	1.43143	-1.11766
150043479	chr1:150043479:T:C	9.75013e-06	-1.09731e-10	0.0903835
150043510	chr1:150043510:G:T	3.26486e-05	1.95096	-0.652058
150043548	chr1:150043548:T:C	1.04433e-05	-1.09731e-10	0.159061
150043833	chr1:150043833:A:G	1.26393e-05	1.4588	-1.10888
150044427	chr1:150044427:C:T	1.6577e-05	-1.09731e-10	0.621118
150044683	chr1:150044683:AATG:A	2.35501e-06	-1.09731e-10	-1.33035
150045195	chr1:150045195:G:A	1.05818e-06	-1.5599	-0.570448
150045305	chr1:150045305:G:A	1.24019e-05	1.45711	-1.12616
150045847	chr1:150045847:C:G	1.32959e-05	1.50564	-1.10508
150046015	chr1:150046015:A:C	6.35521e-06	-1.09731e-10	-0.337623
150046397	chr1:150046397:C:T	1.05329e-05	1.30343	-1.13582
150046508	chr1:150046508:G:T	1.78739e-05	1.3225	-0.626054
150046744	chr1:150046744:T:C	1.16917e-05	1.55011	-1.27813
150046969	chr1:150046969:G:T	5.50169e-06	0.950798	-1.43264
150047050	chr1:150047050:G:A	6.34611e-06	-1.09731e-10	-0.339056
150047061	chr1:150047061:G:A	1.36396e-05	1.51602	-1.08994
150047079	chr1:150047079:AAC:A	2.5571e-06	-1.09731e-10	-1.24803
150047453	chr1:150047453:G:A	4.02565e-06	-1.09731e-10	-0.79421
150047464	chr1:150047464:C:T	1.87158e-06	-1.56011	-4.15888e-10
150047475	chr1:150047475:G:C	2.71872e-06	-1.09731e-10	-1.18674
150047725	chr1:150047725:G:A	3.95662e-06	-1.09731e-10	-0.811507
150048087	chr1:150048087:C:T	4.43504e-06	-1.09731e-10	-0.697362
150048207	chr1:150048207:C:T	3.61769e-06	-1.09731e-10	-0.901061
150048351	chr1:150048351:T:C	3.43362e-06	-1.09731e-10	-0.953284
150048788	chr1:150048788:A:G	3.87803e-06	-1.09731e-10	-0.83157
150048886	chr1:150048886:T:G	1.61297e-05	1.83874	-1.24498
150048950	chr1:150048950:C:T	2.12288e-06	-1.09731e-10	-1.43412
150049635	chr1:150049635:T:C	5.0095e-06	-1.09731e-10	-0.575561
150049732	chr1:150049732:G:A	2.31552e-06	-1.09731e-10	-1.34726
150049788	chr1:150049788:T:C	4.00084e-06	-1.09731e-10	-0.800392
150049804	chr1:150049804:T:C	2.66289e-06	-1.09731e-10	-1.20748
150050712	chr1:150050712:C:T	4.08049e-06	-1.09731e-10	-0.78068
150050946	chr1:150050946:C:T	3.21665e-06	-1.09731e-10	-1.01856
150051427	chr1:150051427:C:T	1.40245e-05	1.56252	-1.10861
150051763	chr1:150051763:T:C	4.08898e-06	-1.09731e-10	-0.778602
150051851	chr1:150051851:ATTTACT:A	2.53891e-06	-1.09731e-10	-1.25516
150052044	chr1:150052044:A:G	1.00684e-05	-1.09731e-10	0.122504
150052320	chr1:150052320:C:T	1.46503e-05	1.31607	-0.818505
150053196	chr1:150053196:TAA:T	2.70771e-06	-1.09731e-10	-1.1908
150053395	chr1:150053395:T:C	5.83479e-06	1.01016	-1.43322
150053701	chr1:150053701:G:A	2.64111e-06	-1.09731e-10	-1.2157
150053743	chr1:150053743:TG:T	3.98337e-06	-1.09731e-10	-0.80477
150053851	chr1:150053851:T:C	1.46601e-05	0.521193	-0.0229587
150053856	chr1:150053856:CT:C	2.31298e-06	-1.34836	-4.15888e-10
150054159	chr1:150054159:AG:A	4.05221e-06	-1.09731e-10	-0.787636
150054225	chr1:150054225:T:C	1.19235e-05	1.36954	-1.07793
150054572	chr1:150054572:C:A	1.0486e-05	-1.09731e-10	0.163139
150054644	chr1:150054644:C:T	2.1286e-06	-1.09731e-10	-1.43143
150054650	chr1:150054650:A:G	9.82338e-07	-1.28493	-0.919788
150054672	chr1:150054672:G:T	2.33112e-06	-1.34055	-4.15888e-10
150054999	chr1:150054999:G:A	2.27693e-06	-1.09731e-10	-1.36407
150055018	chr1:150055018:T:C	1.20261e-05	1.5034	-1.20321
150055306	chr1:150055306:G:A	2.57618e-06	-1.09731e-10	-1.24059
150055738	chr1:150055738:A:G	2.54137e-06	-1.09731e-10	-1.25419
150055840	chr1:150055840:T:A	2.53921e-06	-1.09731e-10	-1.25504
150055841	chr1:150055841:A:C	2.5155e-06	-1.09731e-10	-1.26442
150055845	chr1:150055845:A:G	2.51884e-06	-1.09731e-10	-1.2631
150055877	chr1:150055877:C:T	1.03025e-05	-1.09731e-10	0.145486
150055921	chr1:150055921:G:A	2.78293e-06	-1.09731e-10	-1.16339
150056822	chr1:150056822:C:G	2.69373e-06	-1.19597	-4.15888e-10
150057176	chr1:150057176:C:T	3.51972e-06	-1.09731e-10	-0.928517
150057587	chr1:150057587:C:T	1.0486e-05	-1.09731e-10	0.163139
150057713	chr1:150057713:T:C	2.49095e-06	-1.09731e-10	-1.27423
150057839	chr1:150057839:C:T	2.24029e-06	-1.09731e-10	-1.38029
150057947	chr1:150057947:G:A	1.447e-05	1.72865	-1.24347
150058641	chr1:150058641:T:G	2.85721e-06	-1.09731e-10	-1.13705
150058803	chr1:150058803:C:A	1.0554e-05	-1.09731e-10	0.169607
150059051	chr1:150059051:TTC:T	2.96145e-06	-1.09731e-10	-1.10122
150059114	chr1:150059114:T:C	2.43986e-06	-1.29496	-4.15888e-10
150059181	chr1:150059181:G:A	1.10812e-05	-1.09731e-10	0.218355
150059494	chr1:150059494:C:T	1.56654e-05	1.23615	-0.671591
150059713	chr1:150059713:A:G	4.46383e-06	-1.09731e-10	-0.69089
150060225	chr1:150060225:T:C	1.40395e-05	1.23321	-0.778225
150060370	chr1:150060370:AGAGATTAG:A	2.76416e-06	-1.09731e-10	-1.17016
150060625	chr1:150060625:C:T	2.24895e-06	-1.09731e-10	-1.37643
150061292	chr1:150061292:T:C	2.14701e-06	-1.09731e-10	-1.42282
150061302	chr1:150061302:C:T	4.13317e-06	-1.09731e-10	-0.767854
150062273	chr1:150062273:A:C	3.47972e-06	-1.09731e-10	-0.939947
150062425	chr1:150062425:G:A	2.56016e-06	-1.09731e-10	-1.24683
150062631	chr1:150062631:C:A	2.13966e-06	-1.09731e-10	-1.42625
150062769	chr1:150062769:A:G	3.42805e-05	1.34768	-4.15888e-10
150063016	chr1:150063016:GACTTAT:G	5.47321e-06	-1.09731e-10	-0.487033
150063082	chr1:150063082:G:A	6.58512e-06	-1.09731e-10	-0.302085
150063236	chr1:150063236:G:A	2.70256e-06	-1.09731e-10	-1.1927
150063282	chr1:150063282:C:A	3.98201e-06	-1.09731e-10	-0.805111
150063320	chr1:150063320:G:A	3.97655e-06	-1.09731e-10	-0.806483
150064270	chr1:150064270:T:C	2.99379e-06	-1.09731e-10	-1.09036
150064515	chr1:150064515:GTACCCGC:G	1.53971e-06	-0.626807	-1.1285
150064617	chr1:150064617:A:C	2.14727e-06	-1.09731e-10	-1.4227
150065265	chr1:150065265:A:G	2.87519e-06	-1.09731e-10	-1.13078
150065560	chr1:150065560:C:T	1.3492e-05	0.283517	0.13168
150065636	chr1:150065636:A:C	4.08418e-06	-1.09731e-10	-0.779776
150065773	chr1:150065773:AG:A	3.39895e-05	1.33915	-4.15888e-10
150066640	chr1:150066640:C:T	2.99523e-06	-1.09731e-10	-1.08988
150066990	chr1:150066990:G:A	1.47578e-05	1.17002	-0.66514
150067046	chr1:150067046:G:A	1.09251e-05	-1.09731e-10	0.204164
150067150	chr1:150067150:C:A	1.27671e-06	-0.811408	-1.1312
150067210	chr1:150067210:C:T	2.15712e-06	-1.09731e-10	-1.41812
150067240	chr1:150067240:T:C	3.94647e-06	-1.09731e-10	-0.814075
150067621	chr1:150067621:A:G	9.81097e-06	-0.0539688	0.150572
150068969	chr1:150068969:T:C	6.15715e-06	-1.09731e-10	-0.369284
150069001	chr1:150069001:A:G	1.02775e-05	-1.09731e-10	0.14306
150069331	chr1:150069331:C:CTTGT	2.15507e-06	-1.09731e-10	-1.41908
150069348	chr1:150069348:G:C	2.41324e-06	-0.0215669	-1.28436
150069550	chr1:150069550:G:A	4.49936e-06	-1.09731e-10	-0.682963
150069582	chr1:150069582:G:A	2.2008e-06	-1.09731e-10	-1.39808
150069702	chr1:150069702:C:T	1.97534e-05	0.796427	-4.15888e-10
150069809	chr1:150069809:T:G	2.47579e-06	-1.09731e-10	-1.28034
150070000	chr1:150070000:C:T	6.16669e-06	-1.09731e-10	-0.367735
150070012	chr1:150070012:A:G	2.92143e-06	-1.09731e-10	-1.11482
150070515	chr1:150070515:G:A	2.91232e-06	-1.09731e-10	-1.11795
150070670	chr1:150070670:A:G	2.64889e-06	-1.09731e-10	-1.21276
150070694	chr1:150070694:A:AGC	6.20269e-06	-1.09731e-10	-0.361915
150071284	chr1:150071284:C:CT	3.49701e-06	-1.09731e-10	-0.93499
150071406	chr1:150071406:G:A	1.86591e-05	2.10354	-1.3641
150071421	chr1:150071421:G:T	2.35539e-06	-1.09731e-10	-1.33019
150071448	chr1:150071448:C:A	2.15087e-06	-1.09731e-10	-1.42102
150071479	chr1:150071479:A:G	1.6763e-05	1.9894	-1.35712
150071683	chr1:150071683:G:A	2.15051e-06	-1.09731e-10	-1.42119
150071918	chr1:150071918:A:AT	2.14923e-06	-1.09731e-10	-1.42179
150071993	chr1:150071993:TATTTA:T	2.58227e-06	-1.09731e-10	-1.23823
150072072	chr1:150072072:C:T	7.06353e-06	-1.09731e-10	-0.231953
150072109	chr1:150072109:A:G	6.15388e-06	-1.09731e-10	-0.369815
150072135	chr1:150072135:A:G	2.44049e-06	-1.09731e-10	-1.2947
150072183	chr1:150072183:T:G	2.78769e-06	-1.09731e-10	-1.16168
150072257	chr1:150072257:G:A	2.4132e-06	-1.09731e-10	-1.30595
150072388	chr1:150072388:C:T	3.23209e-06	-1.09731e-10	-1.01377
150072433	chr1:150072433:C:T	2.15368e-06	-1.09731e-10	-1.41972
150072606	chr1:150072606:G:A	8.09179e-07	-1.41847	-0.980161
150072779	chr1:150072779:A:T	1.6539e-05	-1.09731e-10	0.618823
150073917	chr1:150073917:T:A	6.14987e-06	-1.09731e-10	-0.370467
150074061	chr1:150074061:C:G	1.79172e-05	1.39097	-0.692103
150074899	chr1:150074899:A:T	4.37328e-06	-8.1957e-05	-0.711303
150075047	chr1:150075047:A:G	2.29387e-05	1.81288	-0.866948
150075174	chr1:150075174:A:G	2.16016e-06	-1.09731e-10	-1.41671
150075435	chr1:150075435:T:C	2.15417e-06	-1.09731e-10	-1.41949
150075594	chr1:150075594:A:C	5.89033e-06	-1.09731e-10	-0.413586
150075974	chr1:150075974:G:A	3.10116e-06	-1.05512	-4.15888e-10
150076219	chr1:150076219:C:T	6.13594e-06	-1.09731e-10	-0.372734
150076341	chr1:150076341:C:T	2.14993e-06	-1.09731e-10	-1.42146
150076442	chr1:150076442:C:T	4.11395e-06	-1.09731e-10	-0.772515
150076582	chr1:150076582:A:G	3.16977e-06	-1.09731e-10	-1.03324
150076793	chr1:150076793:A:T	4.31993e-05	2.23306	-0.654132
150076834	chr1:150076834:CATATT:C	5.9983e-06	-0.395421	-4.15888e-10
150077015	chr1:150077015:G:A	2.15577e-06	-1.09731e-10	-1.41875
150077225	chr1:150077225:C:T	3.61458e-06	-1.09731e-10	-0.901923
150077351	chr1:150077351:G:A	4.83818e-06	-1.09731e-10	-0.610359
150077384	chr1:150077384:A:G	4.1689e-06	-1.09731e-10	-0.759245
150077856	chr1:150077856:A:G	1.79765e-05	2.06161	-1.35944
150077904	chr1:150077904:C:T	1.99624e-05	1.44695	-0.639994
150077923	chr1:150077923:T:TTGGTATCA	2.14102e-06	-1.42561	-4.15888e-10
150077980	chr1:150077980:G:A	1.91945e-05	1.4067	-0.638977
150078190	chr1:150078190:A:G	2.0218e-05	1.45865	-0.638977
150078736	chr1:150078736:A:G	2.68694e-06	-1.09731e-10	-1.1985
150078741	chr1:150078741:G:A	3.96866e-06	-1.09731e-10	-0.808469
150078757	chr1:150078757:G:A	2.12344e-06	-1.09731e-10	-1.43386
150078935	chr1:150078935:C:T	3.12028e-06	-1.04898	-4.15888e-10
150079193	chr1:150079193:A:G	6.17516e-06	-1.09731e-10	-0.366364
150079831	chr1:150079831:T:G	2.92554e-06	-1.09731e-10	-1.11342
150079983	chr1:150079983:C:T	4.19689e-06	-1.09731e-10	-0.752554
150080032	chr1:150080032:T:C	2.78227e-06	-1.09731e-10	-1.16363
150080355	chr1:150080355:G:T	2.46377e-06	-1.09731e-10	-1.2852
150080465	chr1:150080465:C:T	3.08247e-06	-1.09731e-10	-1.06117
150080955	chr1:150080955:T:C	1.0532e-05	-1.09731e-10	0.167523
150081004	chr1:150081004:C:A	5.98286e-06	-1.09731e-10	-0.397998
150081222	chr1:150081222:G:A	3.94909e-06	-1.09731e-10	-0.813413
150081307	chr1:150081307:T:C	2.76308e-05	1.13203	-4.15888e-10
150082592	chr1:150082592:A:G	2.33694e-06	-1.33805	-4.15888e-10
150082688	chr1:150082688:C:T	2.61198e-06	-1.09731e-10	-1.22679
150082811	chr1:150082811:A:G	2.83001e-06	-1.09731e-10	-1.14662
150082937	chr1:150082937:G:A	7.1951e-07	-1.1268	-1.38928
150083127	chr1:150083127:AC:A	2.51222e-06	-1.26573	-4.15888e-10
150083277	chr1:150083277:C:T	2.37829e-06	-1.32052	-4.15888e-10
150083304	chr1:150083304:T:A	2.3898e-06	-1.09731e-10	-1.31569
150083375	chr1:150083375:G:A	2.17404e-06	-1.09731e-10	-1.41031
150083425	chr1:150083425:C:T	1.01257e-05	-1.09731e-10	0.128176
150083758	chr1:150083758:T:G	6.15715e-06	-1.09731e-10	-0.369284
150084111	chr1:150084111:A:C	1.09689e-05	-1.09731e-10	0.20817
150084315	chr1:150084315:G:A	3.71784e-06	-1.09731e-10	-0.873754
150084472	chr1:150084472:T:C	4.13365e-06	-1.09731e-10	-0.767738
150084937	chr1:150084937:A:G	3.77568e-06	-1.09731e-10	-0.858317
150085074	chr1:150085074:A:G	2.92984e-06	-1.09731e-10	-1.11195
150085933	chr1:150085933:G:A	2.37922e-06	-1.32013	-4.15888e-10
150086178	chr1:150086178:C:G	6.15621e-06	-1.09731e-10	-0.369436
150086466	chr1:150086466:T:G	6.20048e-06	-1.09731e-10	-0.36227
150086491	chr1:150086491:G:T	5.20842e-05	1.76596	-4.15888e-10
150086641	chr1:150086641:T:C	1.60782e-05	0.40354	0.187027
150086647	chr1:150086647:T:C	3.77003e-06	-1.09731e-10	-0.859815
150086719	chr1:150086719:G:A	2.01263e-05	1.4901	-0.674966
150086750	chr1:150086750:T:C	1.09351e-05	-1.09731e-10	0.205076
150086981	chr1:150086981:G:A	1.00515e-05	-1.09731e-10	0.120829
150087286	chr1:150087286:A:G	3.22623e-06	-1.09731e-10	-1.01558
150087713	chr1:150087713:C:T	4.12816e-06	-1.09731e-10	-0.769065
150087965	chr1:150087965:T:G	4.13096e-06	-1.09731e-10	-0.768388
150088206	chr1:150088206:C:T	1.047e-05	-1.09731e-10	0.16162
150088481	chr1:150088481:TC:T	1.96619e-06	-1.5108	-4.15888e-10
150088622	chr1:150088622:G:A	6.55178e-06	-1.09731e-10	-0.307162
150088631	chr1:150088631:T:C	2.69835e-06	-1.09731e-10	-1.19426
150088833	chr1:150088833:T:C	4.11608e-06	-1.09731e-10	-0.771997
150089614	chr1:150089614:G:A	2.32578e-06	-1.09731e-10	-1.34284
150089774	chr1:150089774:A:T	2.13489e-06	-1.09731e-10	-1.42848
150089816	chr1:150089816:G:T	2.80687e-06	-1.09731e-10	-1.15483
150089887	chr1:150089887:T:C	4.48633e-06	-1.09731e-10	-0.685862
150090423	chr1:150090423:T:C	2.40869e-06	-1.09731e-10	-1.30781
150090444	chr1:150090444:G:A	2.41876e-06	-1.09731e-10	-1.30364
150090550	chr1:150090550:C:A	2.63304e-05	2.44723	-1.3634
150091083	chr1:150091083:A:G	4.09952e-06	-1.09731e-10	-0.776029
150091151	chr1:150091151:C:T	1.09347e-05	-1.09731e-10	0.205042
150091377	chr1:150091377:G:T	1.33902e-05	0.712182	-0.304553
150091777	chr1:150091777:G:C	4.12881e-06	-1.09731e-10	-0.768908
150091811	chr1:150091811:A:G	4.12816e-06	-1.09731e-10	-0.769065
150091842	chr1:150091842:G:A	2.29726e-06	-1.09731e-10	-1.35518
150092596	chr1:150092596:G:A	5.3041e-06	-1.09731e-10	-0.518417
150092766	chr1:150092766:T:A	2.20987e-06	-1.09731e-10	-1.39396
150092990	chr1:150092990:A:G	2.20575e-06	-1.09731e-10	-1.39583
150093037	chr1:150093037:G:A	2.62627e-06	-1.09731e-10	-1.22133
150093282	chr1:150093282:T:A	1.82971e-05	0.486981	0.232867
150094433	chr1:150094433:A:T	2.44892e-05	1.69684	-0.685503
150095062	chr1:150095062:T:C	1.01149e-05	-1.09731e-10	0.127115
150095271	chr1:150095271:G:A	2.81826e-06	-1.09731e-10	-1.15078
150095663	chr1:150095663:G:A	2.23022e-06	-1.09731e-10	-1.3848
150096033	chr1:150096033:A:G	5.38673e-06	-1.09731e-10	-0.502959
150097001	chr1:150097001:T:TC	2.21207e-06	-1.09731e-10	-1.39297
150097196	chr1:150097196:C:T	3.97293e-06	-1.09731e-10	-0.807394
150097525	chr1:150097525:C:G	4.15729e-06	-1.09731e-10	-0.762035
150097588	chr1:150097588:A:G	2.12348e-06	-1.09731e-10	-1.43384
150097824	chr1:150097824:A:G	3.42789e-06	-1.09731e-10	-0.954952
150098190	chr1:150098190:T:C	6.15546e-06	-1.09731e-10	-0.369558
150098341	chr1:150098341:A:G	2.88429e-06	-1.09731e-10	-1.12762
150098485	chr1:150098485:C:T	3.17864e-06	-1.09731e-10	-1.03045
150098506	chr1:150098506:T:C	4.07815e-06	-1.09731e-10	-0.781254
150099253	chr1:150099253:T:C	3.99372e-06	-1.09731e-10	-0.802175
150099387	chr1:150099387:C:T	2.12823e-06	-1.09731e-10	-1.43161
150099414	chr1:150099414:G:A	3.98516e-06	-1.09731e-10	-0.80432
150099519	chr1:150099519:A:AC	4.19013e-06	-1.09731e-10	-0.754165
150099913	chr1:150099913:C:G	3.16488e-06	-1.09731e-10	-1.03478
150099981	chr1:150099981:T:A	3.1636e-06	-1.09731e-10	-1.03519
150100388	chr1:150100388:A:T	1.01272e-05	-1.09731e-10	0.128324
150100472	chr1:150100472:GA:G	3.27593e-06	-1.09731e-10	-1.00029
150100492	chr1:150100492:C:T	2.09984e-05	1.53359	-0.676038
150100990	chr1:150100990:A:G	4.37027e-06	-1.09731e-10	-0.712073
150101152	chr1:150101152:T:C	2.12841e-05	2.26504	-1.39398
150101194	chr1:150101194:G:A	2.24298e-05	1.53036	-0.606862
150101216	chr1:150101216:C:T	2.14119e-06	-1.42554	-4.15888e-10
150101689	chr1:150101689:G:A	9.86183e-06	-1.09731e-10	0.101774
150102034	chr1:150102034:C:T	2.36169e-05	1.66649	-0.691425
150102297	chr1:150102297:C:A	1.003e-05	-1.09731e-10	0.118685
150102413	chr1:150102413:T:G	1.86491e-05	0.538826	0.200072
150102532	chr1:150102532:A:G	8.44537e-06	0.509875	-0.563154
150102647	chr1:150102647:G:A	2.38539e-05	1.59583	-0.610781
150102679	chr1:150102679:G:A	2.21706e-06	-1.09731e-10	-1.39072
150102833	chr1:150102833:A:G	2.26581e-05	1.57775	-0.64413
150102876	chr1:150102876:G:A	2.0863e-05	1.55479	-0.703707
150103251	chr1:150103251:C:T	1.00888e-05	-1.09731e-10	0.124533
150103962	chr1:150103962:G:A	3.22895e-06	-1.01474	-4.15888e-10
150104499	chr1:150104499:G:A	4.10009e-05	2.38506	-0.858369
150104549	chr1:150104549:A:G	3.83726e-05	2.28878	-0.828332
150104955	chr1:150104955:T:C	1.80602e-05	0.506786	0.200028
150105152	chr1:150105152:A:G	2.27354e-05	1.58143	-0.644403
150105216	chr1:150105216:A:G	1.50091e-05	0.521756	-4.15888e-10
150105239	chr1:150105239:T:C	4.19703e-06	-1.09731e-10	-0.752522
150105387	chr1:150105387:A:C	4.20839e-06	-1.09731e-10	-0.749817
150105543	chr1:150105543:ATAT:A	4.09594e-06	-1.09731e-10	-0.776902
150105722	chr1:150105722:T:A	9.02899e-06	-1.09731e-10	0.0135434
150106100	chr1:150106100:A:G	6.12069e-06	-1.09731e-10	-0.375223
150106131	chr1:150106131:T:G	2.5601e-06	-1.09731e-10	-1.24685
150106556	chr1:150106556:C:A	3.02198e-06	-1.09731e-10	-1.08099
150106578	chr1:150106578:C:T	2.63765e-06	-1.09731e-10	-1.21701
150106674	chr1:150106674:T:G	3.08381e-06	-1.09731e-10	-1.06073
150106677	chr1:150106677:TCTC:T	2.12715e-06	-1.09731e-10	-1.43212
150107669	chr1:150107669:T:G	4.00973e-06	-1.09731e-10	-0.798175
150107769	chr1:150107769:C:T	2.47017e-06	-1.09731e-10	-1.28261
150107772	chr1:150107772:A:G	3.99719e-06	-1.09731e-10	-0.801305
150107995	chr1:150107995:T:C	4.07815e-06	-1.09731e-10	-0.781254
150107999	chr1:150107999:C:A	2.26246e-05	1.57112	-0.638977
150108025	chr1:150108025:T:C	5.63676e-06	-1.09731e-10	-0.457588
150108151	chr1:150108151:T:C	1.0381e-05	0.182723	-0.0296408
150108204	chr1:150108204:G:A	4.04878e-06	-1.09731e-10	-0.788483
150108213	chr1:150108213:T:C	4.05231e-06	-1.09731e-10	-0.787611
150108261	chr1:150108261:C:T	1.09324e-05	-1.09731e-10	0.204833
150108545	chr1:150108545:A:C	2.13333e-05	1.95874	-1.08536
150108756	chr1:150108756:C:T	4.19387e-06	-1.09731e-10	-0.753274
150108952	chr1:150108952:G:A	2.15765e-06	-1.09731e-10	-1.41788
150108962	chr1:150108962:C:G	2.55881e-06	-1.09731e-10	-1.24735
150108983	chr1:150108983:A:T	4.10936e-06	-1.09731e-10	-0.77363
150109172	chr1:150109172:C:T	2.44735e-06	-1.09731e-10	-1.29189
150109454	chr1:150109454:A:G	2.44403e-05	1.63241	-0.623073
150109783	chr1:150109783:A:G	5.25392e-07	-1.44045	-1.39006
150110352	chr1:150110352:T:G	4.21138e-06	-1.09731e-10	-0.749108
150110420	chr1:150110420:T:G	2.98617e-06	-1.09731e-10	-1.09291
150110740	chr1:150110740:A:C	3.01085e-06	-1.09731e-10	-1.08467
150110759	chr1:150110759:C:T	2.20309e-06	-1.09731e-10	-1.39704
150111114	chr1:150111114:A:G	1.04601e-05	-1.09731e-10	0.160671
150111266	chr1:150111266:T:C	3.83877e-06	-1.09731e-10	-0.841745
150111319	chr1:150111319:G:A	3.82638e-06	-1.09731e-10	-0.844979
150111394	chr1:150111394:T:C	4.07815e-06	-1.09731e-10	-0.781254
150111741	chr1:150111741:A:G	3.00893e-06	-1.09731e-10	-1.08531
150111937	chr1:150111937:T:A	1.14714e-05	-1.09731e-10	0.252956
150112371	chr1:150112371:C:T	4.05758e-06	-1.09731e-10	-0.786311
150112490	chr1:150112490:C:G	5.79145e-06	-1.09731e-10	-0.430516
150112609	chr1:150112609:C:T	2.32509e-06	-1.34314	-4.15888e-10
150113226	chr1:150113226:T:C	2.98951e-06	-1.09731e-10	-1.09179
150113424	chr1:150113424:A:G	2.20453e-06	-1.09731e-10	-1.39638
150113499	chr1:150113499:C:T	2.67641e-06	-1.09731e-10	-1.20242
150113844	chr1:150113844:G:A	2.09246e-05	1.456	-0.601977
150114133	chr1:150114133:C:T	1.1214e-05	-1.09731e-10	0.230267
150114238	chr1:150114238:C:T	3.31784e-06	-1.09731e-10	-0.987584
150114318	chr1:150114318:G:A	3.94984e-06	-1.09731e-10	-0.813223
150114423	chr1:150114423:G:A	3.65656e-06	-1.09731e-10	-0.890375
150114656	chr1:150114656:G:A	3.97751e-06	-1.09731e-10	-0.806242
150115023	chr1:150115023:AAAGT:A	4.21712e-06	-1.09731e-10	-0.747745
150115057	chr1:150115057:G:A	4.17194e-06	-1.09731e-10	-0.758515
150115396	chr1:150115396:G:A	4.21854e-06	-1.09731e-10	-0.747408
150115411	chr1:150115411:A:G	4.07996e-06	-1.09731e-10	-0.78081
150115450	chr1:150115450:C:G	3.45824e-06	-1.09731e-10	-0.946138
150115486	chr1:150115486:T:G	5.72496e-06	-1.09731e-10	-0.442061
150115687	chr1:150115687:A:G	1.65283e-05	-1.09731e-10	0.618174
150115706	chr1:150115706:G:T	1.81079e-05	0.513756	0.195695
150115747	chr1:150115747:T:C	2.33707e-06	-1.09731e-10	-1.338
150115836	chr1:150115836:G:A	4.18071e-06	-1.09731e-10	-0.756416
150115999	chr1:150115999:C:T	4.09543e-06	-1.09731e-10	-0.777025
150116096	chr1:150116096:C:G	4.07815e-06	-1.09731e-10	-0.781254
150116423	chr1:150116423:T:C	4.12435e-06	-1.09731e-10	-0.769989
150116837	chr1:150116837:G:T	1.76419e-05	0.494831	0.188549
150116955	chr1:150116955:C:T	5.67629e-06	-0.4506	-4.15888e-10
150116984	chr1:150116984:T:C	5.68588e-06	-1.09731e-10	-0.448912
150117030	chr1:150117030:A:G	4.08542e-06	-1.09731e-10	-0.779474
150117195	chr1:150117195:C:T	2.9821e-06	-1.09731e-10	-1.09427
150117238	chr1:150117238:G:A	3.00266e-06	-1.09731e-10	-1.0874
150117390	chr1:150117390:C:T	4.18382e-06	-1.09731e-10	-0.755674
150117402	chr1:150117402:G:C	1.21101e-06	-0.894943	-1.1005
150117463	chr1:150117463:A:G	5.67908e-06	-1.09731e-10	-0.450107
150117603	chr1:150117603:A:T	3.59917e-06	-1.09731e-10	-0.906196
150117773	chr1:150117773:C:T	3.31781e-06	-1.09731e-10	-0.987593
150117956	chr1:150117956:T:C	2.72477e-06	-1.18451	-4.15888e-10
150118001	chr1:150118001:C:T	5.63785e-06	-1.09731e-10	-0.457395
150118136	chr1:150118136:T:G	3.55566e-06	-1.09731e-10	-0.918356
150118417	chr1:150118417:T:G	8.5099e-06	-1.09731e-10	-0.0456669
150118511	chr1:150118511:TTC:T	2.99905e-06	-1.09731e-10	-1.0886
150118512	chr1:150118512:T:C	2.42181e-06	-1.09731e-10	-1.30238
150118531	chr1:150118531:G:A	2.84224e-06	-1.09731e-10	-1.14231
150118551	chr1:150118551:G:A	2.12655e-06	-1.09731e-10	-1.4324
150118566	chr1:150118566:T:C	5.16455e-06	-1.09731e-10	-0.54508
150118568	chr1:150118568:G:C	5.68983e-06	-1.09731e-10	-0.448217
150118578	chr1:150118578:G:A	2.62139e-06	-1.09731e-10	-1.22319
150118620	chr1:150118620:G:A	9.3648e-06	1.44025	-1.39019
150118625	chr1:150118625:C:T	3.2334e-06	-1.09731e-10	-1.01336
150118917	chr1:150118917:A:G	2.98624e-06	-1.09731e-10	-1.09288
150119968	chr1:150119968:C:T	2.46916e-06	-1.09731e-10	-1.28302
150120287	chr1:150120287:G:A	5.65425e-06	-1.09731e-10	-0.45449
150120338	chr1:150120338:A:G	3.913e-06	-1.09731e-10	-0.822594
150120712	chr1:150120712:T:TTA	3.22863e-06	-1.09731e-10	-1.01484
150120798	chr1:150120798:A:G	2.33756e-06	-1.09731e-10	-1.33779
150121068	chr1:150121068:T:C	5.54019e-06	-1.09731e-10	-0.474869
150121510	chr1:150121510:T:C	5.6789e-05	0.656332	1.19611
150121900	chr1:150121900:A:G	5.56951e-06	-1.09731e-10	-0.46959
150122236	chr1:150122236:A:G	4.04915e-06	-1.09731e-10	-0.788391
150122380	chr1:150122380:A:G	3.66039e-06	-1.09731e-10	-0.889329
150122414	chr1:150122414:C:T	3.17923e-05	1.91017	-0.637839
150122527	chr1:150122527:A:G	4.07387e-06	-1.09731e-10	-0.782305
150123456	chr1:150123456:T:A	4.07815e-06	-1.09731e-10	-0.781254
150123539	chr1:150123539:T:C	4.0799e-06	-1.09731e-10	-0.780825
150123635	chr1:150123635:G:A	5.77475e-05	0.618583	1.2506
150123670	chr1:150123670:T:C	8.22371e-06	-1.09731e-10	-0.0798758
150123845	chr1:150123845:A:G	5.62158e-06	-1.09731e-10	-0.460284
150123903	chr1:150123903:G:C	2.49495e-06	-1.09731e-10	-1.27263
150124311	chr1:150124311:C:T	3.92495e-06	-1.09731e-10	-0.819543
150124325	chr1:150124325:G:A	2.26725e-06	-1.09731e-10	-1.36833
150124629	chr1:150124629:C:T	5.12621e-06	-1.09731e-10	-0.552531
150125153	chr1:150125153:CAT:C	4.10761e-06	-1.09731e-10	-0.774055
150125159	chr1:150125159:A:G	2.94957e-06	-1.09731e-10	-1.10524
150125477	chr1:150125477:A:G	2.65148e-05	1.7167	-0.625891
150125659	chr1:150125659:G:A	2.18037e-06	-1.09731e-10	-1.4074
150125986	chr1:150125986:A:G	2.56237e-05	1.67788	-0.62126
150126186	chr1:150126186:T:C	3.97962e-06	-1.09731e-10	-0.805712
150126215	chr1:150126215:T:C	5.33797e-07	-1.55968	-1.25496
150126312	chr1:150126312:G:A	4.95165e-07	-1.51893	-1.37083
150126555	chr1:150126555:G:A	1.88925e-06	-1.55072	-4.15888e-10
150126625	chr1:150126625:T:A	3.55775e-06	-1.09731e-10	-0.917768
150126862	chr1:150126862:A:G	3.96221e-06	-1.09731e-10	-0.810097
150126926	chr1:150126926:T:A	2.25083e-06	-1.09731e-10	-1.3756
150127143	chr1:150127143:T:A	2.49547e-06	-1.09731e-10	-1.27242
150127347	chr1:150127347:C:T	5.31869e-06	-1.09731e-10	-0.51567
150127653	chr1:150127653:AGTT:A	9.32231e-06	-1.09731e-10	0.0455125
150128121	chr1:150128121:T:C	4.56321e-06	-1.09731e-10	-0.66887
150128162	chr1:150128162:C:T	1.40522e-05	-1.09731e-10	0.45588
150128757	chr1:150128757:T:C	2.96478e-06	-1.09731e-10	-1.1001
150128873	chr1:150128873:A:G	2.21816e-06	-1.09731e-10	-1.39022
150129018	chr1:150129018:C:T	3.11571e-05	1.78727	-0.535121
150129635	chr1:150129635:C:G	1.09035e-05	-1.09731e-10	0.20219
150129733	chr1:150129733:T:C	1.05716e-05	-1.09731e-10	0.17127
150130079	chr1:150130079:G:A	4.14039e-06	-1.09731e-10	-0.766107
150130789	chr1:150130789:C:T	4.09497e-06	-1.09731e-10	-0.777138
150130868	chr1:150130868:A:G	4.07761e-06	-1.09731e-10	-0.781386
150131106	chr1:150131106:C:T	8.98644e-07	-1.34988	-0.943887
150131176	chr1:150131176:C:G	4.18766e-06	-1.09731e-10	-0.754756
150131295	chr1:150131295:G:A	2.98427e-06	-1.09731e-10	-1.09354
150131432	chr1:150131432:A:G	2.28693e-06	-1.35969	-4.15888e-10
150131520	chr1:150131520:A:T	4.03119e-06	-1.09731e-10	-0.792835
150131828	chr1:150131828:A:G	4.07854e-06	-1.09731e-10	-0.781158
150131878	chr1:150131878:G:A	2.22542e-05	0.553336	0.362296
150132157	chr1:150132157:A:G	3.45531e-06	-1.09731e-10	-0.946987
150132165	chr1:150132165:TG:T	2.53346e-06	-1.09731e-10	-1.25731
150132203	chr1:150132203:A:G	4.1304e-06	-1.09731e-10	-0.768524
150132333	chr1:150132333:A:C	2.56659e-06	-1.09731e-10	-1.24432
150132394	chr1:150132394:T:A	3.37209e-06	-1.09731e-10	-0.971366
150132434	chr1:150132434:T:C	1.91952e-06	-1.53482	-4.15888e-10
150132457	chr1:150132457:A:G	4.25309e-06	-1.09731e-10	-0.739253
150132749	chr1:150132749:C:G	2.67641e-06	-1.09731e-10	-1.20242
150132957	chr1:150132957:C:G	2.17683e-06	-1.40903	-4.15888e-10
150133379	chr1:150133379:A:G	2.98995e-06	-1.09731e-10	-1.09164
150133608	chr1:150133608:G:A	7.41579e-06	-1.09731e-10	-0.183285
150133766	chr1:150133766:C:T	2.99493e-06	-1.09731e-10	-1.08998
150133863	chr1:150133863:A:G	2.67373e-06	-1.09731e-10	-1.20342
150134045	chr1:150134045:G:A	4.00465e-06	-1.09731e-10	-0.799442
150134065	chr1:150134065:G:T	2.59082e-05	0.526851	0.54081
150134490	chr1:150134490:T:A	1.95461e-06	-1.5167	-4.15888e-10
150134600	chr1:150134600:T:TA	2.46704e-06	-1.09731e-10	-1.28388
150134884	chr1:150134884:T:C	1.35687e-05	-1.09731e-10	0.420865
150134975	chr1:150134975:G:A	1.82297e-05	0.537952	0.178202
150135348	chr1:150135348:T:C	2.81763e-05	0.573682	0.577902
150135356	chr1:150135356:A:G	2.94338e-06	-1.09731e-10	-1.10734
150135575	chr1:150135575:T:C	3.141e-06	-1.09731e-10	-1.04236
150135632	chr1:150135632:A:G	2.12291e-06	-1.09731e-10	-1.43411
150136195	chr1:150136195:G:A	2.98139e-06	-1.09731e-10	-1.09451
150136324	chr1:150136324:T:C	2.26209e-05	0.35712	0.574856
150136429	chr1:150136429:C:T	2.99326e-06	-1.09731e-10	-1.09054
150136447	chr1:150136447:G:C	3.00892e-06	-1.09731e-10	-1.08532
150136456	chr1:150136456:A:G	5.65989e-06	-1.09731e-10	-0.453493
150136530	chr1:150136530:G:A	4.05485e-06	-1.09731e-10	-0.786984
150136743	chr1:150136743:A:G	3.08287e-06	-1.09731e-10	-1.06104
150136933	chr1:150136933:C:A	2.28361e-05	1.61269	-0.671244
150136973	chr1:150136973:A:G	4.21182e-06	-1.09731e-10	-0.749002
150137119	chr1:150137119:C:T	2.2708e-06	-1.09731e-10	-1.36676
150137609	chr1:150137609:T:C	2.59856e-06	-1.09731e-10	-1.23194
150137772	chr1:150137772:A:G	2.98397e-06	-1.09731e-10	-1.09364
150137986	chr1:150137986:C:T	2.12875e-06	-1.09731e-10	-1.43136
150138272	chr1:150138272:A:T	3.53711e-05	0.749655	0.629341
150138273	chr1:150138273:A:T	2.82935e-06	-1.09731e-10	-1.14685
150138514	chr1:150138514:A:T	2.989e-06	-1.09731e-10	-1.09196
150138694	chr1:150138694:C:A	2.59117e-06	-1.09731e-10	-1.23479
150138885	chr1:150138885:C:T	2.80179e-06	-1.09731e-10	-1.15664
150139439	chr1:150139439:G:C	1.98607e-05	2.05354	-1.25169
150139567	chr1:150139567:A:G	2.25274e-05	1.57929	-0.651461
150139816	chr1:150139816:C:T	0.000315895	2.59978	0.968733
150140046	chr1:150140046:A:G	3.6289e-06	-1.09731e-10	-0.897969
150140312	chr1:150140312:C:T	2.42448e-05	1.59853	-0.597224
150140337	chr1:150140337:C:G	4.54628e-06	-1.09731e-10	-0.672587
150140852	chr1:150140852:G:C	4.12289e-06	-1.09731e-10	-0.770344
150141010	chr1:150141010:A:G	2.95014e-06	-1.09731e-10	-1.10505
150141312	chr1:150141312:T:A	2.73728e-05	1.76441	-0.64176
150141358	chr1:150141358:G:A	3.99446e-06	-1.09731e-10	-0.801989
150141905	chr1:150141905:C:T	2.12614e-06	-1.09731e-10	-1.43259
150142353	chr1:150142353:C:G	5.40655e-05	-1.09731e-10	1.8033
150143220	chr1:150143220:A:T	4.66168e-05	1.77075	-0.115686
150143308	chr1:150143308:T:G	2.2946e-05	1.57273	-0.626488
150143599	chr1:150143599:AAG:A	3.71858e-06	-1.09731e-10	-0.873555
150143625	chr1:150143625:G:GCCCTACATT	5.35434e-06	-1.09731e-10	-0.508991
150143798	chr1:150143798:A:G	3.52582e-05	2.4274	-1.0516
150143964	chr1:150143964:G:A	2.78326e-06	-1.09731e-10	-1.16327
150143985	chr1:150143985:A:G	2.78326e-06	-1.09731e-10	-1.16327
150144095	chr1:150144095:T:C	1.07904e-05	-1.09731e-10	0.191758
150144249	chr1:150144249:G:A	4.086e-06	-1.09731e-10	-0.779332
150144348	chr1:150144348:A:G	1.23369e-06	-0.83791	-1.13897
150145275	chr1:150145275:G:A	2.78366e-06	-1.09731e-10	-1.16313
150145355	chr1:150145355:A:G	2.76963e-06	-1.09731e-10	-1.16818
150145513	chr1:150145513:A:G	2.12293e-06	-1.09731e-10	-1.4341
150145822	chr1:150145822:G:A	1.02013e-05	-1.09731e-10	0.135622
150145829	chr1:150145829:T:C	2.72859e-06	-1.09731e-10	-1.18311
150145868	chr1:150145868:T:G	3.92276e-06	-1.09731e-10	-0.820103
150145939	chr1:150145939:A:T	3.17931e-06	-1.09731e-10	-1.03023
150146177	chr1:150146177:T:C	4.83671e-06	-1.09731e-10	-0.610663
150146446	chr1:150146446:G:A	2.68008e-06	-1.20105	-4.15888e-10
150146730	chr1:150146730:G:A	2.64634e-06	-1.09731e-10	-1.21372
150146987	chr1:150146987:C:T	2.29978e-05	1.64016	-0.691657
150147539	chr1:150147539:T:C	2.54736e-05	1.6874	-0.636653
150148199	chr1:150148199:G:A	3.0952e-06	-1.09731e-10	-1.05705
150148231	chr1:150148231:T:G	4.1286e-06	-1.09731e-10	-0.76896
150148823	chr1:150148823:T:C	2.73129e-06	-1.09731e-10	-1.18212
150148889	chr1:150148889:C:T	1.2686e-05	0.353603	-4.15888e-10
150149704	chr1:150149704:C:T	4.21797e-06	-1.09731e-10	-0.747544
150149739	chr1:150149739:C:G	7.03485e-07	-1.19541	-1.3432
150150303	chr1:150150303:C:T	2.12745e-06	-1.09731e-10	-1.43197
150150331	chr1:150150331:T:TCCGACGACCCCCG	4.3443e-06	-1.09731e-10	-0.718033
150150549	chr1:150150549:G:A	1.32972e-05	-1.09731e-10	0.400654
150150657	chr1:150150657:A:G	2.88219e-06	-1.09731e-10	-1.12835
150150824	chr1:150150824:G:A	1.93512e-06	-1.52673	-4.15888e-10
150152068	chr1:150152068:A:G	3.41968e-06	-1.09731e-10	-0.957351
150152141	chr1:150152141:A:G	6.06981e-06	-1.09731e-10	-0.38357
150152222	chr1:150152222:C:T	2.50376e-06	-1.09731e-10	-1.2691
150152425	chr1:150152425:T:C	2.39259e-05	2.07095	-1.08289
150153057	chr1:150153057:G:A	2.78061e-06	0.00374649	-1.16797
150153269	chr1:150153269:C:T	2.48856e-06	-1.09731e-10	-1.27519
150153788	chr1:150153788:G:A	2.88002e-06	-1.09731e-10	-1.1291
150153839	chr1:150153839:C:T	7.23272e-06	-1.09731e-10	-0.208282
150153845	chr1:150153845:A:G	3.89481e-06	-1.09731e-10	-0.827254
150153878	chr1:150153878:G:A	2.85976e-06	-1.09731e-10	-1.13616
150154066	chr1:150154066:G:T	2.19744e-06	-1.39961	-4.15888e-10
150154308	chr1:150154308:C:A	2.19606e-06	-1.40023	-4.15888e-10
150154447	chr1:150154447:G:A	2.36273e-06	-1.09731e-10	-1.32708
150154778	chr1:150154778:A:AT	6.37447e-06	-1.09731e-10	-0.334596
150154910	chr1:150154910:T:A	9.75753e-07	-0.819137	-1.39231
150155540	chr1:150155540:G:A	1.90411e-06	-1.54288	-4.15888e-10
150155687	chr1:150155687:A:T	3.51624e-06	-1.09731e-10	-0.929505
150155706	chr1:150155706:CT:C	3.82347e-06	-1.09731e-10	-0.845739
150155708	chr1:150155708:ACCATGTCCCTTTAAGG:A	3.82347e-06	-1.09731e-10	-0.845739
150155812	chr1:150155812:A:G	4.28621e-06	-1.09731e-10	-0.731496
150156231	chr1:150156231:T:C	3.05507e-05	0.734474	0.498017
150156437	chr1:150156437:T:C	9.07492e-06	-1.09731e-10	0.0186172
150157073	chr1:150157073:A:G	3.1316e-06	-1.09731e-10	-1.04535
150157141	chr1:150157141:A:G	7.95592e-05	0.746468	1.44314
150157249	chr1:150157249:C:T	5.90692e-06	-1.09731e-10	-0.410772
150157764	chr1:150157764:G:A	3.07254e-06	-1.09731e-10	-1.06439
150157804	chr1:150157804:T:C	2.16058e-05	1.89792	-1.01186
150157902	chr1:150157902:G:A	1.4413e-05	0.481236	-4.15888e-10
150158245	chr1:150158245:A:G	1.53043e-05	-1.09731e-10	0.541239
150158332	chr1:150158332:C:T	2.13926e-06	-1.09731e-10	-1.42644
150158667	chr1:150158667:T:C	5.58889e-06	-1.09731e-10	-0.466117
150158787	chr1:150158787:G:GC	2.18965e-05	1.88767	-0.988239
150158788	chr1:150158788:G:T	2.19065e-05	1.89656	-0.996677
150159147	chr1:150159147:G:A	2.48928e-06	-1.09731e-10	-1.2749
150160094	chr1:150160094:C:G	1.7337e-06	-0.86567	-0.770972
150160129	chr1:150160129:G:A	2.43914e-05	1.75023	-0.7429
150160235	chr1:150160235:A:G	2.5819e-05	1.80972	-0.745511
150160363	chr1:150160363:G:A	2.21087e-06	-1.09731e-10	-1.39351
150160403	chr1:150160403:G:C	2.18716e-06	-1.09731e-10	-1.4043
150160432	chr1:150160432:T:C	2.64772e-05	1.81285	-0.723457
150160612	chr1:150160612:A:G	2.21912e-06	-1.09731e-10	-1.38978
150160761	chr1:150160761:C:T	2.46401e-06	-1.09731e-10	-1.28511
150160979	chr1:150160979:G:T	3.99779e-06	-1.09731e-10	-0.801155
150161476	chr1:150161476:A:G	4.4333e-06	-1.09731e-10	-0.697754
150161503	chr1:150161503:T:C	4.25522e-06	-1.09731e-10	-0.73875
150161648	chr1:150161648:C:T	2.34449e-06	-1.33483	-4.15888e-10
150161882	chr1:150161882:TC:T	2.3979e-06	-1.09731e-10	-1.3123
150162143	chr1:150162143:G:A	2.5941e-06	-1.09731e-10	-1.23366
150162522	chr1:150162522:C:T	2.14054e-06	-1.09731e-10	-1.42584
150162537	chr1:150162537:G:A	1.86336e-06	-0.462642	-1.10187
150162546	chr1:150162546:G:A	2.84296e-06	-1.09731e-10	-1.14205
150162636	chr1:150162636:A:G	3.75162e-06	-1.09731e-10	-0.864709
150162681	chr1:150162681:A:G	3.01734e-06	-1.09731e-10	-1.08252
150162894	chr1:150162894:C:T	4.87371e-05	1.69954	-4.15888e-10
150163093	chr1:150163093:C:T	1.92184e-05	1.47773	-0.70876
150163824	chr1:150163824:G:A	8.48296e-06	-0.0488383	-4.15888e-10
150164018	chr1:150164018:G:C	2.52736e-06	-1.09731e-10	-1.25972
150164045	chr1:150164045:G:A	2.20333e-06	-1.09731e-10	-1.39693
150164505	chr1:150164505:T:C	3.45876e-06	-1.09731e-10	-0.945987
150164703	chr1:150164703:A:G	4.61096e-06	-1.09731e-10	-0.65846
150165134	chr1:150165134:A:G	2.97178e-06	-1.09731e-10	-1.09774
150165577	chr1:150165577:A:G	4.52638e-06	0.736204	-1.41318
150165685	chr1:150165685:A:T	2.61491e-06	-1.09731e-10	-1.22567
150165686	chr1:150165686:A:G	2.21693e-06	-1.09731e-10	-1.39078
150165946	chr1:150165946:T:TAAC	2.60693e-06	-1.09731e-10	-1.22872
150165955	chr1:150165955:A:G	1.5029e-05	1.31276	-0.789677
150166021	chr1:150166021:G:A	2.61297e-06	-1.09731e-10	-1.22641
150166237	chr1:150166237:A:G	5.99528e-06	0.265492	-0.661417
150166361	chr1:150166361:A:G	2.61877e-06	-1.09731e-10	-1.22419
150166406	chr1:150166406:TTTG:T	1.1258e-05	1.19921	-0.965035
150166494	chr1:150166494:C:T	3.29503e-06	-1.09731e-10	-0.994483
150166501	chr1:150166501:T:C	5.16797e-06	0.870381	-1.4148
150166511	chr1:150166511:C:T	1.70141e-05	1.46545	-0.818303
150166512	chr1:150166512:G:A	4.63493e-07	-1.5506	-1.40527
150166518	chr1:150166518:C:T	4.53233e-06	-1.09731e-10	-0.675662
150166575	chr1:150166575:AT:A	1.90466e-06	-1.54259	-4.15888e-10
150166585	chr1:150166585:A:T	2.24986e-05	2.2766	-1.35005
150166613	chr1:150166613:T:C	2.61671e-06	-1.09731e-10	-1.22498
150166680	chr1:150166680:G:C	2.81478e-06	-1.09731e-10	-1.15202
150167274	chr1:150167274:C:T	2.17358e-06	-1.09731e-10	-1.41052
150167382	chr1:150167382:G:A	8.61483e-06	1.39921	-1.43263
150167397	chr1:150167397:C:T	2.61889e-06	-1.09731e-10	-1.22415
150167408	chr1:150167408:G:A	3.2522e-06	-1.09731e-10	-1.00756
150167508	chr1:150167508:G:A	9.06898e-06	-1.09731e-10	0.0179617
150167539	chr1:150167539:T:C	2.47757e-06	-1.09731e-10	-1.27962
150167782	chr1:150167782:C:A	2.91487e-06	-1.09731e-10	-1.11707
150167927	chr1:150167927:A:AACAG	2.5719e-06	-1.09731e-10	-1.24225
150168076	chr1:150168076:G:A	1.16921e-05	-1.09731e-10	0.272016
150168383	chr1:150168383:A:G	7.39594e-06	-1.09731e-10	-0.185966
150168463	chr1:150168463:T:C	2.17639e-06	-1.09731e-10	-1.40923
150168671	chr1:150168671:G:A	2.63374e-06	-1.09731e-10	-1.21849
150168687	chr1:150168687:A:G	8.68237e-06	1.40661	-1.43221
150169035	chr1:150169035:G:A	2.10416e-05	0.859602	-4.15888e-10
150169193	chr1:150169193:A:G	2.77828e-06	-1.09731e-10	-1.16506
150169922	chr1:150169922:T:C	2.55352e-06	-1.09731e-10	-1.24943
150170042	chr1:150170042:A:G	1.31441e-05	-1.09731e-10	0.389077
150170189	chr1:150170189:T:C	1.22238e-05	-1.09731e-10	0.316485
150170219	chr1:150170219:T:C	1.23105e-05	-1.09731e-10	0.323552
150170231	chr1:150170231:T:C	1.90932e-06	-1.54015	-4.15888e-10
150170954	chr1:150170954:T:C	4.96969e-05	2.7951	-1.07605
150170994	chr1:150170994:T:C	5.06725e-05	2.80947	-1.07099
150171091	chr1:150171091:C:T	1.14419e-05	-1.09731e-10	0.25038
150171103	chr1:150171103:A:G	2.34858e-05	1.9095	-0.940005
150171514	chr1:150171514:C:T	7.3117e-06	-1.09731e-10	-0.197422
150171730	chr1:150171730:A:G	3.17086e-06	-1.09731e-10	-1.0329
150171877	chr1:150171877:T:C	2.5441e-06	-1.09731e-10	-1.25312
150171896	chr1:150171896:CAG:C	2.46008e-06	-1.09731e-10	-1.2867
150171980	chr1:150171980:C:G	3.19797e-06	-1.09731e-10	-1.02438
150172149	chr1:150172149:T:C	3.22636e-06	-1.09731e-10	-1.01554
150172305	chr1:150172305:C:CA	5.00102e-05	2.8061	-1.08077
150172558	chr1:150172558:TA:T	4.83347e-06	-1.09731e-10	-0.611334
150173448	chr1:150173448:C:T	2.86238e-06	-1.09731e-10	-1.13524
150173652	chr1:150173652:A:G	2.18808e-06	-1.09731e-10	-1.40387
150173673	chr1:150173673:C:T	2.45522e-06	-1.09731e-10	-1.28868
150175228	chr1:150175228:T:A	2.68919e-06	-1.09731e-10	-1.19766
150175253	chr1:150175253:C:T	2.33904e-05	1.78285	-0.817417
150175482	chr1:150175482:C:T	3.07241e-06	-1.09731e-10	-1.06444
150175526	chr1:150175526:C:T	2.14598e-06	-1.09731e-10	-1.4233
150175740	chr1:150175740:T:C	6.98984e-05	3.18162	-1.12147
150175956	chr1:150175956:A:G	2.20546e-06	-1.09731e-10	-1.39596
150176645	chr1:150176645:GGGTT:G	1.6621e-05	1.90757	-1.2838
150176790	chr1:150176790:G:A	5.09646e-07	-1.44332	-1.41762
150176924	chr1:150176924:C:T	1.69354e-05	-1.09731e-10	0.642509
150176931	chr1:150176931:G:A	2.18466e-06	-1.09731e-10	-1.40544
150177071	chr1:150177071:C:T	2.62378e-05	1.81265	-0.73235
150177639	chr1:150177639:G:A	3.27946e-06	-1.09731e-10	-0.99922
150179676	chr1:150179676:G:A	1.3537e-05	-1.09731e-10	0.418532
150180245	chr1:150180245:C:T	1.35632e-05	-1.09731e-10	0.420463
150180297	chr1:150180297:G:C	3.70255e-06	-1.09731e-10	-0.877875
150180312	chr1:150180312:C:T	3.47728e-06	-1.09731e-10	-0.940648
150180703	chr1:150180703:G:A	6.66475e-07	-1.21787	-1.37479
150181024	chr1:150181024:AAC:A	1.0794e-05	-1.09731e-10	0.192088
150181070	chr1:150181070:C:G	1.19513e-05	-1.09731e-10	0.29394
150181171	chr1:150181171:A:G	2.56723e-06	-1.09731e-10	-1.24407
150181328	chr1:150181328:C:T	2.18612e-06	-1.09731e-10	-1.40477
150181985	chr1:150181985:C:CT	3.05247e-06	-1.09731e-10	-1.07095
150182112	chr1:150182112:T:C	4.94497e-06	0.773575	-1.3621
150182302	chr1:150182302:C:A	2.95003e-06	-1.09731e-10	-1.10508
150182649	chr1:150182649:A:G	2.19307e-06	-1.09731e-10	-1.40159
150182756	chr1:150182756:TG:T	2.18463e-06	-1.09731e-10	-1.40545
150182944	chr1:150182944:C:T	2.18122e-06	-1.09731e-10	-1.40701
150182989	chr1:150182989:A:G	5.05773e-07	-1.47896	-1.3896
150183074	chr1:150183074:T:C	1.34097e-06	-0.633797	-1.25971
150183144	chr1:150183144:C:T	2.83478e-06	-1.09731e-10	-1.14493
150183523	chr1:150183523:T:C	2.12477e-06	-1.43324	-4.15888e-10
150183566	chr1:150183566:G:A	2.24801e-06	-1.09731e-10	-1.37685
150183771	chr1:150183771:G:A	2.24846e-06	-1.09731e-10	-1.37665
150184173	chr1:150184173:A:G	2.21611e-06	-1.09731e-10	-1.39114
150184358	chr1:150184358:G:A	3.31794e-06	-1.09731e-10	-0.987553
150184829	chr1:150184829:G:A	2.23066e-06	-1.09731e-10	-1.3846
150184906	chr1:150184906:C:T	2.17863e-06	-1.09731e-10	-1.4082
150185247	chr1:150185247:G:A	6.50238e-06	-1.09731e-10	-0.314729
150185468	chr1:150185468:A:G	8.05897e-06	0.747785	-0.847896
150186449	chr1:150186449:G:A	2.9152e-05	1.18563	-4.15888e-10
150186473	chr1:150186473:T:A	2.64195e-05	1.95088	-0.863682
150186607	chr1:150186607:G:A	1.9478e-06	-1.5202	-4.15888e-10
150186752	chr1:150186752:G:A	1.52629e-06	-0.516756	-1.2473
150187068	chr1:150187068:G:A	2.51145e-06	-1.09731e-10	-1.26604
150187606	chr1:150187606:A:G	3.26409e-06	-1.09731e-10	-1.00392
150187825	chr1:150187825:A:G	2.3838e-06	-1.09731e-10	-1.3182
150188173	chr1:150188173:G:A	1.89038e-06	-0.414832	-1.13529
150188322	chr1:150188322:A:G	2.17335e-06	-1.09731e-10	-1.41063
150188328	chr1:150188328:T:C	2.16566e-06	-1.09731e-10	-1.41417
150188336	chr1:150188336:C:A	2.15884e-06	-1.09731e-10	-1.41733
150188349	chr1:150188349:G:A	2.17588e-06	-1.09731e-10	-1.40946
150189096	chr1:150189096:AATCG:A	2.60268e-06	-1.09731e-10	-1.23035
150189415	chr1:150189415:C:T	2.94494e-06	-1.09731e-10	-1.10681
150189568	chr1:150189568:G:T	3.1385e-06	-1.09731e-10	-1.04315
150189636	chr1:150189636:A:G	2.85453e-06	-1.09731e-10	-1.13799
150189791	chr1:150189791:A:G	2.13144e-06	-1.09731e-10	-1.4301
150189802	chr1:150189802:G:A	4.48999e-06	-1.09731e-10	-0.685048
150189898	chr1:150189898:C:T	3.61072e-05	2.03232	-0.632723
150190041	chr1:150190041:GC:G	2.1538e-06	-1.09731e-10	-1.41966
150190094	chr1:150190094:C:T	2.27976e-06	-1.09731e-10	-1.36283
150190115	chr1:150190115:T:C	2.2517e-06	-1.09731e-10	-1.37521
150190163	chr1:150190163:T:C	2.15928e-06	-1.09731e-10	-1.41712
150190327	chr1:150190327:G:C	2.26797e-06	-1.09731e-10	-1.36801
150190726	chr1:150190726:A:G	2.16256e-06	-1.09731e-10	-1.41561
150191129	chr1:150191129:T:C	7.01786e-06	-1.09731e-10	-0.23844
150191565	chr1:150191565:A:G	2.29014e-06	-1.09731e-10	-1.35829
150191796	chr1:150191796:A:G	5.97923e-07	-1.50571	-1.19548
150191884	chr1:150191884:C:T	2.18945e-06	-1.09731e-10	-1.40325
150192744	chr1:150192744:A:G	2.28872e-06	-1.09731e-10	-1.35891
150192764	chr1:150192764:C:T	6.58845e-07	-1.4767	-1.12746
150192792	chr1:150192792:A:C	2.37572e-06	-1.09731e-10	-1.3216
150193376	chr1:150193376:A:G	2.07772e-06	-1.45563	-4.15888e-10
150193594	chr1:150193594:A:G	4.1499e-06	-1.55175	0.787938
150194220	chr1:150194220:C:T	2.40118e-06	-1.09731e-10	-1.31094
150194223	chr1:150194223:A:G	1.45486e-05	0.200717	0.289879
150194411	chr1:150194411:A:G	7.04613e-07	-1.55338	-0.983622
150194429	chr1:150194429:G:A	2.18592e-06	-1.09731e-10	-1.40486
150194509	chr1:150194509:G:A	5.99667e-07	-1.43589	-1.26239
150194971	chr1:150194971:C:T	2.59886e-05	2.08298	-1.01222
150195417	chr1:150195417:C:T	2.12786e-06	-1.09731e-10	-1.43178
150195677	chr1:150195677:G:T	9.92923e-06	-1.09731e-10	0.108585
150195892	chr1:150195892:G:A	6.03267e-07	-1.43759	-1.2547
150195935	chr1:150195935:T:A	6.15175e-07	-1.55326	-1.11948
150196191	chr1:150196191:G:A	2.559e-06	-1.09731e-10	-1.24728
150196340	chr1:150196340:C:T	4.87195e-06	0.593435	-1.19684
150196726	chr1:150196726:A:T	6.69503e-06	-0.326362	0.0408301
150196911	chr1:150196911:C:A	2.66741e-06	-1.09731e-10	-1.20579
150196947	chr1:150196947:T:C	7.5698e-07	-1.43305	-1.03226
150197141	chr1:150197141:C:T	6.11528e-06	-1.09731e-10	-0.376106
150197186	chr1:150197186:G:A	4.76186e-06	-1.09731e-10	-0.626259
150197644	chr1:150197644:T:C	6.03813e-07	-1.44899	-1.2424
150197838	chr1:150197838:G:T	1.43081e-05	0.47393	-4.15888e-10
150198258	chr1:150198258:C:T	1.25137e-05	-1.09731e-10	0.339926
150198337	chr1:150198337:A:G	1.46339e-05	0.354078	0.142367
150198578	chr1:150198578:T:C	8.77675e-05	2.84202	-0.554231
150198860	chr1:150198860:C:T	2.77514e-06	-1.09731e-10	-1.1662
150198975	chr1:150198975:C:T	2.82482e-06	-1.09731e-10	-1.14845
150199274	chr1:150199274:T:C	2.81781e-06	-1.09731e-10	-1.15094
150199504	chr1:150199504:G:A	4.10838e-06	-1.09731e-10	-0.77387
150199677	chr1:150199677:A:C	2.52138e-06	-1.09731e-10	-1.26209
150199776	chr1:150199776:T:C	7.11939e-06	-1.09731e-10	-0.224075
150200271	chr1:150200271:A:G	2.80683e-06	-1.09731e-10	-1.15484
150200317	chr1:150200317:T:G	1.17584e-06	-0.93346	-1.09146
150200332	chr1:150200332:A:T	2.2071e-06	-1.09731e-10	-1.39522
150200473	chr1:150200473:G:T	3.00385e-06	-1.09731e-10	-1.087
150200490	chr1:150200490:A:C	2.17166e-06	-1.09731e-10	-1.41141
150200845	chr1:150200845:A:G	2.63578e-06	-1.09731e-10	-1.21772
150200923	chr1:150200923:G:A	2.39952e-06	-1.09731e-10	-1.31163
150200948	chr1:150200948:A:G	2.64574e-06	-1.09731e-10	-1.21395
150201010	chr1:150201010:C:A	2.8424e-06	-1.09731e-10	-1.14225
150201027	chr1:150201027:G:A	2.19555e-06	-1.09731e-10	-1.40047
150201036	chr1:150201036:G:A	2.12531e-06	-1.09731e-10	-1.43298
150201079	chr1:150201079:C:T	2.67857e-06	-1.09731e-10	-1.20161
150201472	chr1:150201472:T:G	2.12428e-06	-1.09731e-10	-1.43347
150201526	chr1:150201526:T:G	8.38964e-05	2.79633	-0.553648
150201640	chr1:150201640:T:G	2.23822e-06	-1.09731e-10	-1.38122
150201716	chr1:150201716:C:T	2.85313e-06	-1.09731e-10	-1.13848
150202011	chr1:150202011:T:C	4.5668e-06	-1.09731e-10	-0.668084
150202091	chr1:150202091:G:A	4.96973e-06	0.813377	-1.39691
150203108	chr1:150203108:T:A	2.31195e-06	-1.09731e-10	-1.34881
150203193	chr1:150203193:C:T	2.47614e-06	-1.09731e-10	-1.2802
150203286	chr1:150203286:T:G	1.05002e-05	-1.09731e-10	0.164497
150203495	chr1:150203495:A:G	6.79003e-06	0.22876	-0.500203
150204998	chr1:150204998:A:G	6.55438e-06	0.753433	-1.0602
150205138	chr1:150205138:G:A	2.49455e-06	-1.09731e-10	-1.27279
150205261	chr1:150205261:C:T	2.45675e-06	-1.09731e-10	-1.28806
150205601	chr1:150205601:A:G	2.77319e-06	-1.09731e-10	-1.1669
150205761	chr1:150205761:C:T	2.57115e-06	-1.09731e-10	-1.24254
150206206	chr1:150206206:T:A	3.42837e-06	-1.09731e-10	-0.954812
150206225	chr1:150206225:T:C	6.21602e-06	-1.09731e-10	-0.359768
150206248	chr1:150206248:T:C	2.45714e-06	-1.09731e-10	-1.2879
150206260	chr1:150206260:C:T	4.07024e-06	0.392981	-1.17618
150206522	chr1:150206522:G:A	2.27916e-06	-1.09731e-10	-1.36309
150206615	chr1:150206615:C:T	8.44156e-07	-1.4149	-0.941419
150206839	chr1:150206839:A:G	9.91306e-05	2.96265	-0.553107
150207064	chr1:150207064:G:A	2.13963e-06	-1.09731e-10	-1.42627
150207068	chr1:150207068:A:G	2.42974e-06	-1.09731e-10	-1.29911
150207504	chr1:150207504:C:T	2.21377e-06	-1.09731e-10	-1.3922
150207622	chr1:150207622:A:G	2.20683e-06	-1.09731e-10	-1.39534
150208074	chr1:150208074:A:G	2.48196e-06	-1.09731e-10	-1.27785
150208117	chr1:150208117:G:A	2.61248e-06	-1.09731e-10	-1.2266
150208396	chr1:150208396:A:C	2.19955e-06	-1.09731e-10	-1.39865
150208643	chr1:150208643:C:T	3.41604e-06	-1.09731e-10	-0.958415
150210766	chr1:150210766:G:A	1.45998e-05	0.431048	0.0630597
150211028	chr1:150211028:G:T	3.10744e-06	0.208188	-1.26129
150211089	chr1:150211089:AG:A	1.06297e-05	0.176753	-4.15888e-10
150211399	chr1:150211399:G:A	2.20636e-06	-1.09731e-10	-1.39555
150211730	chr1:150211730:C:T	2.14518e-06	-1.09731e-10	-1.42368
150211799	chr1:150211799:C:A	2.37833e-06	-1.09731e-10	-1.3205
150212109	chr1:150212109:T:C	2.12288e-06	-1.09731e-10	-1.43412
150212503	chr1:150212503:T:C	2.27428e-06	-1.09731e-10	-1.36523
150212504	chr1:150212504:C:T	8.16385e-05	2.76979	-0.554387
150212518	chr1:150212518:G:C	2.65354e-06	-1.09731e-10	-1.211
150212958	chr1:150212958:G:A	2.6454e-06	-1.09731e-10	-1.21408
150213142	chr1:150213142:G:A	7.63418e-07	-1.40701	-1.04983
150213149	chr1:150213149:G:A	8.42885e-05	2.80057	-0.55322
150213575	chr1:150213575:C:T	3.78591e-06	0.313184	-1.16879
150213602	chr1:150213602:A:G	1.68032e-05	0.634674	-4.15888e-10
150214094	chr1:150214094:AG:A	1.40366e-05	0.342603	0.11217
150214280	chr1:150214280:G:A	2.8223e-06	-1.09731e-10	-1.14934
150214762	chr1:150214762:C:T	2.33937e-06	-1.09731e-10	-1.33702
150214765	chr1:150214765:C:T	2.3622e-06	-1.09731e-10	-1.32731
150214807	chr1:150214807:A:G	8.50134e-07	-1.37062	-0.978636
150215040	chr1:150215040:T:C	3.35526e-06	0.192802	-1.16917
150215416	chr1:150215416:A:T	4.31342e-05	1.57742	-4.15888e-10
150215622	chr1:150215622:G:T	8.27512e-06	-1.09731e-10	-0.0736448
150216273	chr1:150216273:G:A	2.22821e-06	-1.09731e-10	-1.3857
150216298	chr1:150216298:T:A	2.30543e-06	-1.09731e-10	-1.35163
150216310	chr1:150216310:T:C	2.05565e-05	0.427294	0.408985
150216528	chr1:150216528:G:T	2.18937e-06	-1.09731e-10	-1.40329
150216625	chr1:150216625:C:A	2.16265e-06	-1.09731e-10	-1.41556
150216917	chr1:150216917:A:G	2.98354e-06	-1.09731e-10	-1.09379
150216942	chr1:150216942:CCT:C	6.14474e-06	0.947845	-1.31915
150216986	chr1:150216986:A:G	6.36662e-06	0.986664	-1.32249
150217020	chr1:150217020:AAC:A	2.45913e-06	-1.09731e-10	-1.28709
150217240	chr1:150217240:T:C	1.88629e-06	-1.55228	-4.15888e-10
150217327	chr1:150217327:AAAG:A	8.573e-05	2.72636	-0.462054
150217440	chr1:150217440:G:A	6.30908e-06	0.987601	-1.33251
150219064	chr1:150219064:T:A	2.53099e-06	-1.09731e-10	-1.25829
150219293	chr1:150219293:G:GAGAT	2.3276e-06	-1.09731e-10	-1.34206
150219660	chr1:150219660:A:G	2.36384e-06	-1.09731e-10	-1.32661
150220150	chr1:150220150:T:C	1.886e-06	-1.55244	-4.15888e-10
150220863	chr1:150220863:G:A	5.15168e-06	0.791762	-1.33934
150221175	chr1:150221175:C:T	2.50911e-06	-1.09731e-10	-1.26697
150221297	chr1:150221297:G:C	2.48767e-06	-1.09731e-10	-1.27555
150221339	chr1:150221339:T:G	2.3496e-06	-1.09731e-10	-1.33265
150222586	chr1:150222586:T:A	7.27398e-05	2.59271	-0.492722
150222820	chr1:150222820:A:C	5.80492e-06	-1.09731e-10	-0.428193
150223271	chr1:150223271:G:A	2.29269e-06	-1.09731e-10	-1.35717
150223460	chr1:150223460:G:T	2.44543e-06	-1.09731e-10	-1.29268
150223869	chr1:150223869:C:G	8.31761e-07	-1.40067	-0.970442
150223932	chr1:150223932:A:C	7.4794e-06	-1.09731e-10	-0.174745
150224136	chr1:150224136:G:A	3.51046e-06	-1.09731e-10	-0.931151
150224529	chr1:150224529:G:A	7.30498e-06	-0.198341	-4.15888e-10
150224631	chr1:150224631:C:T	2.45752e-06	-1.09731e-10	-1.28774
150225444	chr1:150225444:C:T	2.62914e-06	-1.09731e-10	-1.22024
150225941	chr1:150225941:C:T	2.13719e-06	-1.4274	-4.15888e-10
150226385	chr1:150226385:G:A	2.354e-06	-1.09731e-10	-1.33078
150226873	chr1:150226873:C:A	3.29607e-06	-1.09731e-10	-0.994167
150227079	chr1:150227079:A:C	5.94308e-07	-1.39386	-1.3134
150227135	chr1:150227135:G:A	2.34556e-06	-1.09731e-10	-1.33437
150227388	chr1:150227388:C:T	3.41478e-06	-1.09731e-10	-0.958784
150227618	chr1:150227618:G:A	4.42031e-06	-0.700688	-4.15888e-10
150227647	chr1:150227647:T:C	2.42915e-06	-1.09731e-10	-1.29936
150228647	chr1:150228647:G:A	2.38503e-06	-1.09731e-10	-1.31768
150228733	chr1:150228733:A:G	1.90187e-06	-1.54406	-4.15888e-10
150229565	chr1:150229565:G:A	2.42853e-06	-1.09731e-10	-1.29961
150229768	chr1:150229768:G:A	5.54728e-07	-1.376	-1.40017
150229793	chr1:150229793:T:C	5.34163e-07	-1.38365	-1.4303
150230338	chr1:150230338:A:G	2.4269e-06	-1.09731e-10	-1.30028
150230508	chr1:150230508:C:G	2.33419e-06	-1.09731e-10	-1.33923
150231117	chr1:150231117:G:A	3.09348e-06	-1.09731e-10	-1.0576
150231294	chr1:150231294:T:C	3.32944e-06	-1.09731e-10	-0.984092
150231314	chr1:150231314:A:G	1.30926e-05	0.246407	0.138741
150231646	chr1:150231646:AT:A	5.32773e-07	-1.38247	-1.43409
150232067	chr1:150232067:G:A	6.10421e-07	-1.46845	-1.21205
150232230	chr1:150232230:G:C	3.0671e-06	-1.09731e-10	-1.06616
150232389	chr1:150232389:C:T	6.27909e-06	0.115611	-0.465284
150232628	chr1:150232628:T:A	5.91213e-05	2.38473	-0.492041
150232729	chr1:150232729:T:A	2.2575e-06	-1.09731e-10	-1.37264
150232968	chr1:150232968:A:T	2.295e-06	-1.09731e-10	-1.35617
150233374	chr1:150233374:T:C	1.54491e-05	0.367798	0.182854
150233384	chr1:150233384:C:T	3.25492e-06	-1.09731e-10	-1.00673
150233411	chr1:150233411:T:C	2.45843e-06	-1.09731e-10	-1.28737
150233908	chr1:150233908:G:A	7.0323e-06	0.206282	-0.442666
150234030	chr1:150234030:C:T	4.84968e-06	0.430017	-1.038
150234352	chr1:150234352:A:C	5.81895e-06	0.5455	-0.971278
150234358	chr1:150234358:G:A	3.10323e-06	-1.09731e-10	-1.05446
150235066	chr1:150235066:T:C	2.32304e-06	-1.09731e-10	-1.34402
150235153	chr1:150235153:G:A	2.131e-06	-1.09731e-10	-1.43031
150235256	chr1:150235256:C:T	2.61675e-06	-1.09731e-10	-1.22497
150235687	chr1:150235687:A:C	2.23008e-06	-1.09731e-10	-1.38486
150235842	chr1:150235842:A:G	2.21637e-06	-1.09731e-10	-1.39103
150236492	chr1:150236492:C:G	1.14708e-05	0.258141	-0.00523776
150236658	chr1:150236658:T:A	2.6645e-06	-1.09731e-10	-1.20688
150237407	chr1:150237407:C:T	5.37084e-07	-1.42864	-1.37986
150237425	chr1:150237425:G:A	2.27713e-06	-1.09731e-10	-1.36398
150237772	chr1:150237772:C:T	5.15002e-07	-1.42444	-1.42604
150237901	chr1:150237901:T:C	8.05044e-05	2.6351	-0.433681
150238067	chr1:150238067:T:C	2.12294e-06	-1.09731e-10	-1.4341
150238609	chr1:150238609:C:T	3.21338e-06	-1.09731e-10	-1.01957
150238638	chr1:150238638:G:A	2.25852e-06	-1.09731e-10	-1.37219
150238755	chr1:150238755:G:A	7.36108e-05	2.4141	-0.302205
150238804	chr1:150238804:T:C	2.36931e-06	-1.09731e-10	-1.3243
150238955	chr1:150238955:G:T	2.25726e-06	-1.09731e-10	-1.37275
150239115	chr1:150239115:G:A	3.17522e-06	-1.09731e-10	-1.03152
150239116	chr1:150239116:C:A	3.27765e-06	-1.09731e-10	-0.999772
150239162	chr1:150239162:C:T	3.2926e-06	-1.09731e-10	-0.995221
150239255	chr1:150239255:A:G	3.04072e-06	-1.09731e-10	-1.0748
150239384	chr1:150239384:A:G	7.85776e-06	0.603248	-0.728644
150239445	chr1:150239445:C:T	7.31754e-06	-1.09731e-10	-0.196624
150239529	chr1:150239529:T:C	2.22905e-06	-1.09731e-10	-1.38532
150239543	chr1:150239543:C:T	6.87859e-05	2.55515	-0.511047
150239722	chr1:150239722:C:T	2.33005e-06	-1.09731e-10	-1.34101
150240054	chr1:150240054:G:T	2.32683e-06	-1.09731e-10	-1.34239
150240414	chr1:150240414:C:G	2.13792e-06	-1.09731e-10	-1.42706
150240480	chr1:150240480:T:C	2.26694e-06	-1.09731e-10	-1.36847
150240741	chr1:150240741:G:A	2.44389e-06	-1.09731e-10	-1.29331
150240811	chr1:150240811:G:A	3.11753e-06	-1.09731e-10	-1.04986
150240893	chr1:150240893:G:A	2.00991e-06	-1.48881	-4.15888e-10
150241283	chr1:150241283:TGCCTCA:T	2.12408e-06	-1.09731e-10	-1.43356
150242097	chr1:150242097:G:A	2.14041e-06	-1.09731e-10	-1.4259
150242218	chr1:150242218:G:A	2.12287e-06	-1.09731e-10	-1.43413
150242419	chr1:150242419:A:C	6.63702e-06	-1.09731e-10	-0.294234
150242452	chr1:150242452:T:C	6.291e-06	-0.347777	-4.15888e-10
150243398	chr1:150243398:G:A	2.33114e-06	-1.09731e-10	-1.34054
150243679	chr1:150243679:C:T	2.12378e-06	-1.09731e-10	-1.4337
150243853	chr1:150243853:G:A	2.12294e-06	-1.09731e-10	-1.4341
150243993	chr1:150243993:G:A	0.000469281	4.80769	-0.843385
150244213	chr1:150244213:G:A	2.04811e-06	-1.46998	-4.15888e-10
150244784	chr1:150244784:T:G	2.12597e-06	-1.09731e-10	-1.43267
150244871	chr1:150244871:C:T	2.12756e-06	-1.09731e-10	-1.43192
150245211	chr1:150245211:A:G	6.94294e-07	-1.55633	-0.995424
150245279	chr1:150245279:G:A	3.84658e-06	-1.09731e-10	-0.839713
150245525	chr1:150245525:C:T	2.12315e-06	-1.09731e-10	-1.434
150245658	chr1:150245658:C:T	4.51963e-06	-1.09731e-10	-0.678468
150245877	chr1:150245877:C:T	6.48827e-07	-1.54904	-1.07045
150246417	chr1:150246417:G:A	2.29654e-06	-1.35549	-4.15888e-10
150246477	chr1:150246477:A:T	7.18961e-06	-1.09731e-10	-0.214261
150247271	chr1:150247271:C:T	2.80173e-06	-1.09731e-10	-1.15666
150247757	chr1:150247757:G:A	2.40152e-06	-1.09731e-10	-1.31079
150248071	chr1:150248071:TC:T	2.14629e-06	-1.09731e-10	-1.42316
150248156	chr1:150248156:T:C	2.18715e-06	-1.09731e-10	-1.4043
150248252	chr1:150248252:A:G	2.46235e-06	-1.09731e-10	-1.28578
150248681	chr1:150248681:C:T	0.000484932	4.79704	-0.799929
150249249	chr1:150249249:G:A	2.67926e-06	-1.09731e-10	-1.20136
150249265	chr1:150249265:C:T	0.000521063	4.81464	-0.74567
150249338	chr1:150249338:T:C	0.000484403	4.75116	-0.755142
150249438	chr1:150249438:A:G	5.36263e-07	-1.54845	-1.26157
150249900	chr1:150249900:T:C	2.84471e-06	-1.09731e-10	-1.14144
150250171	chr1:150250171:C:T	2.16211e-06	-1.09731e-10	-1.41581
150250746	chr1:150250746:C:T	2.61186e-06	-1.09731e-10	-1.22684
150250895	chr1:150250895:C:T	2.7255e-06	-1.09731e-10	-1.18424
150251737	chr1:150251737:T:C	5.69147e-07	-1.55711	-1.1934
150252115	chr1:150252115:A:G	7.13635e-07	-1.40384	-1.12044
150252706	chr1:150252706:G:A	0.000694392	5.06832	-0.71218
150253111	chr1:150253111:A:G	5.76e-07	-1.44355	-1.295
150254362	chr1:150254362:T:A	3.43309e-06	-1.09731e-10	-0.953438
150254838	chr1:150254838:C:T	2.39092e-06	-1.09731e-10	-1.31522
150254843	chr1:150254843:A:G	2.81812e-06	-1.09731e-10	-1.15083
150254996	chr1:150254996:CATGGA:C	2.71137e-06	-1.09731e-10	-1.18945
150255197	chr1:150255197:C:G	2.70968e-06	-1.09731e-10	-1.19007
150255364	chr1:150255364:C:T	2.15075e-06	-1.09731e-10	-1.42108
150256796	chr1:150256796:G:C	2.37541e-06	-1.09731e-10	-1.32173
150257055	chr1:150257055:G:A	2.47932e-06	-1.27891	-4.15888e-10
150257508	chr1:150257508:A:G	2.71862e-06	-1.09731e-10	-1.18677
150257933	chr1:150257933:G:C	2.59801e-06	-1.09731e-10	-1.23215
150258636	chr1:150258636:C:T	2.17192e-06	-1.09731e-10	-1.41129
150258957	chr1:150258957:G:GGGCA	8.30003e-06	-1.09731e-10	-0.0706385
150259594	chr1:150259594:T:A	8.83465e-07	-1.54467	-0.766137
150260139	chr1:150260139:T:A	2.3348e-06	-1.09731e-10	-1.33897
150261691	chr1:150261691:C:G	2.53839e-06	-1.25537	-4.15888e-10
150262258	chr1:150262258:G:T	2.38597e-06	-0.248682	-1.06861
150262572	chr1:150262572:G:A	2.25262e-06	-1.09731e-10	-1.3748
150262700	chr1:150262700:T:G	2.18532e-06	-1.09731e-10	-1.40514
150262926	chr1:150262926:TA:T	2.12329e-06	-1.09731e-10	-1.43393
150262955	chr1:150262955:G:C	5.26355e-06	-1.09731e-10	-0.526092
150264428	chr1:150264428:C:A	2.75537e-06	-1.09731e-10	-1.17335
150265224	chr1:150265224:G:A	3.77518e-06	-0.352168	-0.506282
150266193	chr1:150266193:G:C	2.12343e-06	-1.09731e-10	-1.43386
150266299	chr1:150266299:T:C	0.000481215	4.80264	-0.813225
150269222	chr1:150269222:G:A	4.4193e-06	-1.09731e-10	-0.700917
150269397	chr1:150269397:T:C	2.65289e-06	-1.09731e-10	-1.21125
150269660	chr1:150269660:C:T	2.59757e-06	-1.09731e-10	-1.23232
150269940	chr1:150269940:G:A	0.000511036	4.81881	-0.769268
150270420	chr1:150270420:T:A	2.60897e-06	-1.09731e-10	-1.22794
150270852	chr1:150270852:C:T	2.59271e-06	-1.23419	-4.15888e-10
150271008	chr1:150271008:A:AT	4.49342e-06	-1.09731e-10	-0.684283
150271643	chr1:150271643:G:A	4.91373e-06	-1.09731e-10	-0.594864
150272023	chr1:150272023:C:T	4.18271e-06	-1.09731e-10	-0.755938
150272146	chr1:150272146:AAAAC:A	2.54878e-06	-1.09731e-10	-1.25128
150272679	chr1:150272679:G:A	4.45026e-06	-0.693935	-4.15888e-10
150272921	chr1:150272921:G:A	2.35975e-06	-1.09731e-10	-1.32834
150273019	chr1:150273019:A:T	2.12623e-06	-1.09731e-10	-1.43255
150273149	chr1:150273149:A:G	5.32013e-07	-1.50653	-1.31145
150273157	chr1:150273157:G:A	2.75132e-06	-1.09731e-10	-1.17482
150273667	chr1:150273667:T:C	6.45207e-05	2.66637	-0.686283
150274009	chr1:150274009:G:A	9.81189e-06	-1.09731e-10	0.0966975
150274508	chr1:150274508:G:C	9.6575e-06	-1.09731e-10	0.080837
150274906	chr1:150274906:A:C	2.66581e-06	-1.09731e-10	-1.20639
150275248	chr1:150275248:C:T	2.31733e-06	-1.09731e-10	-1.34648
150275456	chr1:150275456:T:C	2.15461e-06	-1.09731e-10	-1.41929
150275584	chr1:150275584:TCA:T	2.74826e-06	-1.09731e-10	-1.17593
150275637	chr1:150275637:T:G	1.03176e-05	-1.09731e-10	0.146952
150275791	chr1:150275791:G:A	2.93758e-06	-1.09731e-10	-1.10931
150276166	chr1:150276166:A:C	2.18131e-06	-1.09731e-10	-1.40697
150276359	chr1:150276359:A:T	7.35538e-06	-0.191465	-4.15888e-10
150276693	chr1:150276693:C:A	5.59357e-07	-1.33782	-1.43005
150276941	chr1:150276941:G:GA	2.64849e-06	-0.218494	-0.994414
150278029	chr1:150278029:G:A	2.17917e-06	-1.09731e-10	-1.40795
150278123	chr1:150278123:T:A	4.53463e-06	0.515244	-1.1904
150278220	chr1:150278220:G:A	2.9451e-06	-1.09731e-10	-1.10675
150278225	chr1:150278225:G:A	4.70417e-07	-1.51402	-1.42701
150278580	chr1:150278580:G:A	6.22311e-05	2.62578	-0.681821
150278709	chr1:150278709:G:A	2.20194e-06	-1.09731e-10	-1.39756
150279405	chr1:150279405:T:A	3.9356e-06	-1.09731e-10	-0.816834
150279504	chr1:150279504:G:A	6.07243e-05	2.6058	-0.686355
150280045	chr1:150280045:A:G	2.48693e-06	-1.09731e-10	-1.27585
150280449	chr1:150280449:G:A	4.86733e-06	-1.09731e-10	-0.604352
150280962	chr1:150280962:C:T	3.34069e-06	-1.09731e-10	-0.980721
150281461	chr1:150281461:C:G	2.31726e-06	-1.09731e-10	-1.34651
150282099	chr1:150282099:G:A	2.12476e-06	-1.09731e-10	-1.43324
150283105	chr1:150283105:G:A	2.19534e-06	-1.09731e-10	-1.40056
150283177	chr1:150283177:T:C	3.01123e-06	-0.148461	-0.936089
150284147	chr1:150284147:C:T	2.51767e-06	-1.09731e-10	-1.26356
150284919	chr1:150284919:G:A	1.89308e-06	-1.54869	-4.15888e-10
150285304	chr1:150285304:A:G	1.61904e-06	-0.275755	-1.42931
150285365	chr1:150285365:G:A	1.94966e-06	-1.51924	-4.15888e-10
150286426	chr1:150286426:C:G	5.54176e-06	0.823227	-1.29781
150286988	chr1:150286988:A:C	6.38133e-07	-1.20559	-1.43052
150287533	chr1:150287533:T:A	5.0066e-07	-1.4626	-1.41613
150287560	chr1:150287560:TC:T	2.34365e-06	-1.09731e-10	-1.33519
150288142	chr1:150288142:G:C	2.12289e-06	-1.09731e-10	-1.43412
150288454	chr1:150288454:A:G	4.09857e-06	-1.09731e-10	-0.77626
150288535	chr1:150288535:A:G	2.90941e-06	-1.09731e-10	-1.11895
150288580	chr1:150288580:T:C	5.85529e-07	-1.28802	-1.43411
150288945	chr1:150288945:G:A	2.3263e-06	-1.09731e-10	-1.34262
150289240	chr1:150289240:C:G	5.8196e-07	-1.29483	-1.43343
150289480	chr1:150289480:A:G	2.41677e-06	-1.09731e-10	-1.30446
150289512	chr1:150289512:C:T	5.77537e-07	-1.30203	-1.43385
150289680	chr1:150289680:C:T	2.55329e-05	2.15718	-1.10411
150289855	chr1:150289855:C:G	8.33795e-07	-1.3646	-1.00407
150290826	chr1:150290826:GT:G	7.73286e-06	-0.141419	-4.15888e-10
150291065	chr1:150291065:G:A	2.12347e-06	-1.09731e-10	-1.43385
150291376	chr1:150291376:G:A	2.19912e-06	-1.09731e-10	-1.39884
150291412	chr1:150291412:A:G	5.00199e-05	2.4951	-0.76958
150291795	chr1:150291795:A:G	2.39191e-06	-1.09731e-10	-1.3148
150291891	chr1:150291891:G:T	2.68388e-05	2.25255	-1.1496
150292191	chr1:150292191:T:C	6.91768e-06	-1.09731e-10	-0.252817
150292247	chr1:150292247:GT:G	2.43938e-06	-1.09731e-10	-1.29515
150292294	chr1:150292294:T:C	6.32813e-06	0.923574	-1.26547
150292307	chr1:150292307:C:T	8.52933e-06	-1.09731e-10	-0.0433868
150292510	chr1:150292510:C:T	4.14645e-05	2.26623	-0.72829
150292753	chr1:150292753:G:A	6.71273e-07	-1.18015	-1.40533
150293088	chr1:150293088:GTGTC:G	9.65681e-06	0.0807656	-4.15888e-10
150293098	chr1:150293098:G:C	2.22221e-06	-1.09731e-10	-1.38839
150293137	chr1:150293137:CTAAG:C	4.07602e-05	2.29597	-0.77516
150293284	chr1:150293284:T:C	8.31072e-06	1.19372	-1.26308
150294139	chr1:150294139:A:C	3.42889e-05	1.9156	-0.56767
150294180	chr1:150294180:T:C	8.04791e-06	-1.09731e-10	-0.101485
150294726	chr1:150294726:G:A	2.16662e-06	-1.09731e-10	-1.41373
150294810	chr1:150294810:A:G	2.21242e-06	-1.09731e-10	-1.39281
150295381	chr1:150295381:C:T	5.54732e-06	-0.473583	-4.15888e-10
150296038	chr1:150296038:G:A	6.34796e-07	-1.20824	-1.4331
150296112	chr1:150296112:T:C	2.12377e-06	-1.09731e-10	-1.43371
150296173	chr1:150296173:C:T	2.8064e-06	-1.09731e-10	-1.155
150296199	chr1:150296199:T:C	5.6446e-07	-1.39127	-1.36751
150296758	chr1:150296758:A:AT	2.23903e-06	-1.09731e-10	-1.38085
150297029	chr1:150297029:C:T	2.2338e-05	2.30515	-1.38576
150297269	chr1:150297269:C:G	2.12286e-06	-1.09731e-10	-1.43414
150297508	chr1:150297508:C:T	5.61476e-07	-1.39642	-1.36766
150297602	chr1:150297602:T:C	5.37776e-07	-1.42709	-1.38012
150297686	chr1:150297686:G:A	8.57972e-06	-1.09731e-10	-0.0374959
150297785	chr1:150297785:A:G	5.48197e-07	-1.40323	-1.38479
150298022	chr1:150298022:C:T	2.17952e-06	-1.09731e-10	-1.40779
150298242	chr1:150298242:C:T	4.35651e-06	-1.09731e-10	-0.715227
150298366	chr1:150298366:C:T	1.80571e-06	-0.264299	-1.33164
150298655	chr1:150298655:G:A	5.641e-07	-1.38507	-1.37435
150298822	chr1:150298822:G:A	2.55773e-06	-1.09731e-10	-1.24778
150298944	chr1:150298944:A:G	3.03002e-06	-1.09731e-10	-1.07833
150299077	chr1:150299077:A:G	2.67764e-06	-1.09731e-10	-1.20196
150299131	chr1:150299131:G:A	4.4545e-06	-1.09731e-10	-0.692983
150299315	chr1:150299315:ACT:A	2.72955e-05	1.77305	-0.653224
150299440	chr1:150299440:T:C	2.25573e-06	-1.09731e-10	-1.37342
150299621	chr1:150299621:G:A	2.02676e-06	-0.197802	-1.28266
150300021	chr1:150300021:A:G	2.47394e-06	-1.09731e-10	-1.28109
150300200	chr1:150300200:G:A	3.19544e-05	2.08698	-0.809565
150300385	chr1:150300385:T:C	3.25683e-05	2.04509	-0.748651
150301153	chr1:150301153:G:A	5.86117e-07	-1.36608	-1.35505
150301287	chr1:150301287:A:G	8.19689e-06	-1.09731e-10	-0.0831427
150301549	chr1:150301549:A:G	6.37886e-07	-1.42909	-1.20741
150301836	chr1:150301836:T:A	2.12381e-06	-1.09731e-10	-1.43369
150302136	chr1:150302136:T:G	2.1237e-06	-1.09731e-10	-1.43374
150302181	chr1:150302181:A:G	3.83768e-05	2.23387	-0.773311
150302182	chr1:150302182:G:A	6.39328e-07	-1.31216	-1.32208
150302870	chr1:150302870:G:A	2.21826e-06	-1.09731e-10	-1.39017
150302919	chr1:150302919:G:C	2.1237e-06	-1.09731e-10	-1.43374
150303594	chr1:150303594:A:G	7.89961e-07	-1.14137	-1.2813
150304001	chr1:150304001:G:A	5.54231e-07	-1.4012	-1.37587
150304033	chr1:150304033:G:A	6.77828e-07	-1.14879	-1.42697
150304126	chr1:150304126:C:G	9.9103e-07	-1.31503	-0.880881
150304222	chr1:150304222:A:C	5.47582e-07	-1.41043	-1.37871
150304298	chr1:150304298:G:A	2.12652e-06	-1.09731e-10	-1.43241
150304444	chr1:150304444:A:G	1.58818e-05	1.95803	-1.37976
150305419	chr1:150305419:G:A	2.65189e-06	-1.09731e-10	-1.21163
150305867	chr1:150305867:TA:T	7.63763e-07	-1.02968	-1.42672
150305958	chr1:150305958:C:T	5.91448e-07	-1.38063	-1.33145
150306064	chr1:150306064:A:T	2.55335e-06	-1.09731e-10	-1.24949
150306212	chr1:150306212:G:T	7.90888e-06	-1.09731e-10	-0.118912
150306238	chr1:150306238:T:G	6.47706e-07	-1.42857	-1.19265
150306388	chr1:150306388:G:T	2.61107e-06	-1.09731e-10	-1.22714
150306392	chr1:150306392:C:T	3.0181e-05	1.86649	-0.646179
150306656	chr1:150306656:C:T	3.3221e-05	2.10899	-0.792711
150306902	chr1:150306902:A:C	2.44829e-06	-1.09731e-10	-1.29151
150307489	chr1:150307489:A:T	1.04099e-05	0.155864	-4.15888e-10
150308112	chr1:150308112:T:C	4.5235e-06	-0.677611	-4.15888e-10
150308116	chr1:150308116:G:A	9.1591e-07	-1.34916	-0.925572
150308367	chr1:150308367:G:C	5.54818e-07	-1.40114	-1.37487
150308423	chr1:150308423:CTG:C	5.45678e-06	-0.490038	-4.15888e-10
150308767	chr1:150308767:A:C	1.20296e-05	1.7331	-1.43262
150309377	chr1:150309377:C:G	2.12295e-06	-1.09731e-10	-1.43409
150309416	chr1:150309416:C:T	2.12307e-06	-1.09731e-10	-1.43403
150310350	chr1:150310350:G:A	3.37476e-05	2.02102	-0.689006
150310476	chr1:150310476:G:A	3.27265e-05	1.95889	-0.657602
150311410	chr1:150311410:C:T	2.3743e-06	-1.09731e-10	-1.32219
150311926	chr1:150311926:G:A	2.20256e-06	-1.39728	-4.15888e-10
150312049	chr1:150312049:TA:T	7.42272e-07	-1.05217	-1.43277
150312496	chr1:150312496:C:T	5.63919e-07	-1.3651	-1.39464
150312531	chr1:150312531:C:T	2.764e-06	-1.09731e-10	-1.17022
150312548	chr1:150312548:C:T	5.24373e-06	-1.09731e-10	-0.529864
150312915	chr1:150312915:G:A	2.88995e-06	-1.09731e-10	-1.12566
150312971	chr1:150312971:G:A	2.45009e-06	-1.09731e-10	-1.29077
150313156	chr1:150313156:G:A	2.39545e-06	-1.09731e-10	-1.31333
150313263	chr1:150313263:C:T	1.12746e-06	-0.636	-1.43093
150314058	chr1:150314058:T:C	6.45561e-07	-1.42564	-1.19889
150314154	chr1:150314154:G:A	7.80297e-06	-1.09731e-10	-0.132393
150315443	chr1:150315443:C:G	5.47245e-07	-1.3998	-1.38996
150317002	chr1:150317002:G:C	8.97168e-07	-1.31791	-0.977498
150317053	chr1:150317053:G:A	1.67477e-05	2.0252	-1.39384
150317248	chr1:150317248:T:C	4.7076e-05	2.39268	-0.727818
150317313	chr1:150317313:A:T	1.63866e-05	-1.09731e-10	0.609565
150318522	chr1:150318522:C:T	2.36205e-06	-1.09731e-10	-1.32737
150318580	chr1:150318580:A:G	2.52518e-06	-1.09731e-10	-1.26058
150318594	chr1:150318594:G:C	1.80308e-05	2.09937	-1.39418
150318612	chr1:150318612:C:A	1.87534e-06	-1.55811	-4.15888e-10
150319029	chr1:150319029:CT:C	2.617e-06	-1.09731e-10	-1.22487
150319246	chr1:150319246:C:T	2.63731e-06	-1.09731e-10	-1.21714
150319674	chr1:150319674:G:A	5.56013e-07	-1.38317	-1.39069
150319828	chr1:150319828:C:T	2.03923e-06	-1.47432	-4.15888e-10
150319893	chr1:150319893:G:A	5.5502e-07	-1.38851	-1.38714
150320113	chr1:150320113:C:T	1.95641e-05	0.786797	-4.15888e-10
150320623	chr1:150320623:G:A	3.28731e-06	0.248648	-1.24547
150320705	chr1:150320705:G:A	1.78257e-05	2.1001	-1.40635
150320888	chr1:150320888:G:A	2.25035e-06	-1.09731e-10	-1.37581
150320968	chr1:150320968:A:G	2.22411e-06	-1.09731e-10	-1.38754
150321271	chr1:150321271:C:A	2.60196e-05	1.07195	-4.15888e-10
150321998	chr1:150321998:A:C	2.16497e-06	-1.09731e-10	-1.41449
150322206	chr1:150322206:A:G	8.38172e-06	-1.09731e-10	-0.0608442
150322649	chr1:150322649:C:T	1.29788e-05	-1.09731e-10	0.376422
150322682	chr1:150322682:T:G	2.62458e-05	2.26143	-1.18082
150323066	chr1:150323066:G:A	2.57244e-06	-1.09731e-10	-1.24204
150323285	chr1:150323285:T:G	6.93841e-05	2.05276	-4.15888e-10
150323463	chr1:150323463:G:A	2.26544e-06	-1.09731e-10	-1.36913
150323592	chr1:150323592:G:A	6.76446e-07	-1.45079	-1.12701
150323625	chr1:150323625:ACT:A	6.46547e-07	-1.40403	-1.21898
150323754	chr1:150323754:C:T	6.65902e-07	-1.47073	-1.12278
150323845	chr1:150323845:T:C	1.951e-05	1.97167	-1.18764
150324028	chr1:150324028:C:T	2.65806e-06	-1.2093	-4.15888e-10
150324532	chr1:150324532:C:G	2.47315e-06	-1.09731e-10	-1.2814
150324779	chr1:150324779:C:A	7.02989e-07	-1.4414	-1.09791
150324787	chr1:150324787:T:C	2.38391e-06	-1.09731e-10	-1.31815
150325383	chr1:150325383:A:G	8.27624e-06	-1.09731e-10	-0.0735093
150325460	chr1:150325460:G:C	7.39656e-07	-1.42654	-1.06193
150325557	chr1:150325557:C:T	1.18551e-06	-1.3368	-0.67992
150325734	chr1:150325734:G:A	4.28487e-05	2.31463	-0.743857
150326178	chr1:150326178:T:C	2.66021e-06	-1.09731e-10	-1.20849
150326686	chr1:150326686:A:AG	7.68267e-07	-1.31585	-1.13467
150326727	chr1:150326727:T:C	2.12668e-06	-1.09731e-10	-1.43233
150326759	chr1:150326759:T:C	2.25075e-06	-1.09731e-10	-1.37563
150326856	chr1:150326856:G:A	1.54774e-05	0.552482	-4.15888e-10
150327287	chr1:150327287:C:T	2.24975e-06	-1.09731e-10	-1.37608
150328268	chr1:150328268:C:T	9.40893e-07	-0.994114	-1.25371
150328421	chr1:150328421:C:T	2.83872e-06	-1.09731e-10	-1.14354
150328683	chr1:150328683:G:T	2.23208e-06	-1.09731e-10	-1.38397
150329492	chr1:150329492:T:TA	2.25102e-06	-1.09731e-10	-1.37552
150329573	chr1:150329573:A:C	2.38635e-06	-1.09731e-10	-1.31713
150330282	chr1:150330282:G:T	2.63323e-06	-1.09731e-10	-1.21869
150330774	chr1:150330774:T:C	2.41953e-06	-1.09731e-10	-1.30332
150330863	chr1:150330863:C:T	2.59661e-06	-1.09731e-10	-1.23269
150330968	chr1:150330968:C:T	2.46941e-06	-0.0247583	-1.25816
150331196	chr1:150331196:G:A	7.90855e-07	-1.05278	-1.36875
150331637	chr1:150331637:T:G	2.42296e-06	-1.09731e-10	-1.30191
150331670	chr1:150331670:G:A	2.25728e-06	-1.09731e-10	-1.37274
150331680	chr1:150331680:A:T	6.84872e-07	-1.35571	-1.20972
150332117	chr1:150332117:G:A	3.98063e-06	-1.09731e-10	-0.805456
150332529	chr1:150332529:C:A	2.99035e-06	-1.09151	-4.15888e-10
150333392	chr1:150333392:A:C	2.99363e-05	2.39303	-1.18086
150333404	chr1:150333404:T:C	2.90913e-06	-1.09731e-10	-1.11904
150333521	chr1:150333521:C:T	2.98878e-05	1.7107	-0.50015
150333991	chr1:150333991:T:C	3.98516e-05	2.27324	-0.774975
150334000	chr1:150334000:A:G	2.34331e-06	-1.09731e-10	-1.33533
150334260	chr1:150334260:T:C	2.5293e-06	-1.09731e-10	-1.25895
150334636	chr1:150334636:T:C	2.14303e-06	-1.09731e-10	-1.42468
150335534	chr1:150335534:C:T	2.37302e-06	-1.09731e-10	-1.32273
150335561	chr1:150335561:G:A	3.92728e-05	2.25474	-0.771106
150335917	chr1:150335917:C:T	4.68264e-07	-1.52568	-1.41994
150335932	chr1:150335932:C:T	2.12309e-06	-1.09731e-10	-1.43403
150336436	chr1:150336436:G:A	2.39094e-06	-1.09731e-10	-1.31521
150336447	chr1:150336447:A:G	4.37034e-05	2.36294	-0.772411
150336486	chr1:150336486:G:T	4.11731e-05	2.30018	-0.76929
150336625	chr1:150336625:G:C	4.31878e-06	-1.09731e-10	-0.723925
150336897	chr1:150336897:T:C	2.38491e-06	-1.09731e-10	-1.31773
150337165	chr1:150337165:A:T	2.40623e-06	-1.09731e-10	-1.30884
150337184	chr1:150337184:G:A	1.22707e-05	-1.09731e-10	0.320318
150337490	chr1:150337490:G:A	2.25399e-06	-1.09731e-10	-1.3742
150337544	chr1:150337544:G:A	8.06426e-06	-1.09731e-10	-0.0994554
150337556	chr1:150337556:T:C	2.65312e-06	-1.09731e-10	-1.21116
150338081	chr1:150338081:A:AG	2.34251e-06	-1.09731e-10	-1.33567
150338350	chr1:150338350:T:TA	2.24938e-06	-1.09731e-10	-1.37624
150338351	chr1:150338351:A:C	7.35389e-07	-1.4622	-1.03206
150338538	chr1:150338538:T:A	8.6124e-06	-1.09731e-10	-0.033695
150338566	chr1:150338566:T:G	8.06682e-07	-0.968877	-1.43285
150339186	chr1:150339186:G:A	3.54273e-05	1.82088	-0.44029
150339472	chr1:150339472:T:C	2.40598e-05	2.3919	-1.39826
150339593	chr1:150339593:C:T	3.53964e-06	-1.09731e-10	-0.922872
150340073	chr1:150340073:G:A	1.07957e-05	-1.09731e-10	0.192246
150341038	chr1:150341038:G:A	7.56448e-06	-1.09731e-10	-0.163435
150341285	chr1:150341285:T:C	2.41003e-06	-1.09731e-10	-1.30726
150341981	chr1:150341981:G:A	2.0918e-06	-1.44887	-4.15888e-10
150342277	chr1:150342277:G:T	2.62668e-06	-1.09731e-10	-1.22118
150342374	chr1:150342374:C:T	1.92935e-06	-1.52971	-4.15888e-10
150342960	chr1:150342960:T:C	7.74643e-07	-1.30939	-1.13286
150343527	chr1:150343527:T:A	8.27624e-06	-1.09731e-10	-0.0735093
150343741	chr1:150343741:G:A	2.6274e-06	-1.09731e-10	-1.2209
150343789	chr1:150343789:A:C	2.36208e-06	-1.09731e-10	-1.32736
150343815	chr1:150343815:G:A	3.3218e-05	1.71643	-0.400231
150343909	chr1:150343909:G:A	7.55954e-07	-1.12827	-1.3384
150344979	chr1:150344979:T:C	4.79085e-06	-0.62019	-4.15888e-10
150345082	chr1:150345082:CAT:C	2.17466e-06	-0.143342	-1.26668
150345263	chr1:150345263:C:G	2.58053e-06	-1.09731e-10	-1.2389
150345342	chr1:150345342:A:T	6.90761e-07	-1.48122	-1.07564
150345893	chr1:150345893:G:A	2.40623e-06	-1.09731e-10	-1.30883
150346396	chr1:150346396:C:T	2.12867e-06	-1.09731e-10	-1.4314
150346594	chr1:150346594:CTAGA:C	2.62948e-06	-1.09731e-10	-1.22011
150346605	chr1:150346605:T:A	3.01341e-05	1.69004	-0.471281
150346796	chr1:150346796:T:G	3.01554e-05	1.70241	-0.482943
150346927	chr1:150346927:C:T	2.60434e-06	-1.09731e-10	-1.22972
150346940	chr1:150346940:A:T	1.18104e-05	-1.09731e-10	0.282083
150347152	chr1:150347152:A:G	3.54921e-05	1.70785	-0.325443
150347408	chr1:150347408:G:A	7.91026e-07	-0.992922	-1.4284
150347416	chr1:150347416:T:C	3.80565e-05	2.2315	-0.779327
150347425	chr1:150347425:T:C	3.14132e-05	1.73071	-0.470377
150347501	chr1:150347501:C:T	6.87025e-07	-1.45569	-1.10659
150347707	chr1:150347707:G:A	2.30463e-06	-1.35198	-4.15888e-10
150348094	chr1:150348094:G:C	1.50943e-05	1.94098	-1.41356
150348095	chr1:150348095:C:T	1.50847e-05	1.9367	-1.40991
150348146	chr1:150348146:G:A	2.40276e-06	-1.09731e-10	-1.31028
150348253	chr1:150348253:G:A	7.4607e-07	-1.40323	-1.0766
150348272	chr1:150348272:C:T	1.12547e-06	-1.3881	-0.680592
150348371	chr1:150348371:C:T	3.41509e-05	1.34389	-4.15888e-10
150348590	chr1:150348590:T:G	1.06693e-06	-1.42304	-0.699078
150348602	chr1:150348602:A:G	5.66652e-07	-1.38398	-1.37093
150349092	chr1:150349092:C:G	4.72214e-05	1.66795	-4.15888e-10
150349322	chr1:150349322:T:G	2.40188e-06	-1.09731e-10	-1.31065
150349475	chr1:150349475:C:T	1.82663e-05	2.1315	-1.41335
150349686	chr1:150349686:G:A	3.57925e-06	-1.09731e-10	-0.911746
150350056	chr1:150350056:C:T	2.24889e-05	2.15137	-1.22525
150350176	chr1:150350176:A:G	2.14886e-06	-1.09731e-10	-1.42196
150351024	chr1:150351024:T:C	2.12586e-06	-1.09731e-10	-1.43272
150351522	chr1:150351522:A:G	8.79785e-06	-1.09731e-10	-0.01239
150351945	chr1:150351945:C:G	8.33088e-06	-1.09731e-10	-0.0669284
150352381	chr1:150352381:G:A	2.75357e-05	2.31112	-1.18253
150352392	chr1:150352392:G:A	2.93435e-05	2.37132	-1.17915
150352527	chr1:150352527:TG:T	2.62223e-05	2.273	-1.19329
150352650	chr1:150352650:G:GTCT	5.23111e-06	-0.532274	-4.15888e-10
150352663	chr1:150352663:T:G	5.50744e-06	-0.480797	-4.15888e-10
150352665	chr1:150352665:A:C	5.55256e-06	-0.472638	-4.15888e-10
150352755	chr1:150352755:A:G	3.87158e-05	2.24358	-0.774233
150352850	chr1:150352850:G:A	2.12836e-06	-1.09731e-10	-1.43155
150353021	chr1:150353021:C:T	2.1337e-06	-1.09731e-10	-1.42904
150353699	chr1:150353699:T:C	2.12998e-06	-1.09731e-10	-1.43079
150354630	chr1:150354630:G:A	7.3765e-06	1.06561	-1.25421
150354979	chr1:150354979:G:A	3.25907e-05	2.17942	-0.882294
150355053	chr1:150355053:A:T	2.24938e-06	-1.09731e-10	-1.37624
150355478	chr1:150355478:G:T	8.00395e-06	-1.09731e-10	-0.106962
150355569	chr1:150355569:T:C	8.02107e-06	-1.09731e-10	-0.104825
150355708	chr1:150355708:C:T	2.38154e-06	-1.09731e-10	-1.31915
150355753	chr1:150355753:T:C	5.88981e-06	-1.09731e-10	-0.413673
150355972	chr1:150355972:C:T	2.43153e-06	-1.09731e-10	-1.29838
150356993	chr1:150356993:T:A	0.000339867	3.64166	-4.15888e-10
150357345	chr1:150357345:G:T	2.39293e-06	-1.09731e-10	-1.31438
150357714	chr1:150357714:T:C	7.66836e-07	-1.15312	-1.29926
150357880	chr1:150357880:G:T	2.28971e-05	2.11163	-1.16752
150357914	chr1:150357914:G:A	7.72226e-06	-1.09731e-10	-0.14279
150357963	chr1:150357963:G:A	2.17472e-06	-1.09731e-10	-1.41
150358169	chr1:150358169:A:G	1.66773e-05	0.627149	-4.15888e-10
150358591	chr1:150358591:A:G	2.21866e-06	-1.09731e-10	-1.38999
150358678	chr1:150358678:A:C	2.25093e-06	-1.09731e-10	-1.37556
150358756	chr1:150358756:A:G	3.65721e-05	2.187	-0.77461
150358953	chr1:150358953:A:G	8.6557e-06	-1.09731e-10	-0.0286794
150358961	chr1:150358961:G:A	2.37125e-06	-1.09731e-10	-1.32348
150359039	chr1:150359039:G:A	2.96746e-05	1.59245	-0.389056
150359102	chr1:150359102:A:G	5.88247e-06	-0.414921	-4.15888e-10
150359117	chr1:150359117:G:A	8.62031e-07	-1.06425	-1.27112
150359390	chr1:150359390:C:T	7.91255e-07	-1.07298	-1.34805
150359840	chr1:150359840:G:A	8.41798e-06	-1.09731e-10	-0.056528
150359880	chr1:150359880:CAT:C	3.90676e-05	2.28528	-0.806884
150360479	chr1:150360479:A:T	2.77659e-05	2.29267	-1.15576
150360506	chr1:150360506:TA:T	2.48681e-06	-1.09731e-10	-1.2759
150360627	chr1:150360627:T:C	2.17511e-06	-1.09731e-10	-1.40982
150361312	chr1:150361312:C:G	8.40718e-06	-1.09731e-10	-0.0578119
150362001	chr1:150362001:C:G	1.87531e-06	-1.55813	-4.15888e-10
150362422	chr1:150362422:G:A	2.56187e-06	-1.09731e-10	-1.24616
150362764	chr1:150362764:T:A	9.34523e-07	-0.985865	-1.26875
150363013	chr1:150363013:A:G	5.09734e-06	-0.55818	-4.15888e-10
150363058	chr1:150363058:A:G	3.87105e-05	2.23639	-0.767178
150363060	chr1:150363060:A:G	3.83886e-05	2.23464	-0.77378
150363264	chr1:150363264:A:G	7.37256e-07	-1.44586	-1.04586
150363513	chr1:150363513:T:A	2.69307e-06	-1.09731e-10	-1.19622
150363697	chr1:150363697:G:A	1.8969e-05	2.15943	-1.40352
150363870	chr1:150363870:G:A	2.26605e-06	-1.09731e-10	-1.36886
150363991	chr1:150363991:C:T	2.12805e-06	-1.09731e-10	-1.43169
150364475	chr1:150364475:T:C	3.10054e-06	-1.09731e-10	-1.05532
150364813	chr1:150364813:G:T	3.55988e-05	2.15383	-0.768422
150365526	chr1:150365526:C:G	1.30129e-06	-0.544798	-1.37875
150365846	chr1:150365846:C:T	1.97806e-05	2.20417	-1.40637
150366137	chr1:150366137:T:C	2.39512e-06	-1.09731e-10	-1.31347
150366211	chr1:150366211:T:C	3.58158e-06	-1.09731e-10	-0.911093
150366227	chr1:150366227:A:G	8.2662e-06	-1.09731e-10	-0.0747229
150366512	chr1:150366512:A:C	9.05751e-07	-1.00365	-1.28224
150366814	chr1:150366814:C:A	8.80454e-07	-1.25262	-1.06159
150367706	chr1:150367706:A:G	7.67765e-06	-0.148584	-4.15888e-10
150367784	chr1:150367784:G:A	2.75519e-05	2.28394	-1.15477
150368354	chr1:150368354:G:A	1.13202e-05	-1.09731e-10	0.239689
150368612	chr1:150368612:C:T	2.31221e-06	-1.09731e-10	-1.34869
150368833	chr1:150368833:C:G	3.54433e-06	-1.09731e-10	-0.921548
150369236	chr1:150369236:A:G	2.44634e-06	-1.09731e-10	-1.2923
150369289	chr1:150369289:G:A	2.39305e-06	-1.09731e-10	-1.31433
150369381	chr1:150369381:C:T	7.29821e-06	-1.09731e-10	-0.199269
150369924	chr1:150369924:G:A	2.25195e-06	-1.09731e-10	-1.3751
150370166	chr1:150370166:T:C	9.24786e-07	-1.21916	-1.04593
150371133	chr1:150371133:A:G	5.40229e-07	-1.4427	-1.35996
150371704	chr1:150371704:C:G	9.60871e-07	-0.976648	-1.25016
150372038	chr1:150372038:C:T	2.49613e-05	2.19881	-1.16838
150372157	chr1:150372157:A:G	3.32336e-06	-1.09731e-10	-0.985921
150372485	chr1:150372485:A:G	3.01724e-05	1.53018	-0.310146
150373293	chr1:150373293:C:T	7.39922e-06	-1.09731e-10	-0.185523
150373611	chr1:150373611:A:C	8.5327e-05	2.25959	-4.15888e-10
150373688	chr1:150373688:CT:C	8.97915e-07	-1.24369	-1.05089
150373840	chr1:150373840:A:G	2.12849e-06	-1.09731e-10	-1.43148
150374898	chr1:150374898:G:A	9.35177e-07	-0.988271	-1.26565
150374978	chr1:150374978:C:T	9.32997e-07	-1.21603	-1.04022
150375777	chr1:150375777:T:G	2.54064e-05	2.18502	-1.13691
150375803	chr1:150375803:T:C	3.56123e-06	-1.09731e-10	-0.916792
150375859	chr1:150375859:A:G	2.41826e-06	-1.09731e-10	-1.30385
150376473	chr1:150376473:A:C	2.26172e-06	-1.09731e-10	-1.37077
150376746	chr1:150376746:C:T	7.46534e-06	-1.09731e-10	-0.176627
150377292	chr1:150377292:T:C	4.78041e-07	-1.50734	-1.41761
150377386	chr1:150377386:G:A	3.80686e-05	2.2227	-0.770211
150377466	chr1:150377466:C:T	1.90915e-06	-1.54024	-4.15888e-10
150377893	chr1:150377893:A:T	2.26215e-06	-1.09731e-10	-1.37058
150378190	chr1:150378190:GTTC:G	3.03019e-05	1.42992	-0.205606
150378451	chr1:150378451:C:T	4.06667e-05	2.23488	-0.716371
150378525	chr1:150378525:T:C	2.39792e-06	-1.09731e-10	-1.31229
150378625	chr1:150378625:A:G	1.87311e-05	2.13701	-1.39372
150379031	chr1:150379031:C:T	2.12306e-06	-1.09731e-10	-1.43404
150379267	chr1:150379267:A:G	7.31941e-06	-0.196368	-4.15888e-10
150379681	chr1:150379681:T:C	2.4509e-06	-1.09731e-10	-1.29044
150379831	chr1:150379831:C:T	2.3633e-06	-1.09731e-10	-1.32684
150379885	chr1:150379885:T:A	9.45509e-07	-0.974436	-1.26849
150380527	chr1:150380527:T:C	2.35622e-06	-1.09731e-10	-1.32984
150380574	chr1:150380574:C:T	4.01977e-05	2.28319	-0.776274
150380643	chr1:150380643:G:A	3.02536e-06	-1.09731e-10	-1.07987
150380720	chr1:150380720:T:A	2.03927e-06	-1.4743	-4.15888e-10
150381176	chr1:150381176:G:A	2.13234e-06	-1.09731e-10	-1.42968
150381194	chr1:150381194:G:A	7.37289e-06	-0.189087	-4.15888e-10
150381734	chr1:150381734:A:G	4.46373e-07	-1.55954	-1.43396
150381800	chr1:150381800:G:A	2.70567e-05	2.54006	-1.42902
150382102	chr1:150382102:G:A	3.48927e-05	2.36002	-0.994644
150382108	chr1:150382108:T:C	2.37145e-06	-1.09731e-10	-1.3234
150382139	chr1:150382139:C:T	2.88205e-06	-1.09731e-10	-1.1284
150382206	chr1:150382206:T:C	2.91645e-05	2.37261	-1.18656
150382754	chr1:150382754:T:G	2.5909e-06	-1.09731e-10	-1.23489
150382982	chr1:150382982:C:T	2.06241e-05	0.839563	-4.15888e-10
150383061	chr1:150383061:T:C	8.15157e-07	-0.962763	-1.42851
150383149	chr1:150383149:A:G	4.59482e-05	2.40235	-0.761736
150383214	chr1:150383214:C:T	2.77397e-05	1.31672	-0.180758
150383807	chr1:150383807:C:G	1.56271e-05	0.562109	-4.15888e-10
150383867	chr1:150383867:T:C	2.38869e-06	-1.09731e-10	-1.31615
150383949	chr1:150383949:A:G	2.39981e-06	-1.09731e-10	-1.31151
150384366	chr1:150384366:A:G	2.38463e-05	1.38233	-0.397597
150384462	chr1:150384462:T:C	0.00031561	3.56761	-4.15888e-10
150384535	chr1:150384535:G:A	3.63955e-05	2.57065	-1.1631
150385667	chr1:150385667:T:G	2.12405e-06	-1.09731e-10	-1.43357
150385823	chr1:150385823:A:C	2.13279e-06	-1.09731e-10	-1.42947
150386528	chr1:150386528:C:T	3.19341e-06	-1.09731e-10	-1.02581
150386561	chr1:150386561:G:A	3.57369e-06	-1.09731e-10	-0.9133
150386609	chr1:150386609:G:A	6.9745e-07	-1.51713	-1.03009
150386805	chr1:150386805:A:G	2.33094e-06	-1.09731e-10	-1.34063
150386948	chr1:150386948:C:T	3.82167e-05	2.2275	-0.771125
150387442	chr1:150387442:G:A	2.55729e-06	-1.09731e-10	-1.24795
150388524	chr1:150388524:T:C	2.82379e-06	-1.09731e-10	-1.14882
150388581	chr1:150388581:G:A	2.69974e-06	-1.09731e-10	-1.19374
150388678	chr1:150388678:G:A	1.00167e-06	-1.46475	-0.720484
150388807	chr1:150388807:A:G	2.49946e-06	-1.09731e-10	-1.27082
150388873	chr1:150388873:A:G	1.02164e-06	-0.890772	-1.27472
150389538	chr1:150389538:A:G	4.19482e-05	2.32133	-0.771796
150389678	chr1:150389678:C:T	9.48784e-07	-0.992186	-1.24729
150389762	chr1:150389762:A:C	2.34197e-06	-1.09731e-10	-1.3359
150390459	chr1:150390459:G:A	2.63031e-06	-1.09731e-10	-1.2198
150390492	chr1:150390492:C:T	2.97563e-05	2.35456	-1.14842
150390785	chr1:150390785:A:G	3.58392e-06	-0.910442	-4.15888e-10
150390806	chr1:150390806:G:A	3.22219e-06	-1.09731e-10	-1.01684
150390880	chr1:150390880:A:G	3.93269e-05	2.2643	-0.779288
150390996	chr1:150390996:A:T	2.86426e-05	1.40736	-0.239364
150391454	chr1:150391454:A:G	9.64968e-07	-0.954903	-1.26765
150391605	chr1:150391605:A:T	2.84672e-05	1.41321	-0.251354
150391863	chr1:150391863:G:A	6.14566e-06	-1.09731e-10	-0.371152
150391971	chr1:150391971:G:A	4.15552e-05	2.31021	-0.77009
150392248	chr1:150392248:T:C	2.42644e-06	-1.09731e-10	-1.30047
150392268	chr1:150392268:G:A	2.12791e-06	-1.09731e-10	-1.43176
150392482	chr1:150392482:G:T	1.17724e-06	-1.45482	-0.568902
150392799	chr1:150392799:C:T	2.96628e-05	1.6096	-0.406606
150392971	chr1:150392971:A:G	2.13236e-06	-1.09731e-10	-1.42967
150393736	chr1:150393736:A:T	3.03599e-05	1.47507	-0.24885
150394111	chr1:150394111:C:T	1.73134e-05	2.02034	-1.35575
150395071	chr1:150395071:T:C	3.4578e-06	-1.09731e-10	-0.946265
150395093	chr1:150395093:G:A	1.11159e-06	-1.44592	-0.635189
150395604	chr1:150395604:C:T	2.68097e-05	1.41252	-0.310656
150395931	chr1:150395931:G:A	3.4578e-06	-1.09731e-10	-0.946265
150396025	chr1:150396025:C:T	9.70388e-07	-0.948685	-1.26827
150396103	chr1:150396103:G:A	2.87802e-05	2.34771	-1.17492
150396201	chr1:150396201:T:G	2.655e-05	2.49423	-1.40209
150396312	chr1:150396312:C:T	2.35583e-06	-1.09731e-10	-1.33001
150396403	chr1:150396403:G:T	2.40769e-06	-1.09731e-10	-1.30823
150396737	chr1:150396737:A:G	6.23492e-05	1.94585	-4.15888e-10
150396861	chr1:150396861:G:A	8.80518e-07	-1.07084	-1.2433
150396898	chr1:150396898:C:G	2.16563e-06	-1.09731e-10	-1.41419
150396966	chr1:150396966:A:C	2.12912e-06	-1.09731e-10	-1.43119
150397348	chr1:150397348:T:C	2.54276e-06	-1.09731e-10	-1.25365
150397419	chr1:150397419:A:G	1.93188e-05	2.07681	-1.30263
150397469	chr1:150397469:AT:A	2.73798e-06	-1.09731e-10	-1.17968
150398257	chr1:150398257:C:T	2.533e-06	-1.09731e-10	-1.25749
150398345	chr1:150398345:T:C	2.13508e-06	-1.09731e-10	-1.42839
150398397	chr1:150398397:T:C	2.45497e-06	-1.09731e-10	-1.28878
150398918	chr1:150398918:G:T	2.17764e-06	-0.858895	-0.54976
150398972	chr1:150398972:T:C	1.35097e-06	-1.17165	-0.714427
150399029	chr1:150399029:G:T	2.50455e-06	-1.09731e-10	-1.26879
150399045	chr1:150399045:C:T	7.93578e-06	-1.09731e-10	-0.115516
150399123	chr1:150399123:T:C	4.61215e-06	-1.09731e-10	-0.658204
150399363	chr1:150399363:C:A	9.12594e-07	-0.985599	-1.29276
150399483	chr1:150399483:G:A	2.64509e-06	-1.09731e-10	-1.21419
150399499	chr1:150399499:G:A	7.43627e-06	-1.09731e-10	-0.180529
150399633	chr1:150399633:T:A	2.03197e-05	2.23305	-1.40835
150399652	chr1:150399652:G:A	2.38806e-06	-0.0681277	-1.24829
150399824	chr1:150399824:A:G	6.12608e-06	-1.09731e-10	-0.374342
150400339	chr1:150400339:A:G	2.72365e-06	-1.09731e-10	-1.18493
150400401	chr1:150400401:G:A	2.39338e-06	-1.09731e-10	-1.31419
150400471	chr1:150400471:T:A	7.64248e-06	-1.09731e-10	-0.153175
150400604	chr1:150400604:G:A	2.69125e-06	-1.09731e-10	-1.19689
150400886	chr1:150400886:A:T	8.64402e-07	-0.965687	-1.36693
150400905	chr1:150400905:G:A	2.38062e-06	-1.09731e-10	-1.31954
150401169	chr1:150401169:A:G	7.34185e-06	-1.09731e-10	-0.193306
150401666	chr1:150401666:C:T	2.63288e-06	-1.09731e-10	-1.21882
150401800	chr1:150401800:C:T	2.36255e-05	2.16667	-1.19124
150401878	chr1:150401878:C:T	4.81443e-06	-0.61528	-4.15888e-10
150402029	chr1:150402029:G:A	7.31604e-06	-1.09731e-10	-0.196828
150402236	chr1:150402236:G:A	2.40037e-06	-1.09731e-10	-1.31127
150402494	chr1:150402494:A:G	2.42376e-06	-1.09731e-10	-1.30158
150402539	chr1:150402539:G:T	2.32523e-06	-1.34308	-4.15888e-10
150402697	chr1:150402697:T:C	4.03532e-05	2.27904	-0.768265
150402949	chr1:150402949:CAA:C	2.86961e-05	2.35945	-1.18959
150402978	chr1:150402978:A:AC	2.58864e-06	-1.45368	0.217912
150403398	chr1:150403398:C:T	7.0664e-06	-1.09731e-10	-0.231546
150403422	chr1:150403422:T:C	2.1282e-06	-1.09731e-10	-1.43162
150403665	chr1:150403665:G:T	7.31797e-06	0.53747	-0.734036
150404017	chr1:150404017:C:T	2.88291e-06	-1.09731e-10	-1.1281
150404152	chr1:150404152:T:C	2.37786e-06	-1.09731e-10	-1.3207
150404501	chr1:150404501:C:T	2.0798e-05	2.24655	-1.39859
150404625	chr1:150404625:T:A	2.60268e-05	1.43192	-0.359693
150404696	chr1:150404696:G:A	3.00619e-05	1.48117	-0.26481
150405026	chr1:150405026:C:T	2.26428e-06	-1.09731e-10	-1.36964
150405112	chr1:150405112:GT:G	1.53918e-05	0.546938	-4.15888e-10
150405246	chr1:150405246:A:G	2.53188e-06	-1.09731e-10	-1.25794
150405484	chr1:150405484:G:A	3.05385e-05	2.42159	-1.1895
150405489	chr1:150405489:C:G	8.41506e-07	-0.93449	-1.42497
150405736	chr1:150405736:A:G	7.69384e-07	-1.51215	-0.936912
150406531	chr1:150406531:T:C	9.49591e-07	-1.21746	-1.02117
150406683	chr1:150406683:G:A	2.02938e-05	2.2213	-1.39788
150406833	chr1:150406833:A:G	8.99351e-07	-0.984909	-1.30807
150407041	chr1:150407041:G:A	9.57643e-07	-0.957044	-1.27313
150407070	chr1:150407070:A:G	5.46567e-07	-1.42127	-1.36973
150407191	chr1:150407191:C:G	4.56991e-06	-0.667405	-4.15888e-10
150407375	chr1:150407375:G:T	2.37946e-06	-1.09731e-10	-1.32003
150407382	chr1:150407382:G:A	9.19585e-07	-1.25263	-1.0181
150407774	chr1:150407774:T:C	2.78668e-06	-1.09731e-10	-1.16205
150408080	chr1:150408080:TTTA:T	4.47286e-05	2.3825	-0.768786
150408303	chr1:150408303:T:C	1.78212e-05	2.09828	-1.40479
150408304	chr1:150408304:G:A	8.81976e-07	-1.27561	-1.03688
150408404	chr1:150408404:T:C	7.71428e-06	-1.09731e-10	-0.143824
150409288	chr1:150409288:T:C	2.43626e-06	-1.09731e-10	-1.29643
150409359	chr1:150409359:A:G	2.80754e-05	1.45271	-0.304717
150409850	chr1:150409850:G:C	3.39084e-06	-1.09731e-10	-0.96582
150410283	chr1:150410283:T:C	8.377e-06	-0.0614078	-4.15888e-10
150410545	chr1:150410545:G:A	3.09558e-05	1.51569	-0.270024
150411007	chr1:150411007:T:C	2.28596e-06	-1.09731e-10	-1.36011
150411061	chr1:150411061:G:A	2.57528e-06	-1.09731e-10	-1.24094
150411122	chr1:150411122:A:G	2.53294e-06	-1.09731e-10	-1.25752
150411292	chr1:150411292:T:C	3.41275e-06	-1.09731e-10	-0.959379
150412038	chr1:150412038:A:G	4.08397e-05	1.62438	-0.10162
150412100	chr1:150412100:G:T	2.32022e-06	-1.09731e-10	-1.34524
150412189	chr1:150412189:G:C	1.8582e-05	2.12372	-1.38843
150412392	chr1:150412392:G:A	3.73133e-06	-0.870132	-4.15888e-10
150412419	chr1:150412419:G:A	2.80332e-05	1.54994	-0.403444
150412539	chr1:150412539:G:A	2.27221e-06	-1.09731e-10	-1.36615
150412806	chr1:150412806:G:C	2.62444e-05	1.43252	-0.351959
150413024	chr1:150413024:G:A	2.28976e-06	-1.09731e-10	-1.35845
150413033	chr1:150413033:T:C	2.30208e-06	-1.09731e-10	-1.35308
150413388	chr1:150413388:G:A	2.25387e-06	-1.09731e-10	-1.37425
150413547	chr1:150413547:A:G	8.1923e-07	-1.16462	-1.22166
150413913	chr1:150413913:G:A	8.20942e-06	-0.0816153	-4.15888e-10
150413955	chr1:150413955:T:C	2.23169e-05	1.41664	-0.498191
150414165	chr1:150414165:A:G	2.55577e-06	-1.09731e-10	-1.24854
150414270	chr1:150414270:A:G	2.46228e-06	-1.09731e-10	-1.28581
150414474	chr1:150414474:AG:A	2.29978e-06	-1.09731e-10	-1.35409
150414667	chr1:150414667:A:C	7.25899e-07	-1.51769	-0.989553
150415239	chr1:150415239:G:A	2.61373e-05	1.44763	-0.371161
150415257	chr1:150415257:G:A	2.32137e-05	1.40396	-0.446114
150415310	chr1:150415310:C:T	2.59038e-05	1.44867	-0.381178
150415453	chr1:150415453:C:T	1.8193e-05	2.10981	-1.39567
150415535	chr1:150415535:A:T	2.58738e-05	1.42174	-0.355406
150415842	chr1:150415842:A:G	9.36932e-07	-1.28718	-0.964864
150415909	chr1:150415909:A:G	2.7241e-05	2.30526	-1.18744
150416472	chr1:150416472:A:G	1.06371e-06	-1.45265	-0.672485
150416553	chr1:150416553:G:T	2.83402e-05	1.5243	-0.366916
150416586	chr1:150416586:C:T	3.56947e-06	-1.09731e-10	-0.91448
150416916	chr1:150416916:A:T	2.34042e-05	2.00867	-1.04266
150418048	chr1:150418048:G:A	9.48505e-07	-1.00369	-1.23607
150418309	chr1:150418309:G:T	2.53582e-06	-1.09731e-10	-1.25638
150418496	chr1:150418496:A:G	2.41065e-05	1.39504	-0.399459
150418558	chr1:150418558:C:G	2.61493e-05	1.43654	-0.359618
150418694	chr1:150418694:T:C	2.75682e-06	-1.09731e-10	-1.17282
150419352	chr1:150419352:T:C	2.62543e-06	-1.09731e-10	-1.22165
150419470	chr1:150419470:A:G	2.38968e-06	-1.09731e-10	-1.31574
150419652	chr1:150419652:G:A	2.15535e-06	-1.09731e-10	-1.41894
150419957	chr1:150419957:CTG:C	2.21887e-06	-1.09731e-10	-1.3899
150420354	chr1:150420354:A:G	2.61114e-05	2.23645	-1.16097
150420433	chr1:150420433:G:C	8.38154e-07	-1.26338	-1.10007
150420444	chr1:150420444:A:T	7.42096e-06	-1.09731e-10	-0.182589
150420558	chr1:150420558:G:A	2.12839e-06	-1.09731e-10	-1.43153
150421565	chr1:150421565:A:G	7.71161e-06	-1.09731e-10	-0.144171
150421758	chr1:150421758:C:G	4.6893e-05	2.38284	-0.72187
150422778	chr1:150422778:G:A	2.42281e-05	1.38465	-0.384037
150422864	chr1:150422864:C:T	2.13292e-06	-1.09731e-10	-1.42941
150423134	chr1:150423134:C:T	2.52034e-06	-1.09731e-10	-1.2625
150423187	chr1:150423187:C:T	6.41258e-07	-1.52857	-1.10265
150423354	chr1:150423354:T:G	4.09356e-05	2.29675	-0.771645
150423851	chr1:150423851:A:G	2.53276e-06	-1.09731e-10	-1.25759
150423984	chr1:150423984:G:T	5.76791e-06	-0.434587	-4.15888e-10
150424175	chr1:150424175:G:A	7.65547e-06	-1.09731e-10	-0.151477
150424393	chr1:150424393:G:A	2.28705e-06	-1.09731e-10	-1.35963
150424580	chr1:150424580:G:C	2.36354e-05	1.36231	-0.38646
150425091	chr1:150425091:A:G	9.18613e-07	-1.02656	-1.24523
150425229	chr1:150425229:C:T	7.79076e-06	-1.09731e-10	-0.13396
150425401	chr1:150425401:T:C	2.38964e-06	-1.09731e-10	-1.31575
150425409	chr1:150425409:C:T	2.55135e-06	-1.25028	-4.15888e-10
150425415	chr1:150425415:A:G	2.50516e-06	-1.26854	-4.15888e-10
150425434	chr1:150425434:A:G	2.02259e-06	-1.26602	-0.216493
150425588	chr1:150425588:T:A	7.72466e-07	-1.02073	-1.42433
150425726	chr1:150425726:G:A	2.29098e-06	-1.09731e-10	-1.35792
150425782	chr1:150425782:A:G	2.64621e-05	2.27473	-1.18592
150426034	chr1:150426034:A:G	9.24153e-07	-1.01528	-1.25049
150426055	chr1:150426055:G:A	2.42569e-05	2.19675	-1.19494
150426516	chr1:150426516:A:C	2.22227e-05	1.42288	-0.508663
150427195	chr1:150427195:G:A	2.66646e-05	1.45418	-0.357744
150427667	chr1:150427667:C:T	1.38969e-06	-0.546666	-1.31115
150428643	chr1:150428643:G:T	2.12672e-06	-1.09731e-10	-1.43232
150429128	chr1:150429128:T:C	2.73527e-06	-1.09731e-10	-1.18067
150429281	chr1:150429281:G:A	2.60785e-06	-1.09731e-10	-1.22837
150429495	chr1:150429495:C:T	3.89885e-05	2.24829	-0.771917
150429797	chr1:150429797:A:G	2.56265e-06	-1.09731e-10	-1.24586
150429943	chr1:150429943:T:C	2.32148e-05	1.36576	-0.407872
150430137	chr1:150430137:C:G	2.42051e-05	1.38951	-0.389848
150430640	chr1:150430640:C:T	7.42358e-06	-1.09731e-10	-0.182236
150430903	chr1:150430903:G:C	4.10265e-05	2.28984	-0.762517
150431269	chr1:150431269:A:G	2.25123e-06	-1.09731e-10	-1.37542
150431280	chr1:150431280:G:A	2.35197e-06	-1.09731e-10	-1.33165
150431414	chr1:150431414:A:G	2.15648e-06	-1.09731e-10	-1.41842
150431669	chr1:150431669:CAG:C	1.52187e-05	1.96355	-1.42792
150431729	chr1:150431729:T:C	2.29617e-06	-1.09731e-10	-1.35566
150431761	chr1:150431761:G:A	2.82838e-06	-1.09731e-10	-1.14719
150431812	chr1:150431812:G:A	2.40035e-05	1.39243	-0.401123
150431836	chr1:150431836:A:T	1.64241e-05	0.611849	-4.15888e-10
150431860	chr1:150431860:C:CA	1.47073e-05	-1.09731e-10	0.501444
150432232	chr1:150432232:A:G	8.17063e-07	-1.26302	-1.12592
150432497	chr1:150432497:G:A	7.21081e-07	-1.50903	-1.00488
150432534	chr1:150432534:C:G	1.03868e-06	-1.46843	-0.680514
150432553	chr1:150432553:G:A	2.1777e-06	-1.09731e-10	-1.40863
150432822	chr1:150432822:T:C	8.18678e-07	-1.28159	-1.10538
150432998	chr1:150432998:A:G	1.93043e-05	1.31083	-0.537394
150433973	chr1:150433973:A:C	2.68647e-05	2.24764	-1.14372
150434710	chr1:150434710:G:A	2.72429e-06	-1.09731e-10	-1.18469
150434774	chr1:150434774:G:A	2.46992e-06	-1.09731e-10	-1.28271
150434823	chr1:150434823:T:C	5.09913e-05	2.49087	-0.746114
150434832	chr1:150434832:AAAAG:A	7.43328e-07	-1.52833	-0.95519
150434964	chr1:150434964:T:C	1.82455e-05	2.08394	-1.36692
150434967	chr1:150434967:G:A	2.13721e-05	2.29904	-1.42385
150435016	chr1:150435016:C:G	2.25487e-06	-1.09731e-10	-1.3738
150435120	chr1:150435120:G:A	1.50679e-05	1.58906	-1.0634
150435344	chr1:150435344:C:T	2.73006e-05	2.25272	-1.13271
150435436	chr1:150435436:T:TG	3.42326e-06	-0.956303	-4.15888e-10
150436146	chr1:150436146:C:A	1.07212e-06	-1.37267	-0.744589
150436709	chr1:150436709:C:A	2.76841e-05	1.46488	-0.330916
150436777	chr1:150436777:C:T	2.48346e-06	-1.09731e-10	-1.27724
150436857	chr1:150436857:A:ATC	1.05463e-05	-1.09731e-10	0.16888
150436861	chr1:150436861:C:T	2.30481e-06	-1.09731e-10	-1.3519
150437119	chr1:150437119:A:G	1.03146e-06	-1.4492	-0.706722
150437374	chr1:150437374:C:G	2.16613e-06	-1.41396	-4.15888e-10
150437393	chr1:150437393:C:G	2.54069e-06	-1.09731e-10	-1.25446
150437722	chr1:150437722:G:C	2.21214e-06	-1.09731e-10	-1.39294
150437770	chr1:150437770:G:A	2.52796e-06	-1.09731e-10	-1.25949
150437889	chr1:150437889:C:T	2.23674e-06	-1.09731e-10	-1.38188
150438502	chr1:150438502:G:A	2.72019e-05	2.24959	-1.1332
150438583	chr1:150438583:C:T	1.14904e-05	1.68842	-1.43381
150438799	chr1:150438799:G:C	8.08507e-06	-1.09731e-10	-0.0968782
150438816	chr1:150438816:G:A	2.32146e-06	-1.09731e-10	-1.3447
150438836	chr1:150438836:T:C	2.02438e-05	2.16313	-1.34218
150439023	chr1:150439023:C:T	2.56059e-05	1.53162	-0.47569
150439031	chr1:150439031:C:T	2.28449e-06	-1.09731e-10	-1.36076
150439056	chr1:150439056:A:G	2.13182e-06	-1.09731e-10	-1.42992
150439101	chr1:150439101:G:A	1.92504e-06	-1.53195	-4.15888e-10
150439311	chr1:150439311:A:G	8.77523e-07	-1.0249	-1.29265
150439408	chr1:150439408:AGGCTGC:A	8.36886e-07	-1.23462	-1.13035
150439436	chr1:150439436:T:C	8.90758e-07	-1.01562	-1.28695
150439867	chr1:150439867:T:C	3.06729e-06	-1.09731e-10	-1.0661
150439998	chr1:150439998:C:T	8.82521e-07	-1.01449	-1.29738
150440047	chr1:150440047:C:T	2.61236e-05	1.45503	-0.379085
150440123	chr1:150440123:T:A	4.63809e-05	2.39912	-0.74913
150440332	chr1:150440332:C:T	2.15455e-06	-1.09731e-10	-1.41932
150440343	chr1:150440343:C:G	1.05855e-06	-1.41454	-0.715452
150440749	chr1:150440749:ATAATCT:A	2.30331e-06	-1.09731e-10	-1.35255
150440808	chr1:150440808:TAAAC:T	2.49868e-06	-1.09731e-10	-1.27113
150441464	chr1:150441464:G:T	8.62492e-07	-1.05093	-1.2839
150441538	chr1:150441538:TCTG:T	1.06835e-06	-1.42641	-0.694379
150443378	chr1:150443378:A:G	2.5718e-06	-1.09731e-10	-1.24229
150443499	chr1:150443499:A:G	2.37965e-05	1.40558	-0.422941
150443514	chr1:150443514:G:C	8.73406e-07	-1.028	-1.29425
150443701	chr1:150443701:G:A	2.49584e-06	-1.09731e-10	-1.27227
150443950	chr1:150443950:G:A	3.99381e-06	-1.09731e-10	-0.802151
150444145	chr1:150444145:G:C	7.22806e-07	-1.5183	-0.993208
150444183	chr1:150444183:TGAG:T	3.88524e-06	-1.09731e-10	-0.829713
150444268	chr1:150444268:A:G	2.72414e-06	-1.09731e-10	-1.18475
150444437	chr1:150444437:A:G	3.68839e-06	0.281037	-1.16274
150444916	chr1:150444916:A:G	7.85342e-06	-1.09731e-10	-0.125949
150445068	chr1:150445068:T:C	7.66357e-06	-1.09731e-10	-0.150419
150445992	chr1:150445992:C:T	2.28301e-05	1.4677	-0.526513
150446025	chr1:150446025:G:A	2.69039e-05	1.50957	-0.404196
150446320	chr1:150446320:C:T	2.28104e-06	-1.09731e-10	-1.36227
150446621	chr1:150446621:G:A	2.22362e-05	1.41005	-0.495229
150446910	chr1:150446910:A:G	2.22428e-05	1.20501	-0.289892
150447125	chr1:150447125:G:A	2.46692e-06	-1.09731e-10	-1.28393
150447388	chr1:150447388:G:A	1.89889e-06	-1.54563	-4.15888e-10
150447389	chr1:150447389:T:C	8.95586e-07	-0.976708	-1.32047
150447403	chr1:150447403:C:T	6.70418e-07	-1.48557	-1.10118
150447420	chr1:150447420:C:T	3.11945e-05	2.38506	-1.13171
150447427	chr1:150447427:T:C	2.67762e-05	1.62117	-0.520559
150447941	chr1:150447941:G:A	7.6493e-06	-1.09731e-10	-0.152283
150448149	chr1:150448149:A:G	7.03597e-07	-1.51918	-1.01926
150448159	chr1:150448159:A:C	8.58737e-06	-1.09731e-10	-0.0366046
150448320	chr1:150448320:C:T	7.21843e-07	-1.51683	-0.996012
150448615	chr1:150448615:A:G	4.0702e-05	2.26608	-0.746697
150448810	chr1:150448810:T:C	2.40656e-05	1.38482	-0.390933
150448981	chr1:150448981:T:C	2.42543e-05	1.38947	-0.387777
150449178	chr1:150449178:T:C	2.38837e-06	-1.09731e-10	-1.31629
150449489	chr1:150449489:T:C	2.29825e-06	-1.09731e-10	-1.35475
150449795	chr1:150449795:G:A	2.35629e-06	-1.09731e-10	-1.32981
150450126	chr1:150450126:A:G	2.48729e-05	1.43391	-0.40703
150450522	chr1:150450522:C:T	6.49768e-06	-0.315453	-4.15888e-10
150450529	chr1:150450529:C:T	7.19607e-05	2.78414	-0.694913
150451101	chr1:150451101:G:A	1.08678e-06	-1.38519	-0.718491
150451241	chr1:150451241:T:C	1.98281e-05	1.37424	-0.574045
150451254	chr1:150451254:T:C	2.41695e-06	-1.09731e-10	-1.30439
150451397	chr1:150451397:G:A	2.29619e-05	1.45434	-0.507404
150451417	chr1:150451417:G:A	2.21448e-05	1.40574	-0.495033
150451509	chr1:150451509:C:T	2.27093e-05	1.40176	-0.465882
150451824	chr1:150451824:G:A	7.20983e-07	-1.47179	-1.04224
150453104	chr1:150453104:T:C	9.45429e-07	-0.960675	-1.28234
150453168	chr1:150453168:T:G	8.98491e-07	-0.978157	-1.31578
150453465	chr1:150453465:T:C	1.29951e-06	-0.572368	-1.35254
150453647	chr1:150453647:C:T	2.10686e-05	1.67881	-0.81792
150453748	chr1:150453748:T:C	1.85755e-05	2.08851	-1.35356
150454668	chr1:150454668:C:T	6.39111e-06	-0.33199	-4.15888e-10
150454803	chr1:150454803:G:A	9.66848e-07	-1.45194	-0.768672
150455031	chr1:150455031:G:A	2.2363e-06	-1.09731e-10	-1.38208
150455314	chr1:150455314:C:T	1.88971e-05	2.09994	-1.34783
150455458	chr1:150455458:T:C	2.44767e-05	1.36442	-0.353595
150455474	chr1:150455474:C:T	2.29747e-06	-1.09731e-10	-1.35509
150455480	chr1:150455480:C:T	2.72243e-05	1.55232	-0.435108
150455522	chr1:150455522:T:A	2.80443e-06	-1.09731e-10	-1.1557
150456343	chr1:150456343:G:A	2.51249e-05	1.44576	-0.408803
150456449	chr1:150456449:A:G	2.64856e-05	1.43303	-0.34333
150456808	chr1:150456808:C:T	2.31357e-05	1.42486	-0.470378
150456847	chr1:150456847:C:T	2.46639e-05	1.42233	-0.40388
150457157	chr1:150457157:G:A	2.38942e-05	1.4087	-0.42196
150457161	chr1:150457161:T:G	2.3286e-05	1.40491	-0.443955
150457468	chr1:150457468:A:G	3.68616e-05	2.17537	-0.755094
150457631	chr1:150457631:GA:G	2.27265e-06	-1.09731e-10	-1.36595
150457798	chr1:150457798:C:T	4.29843e-06	-1.09731e-10	-0.728647
150457849	chr1:150457849:T:G	2.04883e-05	2.18587	-1.35291
150457996	chr1:150457996:G:A	4.92455e-05	2.15167	-0.44175
150458076	chr1:150458076:C:T	2.25786e-06	-1.09731e-10	-1.37248
150458485	chr1:150458485:A:G	2.14643e-05	1.33167	-0.452184
150458496	chr1:150458496:C:T	2.34085e-06	-0.0316244	-1.30476
150458710	chr1:150458710:G:T	2.3257e-06	-1.09731e-10	-1.34288
150459086	chr1:150459086:T:C	2.12825e-06	-1.09731e-10	-1.4316
150459240	chr1:150459240:A:G	2.36216e-05	1.40013	-0.424867
150459427	chr1:150459427:AAC:A	2.26145e-06	-1.09731e-10	-1.37089
150459469	chr1:150459469:A:T	2.12643e-06	-1.09731e-10	-1.43245
150459711	chr1:150459711:G:C	2.80118e-06	-1.09731e-10	-1.15686
150459899	chr1:150459899:GAA:G	7.6493e-06	-1.09731e-10	-0.152283
150459959	chr1:150459959:C:G	3.25862e-06	-1.09731e-10	-1.00559
150460326	chr1:150460326:G:A	1.76483e-06	-0.251926	-1.36692
150460913	chr1:150460913:C:T	1.2393e-05	1.67852	-1.34829
150461343	chr1:150461343:A:G	4.56061e-05	2.16026	-0.527119
150462038	chr1:150462038:C:G	2.37643e-06	-1.09731e-10	-1.3213
150462155	chr1:150462155:A:G	4.44306e-05	2.13696	-0.529933
150462367	chr1:150462367:C:T	1.07997e-06	-1.46362	-0.64635
150462618	chr1:150462618:G:A	2.72514e-06	-1.09731e-10	-1.18438
150462701	chr1:150462701:G:A	4.34534e-05	2.1207	-0.535908
150463101	chr1:150463101:C:A	7.16733e-07	-1.51145	-1.0085
150464397	chr1:150464397:A:G	6.53205e-06	-1.09731e-10	-0.310177
150464446	chr1:150464446:A:G	4.96969e-06	-0.58354	-4.15888e-10
150464739	chr1:150464739:A:G	2.57914e-05	1.45119	-0.388041
150465337	chr1:150465337:C:T	1.91851e-05	1.3105	-0.54326
150465580	chr1:150465580:G:A	2.54728e-05	1.46957	-0.418861
150465644	chr1:150465644:C:T	2.26266e-06	-1.09731e-10	-1.37036
150465699	chr1:150465699:A:G	2.1263e-06	-1.09731e-10	-1.43252
150465758	chr1:150465758:A:AT	2.6179e-05	1.45273	-0.374665
150465790	chr1:150465790:T:C	9.0203e-07	-0.994605	-1.2954
150465876	chr1:150465876:A:T	3.54272e-05	1.59264	-0.212056
150466346	chr1:150466346:C:G	2.69573e-06	-1.09731e-10	-1.19523
150466428	chr1:150466428:A:G	7.38641e-06	-1.09731e-10	-0.187256
150466528	chr1:150466528:G:GACAGA	5.12407e-05	2.20446	-0.454823
150466829	chr1:150466829:G:A	2.79656e-06	-1.09731e-10	-1.15851
150467298	chr1:150467298:C:T	2.43748e-05	1.47481	-0.468158
150467401	chr1:150467401:A:G	7.8331e-07	-0.998252	-1.43287
150467796	chr1:150467796:CTGTT:C	2.51071e-06	-1.09731e-10	-1.26633
150467803	chr1:150467803:T:C	2.48512e-05	1.46219	-0.436183
150467965	chr1:150467965:C:A	2.60797e-05	1.42053	-0.34627
150468087	chr1:150468087:G:A	7.60571e-07	-1.04195	-1.41863
150468949	chr1:150468949:GCC:G	2.34779e-05	2.31895	-1.34979
150469474	chr1:150469474:T:A	1.79565e-06	-0.236832	-1.3647
150469624	chr1:150469624:G:T	2.39333e-05	1.68086	-0.692484
150469990	chr1:150469990:G:A	8.36766e-07	-0.933576	-1.43153
150470136	chr1:150470136:A:G	8.04056e-07	-0.970884	-1.4341
150473038	chr1:150473038:C:T	4.19855e-06	-1.09731e-10	-0.752159
150473343	chr1:150473343:A:G	2.2836e-05	2.24333	-1.30189
150474197	chr1:150474197:A:G	8.65441e-07	-1.15521	-1.17621
150474398	chr1:150474398:CT:C	1.39988e-06	-1.50424	-0.346278
150474793	chr1:150474793:G:A	7.8828e-07	-0.991384	-1.43342
150474922	chr1:150474922:A:G	1.83436e-05	2.04342	-1.32104
150474982	chr1:150474982:T:G	1.76409e-05	0.683323	-4.15888e-10
150475372	chr1:150475372:G:A	6.59061e-06	-1.09731e-10	-0.301251
150475543	chr1:150475543:G:A	2.17677e-06	-1.09731e-10	-1.40906
150475754	chr1:150475754:C:T	2.21319e-06	-1.09731e-10	-1.39246
150475851	chr1:150475851:T:C	1.90316e-06	-1.54338	-4.15888e-10
150475894	chr1:150475894:AGTGT:A	1.81845e-05	1.44371	-0.730041
150475973	chr1:150475973:CACAG:C	8.65016e-06	-0.0293201	-4.15888e-10
150476212	chr1:150476212:G:T	2.3749e-06	-1.09731e-10	-1.32194
150476231	chr1:150476231:T:C	2.077e-05	1.50317	-0.656558
150476290	chr1:150476290:G:C	1.81587e-05	1.45706	-0.744806
150476719	chr1:150476719:G:A	5.89903e-07	-1.31063	-1.40406
150477081	chr1:150477081:A:G	8.51929e-07	-1.48119	-0.865958
150477225	chr1:150477225:T:C	3.80507e-06	-0.850564	-4.15888e-10
150477290	chr1:150477290:A:G	7.14519e-07	-1.52065	-1.0024
150477728	chr1:150477728:T:C	1.81086e-05	1.37804	-0.668551
150478713	chr1:150478713:C:T	2.47405e-06	-1.09731e-10	-1.28104
150479387	chr1:150479387:T:C	1.7593e-05	2.06009	-1.37948
150479422	chr1:150479422:A:T	2.43176e-05	2.25051	-1.24621
150480436	chr1:150480436:T:A	2.37505e-05	2.24317	-1.26246
150480820	chr1:150480820:C:T	2.44893e-05	2.28436	-1.27302
150480927	chr1:150480927:T:C	3.9227e-06	-1.09731e-10	-0.820116
150481667	chr1:150481667:A:G	2.37142e-06	-0.318078	-1.00533
150482248	chr1:150482248:G:T	6.8023e-07	-1.19864	-1.37358
150482409	chr1:150482409:A:G	1.15647e-06	-1.00849	-1.03303
150483283	chr1:150483283:G:A	5.73097e-06	-1.09731e-10	-0.441013
150483337	chr1:150483337:T:C	2.60107e-05	1.38553	-0.313922
150483693	chr1:150483693:C:T	7.26875e-07	-1.27055	-1.23535
150483723	chr1:150483723:G:A	2.59413e-06	-1.09731e-10	-1.23364
150483874	chr1:150483874:A:T	2.81402e-05	1.45609	-0.305791
150483913	chr1:150483913:A:G	1.0889e-06	-1.01304	-1.08869
150484095	chr1:150484095:T:C	2.69936e-05	1.43407	-0.325371
150484133	chr1:150484133:C:T	2.46202e-06	-1.09731e-10	-1.28592
150484189	chr1:150484189:G:A	2.35016e-06	-1.09731e-10	-1.33242
150484291	chr1:150484291:C:T	2.14001e-06	-1.09731e-10	-1.42609
150485041	chr1:150485041:T:G	8.81417e-06	-0.0105365	-4.15888e-10
150485075	chr1:150485075:A:G	1.3634e-05	-1.09731e-10	0.425668
150486091	chr1:150486091:G:A	1.10176e-05	1.22454	-1.01195
150486408	chr1:150486408:C:T	2.12306e-06	-1.09731e-10	-1.43404
150486611	chr1:150486611:G:C	7.84769e-07	-1.06075	-1.36851
150486950	chr1:150486950:T:A	2.87255e-06	-1.09731e-10	-1.1317
150487239	chr1:150487239:T:C	1.36224e-06	-1.47095	-0.406815
150487651	chr1:150487651:T:TCTAA	2.79654e-06	-1.09731e-10	-1.15852
150487692	chr1:150487692:A:G	8.25299e-07	-0.985634	-1.39327
150487872	chr1:150487872:C:T	2.40738e-06	-1.09731e-10	-1.30836
150488374	chr1:150488374:C:T	2.59553e-05	1.3462	-0.276725
150488379	chr1:150488379:T:G	1.78672e-05	2.0818	-1.38573
150488462	chr1:150488462:G:A	2.14979e-06	-1.09731e-10	-1.42153
150489285	chr1:150489285:AC:A	2.30138e-06	-1.09731e-10	-1.35339
150489325	chr1:150489325:A:G	4.14096e-05	2.33013	-0.79352
150489397	chr1:150489397:G:T	3.90104e-05	2.23074	-0.753812
150489612	chr1:150489612:C:G	2.31056e-06	-1.09731e-10	-1.34941
150490315	chr1:150490315:C:G	5.81015e-06	-1.09731e-10	-0.427291
150490335	chr1:150490335:C:T	7.35722e-07	-1.09788	-1.39592
150490427	chr1:150490427:T:A	2.14253e-06	-1.09731e-10	-1.42491
150491050	chr1:150491050:T:C	5.95688e-06	-1.09731e-10	-0.40235
150491061	chr1:150491061:AAAAC:A	3.01695e-05	1.89852	-0.678588
150491112	chr1:150491112:A:G	6.37237e-06	-1.09731e-10	-0.334926
150491296	chr1:150491296:C:G	2.61822e-05	1.33102	-0.25284
150491817	chr1:150491817:C:T	6.90024e-06	-1.09731e-10	-0.255341
150491855	chr1:150491855:C:G	4.01843e-05	2.26671	-0.760129
150492127	chr1:150492127:A:G	1.08232e-06	-0.975804	-1.13199
150492765	chr1:150492765:G:A	2.51664e-06	-1.09731e-10	-1.26397
150493421	chr1:150493421:C:T	2.38463e-06	-1.09731e-10	-1.31786
150493446	chr1:150493446:A:G	2.47354e-05	1.32711	-0.30577
150493477	chr1:150493477:T:G	1.9908e-05	2.18837	-1.38414
150493525	chr1:150493525:G:A	2.64721e-06	-1.09731e-10	-1.21339
150493530	chr1:150493530:G:A	1.40757e-05	-1.09731e-10	0.457552
150493558	chr1:150493558:G:A	3.29249e-06	-1.09731e-10	-0.995253
150493815	chr1:150493815:G:A	6.76849e-06	-1.09731e-10	-0.274619
150494082	chr1:150494082:C:T	2.22734e-05	1.21577	-0.299269
150494261	chr1:150494261:A:G	6.96954e-07	-1.16488	-1.38306
150494489	chr1:150494489:C:T	3.18062e-06	-1.09731e-10	-1.02982
150494587	chr1:150494587:A:G	3.37335e-05	2.05669	-0.725098
150494620	chr1:150494620:T:A	1.25205e-05	1.43734	-1.09687
150494737	chr1:150494737:C:CA	2.35506e-06	-1.09731e-10	-1.33033
150494917	chr1:150494917:C:A	2.97656e-05	1.93744	-0.730983
150495159	chr1:150495159:G:A	2.20532e-06	-1.09731e-10	-1.39602
150495277	chr1:150495277:G:A	1.26414e-05	1.75094	-1.40086
150495300	chr1:150495300:G:A	6.07153e-06	-1.09731e-10	-0.383287
150495338	chr1:150495338:C:T	4.94551e-05	1.52763	0.186539
150495634	chr1:150495634:TCCAC:T	1.53814e-05	1.93623	-1.38996
150496071	chr1:150496071:G:T	6.76992e-05	2.02818	-4.15888e-10
150496366	chr1:150496366:A:G	2.40112e-05	1.26875	-0.277125
150496780	chr1:150496780:G:T	2.30028e-06	-1.09731e-10	-1.35387
150497004	chr1:150497004:C:T	4.82023e-07	-1.52459	-1.39207
150497585	chr1:150497585:C:T	3.67401e-06	-0.885614	-4.15888e-10
150497706	chr1:150497706:A:G	5.76037e-06	-1.09731e-10	-0.435896
150497820	chr1:150497820:G:A	2.27393e-05	1.23152	-0.294322
150497846	chr1:150497846:C:A	3.24962e-05	1.98719	-0.692968
150498002	chr1:150498002:C:A	2.90601e-05	1.93438	-0.751912
150498003	chr1:150498003:T:G	3.06123e-05	1.98459	-0.750086
150498047	chr1:150498047:C:T	6.96092e-07	-1.55239	-0.996782
150498580	chr1:150498580:C:T	1.87643e-06	-1.55752	-4.15888e-10
150498681	chr1:150498681:T:A	1.08225e-05	0.194729	-4.15888e-10
150498948	chr1:150498948:G:A	6.64935e-06	-1.09731e-10	-0.292378
150499970	chr1:150499970:A:C	4.86629e-06	-1.09731e-10	-0.604565
150500190	chr1:150500190:C:T	7.76399e-07	-1.04557	-1.39441
150500305	chr1:150500305:A:G	1.91182e-05	1.67299	-0.909243
150500355	chr1:150500355:C:T	1.76141e-05	0.6818	-4.15888e-10
150500393	chr1:150500393:C:A	1.20732e-05	1.72661	-1.42252
150500423	chr1:150500423:CT:C	3.69541e-05	2.22241	-0.799635
150500533	chr1:150500533:C:T	2.12378e-06	-1.09731e-10	-1.4337
150501278	chr1:150501278:A:G	4.19221e-06	-1.09731e-10	-0.753671
150501583	chr1:150501583:G:A	5.90136e-06	-1.09731e-10	-0.411715
150501861	chr1:150501861:G:A	7.05326e-07	-1.17071	-1.36529
150501877	chr1:150501877:A:T	1.07272e-05	-1.09731e-10	0.185881
150501983	chr1:150501983:GCTCA:G	2.45121e-06	-1.09731e-10	-1.29031
150501990	chr1:150501990:GCAA:G	2.43754e-06	-1.09731e-10	-1.29591
150502002	chr1:150502002:T:C	2.92829e-06	-1.09731e-10	-1.11248
150502037	chr1:150502037:C:T	1.21234e-06	-0.889712	-1.10463
150502854	chr1:150502854:G:C	2.68345e-06	-1.09731e-10	-1.1998
150503296	chr1:150503296:A:G	1.68261e-05	1.5187	-0.882663
150503618	chr1:150503618:T:C	2.25245e-06	-1.37488	-4.15888e-10
150503668	chr1:150503668:T:C	1.06355e-06	-0.900805	-1.22448
150504040	chr1:150504040:G:A	1.02307e-05	1.54966	-1.41116
150504231	chr1:150504231:G:A	2.11985e-06	-1.43555	-4.15888e-10
150504585	chr1:150504585:C:T	1.00173e-05	1.53237	-1.41495
150504774	chr1:150504774:G:A	5.86354e-06	-1.09731e-10	-0.418145
150504876	chr1:150504876:AT:A	3.78344e-06	-1.09731e-10	-0.856263
150505364	chr1:150505364:G:C	2.83785e-06	-1.45059	0.306738
150506062	chr1:150506062:TGAG:T	2.41574e-06	-1.09731e-10	-1.30489
150506147	chr1:150506147:T:C	6.28521e-07	-1.25493	-1.39635
150506429	chr1:150506429:G:A	1.59968e-05	-1.09731e-10	0.585491
150506491	chr1:150506491:CACACACACACACACACACACACACAGTTTCTCTCTGTGGGGTTCTCATTGTTTGTCTTTCTCTGCTTGACTCTAATGTCTCTG:C	4.3798e-06	-1.09731e-10	-0.709895
150507010	chr1:150507010:G:A	2.2818e-06	-1.09731e-10	-1.36193
150507129	chr1:150507129:C:T	1.91066e-06	-1.53945	-4.15888e-10
150507438	chr1:150507438:A:G	5.65017e-06	-1.09731e-10	-0.455211
150507501	chr1:150507501:A:G	7.65866e-07	-1.1889	-1.26474
150507897	chr1:150507897:G:T	7.84379e-07	-1.12279	-1.30697
150507997	chr1:150507997:G:A	2.84395e-06	-1.1417	-4.15888e-10
150508095	chr1:150508095:G:A	8.8372e-07	-1.53704	-0.773474
150509420	chr1:150509420:C:T	3.67223e-06	-0.0573691	-0.82873
150509506	chr1:150509506:C:T	6.01692e-06	-0.392322	-4.15888e-10
150509669	chr1:150509669:G:A	4.53522e-06	-0.675024	-4.15888e-10
150509779	chr1:150509779:A:G	0.000140768	2.5628	0.197419
150509802	chr1:150509802:G:T	8.41852e-06	-1.09731e-10	-0.0564631
150509929	chr1:150509929:C:T	2.14909e-06	-1.09731e-10	-1.42185
150510879	chr1:150510879:C:T	9.04224e-06	1.43453	-1.41953
150511528	chr1:150511528:G:A	1.42798e-06	-1.3774	-0.453237
150511540	chr1:150511540:G:A	5.85912e-06	-1.09731e-10	-0.418898
150512155	chr1:150512155:C:A	5.82559e-06	-1.09731e-10	-0.424637
150512511	chr1:150512511:G:A	1.39939e-05	1.73005	-1.27832
150512577	chr1:150512577:G:GTC	2.31745e-06	-1.09731e-10	-1.34643
150512711	chr1:150512711:T:C	2.47517e-06	-1.09731e-10	-1.28059
150513055	chr1:150513055:T:C	2.12889e-06	-1.09731e-10	-1.43129
150514003	chr1:150514003:G:A	2.12284e-06	-1.09731e-10	-1.43414
150514512	chr1:150514512:G:A	1.54366e-05	1.5778	-1.02795
150514556	chr1:150514556:A:T	2.32863e-06	-1.09731e-10	-1.34162
150515213	chr1:150515213:G:A	4.8029e-06	-0.617678	-4.15888e-10
150515485	chr1:150515485:C:G	1.05261e-05	1.54598	-1.37902
150515851	chr1:150515851:C:T	2.60729e-06	-1.09731e-10	-1.22859
150516002	chr1:150516002:T:C	1.16386e-06	-1.53884	-0.496308
150516258	chr1:150516258:G:T	2.38801e-06	-1.09731e-10	-1.31644
150516604	chr1:150516604:A:G	2.70984e-06	-1.09731e-10	-1.19001
150516677	chr1:150516677:G:A	2.49326e-06	-1.09731e-10	-1.2733
150517082	chr1:150517082:C:T	8.48084e-07	-1.20296	-1.14872
150517864	chr1:150517864:G:C	4.24507e-06	-1.09731e-10	-0.741138
150518089	chr1:150518089:G:A	9.57118e-06	1.46032	-1.38846
150518373	chr1:150518373:G:A	2.07715e-06	-1.4559	-4.15888e-10
150518385	chr1:150518385:TC:T	6.25933e-06	1.02896	-1.38179
150518823	chr1:150518823:G:A	5.30488e-06	-1.09731e-10	-0.51827
150519175	chr1:150519175:G:A	8.90105e-06	-1.09731e-10	-0.000728048
150519590	chr1:150519590:C:T	5.47475e-06	-0.486751	-4.15888e-10
150519879	chr1:150519879:G:A	5.2907e-06	-1.09731e-10	-0.520947
150519928	chr1:150519928:G:A	4.47515e-07	-1.55958	-1.43136
150520181	chr1:150520181:A:G	5.0727e-06	-1.09731e-10	-0.563024
150520528	chr1:150520528:T:C	9.53425e-06	1.45774	-1.38975
150521449	chr1:150521449:C:G	1.23444e-05	1.47992	-1.15362
150522599	chr1:150522599:G:A	5.44222e-06	-1.09731e-10	-0.492711
150522793	chr1:150522793:T:C	2.43286e-06	-1.09731e-10	-1.29783
150523822	chr1:150523822:A:G	2.16895e-06	-1.09731e-10	-1.41265
150524251	chr1:150524251:G:C	2.20575e-06	-1.09731e-10	-1.39583
150525253	chr1:150525253:C:T	4.87903e-06	-1.09731e-10	-0.601951
150525526	chr1:150525526:T:C	1.21614e-06	-0.628878	-1.36234
150525571	chr1:150525571:A:G	2.12788e-06	-1.09731e-10	-1.43177
150525662	chr1:150525662:C:T	3.90506e-05	2.21721	-0.739247
150526080	chr1:150526080:T:G	3.86486e-05	2.10982	-0.642205
150526138	chr1:150526138:G:A	2.12488e-06	-1.09731e-10	-1.43318
150526202	chr1:150526202:C:T	7.91689e-07	-1.11937	-1.30111
150526241	chr1:150526241:T:A	2.45712e-06	-1.09731e-10	-1.28791
150526251	chr1:150526251:A:G	3.46026e-06	0.488254	-1.43381
150526282	chr1:150526282:G:A	4.22429e-05	2.27977	-0.723232
150526339	chr1:150526339:A:G	9.672e-07	-1.01923	-1.20101
150526403	chr1:150526403:C:T	5.40544e-06	-0.499492	-4.15888e-10
150526549	chr1:150526549:T:A	8.5692e-07	-1.05427	-1.28703
150526787	chr1:150526787:C:A	1.50614e-06	-1.53321	-0.244133
150526795	chr1:150526795:G:A	5.0019e-06	-1.09731e-10	-0.577079
150526819	chr1:150526819:A:G	4.35214e-06	0.716662	-1.43289
150527267	chr1:150527267:A:G	4.80759e-06	-1.09731e-10	-0.616701
150527352	chr1:150527352:G:A	1.25789e-06	-1.54099	-0.416471
150527416	chr1:150527416:G:A	7.68967e-06	0.84603	-0.993049
150527511	chr1:150527511:A:G	1.06221e-06	-0.923554	-1.20299
150527609	chr1:150527609:A:G	3.07852e-06	0.370727	-1.43317
150527631	chr1:150527631:G:A	4.23274e-05	2.32814	-0.769605
150528448	chr1:150528448:G:A	4.98313e-06	-1.09731e-10	-0.580839
150529268	chr1:150529268:G:A	2.81446e-06	-1.09731e-10	-1.15213
150529525	chr1:150529525:G:A	2.67612e-06	-1.09731e-10	-1.20253
150530746	chr1:150530746:G:A	2.30419e-06	-1.09731e-10	-1.35217
150531234	chr1:150531234:C:T	3.83965e-06	-1.09731e-10	-0.841517
150531354	chr1:150531354:A:T	2.93212e-06	-1.09731e-10	-1.11117
150531579	chr1:150531579:A:G	2.85615e-06	0.288982	-1.4264
150531586	chr1:150531586:C:T	2.07216e-06	-1.07141	-0.38689
150531587	chr1:150531587:T:G	3.77323e-06	-1.53064	0.671672
150532156	chr1:150532156:C:T	4.6651e-06	-1.09731e-10	-0.646789
150532345	chr1:150532345:G:A	5.73162e-06	-0.440899	-4.15888e-10
150532594	chr1:150532594:G:A	5.33532e-06	-1.09731e-10	-0.512548
150533100	chr1:150533100:C:T	3.4319e-06	-1.51794	0.564161
150533354	chr1:150533354:C:T	2.17461e-06	-1.09731e-10	-1.41005
150533787	chr1:150533787:C:T	1.54354e-06	-0.364825	-1.38799
150534145	chr1:150534145:A:G	3.37947e-05	2.062	-0.728597
150534186	chr1:150534186:G:C	3.00413e-06	-1.09731e-10	-1.08691
150534494	chr1:150534494:A:G	9.35768e-06	-1.09731e-10	0.0492995
150534757	chr1:150534757:G:A	6.75279e-06	0.898174	-1.17512
150535091	chr1:150535091:A:G	2.20231e-06	-1.09731e-10	-1.39739
150535215	chr1:150535215:A:AGGG	1.69303e-05	1.80433	-1.16212
150535330	chr1:150535330:G:A	1.89404e-06	-1.54818	-4.15888e-10
150535756	chr1:150535756:T:C	2.4993e-06	-1.09731e-10	-1.27089
150536135	chr1:150536135:G:A	2.14393e-06	-1.09731e-10	-1.42426
150536693	chr1:150536693:T:C	5.77254e-06	1.00026	-1.43405
150537015	chr1:150537015:G:A	2.37827e-06	-1.09731e-10	-1.32052
150537068	chr1:150537068:A:G	1.72627e-05	1.92906	-1.26741
150537143	chr1:150537143:G:A	7.77486e-06	-1.09731e-10	-0.136003
150537483	chr1:150537483:G:A	4.06392e-05	2.89373	-1.37589
150537646	chr1:150537646:C:T	5.8135e-07	-1.3343	-1.395
150537927	chr1:150537927:A:G	3.80111e-05	2.70647	-1.25549
150538157	chr1:150538157:C:A	1.55844e-05	1.90137	-1.342
150538184	chr1:150538184:C:T	4.93351e-06	-0.523914	-0.066932
150538480	chr1:150538480:G:A	1.32821e-05	1.79548	-1.39596
150538623	chr1:150538623:C:G	2.12418e-06	-1.09731e-10	-1.43351
150538633	chr1:150538633:G:C	2.18927e-06	-1.09731e-10	-1.40333
150538668	chr1:150538668:G:A	1.2675e-06	-1.51958	-0.430266
150539777	chr1:150539777:G:C	0.000103822	3.35567	-0.899889
150539874	chr1:150539874:GGCAGGCAC:G	3.7733e-06	-1.09731e-10	-0.858947
150540036	chr1:150540036:G:T	2.34388e-06	-1.09731e-10	-1.33509
150540176	chr1:150540176:A:G	2.21513e-06	-1.09731e-10	-1.39158
150540299	chr1:150540299:A:G	5.15204e-06	-0.547505	-4.15888e-10
150541168	chr1:150541168:G:C	2.32038e-06	-1.09731e-10	-1.34517
150541235	chr1:150541235:A:G	7.61277e-06	-1.09731e-10	-0.15707
150541361	chr1:150541361:G:T	5.07471e-06	-1.09731e-10	-0.562629
150541362	chr1:150541362:G:A	2.17824e-06	-1.09731e-10	-1.40838
150541581	chr1:150541581:C:T	2.13518e-06	-1.09731e-10	-1.42835
150541669	chr1:150541669:C:T	2.45748e-06	-1.09731e-10	-1.28776
150541694	chr1:150541694:G:A	2.13279e-06	-1.09731e-10	-1.42946
150541723	chr1:150541723:C:T	2.03781e-06	-1.47502	-4.15888e-10
150541733	chr1:150541733:G:A	1.92336e-06	-1.53283	-4.15888e-10
150542545	chr1:150542545:A:G	6.53492e-07	-1.34085	-1.27147
150542627	chr1:150542627:CTTG:C	7.4559e-07	-1.55479	-0.925687
150543188	chr1:150543188:C:T	2.52092e-06	-1.26227	-4.15888e-10
150543268	chr1:150543268:T:C	1.30635e-06	-1.54422	-0.375441
150543437	chr1:150543437:T:C	2.45232e-06	-1.09731e-10	-1.28986
150543911	chr1:150543911:G:A	2.13424e-06	-1.09731e-10	-1.42879
150544381	chr1:150544381:A:T	5.26967e-06	-1.09731e-10	-0.52493
150544455	chr1:150544455:G:A	3.26491e-06	-1.00367	-4.15888e-10
150544583	chr1:150544583:T:G	7.63082e-06	-1.09731e-10	-0.154703
150544849	chr1:150544849:C:T	2.35231e-06	-1.09731e-10	-1.3315
150545492	chr1:150545492:G:T	3.05669e-06	-1.06957	-4.15888e-10
150546082	chr1:150546082:G:A	6.52875e-06	-1.09731e-10	-0.310682
150546102	chr1:150546102:T:G	7.90152e-06	-1.09731e-10	-0.119842
150546135	chr1:150546135:AT:A	4.73075e-07	-1.55925	-1.37615
150546165	chr1:150546165:A:C	3.62858e-06	-0.898055	-4.15888e-10
150547347	chr1:150547347:G:A	4.75572e-07	-1.50544	-1.4247
150547775	chr1:150547775:C:T	2.12502e-06	-1.09731e-10	-1.43312
150547992	chr1:150547992:G:A	2.12725e-06	-1.09731e-10	-1.43207
150548056	chr1:150548056:A:G	2.46136e-06	-1.09731e-10	-1.28618
150548212	chr1:150548212:A:G	2.3543e-06	-1.09731e-10	-1.33065
150548307	chr1:150548307:G:A	1.45939e-05	-1.09731e-10	0.493706
150548476	chr1:150548476:C:T	2.3343e-06	-1.09731e-10	-1.33919
150548550	chr1:150548550:C:G	1.09389e-06	-1.39255	-0.704612
150549638	chr1:150549638:G:C	2.14513e-06	-1.09731e-10	-1.4237
150549766	chr1:150549766:T:C	9.63062e-06	-1.18726	1.26531
150550002	chr1:150550002:C:T	2.76653e-06	-1.09731e-10	-1.1693
150550425	chr1:150550425:CT:C	1.87272e-06	-1.5595	-4.15888e-10
150551304	chr1:150551304:T:C	2.58917e-06	-1.09731e-10	-1.23556
150551473	chr1:150551473:G:A	2.12309e-06	-1.09731e-10	-1.43403
150551506	chr1:150551506:CAG:C	2.92189e-06	-1.09731e-10	-1.11467
150551733	chr1:150551733:C:T	2.13976e-06	-1.09731e-10	-1.42621
150551801	chr1:150551801:G:A	2.68711e-06	-1.09731e-10	-1.19843
150551992	chr1:150551992:G:A	2.1245e-06	-1.09731e-10	-1.43336
150552402	chr1:150552402:G:A	4.04488e-06	-0.789447	-4.15888e-10
150552949	chr1:150552949:G:A	2.65074e-06	-1.21206	-4.15888e-10
150553613	chr1:150553613:G:A	2.4358e-06	-1.09731e-10	-1.29662
150554311	chr1:150554311:C:A	2.08939e-06	-1.45003	-4.15888e-10
150554633	chr1:150554633:T:C	2.47447e-06	-1.09731e-10	-1.28087
150554648	chr1:150554648:A:C	2.18482e-06	-1.09731e-10	-1.40536
150554816	chr1:150554816:G:A	4.60608e-06	-1.40198	0.742461
150554874	chr1:150554874:CACCGGGATA:C	2.44696e-06	-1.09731e-10	-1.29205
150554878	chr1:150554878:G:A	1.11002e-06	-1.29578	-0.786739
150554915	chr1:150554915:T:C	2.65349e-06	-1.09731e-10	-1.21102
150555109	chr1:150555109:C:A	0.00017334	2.96836	-4.15888e-10
150555153	chr1:150555153:C:T	5.88943e-07	-1.50561	-1.21072
150555239	chr1:150555239:C:T	2.08342e-06	-1.45289	-4.15888e-10
150555246	chr1:150555246:C:T	2.09062e-06	-1.44944	-4.15888e-10
150555268	chr1:150555268:A:G	2.06158e-06	-1.46343	-4.15888e-10
150555774	chr1:150555774:GAC:G	3.93327e-06	-1.09731e-10	-0.817425
150555815	chr1:150555815:A:G	2.94173e-06	-1.09731e-10	-1.1079
150555844	chr1:150555844:CAT:C	2.21466e-06	-1.09731e-10	-1.3918
150556409	chr1:150556409:G:A	2.12836e-06	-1.43155	-4.15888e-10
150556846	chr1:150556846:T:TAA	1.29507e-05	-0.399127	0.773382
150557360	chr1:150557360:G:A	2.14949e-06	-1.09731e-10	-1.42167
150557567	chr1:150557567:G:A	3.43803e-06	-0.952	-4.15888e-10
150557679	chr1:150557679:C:T	2.17307e-06	-1.09731e-10	-1.41076
150558574	chr1:150558574:G:A	9.84661e-07	-0.789343	-1.41301
150558694	chr1:150558694:C:T	2.65286e-06	-1.09731e-10	-1.21126
150558827	chr1:150558827:G:A	3.77536e-06	-1.09731e-10	-0.858402
150558844	chr1:150558844:G:A	5.7545e-06	-1.09731e-10	-0.436915
150558884	chr1:150558884:G:A	2.55095e-06	-1.09731e-10	-1.25043
150558938	chr1:150558938:A:C	2.12651e-06	-1.09731e-10	-1.43242
150559429	chr1:150559429:C:A	4.00871e-06	-0.798429	-4.15888e-10
150559483	chr1:150559483:G:A	2.54522e-06	-1.09731e-10	-1.25268
150559730	chr1:150559730:A:C	4.63077e-06	-1.09731e-10	-0.654175
150559900	chr1:150559900:G:A	1.87722e-06	-1.5571	-4.15888e-10
150560316	chr1:150560316:G:A	2.9147e-06	-1.09731e-10	-1.11713
150560491	chr1:150560491:G:C	2.71349e-06	-1.09731e-10	-1.18866
150560832	chr1:150560832:C:A	3.91678e-06	-0.821627	-4.15888e-10
150560949	chr1:150560949:T:A	1.16211e-05	-1.09731e-10	0.265921
150561892	chr1:150561892:T:C	5.78265e-06	-0.970086	0.538051
150562720	chr1:150562720:C:T	5.36829e-06	0.897812	-1.4042
150563650	chr1:150563650:C:T	7.30732e-06	-1.09731e-10	-0.198021
150563873	chr1:150563873:A:G	0.000114501	0.667348	1.88634
150563901	chr1:150563901:G:C	3.30982e-06	-1.09731e-10	-0.990004
150564002	chr1:150564002:CTT:C	2.3014e-06	-1.09731e-10	-1.35338
150564584	chr1:150564584:C:G	7.12452e-06	-1.09731e-10	-0.223355
150564740	chr1:150564740:G:C	2.43923e-05	1.35348	-0.346107
150564881	chr1:150564881:C:T	1.13392e-05	0.0108237	0.230541
150565299	chr1:150565299:G:A	3.5012e-06	-1.09731e-10	-0.933791
150565449	chr1:150565449:C:T	1.93874e-05	0.777724	-4.15888e-10
150566954	chr1:150566954:C:T	2.51921e-06	-1.09731e-10	-1.26295
150567260	chr1:150567260:T:C	3.26433e-06	-1.09731e-10	-1.00384
150567352	chr1:150567352:T:C	2.64219e-06	-1.09731e-10	-1.21529
150567391	chr1:150567391:C:G	1.78773e-06	-0.642918	-0.963033
150567495	chr1:150567495:A:G	2.47453e-06	-1.09731e-10	-1.28085
150567705	chr1:150567705:C:T	3.69217e-06	-0.147989	-0.732695
150568995	chr1:150568995:C:T	2.75567e-06	-1.09731e-10	-1.17324
150569172	chr1:150569172:C:T	2.52976e-06	-1.09731e-10	-1.25877
150569336	chr1:150569336:C:T	0.000135693	2.30396	0.419539
150569652	chr1:150569652:A:G	0.00087256	1.97745	2.60708
150569994	chr1:150569994:GA:G	6.82509e-06	-0.713464	0.447171
150570554	chr1:150570554:C:T	3.46838e-06	-0.943209	-4.15888e-10
150570586	chr1:150570586:G:A	6.32811e-06	-1.09731e-10	-0.341895
150570836	chr1:150570836:G:A	5.41576e-06	-1.09731e-10	-0.497585
150571020	chr1:150571020:C:T	2.74351e-06	-1.09731e-10	-1.17766
150571210	chr1:150571210:G:A	4.33969e-06	-0.783286	0.0641909
150571513	chr1:150571513:A:G	1.75314e-05	-1.09731e-10	0.677097
150571585	chr1:150571585:C:T	3.42237e-06	-1.09731e-10	-0.956563
150571617	chr1:150571617:T:C	3.16124e-06	-0.152405	-0.883529
150571724	chr1:150571724:A:G	3.53875e-06	-1.09731e-10	-0.923123
150572004	chr1:150572004:TA:T	5.49186e-06	0.898409	-1.38204
150572465	chr1:150572465:C:G	0.000123802	0.74712	1.88466
150572544	chr1:150572544:G:A	1.50973e-05	0.113699	0.413919
150572593	chr1:150572593:A:G	1.78781e-05	0.696677	-4.15888e-10
150573503	chr1:150573503:A:G	2.13262e-06	-1.09731e-10	-1.42954
150573610	chr1:150573610:T:C	0.000281268	1.34146	2.11095
150573719	chr1:150573719:G:A	2.78346e-06	-1.1632	-4.15888e-10
150573840	chr1:150573840:G:A	9.46098e-06	-0.352459	0.412737
150574122	chr1:150574122:G:A	8.61919e-06	-0.390483	0.357576
150574389	chr1:150574389:A:T	0.00162212	2.76349	2.44111
150574742	chr1:150574742:G:C	2.28049e-06	-1.09731e-10	-1.36251
150574771	chr1:150574771:A:G	2.30014e-06	-1.09731e-10	-1.35393
150575004	chr1:150575004:T:C	2.66709e-06	-1.09731e-10	-1.20591
150575006	chr1:150575006:CCA:C	1.91541e-05	0.76562	-4.15888e-10
150575271	chr1:150575271:G:A	6.21161e-06	0.666763	-1.02724
150575462	chr1:150575462:G:A	2.45991e-06	-1.55328	0.266509
150576006	chr1:150576006:T:C	2.22374e-06	-1.09731e-10	-1.38771
150577050	chr1:150577050:C:A	2.06251e-05	0.839611	-4.15888e-10
150577109	chr1:150577109:A:G	1.05981e-05	-1.09731e-10	0.173773
150577138	chr1:150577138:AGTTT:A	2.58422e-06	-1.09731e-10	-1.23748
150577766	chr1:150577766:G:C	2.16333e-06	-1.09731e-10	-1.41525
150577994	chr1:150577994:G:A	2.24028e-05	-1.09731e-10	0.922288
150578448	chr1:150578448:T:C	1.74023e-05	0.669707	-4.15888e-10
150578780	chr1:150578780:G:A	2.69019e-06	-1.19729	-4.15888e-10
150578819	chr1:150578819:T:C	2.44029e-06	-1.29478	-4.15888e-10
150578851	chr1:150578851:G:A	1.80504e-05	0.70627	-4.15888e-10
150578943	chr1:150578943:T:C	1.84303e-05	-1.09731e-10	0.727099
150579726	chr1:150579726:C:T	2.50672e-06	-1.26792	-4.15888e-10
150579916	chr1:150579916:C:G	6.40366e-06	-0.343259	0.013231
150580146	chr1:150580146:T:G	1.01883e-05	-0.1262	0.26054
150580269	chr1:150580269:T:G	2.14842e-06	-1.09731e-10	-1.42216
150580719	chr1:150580719:G:A	3.65057e-06	-1.09731e-10	-0.892014
150580737	chr1:150580737:T:A	3.02106e-05	-1.09731e-10	1.2213
150580861	chr1:150580861:T:C	2.22287e-06	-1.09731e-10	-1.3881
150580872	chr1:150580872:G:A	1.03692e-05	-0.0104987	0.16244
150580969	chr1:150580969:G:A	2.73601e-06	-1.09731e-10	-1.1804
150581281	chr1:150581281:T:C	2.12429e-06	-1.09731e-10	-1.43346
150581565	chr1:150581565:G:T	2.12622e-06	-1.09731e-10	-1.43255
150581922	chr1:150581922:G:A	3.87592e-05	1.47047	-4.15888e-10
150582208	chr1:150582208:C:T	3.37098e-05	-1.09731e-10	1.33089
150582226	chr1:150582226:G:A	3.71162e-06	-1.09731e-10	-0.87543
150582753	chr1:150582753:C:T	2.27077e-06	-1.09731e-10	-1.36678
150583353	chr1:150583353:G:A	4.66751e-06	-1.09731e-10	-0.646271
150583511	chr1:150583511:C:T	1.02371e-05	-0.0535127	0.192638
150583560	chr1:150583560:C:T	3.00242e-06	-0.619022	-0.468459
150584295	chr1:150584295:T:C	4.61004e-06	-1.09731e-10	-0.65866
150584886	chr1:150584886:G:A	4.38403e-06	0.725057	-1.43399
150584992	chr1:150584992:C:T	2.13744e-06	-1.09731e-10	-1.42729
150585169	chr1:150585169:G:A	2.12286e-06	-1.09731e-10	-1.43413
150585676	chr1:150585676:G:T	2.36327e-06	-1.09731e-10	-1.32685
150585817	chr1:150585817:T:A	8.39815e-07	-1.55361	-0.807863
150586310	chr1:150586310:C:T	2.19851e-06	-1.09731e-10	-1.39912
150586521	chr1:150586521:C:T	3.90316e-06	-0.61079	-0.21432
150586692	chr1:150586692:T:A	6.67291e-07	-1.27424	-1.31718
150586710	chr1:150586710:T:C	2.97384e-05	-1.09731e-10	1.20554
150586841	chr1:150586841:G:T	2.36224e-06	-1.09731e-10	-1.32729
150586842	chr1:150586842:C:T	2.38886e-06	-1.09731e-10	-1.31608
150587420	chr1:150587420:G:A	3.25738e-05	-1.09731e-10	1.29661
150587820	chr1:150587820:A:G	2.18977e-05	2.24222	-1.34273
150588390	chr1:150588390:G:A	2.69047e-05	-1.09731e-10	1.10541
150588443	chr1:150588443:G:A	2.28887e-06	-1.09731e-10	-1.35884
150588545	chr1:150588545:AAAC:A	2.7217e-06	-1.09731e-10	-1.18564
150588552	chr1:150588552:C:CA	2.53476e-06	-1.09731e-10	-1.2568
150589477	chr1:150589477:G:A	2.12673e-06	-1.09731e-10	-1.43231
150589567	chr1:150589567:A:C	1.63078e-05	0.604746	-4.15888e-10
150590020	chr1:150590020:G:A	2.19334e-06	-1.09731e-10	-1.40147
150590090	chr1:150590090:C:T	3.51474e-06	0.496281	-1.42621
150590466	chr1:150590466:C:T	2.8736e-06	-1.09731e-10	-1.13133
150590491	chr1:150590491:C:T	2.12383e-06	-1.09731e-10	-1.43368
150591007	chr1:150591007:T:C	0.000624539	2.05355	2.19657
150591567	chr1:150591567:TG:T	2.6843e-06	-1.19948	-4.15888e-10
150591602	chr1:150591602:G:A	2.79556e-06	-1.15887	-4.15888e-10
150592000	chr1:150592000:T:C	5.71999e-06	-0.441937	-0.000994227
150592109	chr1:150592109:C:T	2.79448e-06	-1.09731e-10	-1.15925
150592120	chr1:150592120:T:C	4.43724e-06	-1.09731e-10	-0.696865
150592905	chr1:150592905:A:G	2.35033e-06	-1.09731e-10	-1.33234
150593045	chr1:150593045:T:A	5.45082e-05	1.81145	-4.15888e-10
150593089	chr1:150593089:G:A	2.67244e-05	-1.09731e-10	1.09868
150593302	chr1:150593302:G:A	2.16437e-06	-1.09731e-10	-1.41477
150593601	chr1:150593601:G:A	2.23615e-06	-1.09731e-10	-1.38214
150594385	chr1:150594385:C:T	0.00039154	0.612123	3.17107
150594391	chr1:150594391:G:A	2.32929e-06	-1.09731e-10	-1.34133
150594396	chr1:150594396:G:A	2.18238e-06	-1.09731e-10	-1.40648
150594563	chr1:150594563:G:A	2.58924e-06	-1.09731e-10	-1.23553
150594659	chr1:150594659:A:T	2.31225e-06	-1.09731e-10	-1.34867
150595128	chr1:150595128:C:T	2.99117e-06	-1.09731e-10	-1.09123
150595158	chr1:150595158:C:T	2.48872e-06	-1.09731e-10	-1.27513
150595186	chr1:150595186:C:G	4.44406e-06	-1.09731e-10	-0.695329
150595377	chr1:150595377:C:T	2.45204e-06	-1.09731e-10	-1.28998
150595403	chr1:150595403:A:G	2.56118e-06	-1.09731e-10	-1.24643
150595641	chr1:150595641:G:A	2.19831e-06	-1.09731e-10	-1.39921
150596273	chr1:150596273:C:T	1.73219e-05	0.665076	-4.15888e-10
150596418	chr1:150596418:A:G	2.27253e-06	-1.09731e-10	-1.366
150596494	chr1:150596494:G:C	2.81111e-05	-1.09731e-10	1.14927
150596987	chr1:150596987:A:G	1.46911e-05	0.500346	-4.15888e-10
150597031	chr1:150597031:C:T	1.45178e-05	0.488481	-4.15888e-10
150597492	chr1:150597492:T:C	0.000485696	0.402487	3.5962
150597538	chr1:150597538:C:G	1.44863e-05	0.486305	-4.15888e-10
150597690	chr1:150597690:A:G	2.2485e-05	0.911472	0.0144805
150598103	chr1:150598103:G:T	1.60212e-05	0.587014	-4.15888e-10
150598509	chr1:150598509:T:G	7.77936e-06	1.17364	-1.30906
150598624	chr1:150598624:G:C	1.01718e-05	-1.09731e-10	0.132718
150598977	chr1:150598977:A:G	1.14445e-05	0.250612	-4.15888e-10
150598979	chr1:150598979:G:T	1.52098e-05	0.535045	-4.15888e-10
150598980	chr1:150598980:C:G	1.35548e-05	0.419847	-4.15888e-10
150599064	chr1:150599064:G:A	3.01015e-06	0.348	-1.43291
150599135	chr1:150599135:T:A	1.93898e-06	-1.52474	-4.15888e-10
150599254	chr1:150599254:A:G	5.54681e-06	-0.363601	-0.110074
150599462	chr1:150599462:G:A	9.87572e-06	0.103181	-4.15888e-10
150599561	chr1:150599561:T:A	1.88348e-06	-1.2113	-0.342483
150599581	chr1:150599581:C:T	1.381e-05	-1.09731e-10	0.438494
150599621	chr1:150599621:C:T	1.31898e-05	0.392548	-4.15888e-10
150600628	chr1:150600628:C:T	6.20372e-06	-0.361749	-4.15888e-10
150600885	chr1:150600885:G:A	2.57827e-06	-1.09731e-10	-1.23978
150601203	chr1:150601203:A:T	2.21888e-06	-1.09731e-10	-1.38989
150601780	chr1:150601780:C:T	1.24642e-05	0.482435	-0.146471
150601826	chr1:150601826:T:C	3.22869e-05	0.882034	0.405728
150601965	chr1:150601965:T:C	2.12307e-06	-1.09731e-10	-1.43404
150602352	chr1:150602352:T:C	2.1479e-06	-1.09731e-10	-1.42241
150602511	chr1:150602511:G:A	2.37405e-06	-1.09731e-10	-1.3223
150602550	chr1:150602550:C:T	2.61989e-06	-1.09731e-10	-1.22376
150603077	chr1:150603077:G:T	2.58395e-06	-1.09731e-10	-1.23758
150603224	chr1:150603224:ATTAAT:A	2.65646e-06	-1.09731e-10	-1.2099
150603264	chr1:150603264:C:G	3.30233e-06	-1.09731e-10	-0.992268
150603449	chr1:150603449:G:A	3.11001e-06	0.380082	-1.43235
150603735	chr1:150603735:T:TTTG	8.12326e-05	3.54773	-1.33731
150604120	chr1:150604120:A:G	1.51126e-05	0.52863	-4.15888e-10
150605323	chr1:150605323:C:T	3.2844e-05	-1.09731e-10	1.30487
150605471	chr1:150605471:T:TG	1.44424e-05	-1.2322	1.71547
150605765	chr1:150605765:A:G	3.84545e-05	0.82568	0.636898
150606026	chr1:150606026:G:A	2.7601e-06	-1.09731e-10	-1.17163
150606260	chr1:150606260:T:C	2.88575e-05	-1.09731e-10	1.17547
150606577	chr1:150606577:A:C	2.15133e-06	-1.09731e-10	-1.42081
150606604	chr1:150606604:T:A	2.1549e-06	-1.09731e-10	-1.41915
150607202	chr1:150607202:A:T	8.67459e-06	-0.370736	0.344236
150607933	chr1:150607933:G:A	2.63685e-06	-1.09731e-10	-1.21731
150608105	chr1:150608105:G:A	9.76703e-06	0.0921151	-4.15888e-10
150608398	chr1:150608398:T:C	9.36641e-06	-1.09731e-10	0.0502318
150609207	chr1:150609207:A:C	2.64679e-06	-1.09731e-10	-1.21355
150609937	chr1:150609937:T:C	2.29057e-06	-1.09731e-10	-1.35809
150610395	chr1:150610395:G:A	2.92425e-06	-1.09731e-10	-1.11386
150610430	chr1:150610430:T:C	1.03181e-05	0.147003	-4.15888e-10
150610684	chr1:150610684:G:A	2.60108e-06	-1.09731e-10	-1.23097
150610986	chr1:150610986:T:G	4.29558e-06	-0.72931	-4.15888e-10
150611125	chr1:150611125:G:A	2.67119e-06	-1.09731e-10	-1.20437
150611136	chr1:150611136:C:T	2.60248e-06	-1.09731e-10	-1.23043
150611363	chr1:150611363:T:C	1.40848e-05	0.458195	-4.15888e-10
150611498	chr1:150611498:GA:G	8.00297e-06	-0.409219	0.302135
150612358	chr1:150612358:T:C	3.83793e-06	-0.496703	-0.345261
150612486	chr1:150612486:G:A	1.35585e-05	0.42012	-4.15888e-10
150612574	chr1:150612574:T:C	4.26961e-06	-1.09731e-10	-0.735375
150613000	chr1:150613000:C:T	2.62917e-06	-1.09731e-10	-1.22023
150613840	chr1:150613840:A:G	0.000372381	0.291139	3.44188
150614025	chr1:150614025:C:T	3.37638e-06	-0.970095	-4.15888e-10
150614137	chr1:150614137:C:T	6.33847e-05	1.96232	-4.15888e-10
150614495	chr1:150614495:G:A	0.00111573	2.33837	2.49199
150614599	chr1:150614599:C:A	2.31056e-05	2.22214	-1.26896
150614664	chr1:150614664:T:G	8.14085e-06	-0.368111	0.278109
150614950	chr1:150614950:G:A	2.18638e-06	-1.09731e-10	-1.40465
150615133	chr1:150615133:T:C	3.441e-06	-1.09731e-10	-0.951135
150615533	chr1:150615533:G:A	2.91005e-06	-1.09731e-10	-1.11873
150615744	chr1:150615744:T:G	2.19016e-06	-1.09731e-10	-1.40292
150615769	chr1:150615769:CTACTT:C	4.65563e-06	-1.09731e-10	-0.648821
150615771	chr1:150615771:A:G	2.71381e-06	-1.09731e-10	-1.18854
150616216	chr1:150616216:C:T	1.97077e-06	-1.50847	-4.15888e-10
150616729	chr1:150616729:TGAGTG:T	1.99581e-06	-1.49585	-4.15888e-10
150616912	chr1:150616912:C:T	1.90927e-05	0.76241	-4.15888e-10
150617090	chr1:150617090:C:T	2.56855e-06	-1.24356	-4.15888e-10
150617282	chr1:150617282:C:T	2.14131e-06	-1.09731e-10	-1.42548
150617290	chr1:150617290:A:G	4.56123e-06	-1.09731e-10	-0.669305
150617659	chr1:150617659:C:A	2.13005e-06	-1.09731e-10	-1.43075
150618876	chr1:150618876:G:A	2.20275e-06	-1.09731e-10	-1.39719
150619003	chr1:150619003:C:G	3.26553e-06	-1.09731e-10	-1.00347
150619256	chr1:150619256:A:G	5.30197e-06	-0.627219	0.108399
150619327	chr1:150619327:T:C	2.12836e-06	-1.09731e-10	-1.43155
150619596	chr1:150619596:TTGACTAACCATA:T	2.12698e-06	-1.09731e-10	-1.43219
150619972	chr1:150619972:A:G	1.42562e-05	0.470291	-4.15888e-10
150620915	chr1:150620915:T:G	3.72621e-06	-0.017471	-0.854034
150621132	chr1:150621132:A:G	2.17126e-06	-1.09731e-10	-1.41159
150622539	chr1:150622539:A:G	2.73346e-06	-1.09731e-10	-1.18133
150623269	chr1:150623269:C:CCACA	2.12584e-06	-1.09731e-10	-1.43273
150623382	chr1:150623382:G:A	2.2054e-06	-1.09731e-10	-1.39599
150623551	chr1:150623551:T:C	2.1873e-06	-1.09731e-10	-1.40423
150623889	chr1:150623889:A:G	1.96684e-06	-1.51047	-4.15888e-10
150624531	chr1:150624531:T:G	2.12329e-06	-1.09731e-10	-1.43393
150624538	chr1:150624538:G:T	2.15444e-06	-1.09731e-10	-1.41937
150624550	chr1:150624550:G:C	1.56593e-05	0.564166	-4.15888e-10
150624785	chr1:150624785:G:A	5.7886e-06	-0.584334	0.153327
150625250	chr1:150625250:T:C	3.49752e-06	-1.09731e-10	-0.934843
150625414	chr1:150625414:G:A	5.11616e-06	-0.651862	0.0973687
150625901	chr1:150625901:T:C	2.1882e-06	-1.09731e-10	-1.40382
150626833	chr1:150626833:T:C	2.12912e-06	-1.09731e-10	-1.43119
150627373	chr1:150627373:C:T	3.52237e-05	1.37482	-4.15888e-10
150627705	chr1:150627705:C:T	0.000897308	2.08446	2.52804
150628204	chr1:150628204:C:A	2.16352e-06	-1.55876	0.143599
150628727	chr1:150628727:G:A	2.12698e-06	-1.09731e-10	-1.43219
150628946	chr1:150628946:A:T	1.26215e-05	0.348502	-4.15888e-10
150629937	chr1:150629937:G:A	1.94408e-06	-1.52211	-4.15888e-10
150629958	chr1:150629958:G:C	2.12716e-06	-1.09731e-10	-1.43211
150630026	chr1:150630026:C:A	4.45401e-06	-0.693093	-4.15888e-10
150630209	chr1:150630209:G:A	1.38602e-05	0.442125	-4.15888e-10
150630982	chr1:150630982:A:G	2.12411e-06	-1.09731e-10	-1.43355
150631108	chr1:150631108:G:A	1.59422e-05	0.582071	-4.15888e-10
150631213	chr1:150631213:G:C	1.89472e-06	-1.54747	-0.000350201
150631267	chr1:150631267:A:G	1.38102e-05	0.438508	-4.15888e-10
150631276	chr1:150631276:T:A	2.998e-06	-1.09731e-10	-1.08895
150631339	chr1:150631339:C:T	9.93395e-06	1.54012	-1.43106
150631376	chr1:150631376:ATTAT:A	2.17002e-06	-1.09731e-10	-1.41216
150631934	chr1:150631934:A:G	2.28702e-06	-1.09731e-10	-1.35965
150632073	chr1:150632073:G:A	1.75068e-05	0.675694	-4.15888e-10
150632183	chr1:150632183:A:C	1.27958e-06	-1.45912	-0.48124
150632482	chr1:150632482:A:G	1.39547e-05	0.448921	-4.15888e-10
150633635	chr1:150633635:G:A	3.25717e-06	-1.00604	-4.15888e-10
150633699	chr1:150633699:A:G	1.35434e-05	0.419005	-4.15888e-10
150633947	chr1:150633947:T:C	1.42407e-05	0.469207	-4.15888e-10
150633948	chr1:150633948:T:A	1.41163e-05	0.460436	-4.15888e-10
150634576	chr1:150634576:A:G	2.92449e-06	-1.09731e-10	-1.11378
150634808	chr1:150634808:G:T	2.22647e-06	-1.09731e-10	-1.38648
150635259	chr1:150635259:G:T	1.20543e-05	-1.09731e-10	0.302527
150635311	chr1:150635311:G:A	2.52466e-06	-1.26079	-4.15888e-10
150635336	chr1:150635336:G:T	1.41867e-05	0.465405	-4.15888e-10
150635824	chr1:150635824:A:G	4.24515e-06	-0.712038	-0.0290831
150636160	chr1:150636160:A:C	4.20019e-06	-1.09731e-10	-0.751768
150636366	chr1:150636366:T:C	4.54711e-06	-1.09731e-10	-0.672405
150636412	chr1:150636412:G:A	0.000532404	0.515878	3.57463
150636418	chr1:150636418:A:G	4.12448e-06	-0.744045	-0.0259115
150636606	chr1:150636606:G:A	2.948e-06	-1.09731e-10	-1.10577
150636953	chr1:150636953:G:A	5.97416e-06	-0.399454	-4.15888e-10
150637112	chr1:150637112:C:T	2.12285e-06	-1.09731e-10	-1.43414
150637645	chr1:150637645:G:T	1.46554e-05	0.497912	-4.15888e-10
150638814	chr1:150638814:C:T	2.28328e-06	-1.09731e-10	-1.36128
150638869	chr1:150638869:C:G	0.000523878	0.485909	3.58845
150639125	chr1:150639125:G:A	2.16422e-06	-1.09731e-10	-1.41484
150639566	chr1:150639566:G:A	2.57523e-06	-1.09731e-10	-1.24096
150639772	chr1:150639772:C:T	3.30091e-06	-1.09731e-10	-0.992699
150639884	chr1:150639884:G:T	0.00119139	1.07178	3.8242
150639885	chr1:150639885:C:T	0.00110103	1.0152	3.8019
150639904	chr1:150639904:C:T	1.39105e-05	0.445746	-4.15888e-10
150639911	chr1:150639911:C:G	1.46698e-05	0.498894	-4.15888e-10
150639959	chr1:150639959:AAAAAC:A	2.24296e-06	-1.09731e-10	-1.3791
150640035	chr1:150640035:T:C	1.39936e-05	0.4517	-4.15888e-10
150640490	chr1:150640490:C:T	2.13077e-06	-1.09731e-10	-1.43041
150641010	chr1:150641010:A:G	1.37981e-05	0.437632	-4.15888e-10
150641768	chr1:150641768:C:A	2.27485e-06	-1.09731e-10	-1.36498
150642059	chr1:150642059:G:A	0.000238044	2.2937	0.991859
150642199	chr1:150642199:A:G	1.62111e-05	0.598796	-4.15888e-10
150642200	chr1:150642200:C:A	1.62633e-05	0.602014	-4.15888e-10
150642391	chr1:150642391:TCC:T	0.00139221	1.53272	3.51903
150642490	chr1:150642490:G:A	1.13924e-06	-0.91486	-1.14168
150642618	chr1:150642618:A:C	9.36204e-05	1.83647	0.515878
150642803	chr1:150642803:G:A	2.15151e-06	-1.09731e-10	-1.42073
150643251	chr1:150643251:G:A	2.48936e-06	-1.09731e-10	-1.27487
150643641	chr1:150643641:C:T	1.15007e-05	-1.52475	1.78026
150644223	chr1:150644223:A:G	0.000573501	0.19118	3.97368
150644412	chr1:150644412:G:A	1.75821e-05	0.0496639	0.630321
150644560	chr1:150644560:C:T	1.65417e-05	0.618986	-4.15888e-10
150644885	chr1:150644885:A:G	3.19687e-05	-1.09731e-10	1.27786
150646031	chr1:150646031:TTCATGTGGTCA:T	2.24927e-06	-1.09731e-10	-1.37629
150646485	chr1:150646485:T:G	4.23648e-06	-0.0358803	-0.707283
150647126	chr1:150647126:T:C	2.23035e-06	-1.09731e-10	-1.38474
150647609	chr1:150647609:C:T	2.20426e-06	-1.09731e-10	-1.3965
150648093	chr1:150648093:C:G	0.000977988	0.392769	4.30583
150648999	chr1:150648999:CCT:C	1.50343e-05	0.523438	-4.15888e-10
150649467	chr1:150649467:C:T	2.13862e-06	-1.09731e-10	-1.42673
150649599	chr1:150649599:A:G	5.0323e-06	-0.571021	-4.15888e-10
150649666	chr1:150649666:G:C	2.13862e-06	-1.09731e-10	-1.42673
150650144	chr1:150650144:T:A	0.00289742	1.58763	4.19705
150650300	chr1:150650300:AG:A	0.000961477	0.499836	4.18174
150650441	chr1:150650441:AG:A	1.46159e-05	0.49521	-4.15888e-10
150650745	chr1:150650745:C:T	0.00101107	0.480134	4.25173
150650809	chr1:150650809:T:G	0.000994028	0.511284	4.20358
150651428	chr1:150651428:T:A	4.76899e-05	3.10361	-1.42579
150651625	chr1:150651625:A:G	0.000921645	0.239464	4.3998
150651932	chr1:150651932:G:A	2.16206e-06	-1.09731e-10	-1.41584
150652475	chr1:150652475:A:G	7.84553e-06	-1.09731e-10	-0.126954
150652710	chr1:150652710:T:C	1.88022e-06	-1.55551	-4.15888e-10
150653302	chr1:150653302:T:A	6.25849e-06	-1.09731e-10	-0.352958
150653304	chr1:150653304:T:A	2.12669e-06	-1.09731e-10	-1.43233
150653553	chr1:150653553:C:T	0.000967941	0.452146	4.23613
150653816	chr1:150653816:G:A	7.48562e-07	-1.31567	-1.16083
150653885	chr1:150653885:C:T	1.34868e-05	0.414815	-4.15888e-10
150653964	chr1:150653964:T:C	0.00279873	1.51594	4.23408
150655017	chr1:150655017:C:T	1.3355e-05	0.404995	-4.15888e-10
150655044	chr1:150655044:A:T	1.58719e-05	0.57765	-4.15888e-10
150655470	chr1:150655470:A:G	2.5682e-06	-1.09731e-10	-1.24369
150655889	chr1:150655889:A:C	2.13549e-06	-1.09731e-10	-1.4282
150655997	chr1:150655997:C:T	0.00292075	1.4349	4.3578
150656063	chr1:150656063:G:A	4.24539e-06	-0.741064	-4.15888e-10
150656676	chr1:150656676:C:T	0.000876588	0.390594	4.19854
150656929	chr1:150656929:T:G	1.49174e-05	0.515629	-4.15888e-10
150657698	chr1:150657698:AT:A	2.13899e-06	-1.09731e-10	-1.42656
150657713	chr1:150657713:GAATATTAAACACA:G	2.1266e-06	-1.09731e-10	-1.43237
150657925	chr1:150657925:T:G	0.000971183	1.08051	3.6111
150658112	chr1:150658112:G:A	1.50284e-05	0.523045	-4.15888e-10
150658241	chr1:150658241:A:C	2.45511e-06	-1.09731e-10	-1.28872
150658393	chr1:150658393:T:C	3.13863e-06	-1.09731e-10	-1.04311
150658519	chr1:150658519:G:A	0.000969569	0.459135	4.23082
150658581	chr1:150658581:A:G	0.0027017	1.51736	4.19738
150658834	chr1:150658834:T:C	0.00141132	1.17618	3.88921
150659460	chr1:150659460:C:A	1.90062e-06	-1.54472	-4.15888e-10
150659846	chr1:150659846:T:C	0.000928972	0.406175	4.24101
150660531	chr1:150660531:CA:C	4.61634e-06	-1.16635	0.509051
150660603	chr1:150660603:A:G	5.04099e-06	-1.14324	0.573945
150660871	chr1:150660871:C:T	0.00280958	1.50059	4.2533
150660957	chr1:150660957:C:T	1.14749e-05	0.253262	-4.15888e-10
150661206	chr1:150661206:C:T	2.14178e-06	-1.09731e-10	-1.42526
150661357	chr1:150661357:A:G	5.65838e-06	-1.09731e-10	-0.453759
150661996	chr1:150661996:A:G	0.000960598	1.0322	3.64846
150662120	chr1:150662120:G:A	3.42717e-06	-1.09731e-10	-0.955162
150662130	chr1:150662130:G:C	2.735e-06	-1.09731e-10	-1.18077
150662898	chr1:150662898:G:C	0.000893445	0.353743	4.25444
150663298	chr1:150663298:T:C	8.17897e-06	0.494341	-0.579672
150663335	chr1:150663335:C:T	0.000913925	0.355259	4.27559
150663393	chr1:150663393:G:A	0.000878651	0.399085	4.1924
150664492	chr1:150664492:C:T	2.17337e-06	-1.09731e-10	-1.41062
150664515	chr1:150664515:G:A	1.51664e-05	0.160559	0.371623
150664976	chr1:150664976:T:A	0.000747747	1.06729	3.36288
150666096	chr1:150666096:T:G	0.00266822	1.45134	4.25093
150666427	chr1:150666427:C:T	2.96242e-05	2.20196	-1.00027
150666456	chr1:150666456:T:C	2.7805e-06	-1.09731e-10	-1.16427
150667602	chr1:150667602:T:A	0.000791137	0.95668	3.52989
150667999	chr1:150667999:G:A	0.000867288	0.344839	4.23363
150669683	chr1:150669683:C:T	0.00120359	1.09519	3.81098
150670522	chr1:150670522:A:G	9.08404e-06	1.37582	-1.3562
150670553	chr1:150670553:T:C	0.000806486	0.370604	4.13518
150670940	chr1:150670940:T:C	2.15719e-06	-1.09731e-10	-1.41809
150671333	chr1:150671333:ATTTAAAC:A	1.39387e-05	0.447775	-4.15888e-10
150671528	chr1:150671528:C:T	2.20329e-06	-1.09731e-10	-1.39695
150671863	chr1:150671863:A:T	0.000871269	0.502036	4.08102
150672057	chr1:150672057:A:T	2.16146e-06	-1.09731e-10	-1.41611
150672210	chr1:150672210:T:C	2.17635e-06	-1.09731e-10	-1.40925
150673577	chr1:150673577:AC:A	0.000709096	0.422599	3.9545
150673880	chr1:150673880:G:A	0.000177611	0.354147	2.63855
150673896	chr1:150673896:A:T	2.18343e-06	-1.09731e-10	-1.406
150673951	chr1:150673951:A:T	2.14219e-06	-1.09731e-10	-1.42507
150674006	chr1:150674006:T:A	2.13519e-06	-1.09731e-10	-1.42834
150674207	chr1:150674207:AT:A	0.000828707	0.394972	4.138
150674482	chr1:150674482:C:T	0.000973977	0.382825	4.31166
150674495	chr1:150674495:T:G	4.91179e-06	-1.09731e-10	-0.595259
150674587	chr1:150674587:G:A	1.54618e-05	0.551476	-4.15888e-10
150674679	chr1:150674679:T:C	2.29478e-06	-1.09731e-10	-1.35626
150674688	chr1:150674688:C:T	2.47376e-06	-1.28116	-4.15888e-10
150674870	chr1:150674870:C:T	5.57974e-06	0.888039	-1.3558
150674950	chr1:150674950:G:A	2.14177e-06	-1.09731e-10	-1.42527
150675273	chr1:150675273:T:G	1.87143e-06	-1.56019	-4.15888e-10
150675322	chr1:150675322:T:C	0.000835761	0.377121	4.16432
150675511	chr1:150675511:C:T	4.76692e-06	-1.1849	0.5597
150676704	chr1:150676704:C:G	0.00107416	1.0082	3.7842
150676773	chr1:150676773:G:A	0.00132912	0.664237	4.34114
150677038	chr1:150677038:C:T	0.000767207	0.374596	4.08126
150677163	chr1:150677163:C:T	9.48918e-06	-1.09731e-10	0.0632548
150677529	chr1:150677529:A:G	0.000603233	0.238381	3.97702
150677672	chr1:150677672:C:T	5.09434e-06	-0.558767	-4.15888e-10
150677677	chr1:150677677:G:A	1.87824e-06	-1.55656	-4.15888e-10
150677718	chr1:150677718:C:T	4.85036e-07	-1.54792	-1.36251
150677789	chr1:150677789:T:C	0.00112533	0.409932	4.429
150677935	chr1:150677935:T:C	5.35672e-06	-1.09731e-10	-0.508545
150677949	chr1:150677949:G:T	0.000639557	0.348485	3.92539
150678105	chr1:150678105:G:A	1.592e-05	0.58068	-4.15888e-10
150678479	chr1:150678479:T:C	0.000874697	0.366211	4.22077
150678699	chr1:150678699:C:T	4.51815e-06	-1.17496	0.496163
150679016	chr1:150679016:A:C	1.90644e-05	-1.09731e-10	0.760924
150679282	chr1:150679282:A:G	2.13712e-06	-1.09731e-10	-1.42744
150679726	chr1:150679726:A:G	0.000918795	0.394388	4.24178
150680425	chr1:150680425:A:C	1.45738e-05	0.492325	-4.15888e-10
150680915	chr1:150680915:G:A	0.000224624	1.83553	1.392
150681174	chr1:150681174:T:C	0.000836732	0.382317	4.16029
150681319	chr1:150681319:C:T	0.000808604	0.355083	4.15333
150682009	chr1:150682009:T:C	1.59522e-05	0.582701	-4.15888e-10
150682281	chr1:150682281:T:C	2.12606e-06	-1.09731e-10	-1.43263
150682356	chr1:150682356:G:A	2.18091e-06	-1.09731e-10	-1.40715
150682945	chr1:150682945:T:C	0.000809498	0.336785	4.17273
150683210	chr1:150683210:C:T	0.000867564	0.395484	4.18331
150683831	chr1:150683831:A:G	0.000858176	0.186758	4.38115
150684805	chr1:150684805:T:C	0.000818866	0.367571	4.15345
150685190	chr1:150685190:T:C	2.47439e-06	-1.09731e-10	-1.28091
150685336	chr1:150685336:A:G	2.53705e-06	-1.09731e-10	-1.2559
150685669	chr1:150685669:C:T	5.9952e-06	-1.09731e-10	-0.395938
150685811	chr1:150685811:A:G	6.17894e-07	-1.29375	-1.37458
150685994	chr1:150685994:C:T	1.33787e-05	0.40677	-4.15888e-10
150686095	chr1:150686095:G:T	2.12304e-06	-1.09731e-10	-1.43405
150686129	chr1:150686129:TC:T	0.000918912	0.384991	4.2513
150686245	chr1:150686245:T:C	0.00264183	1.42895	4.26338
150686495	chr1:150686495:C:T	0.000853187	0.375024	4.18706
150686594	chr1:150686594:G:A	1.91366e-05	0.764706	-4.15888e-10
150687069	chr1:150687069:G:A	0.00280477	1.49812	4.25406
150687219	chr1:150687219:C:G	6.20014e-06	0.246333	-0.608658
150687332	chr1:150687332:C:T	5.02498e-06	-0.572477	-4.15888e-10
150687353	chr1:150687353:G:A	0.00241854	1.41749	4.18653
150687436	chr1:150687436:G:A	2.90505e-06	-1.09731e-10	-1.12045
150687936	chr1:150687936:C:T	0.000797308	0.38619	4.10815
150688226	chr1:150688226:C:T	6.45511e-06	0.274873	-0.5969
150688401	chr1:150688401:CT:C	0.000965921	1.1482	3.53798
150688473	chr1:150688473:G:A	2.13238e-06	-1.09731e-10	-1.42966
150688516	chr1:150688516:C:T	0.000786473	0.384093	4.09657
150688523	chr1:150688523:A:G	2.33382e-06	-1.09731e-10	-1.33939
150689311	chr1:150689311:T:C	0.00031297	0.376583	3.18263
150689637	chr1:150689637:TATTTA:T	2.24811e-06	-1.09731e-10	-1.37681
150689689	chr1:150689689:G:T	2.13281e-06	-1.09731e-10	-1.42946
150689703	chr1:150689703:A:T	2.13617e-06	-0.986792	-0.441092
150690055	chr1:150690055:C:T	0.000839988	0.408437	4.13805
150690923	chr1:150690923:A:T	4.56965e-06	-0.667461	-4.15888e-10
150691103	chr1:150691103:G:A	2.13564e-06	-1.09731e-10	-1.42813
150691429	chr1:150691429:T:C	2.18879e-06	-1.09731e-10	-1.40355
150691506	chr1:150691506:ACT:A	2.20545e-06	-1.09731e-10	-1.39597
150691601	chr1:150691601:C:T	0.000797633	0.386848	4.1079
150691819	chr1:150691819:G:C	2.79763e-06	-1.09731e-10	-1.15812
150691957	chr1:150691957:C:T	2.23112e-06	-1.09731e-10	-1.38439
150692382	chr1:150692382:G:T	1.46201e-05	0.495502	-4.15888e-10
150692574	chr1:150692574:G:A	0.00083291	0.394429	4.1436
150692721	chr1:150692721:A:G	3.25178e-06	-1.09731e-10	-1.0077
150694321	chr1:150694321:G:A	0.000878605	0.397268	4.19417
150694384	chr1:150694384:A:G	4.69856e-07	-1.56013	-1.3821
150694544	chr1:150694544:G:C	2.13934e-06	-1.09731e-10	-1.4264
150695368	chr1:150695368:C:A	2.13133e-06	-1.09731e-10	-1.43015
150695432	chr1:150695432:C:T	2.12344e-06	-1.09731e-10	-1.43386
150695852	chr1:150695852:AC:A	2.13001e-06	-1.09731e-10	-1.43077
150695902	chr1:150695902:T:C	1.45506e-05	0.490736	-4.15888e-10
150696025	chr1:150696025:A:C	1.45808e-05	0.492807	-4.15888e-10
150696162	chr1:150696162:G:A	2.6781e-06	-1.09731e-10	-1.20179
150696435	chr1:150696435:CT:C	1.47337e-05	0.50324	-4.15888e-10
150697476	chr1:150697476:C:T	0.000863017	0.433075	4.14046
150698008	chr1:150698008:T:G	0.00251977	1.44087	4.20416
150698767	chr1:150698767:AC:A	0.000804406	0.415644	4.08756
150698968	chr1:150698968:C:G	2.44235e-06	-1.09731e-10	-1.29394
150699154	chr1:150699154:T:C	0.000790979	0.353738	4.13264
150699338	chr1:150699338:G:C	2.23367e-06	-1.09731e-10	-1.38325
150699411	chr1:150699411:T:C	6.09198e-06	-0.379925	-4.15888e-10
150699747	chr1:150699747:G:T	0.000855337	0.477589	4.08701
150699767	chr1:150699767:C:T	4.71471e-06	-0.636211	-4.15888e-10
150700913	chr1:150700913:A:G	2.35209e-06	-1.09731e-10	-1.33159
150701208	chr1:150701208:T:C	4.36052e-06	-1.22938	0.515072
150701405	chr1:150701405:G:A	3.01885e-05	-1.09731e-10	1.22056
150701551	chr1:150701551:G:A	2.12995e-06	-1.09731e-10	-1.4308
150701577	chr1:150701577:T:G	0.000772876	0.363258	4.09996
150701857	chr1:150701857:C:T	0.000855875	0.383339	4.18189
150702165	chr1:150702165:A:G	2.15979e-06	-1.09731e-10	-1.41689
150702218	chr1:150702218:A:G	1.54811e-05	0.552721	-4.15888e-10
150702462	chr1:150702462:T:C	0.000749099	0.381832	4.05014
150702531	chr1:150702531:C:A	1.23107e-06	-1.56	-0.419017
150702671	chr1:150702671:A:G	0.000471975	0.428886	3.54114
150702777	chr1:150702777:T:C	0.000756199	0.34845	4.09296
150703007	chr1:150703007:C:T	0.00205954	1.47641	3.96693
150703413	chr1:150703413:CA:C	2.35632e-06	-1.09731e-10	-1.3298
150703459	chr1:150703459:A:G	2.86936e-06	-1.09731e-10	-1.13281
150704009	chr1:150704009:T:C	4.13937e-06	-1.20453	0.438175
150704492	chr1:150704492:T:C	3.20437e-06	-1.09731e-10	-1.02238
150704723	chr1:150704723:G:A	1.39736e-05	0.450273	-4.15888e-10
150704772	chr1:150704772:A:G	3.79686e-06	-0.852723	-4.15888e-10
150704787	chr1:150704787:G:A	0.000871426	0.429292	4.15394
150704872	chr1:150704872:G:A	0.000212095	1.77451	1.39563
150704986	chr1:150704986:G:A	0.000940289	0.440105	4.21918
150705243	chr1:150705243:C:T	0.000193054	1.98724	1.08883
150705595	chr1:150705595:G:T	0.000800041	0.419817	4.07795
150705926	chr1:150705926:A:G	2.64216e-06	-1.09731e-10	-1.2153
150706434	chr1:150706434:T:C	0.00229058	1.47479	4.07487
150706557	chr1:150706557:G:A	0.000211426	1.81311	1.35386
150707368	chr1:150707368:C:T	2.12822e-06	-1.09731e-10	-1.43161
150707639	chr1:150707639:C:T	0.000910241	0.410912	4.2159
150707654	chr1:150707654:A:G	0.000860596	0.421146	4.14958
150707887	chr1:150707887:G:A	2.30107e-06	-1.09731e-10	-1.35352
150708512	chr1:150708512:A:T	0.00021565	1.83542	1.35134
150709241	chr1:150709241:A:G	2.24859e-06	-1.09731e-10	-1.3766
150709618	chr1:150709618:C:T	0.000734802	0.335927	4.07678
150709634	chr1:150709634:A:G	0.000726829	0.32257	4.07922
150709639	chr1:150709639:A:G	0.000836662	0.387668	4.15485
150709941	chr1:150709941:A:T	2.69242e-06	-1.19646	-4.15888e-10
150710058	chr1:150710058:C:T	2.86597e-06	-1.09731e-10	-1.13399
150710061	chr1:150710061:C:T	2.79154e-06	-1.09731e-10	-1.1603
150710064	chr1:150710064:C:T	2.79154e-06	-1.09731e-10	-1.1603
150710065	chr1:150710065:G:A	2.13624e-06	-1.09731e-10	-1.42785
150710539	chr1:150710539:C:T	0.00076754	0.387802	4.06849
150710680	chr1:150710680:T:C	0.000916639	1.16387	3.46995
150710731	chr1:150710731:T:C	2.19809e-06	-1.39931	-4.15888e-10
150710775	chr1:150710775:G:A	0.00075375	0.371641	4.06652
150711036	chr1:150711036:C:A	4.93805e-06	-1.16144	0.571512
150711502	chr1:150711502:T:C	2.17127e-06	-1.09731e-10	-1.41159
150711641	chr1:150711641:C:T	2.14627e-06	-1.09731e-10	-1.42316
150711999	chr1:150711999:C:T	5.13826e-06	-1.09731e-10	-0.550184
150712141	chr1:150712141:AT:A	3.92387e-06	-1.09731e-10	-0.819819
150712506	chr1:150712506:A:G	2.6316e-06	-1.09731e-10	-1.21931
150712679	chr1:150712679:A:G	0.000807661	0.449922	4.05732
150713240	chr1:150713240:T:C	2.80149e-05	-0.0704048	1.21625
150713285	chr1:150713285:T:A	0.000729848	0.381308	4.02463
150713590	chr1:150713590:T:C	2.24804e-06	-1.09731e-10	-1.37684
150713623	chr1:150713623:A:G	0.000802963	0.41232	4.08909
150713839	chr1:150713839:C:T	1.6688e-05	0.627795	-4.15888e-10
150714053	chr1:150714053:A:G	5.32564e-06	-1.09731e-10	-0.514364
150714157	chr1:150714157:A:T	1.12531e-06	-1.55798	-0.510865
150714820	chr1:150714820:C:T	4.0702e-06	-1.20381	0.420602
150714905	chr1:150714905:C:T	2.82744e-05	-1.09731e-10	1.15506
150715226	chr1:150715226:A:G	2.14744e-06	-1.09731e-10	-1.42262
150715900	chr1:150715900:T:C	2.24048e-06	-1.09731e-10	-1.38021
150716120	chr1:150716120:T:C	2.12688e-06	-1.43224	-4.15888e-10
150716378	chr1:150716378:T:C	6.23987e-06	-1.09731e-10	-0.355939
150716474	chr1:150716474:T:C	4.89365e-06	-1.09731e-10	-0.598959
150716574	chr1:150716574:C:T	0.000720305	0.413345	3.97943
150716739	chr1:150716739:A:G	0.000839622	0.596983	3.94907
150717071	chr1:150717071:A:C	2.13014e-06	-1.09731e-10	-1.43071
150717627	chr1:150717627:A:T	2.16878e-06	-1.09731e-10	-1.41273
150717748	chr1:150717748:G:A	4.22162e-06	-1.19505	0.448371
150718080	chr1:150718080:A:G	1.54178e-05	0.548625	-4.15888e-10
150718381	chr1:150718381:A:T	1.6422e-05	0.611726	-4.15888e-10
150718472	chr1:150718472:T:C	6.51937e-07	-1.26074	-1.35397
150718809	chr1:150718809:A:T	0.000700239	0.38188	3.98264
150719584	chr1:150719584:T:C	2.29788e-06	-1.09731e-10	-1.35491
150719670	chr1:150719670:A:G	2.77929e-05	-1.09731e-10	1.13788
150719933	chr1:150719933:G:A	0.0010097	1.19557	3.53494
150720500	chr1:150720500:CCA:C	2.12445e-06	-1.09731e-10	-1.43339
150722004	chr1:150722004:A:G	3.84039e-05	2.32609	-0.864824
150722147	chr1:150722147:T:A	0.000607299	0.433668	3.78846
150722301	chr1:150722301:A:G	0.00119247	0.501724	4.39516
150723107	chr1:150723107:C:G	3.42149e-06	-1.09731e-10	-0.956821
150723181	chr1:150723181:T:C	0.00130479	0.725666	4.26123
150723213	chr1:150723213:A:T	0.00140695	0.700617	4.36166
150723416	chr1:150723416:C:T	0.00128286	0.674259	4.29569
150723453	chr1:150723453:A:G	0.00126381	0.678888	4.2761
150723489	chr1:150723489:G:A	0.00124433	0.677056	4.2624
150723524	chr1:150723524:A:C	0.000989551	1.1043	3.60605
150723615	chr1:150723615:C:T	0.000984155	1.104	3.60089
150723914	chr1:150723914:C:T	2.24772e-06	-1.09731e-10	-1.37698
150724776	chr1:150724776:C:G	5.19174e-06	-1.09731e-10	-0.539828
150725312	chr1:150725312:TG:T	2.19818e-06	-1.09731e-10	-1.39927
150725469	chr1:150725469:A:G	2.18965e-06	-1.09731e-10	-1.40316
150726205	chr1:150726205:A:G	2.24644e-06	-1.09731e-10	-1.37755
150727035	chr1:150727035:T:C	2.54054e-06	-1.09731e-10	-1.25452
150727110	chr1:150727110:T:C	0.0014567	0.880636	4.21639
150730558	chr1:150730558:CAGA:C	0.00407816	1.81729	4.30921
150730815	chr1:150730815:T:C	1.44369e-05	0.482893	-4.15888e-10
150730920	chr1:150730920:CTG:C	2.92417e-05	-1.09731e-10	1.1887
150731739	chr1:150731739:T:C	1.35534e-05	0.419736	-4.15888e-10
150733279	chr1:150733279:G:A	0.00126641	0.807083	4.14996
150734318	chr1:150734318:C:T	0.000408447	0.97362	2.85185
150734905	chr1:150734905:T:C	4.41728e-06	-0.701373	-4.15888e-10
150735120	chr1:150735120:G:A	0.00504901	2.04682	4.29323
150735307	chr1:150735307:T:C	1.44461e-05	0.483526	-4.15888e-10
150735516	chr1:150735516:C:T	0.00040013	2.39461	1.41028
150736653	chr1:150736653:T:A	0.00455201	2.0301	4.20633
150737175	chr1:150737175:T:G	2.30763e-06	-1.35068	-4.15888e-10
150737247	chr1:150737247:C:T	5.96101e-06	-1.01789	0.616236
150737309	chr1:150737309:C:G	0.00522377	2.03207	4.34201
150737406	chr1:150737406:C:T	2.25428e-06	-1.09731e-10	-1.37407
150737810	chr1:150737810:A:G	1.44154e-05	0.481402	-4.15888e-10
150738681	chr1:150738681:G:A	2.39724e-06	-1.09731e-10	-1.31258
150739081	chr1:150739081:T:C	1.42571e-05	0.470356	-4.15888e-10
150739420	chr1:150739420:A:T	0.00127592	0.793532	4.17099
150740297	chr1:150740297:T:C	2.95141e-06	-1.09731e-10	-1.10461
150740450	chr1:150740450:G:A	0.00491919	1.97835	4.33565
150740618	chr1:150740618:T:G	6.84707e-07	-1.19885	-1.36681
150741100	chr1:150741100:C:CA	3.22494e-06	-1.09731e-10	-1.01598
150741891	chr1:150741891:G:C	1.48351e-05	0.5101	-4.15888e-10
150742175	chr1:150742175:TGAACCTTAAAGGCA:T	5.27447e-06	-1.02799	0.503971
150742682	chr1:150742682:T:C	2.23442e-06	-1.09731e-10	-1.38292
150742756	chr1:150742756:A:G	2.23342e-06	-1.09731e-10	-1.38336
150742918	chr1:150742918:T:C	2.25322e-06	-1.09731e-10	-1.37454
150743192	chr1:150743192:G:T	1.37947e-05	0.437386	-4.15888e-10
150743306	chr1:150743306:G:A	0.00019998	1.08735	2.02397
150743569	chr1:150743569:A:G	1.906e-06	-1.54189	-4.15888e-10
150744848	chr1:150744848:T:G	4.65292e-06	-1.09731e-10	-0.649402
150744999	chr1:150744999:A:T	4.64526e-06	-1.09731e-10	-0.651051
150745012	chr1:150745012:T:C	9.89384e-06	0.105015	-4.15888e-10
150745367	chr1:150745367:A:G	6.91946e-07	-1.1891	-1.36604
150745703	chr1:150745703:G:A	3.02252e-06	-1.09731e-10	-1.08081
150745913	chr1:150745913:A:G	1.36249e-05	0.425002	-4.15888e-10
150746126	chr1:150746126:T:G	1.41197e-06	-1.55215	-0.289758
150746146	chr1:150746146:G:A	2.25653e-06	-1.09731e-10	-1.37307
150746304	chr1:150746304:G:C	1.8774e-06	-1.55701	-4.15888e-10
150748049	chr1:150748049:T:C	2.48847e-06	-1.27523	-4.15888e-10
150750368	chr1:150750368:A:G	0.00470878	2.02458	4.24571
150751271	chr1:150751271:T:C	0.000214108	1.29153	1.88806
150751772	chr1:150751772:A:T	2.12325e-06	-1.09731e-10	-1.43395
150752859	chr1:150752859:G:T	0.000476221	1.23612	2.74287
150752925	chr1:150752925:C:A	4.9721e-07	-1.52321	-1.36243
150753573	chr1:150753573:C:T	2.70428e-05	2.21241	-1.10188
150753762	chr1:150753762:C:T	0.001652	2.53759	2.68526
150754435	chr1:150754435:T:A	2.47168e-06	-1.09731e-10	-1.282
150754561	chr1:150754561:G:A	1.47715e-05	0.5058	-4.15888e-10
150754853	chr1:150754853:C:T	0.00194924	2.56887	2.81943
150754918	chr1:150754918:G:A	0.000608755	1.14776	3.07675
150755063	chr1:150755063:G:A	0.00203144	2.48292	2.94668
150755511	chr1:150755511:G:A	2.12285e-06	-1.09731e-10	-1.43414
150756152	chr1:150756152:C:T	2.6549e-05	-1.09731e-10	1.0921
150756200	chr1:150756200:T:C	0.000475605	1.2774	2.70029
150757317	chr1:150757317:G:A	4.31066e-06	-0.861253	0.135446
150757507	chr1:150757507:G:A	0.000317178	1.24066	2.3319
150757803	chr1:150757803:A:G	0.00190405	2.70487	2.65998
150758484	chr1:150758484:ATAT:A	2.26361e-06	-1.09731e-10	-1.36994
150758894	chr1:150758894:G:A	2.13382e-06	-1.09731e-10	-1.42898
150759037	chr1:150759037:TA:T	0.00133764	2.28836	2.7234
150759142	chr1:150759142:T:C	0.0027218	2.74848	2.97367
150759822	chr1:150759822:G:C	1.54753e-05	0.552348	-4.15888e-10
150760455	chr1:150760455:G:A	2.23787e-06	-1.09731e-10	-1.38137
150760507	chr1:150760507:G:A	2.13351e-06	-1.09731e-10	-1.42913
150760940	chr1:150760940:G:A	2.15454e-06	-1.09731e-10	-1.41932
150761048	chr1:150761048:G:A	2.25505e-06	-1.09731e-10	-1.37373
150761136	chr1:150761136:G:A	1.12556e-05	0.233971	-4.15888e-10
150761603	chr1:150761603:T:C	0.000615571	1.17968	3.05597
150761850	chr1:150761850:C:T	2.13573e-06	-1.09731e-10	-1.42809
150761855	chr1:150761855:G:A	1.48077e-05	0.508248	-4.15888e-10
150761960	chr1:150761960:A:G	0.00187927	2.7697	2.58204
150762901	chr1:150762901:C:G	3.5713e-06	-1.09731e-10	-0.913968
150763029	chr1:150763029:G:C	7.25759e-06	-0.20485	-4.15888e-10
150764324	chr1:150764324:G:A	2.16361e-06	-1.09731e-10	-1.41512
150764614	chr1:150764614:C:T	1.52153e-05	0.535402	-4.15888e-10
150764744	chr1:150764744:A:G	9.56279e-06	-0.399657	0.470639
150765619	chr1:150765619:A:G	1.39801e-05	0.45074	-4.15888e-10
150765721	chr1:150765721:C:T	9.82913e-06	-0.682962	0.781415
150765724	chr1:150765724:A:G	0.00241423	2.71804	2.8842
150766081	chr1:150766081:T:A	0.000516982	1.15611	2.905
150766103	chr1:150766103:G:A	2.30137e-06	-1.09731e-10	-1.3534
150766120	chr1:150766120:G:A	3.37281e-06	0.420317	-1.39147
150766559	chr1:150766559:C:T	1.41989e-05	1.55182	-1.08556
150766597	chr1:150766597:C:T	9.16202e-06	-0.669269	0.697439
150767005	chr1:150767005:T:C	1.51146e-05	0.528765	-4.15888e-10
150767194	chr1:150767194:T:C	2.28822e-06	-1.09731e-10	-1.35912
150767285	chr1:150767285:C:T	2.15611e-06	-1.09731e-10	-1.41859
150767708	chr1:150767708:T:G	2.28375e-06	-1.09731e-10	-1.36108
150767742	chr1:150767742:A:G	2.15631e-06	-1.09731e-10	-1.4185
150768747	chr1:150768747:T:A	2.17194e-06	-1.09731e-10	-1.41128
150769540	chr1:150769540:G:A	2.23562e-06	-1.09731e-10	-1.38238
150770298	chr1:150770298:G:A	0.000543912	1.09638	3.01551
150771016	chr1:150771016:T:C	0.000645654	1.5016	2.78177
150771188	chr1:150771188:G:T	2.54595e-06	-1.09731e-10	-1.25239
150771197	chr1:150771197:T:TC	1.40351e-05	0.454663	-4.15888e-10
150771967	chr1:150771967:C:T	2.03781e-06	-1.47502	-4.15888e-10
150772641	chr1:150772641:G:A	2.35049e-06	-1.09731e-10	-1.33227
150773124	chr1:150773124:T:A	0.000303114	0.96734	2.55987
150774833	chr1:150774833:A:G	0.00284338	2.93505	2.8308
150775965	chr1:150775965:A:C	2.7549e-06	-1.09731e-10	-1.17352
150776310	chr1:150776310:A:G	0.00261233	2.93407	2.74703
150776327	chr1:150776327:T:C	0.000528088	1.50964	2.57273
150776487	chr1:150776487:TGAA:T	1.18452e-05	0.0650822	0.219944
150776934	chr1:150776934:G:T	2.1927e-06	-1.40177	-4.15888e-10
150778141	chr1:150778141:C:T	2.29079e-06	-1.09731e-10	-1.358
150779493	chr1:150779493:G:A	2.25927e-06	-1.09731e-10	-1.37185
150779514	chr1:150779514:G:A	2.14408e-06	-1.09731e-10	-1.42419
150781129	chr1:150781129:G:A	1.45997e-05	0.494103	-4.15888e-10
150781431	chr1:150781431:CCCGGCCG:C	4.65953e-06	-1.09731e-10	-0.647983
150781742	chr1:150781742:C:T	2.12514e-06	-1.09731e-10	-1.43306
150782006	chr1:150782006:C:G	3.42812e-05	-1.09731e-10	1.3477
150782012	chr1:150782012:T:C	1.87283e-06	-1.55945	-4.15888e-10
150782319	chr1:150782319:T:C	2.51005e-06	-1.09731e-10	-1.26659
150782837	chr1:150782837:G:A	2.13526e-06	-1.09731e-10	-1.42831
150782889	chr1:150782889:A:AAAAG	1.53501e-05	0.544223	-4.15888e-10
150783029	chr1:150783029:G:A	2.57911e-06	-1.09731e-10	-1.23945
150783135	chr1:150783135:C:T	2.52132e-06	-1.09731e-10	-1.26212
150784766	chr1:150784766:T:G	2.27087e-06	-1.09731e-10	-1.36674
150784814	chr1:150784814:G:C	2.15451e-06	-1.09731e-10	-1.41934
150785422	chr1:150785422:T:C	1.54455e-05	0.550423	-4.15888e-10
150785571	chr1:150785571:A:G	9.24892e-06	0.741304	-0.703694
150786128	chr1:150786128:G:A	0.000631976	1.21577	3.04618
150786237	chr1:150786237:T:C	2.25573e-06	-1.09731e-10	-1.37342
150786251	chr1:150786251:C:T	0.000712076	1.23108	3.15021
150786278	chr1:150786278:C:T	1.46191e-05	0.495434	-4.15888e-10
150787113	chr1:150787113:C:T	1.50449e-05	0.524142	-4.15888e-10
150787397	chr1:150787397:C:T	1.12585e-05	0.234225	-4.15888e-10
150787698	chr1:150787698:A:G	1.61025e-05	-0.621236	1.21331
150787799	chr1:150787799:G:C	2.1566e-06	-1.09731e-10	-1.41836
150787807	chr1:150787807:C:T	1.3929e-05	0.447072	-4.15888e-10
150788711	chr1:150788711:C:T	1.5133e-05	0.52998	-4.15888e-10
150789695	chr1:150789695:C:T	0.000678379	1.67657	2.65623
150789842	chr1:150789842:G:C	2.21903e-06	-1.09731e-10	-1.38983
150790069	chr1:150790069:C:T	3.96996e-06	-1.09731e-10	-0.80814
150790663	chr1:150790663:G:A	0.00251338	3.08073	2.56175
150790844	chr1:150790844:G:A	1.66573e-06	-1.46478	-0.211861
150791404	chr1:150791404:A:G	2.15756e-06	-1.09731e-10	-1.41792
150791586	chr1:150791586:A:C	3.18821e-06	-1.09731e-10	-1.02744
150791823	chr1:150791823:C:T	2.27576e-06	-1.09731e-10	-1.36458
150791824	chr1:150791824:G:A	1.07037e-05	0.183695	-4.15888e-10
150792166	chr1:150792166:A:G	2.14408e-06	-1.09731e-10	-1.42419
150792637	chr1:150792637:C:T	2.36129e-06	-1.09731e-10	-1.32769
150793612	chr1:150793612:T:A	0.000817782	2.37788	2.14181
150793737	chr1:150793737:G:T	2.35139e-06	-1.33189	-4.15888e-10
150794197	chr1:150794197:A:G	1.50668e-05	0.525594	-4.15888e-10
150794221	chr1:150794221:T:C	4.12205e-06	-1.09731e-10	-0.770547
150794346	chr1:150794346:G:A	0.00532961	2.35934	4.03479
150794488	chr1:150794488:T:C	0.00429536	3.00057	3.17782
150794611	chr1:150794611:T:A	2.27074e-06	-1.09731e-10	-1.36679
150794992	chr1:150794992:G:A	1.29161e-05	0.371576	-4.15888e-10
150795869	chr1:150795869:G:A	1.49095e-05	0.515103	-4.15888e-10
150798181	chr1:150798181:C:T	1.22119e-05	-1.09731e-10	0.315509
150798513	chr1:150798513:C:T	7.22254e-06	-1.09731e-10	-0.20969
150799227	chr1:150799227:T:C	2.21268e-06	-1.09731e-10	-1.39269
150800584	chr1:150800584:C:T	5.44034e-06	-1.09731e-10	-0.493056
150801063	chr1:150801063:T:TA	0.00274648	2.8623	2.86887
150801625	chr1:150801625:A:G	0.000468574	1.60741	2.35538
150801989	chr1:150801989:A:G	0.0018023	2.16627	3.14366
150802847	chr1:150802847:A:AT	3.63313e-06	-1.09731e-10	-0.896803
150803304	chr1:150803304:A:T	0.0010021	1.671	3.05196
150803647	chr1:150803647:G:A	1.42987e-05	-0.0496662	0.522936
150804901	chr1:150804901:A:G	4.72821e-06	-0.633351	-4.15888e-10
150804928	chr1:150804928:T:G	3.11733e-06	-1.09731e-10	-1.04992
150805038	chr1:150805038:T:C	1.51612e-05	0.655321	-0.123479
150805089	chr1:150805089:T:C	0.000935289	1.62468	3.02928
150806925	chr1:150806925:G:A	2.60824e-05	-1.5365	2.61087
150807094	chr1:150807094:A:T	2.31339e-06	-1.09731e-10	-1.34819
150807279	chr1:150807279:C:T	2.17274e-06	-1.09731e-10	-1.41091
150808106	chr1:150808106:T:C	0.000531685	0.905043	3.18411
150808483	chr1:150808483:G:C	2.18288e-06	-1.09731e-10	-1.40625
150809592	chr1:150809592:G:C	2.09788e-05	0.856616	-4.15888e-10
150809646	chr1:150809646:A:C	0.00106493	2.80638	1.97739
150809648	chr1:150809648:A:C	4.90905e-06	0.0352446	-0.631062
150809968	chr1:150809968:ACACAATGTGC:A	2.1919e-06	-1.09731e-10	-1.40213
150810321	chr1:150810321:C:T	1.78238e-06	-0.75561	-0.85334
150810763	chr1:150810763:A:AG	2.49325e-06	-1.27331	-4.15888e-10
150810982	chr1:150810982:C:T	1.77215e-06	-0.615271	-0.999432
150812015	chr1:150812015:A:G	2.16516e-06	-1.09731e-10	-1.4144
150812016	chr1:150812016:T:C	3.00625e-06	-1.09731e-10	-1.0862
150813675	chr1:150813675:A:G	2.17657e-06	-1.09731e-10	-1.40915
150814311	chr1:150814311:A:AT	2.13692e-06	-1.09731e-10	-1.42753
150814313	chr1:150814313:T:A	2.1369e-06	-1.09731e-10	-1.42754
150814831	chr1:150814831:ACT:A	3.10006e-06	-1.09731e-10	-1.05547
150815190	chr1:150815190:T:C	2.14576e-06	-1.09731e-10	-1.4234
150815589	chr1:150815589:G:A	6.72713e-06	-0.280749	-4.15888e-10
150815764	chr1:150815764:T:A	2.69527e-06	-1.09731e-10	-1.1954
150817388	chr1:150817388:A:C	2.18239e-05	0.89611	-4.15888e-10
150817440	chr1:150817440:G:A	2.41305e-05	0.99658	-4.15888e-10
150817477	chr1:150817477:T:A	1.94973e-06	-1.51921	-4.15888e-10
150817485	chr1:150817485:A:T	1.51598e-05	0.0654379	0.466309
150818286	chr1:150818286:A:G	2.1425e-06	-1.09731e-10	-1.42493
150818353	chr1:150818353:A:G	2.16438e-06	-1.09731e-10	-1.41476
150818761	chr1:150818761:A:AAACC	2.23245e-06	-1.09731e-10	-1.3838
150820149	chr1:150820149:T:C	3.45087e-06	-1.09731e-10	-0.948271
150820312	chr1:150820312:T:C	2.19516e-05	0.901941	-4.15888e-10
150820686	chr1:150820686:A:T	9.70283e-06	0.0855199	-4.15888e-10
150820840	chr1:150820840:G:A	5.80804e-06	-1.09731e-10	-0.427655
150821445	chr1:150821445:G:A	2.12809e-06	-1.09731e-10	-1.43167
150822029	chr1:150822029:G:A	3.87331e-06	-1.09731e-10	-0.832788
150822188	chr1:150822188:T:C	2.40088e-06	-1.09731e-10	-1.31106
150822425	chr1:150822425:G:A	1.21967e-05	-1.09731e-10	0.314266
150822889	chr1:150822889:G:A	1.56691e-05	0.372211	0.192583
150823741	chr1:150823741:G:A	3.91612e-06	-1.09731e-10	-0.821796
150824032	chr1:150824032:G:A	2.12295e-06	-1.09731e-10	-1.43409
150824063	chr1:150824063:G:A	2.37562e-06	-1.09731e-10	-1.32164
150824206	chr1:150824206:G:T	2.38539e-05	0.98505	-4.15888e-10
150824494	chr1:150824494:C:T	0.000613105	0.956012	3.27563
150825272	chr1:150825272:T:C	0.00197368	3.44537	1.95539
150825346	chr1:150825346:G:A	2.13079e-06	-1.09731e-10	-1.43041
150826893	chr1:150826893:C:T	2.96605e-06	-1.09731e-10	-1.09967
150827279	chr1:150827279:C:T	0.00190695	2.15668	3.20968
150827641	chr1:150827641:T:C	9.55494e-06	-0.649779	0.71994
150828179	chr1:150828179:A:G	0.00288232	3.6634	2.11605
150828519	chr1:150828519:G:A	0.00136906	2.18103	2.85395
150828990	chr1:150828990:T:C	1.12034e-05	0.569112	-0.339788
150829796	chr1:150829796:AT:A	2.71349e-05	-0.982752	2.09667
150830277	chr1:150830277:C:T	2.18837e-06	-1.09731e-10	-1.40374
150830340	chr1:150830340:A:G	2.09902e-06	-1.44543	-4.15888e-10
150830520	chr1:150830520:T:C	0.00235954	3.23893	2.3404
150830551	chr1:150830551:C:T	1.19313e-05	0.292267	-4.15888e-10
150830938	chr1:150830938:A:T	2.50027e-06	-1.09731e-10	-1.2705
150831488	chr1:150831488:T:A	2.77681e-06	-1.09731e-10	-1.16559
150831800	chr1:150831800:A:C	9.29646e-06	-1.09731e-10	0.0427365
150832008	chr1:150832008:G:C	2.39142e-06	-1.31501	-4.15888e-10
150832173	chr1:150832173:T:C	6.60036e-06	-1.09731e-10	-0.299773
150832427	chr1:150832427:G:A	2.6452e-06	-1.09731e-10	-1.21415
150833108	chr1:150833108:T:C	2.26464e-06	-1.09731e-10	-1.36948
150833320	chr1:150833320:A:G	4.07486e-06	-1.09731e-10	-0.78206
150833578	chr1:150833578:C:G	2.45547e-06	-1.09731e-10	-1.28858
150833724	chr1:150833724:AT:A	3.02471e-06	-1.09731e-10	-1.08008
150834258	chr1:150834258:T:A	2.28872e-05	0.943679	-4.15888e-10
150834955	chr1:150834955:A:T	1.80663e-05	-0.0707478	0.777896
150835563	chr1:150835563:C:T	2.20882e-05	0.908146	-4.15888e-10
150835814	chr1:150835814:GTACAGA:G	0.00213356	3.21394	2.26471
150836413	chr1:150836413:C:G	0.00239829	2.24458	3.35103
150836640	chr1:150836640:C:T	3.03847e-06	-1.07554	-4.15888e-10
150836773	chr1:150836773:G:A	6.13046e-06	-1.09731e-10	-0.373628
150836912	chr1:150836912:C:T	2.31913e-05	0.956881	-4.15888e-10
150836960	chr1:150836960:G:A	1.57571e-05	0.570396	-4.15888e-10
150837275	chr1:150837275:GAAT:G	2.18912e-05	0.899188	-4.15888e-10
150837443	chr1:150837443:T:C	0.0040963	3.66126	2.46969
150837731	chr1:150837731:T:G	2.37224e-06	-1.09731e-10	-1.32306
150838330	chr1:150838330:T:C	2.14259e-06	-1.09731e-10	-1.42488
150838426	chr1:150838426:C:T	3.60424e-06	-1.09731e-10	-0.904787
150838529	chr1:150838529:T:C	2.51259e-06	-1.09731e-10	-1.26558
150838864	chr1:150838864:A:G	2.13713e-06	-1.09731e-10	-1.42743
150838962	chr1:150838962:G:A	3.0433e-06	-1.09731e-10	-1.07395
150839236	chr1:150839236:T:C	0.0040178	3.69005	2.42154
150839318	chr1:150839318:T:C	0.00249429	2.68951	2.94535
150840382	chr1:150840382:A:T	0.000571156	0.982922	3.17784
150840943	chr1:150840943:TTC:T	2.37348e-06	-1.09731e-10	-1.32254
150841202	chr1:150841202:G:A	1.82459e-06	-1.39684	-0.188698
150841583	chr1:150841583:AT:A	2.83392e-06	-1.09731e-10	-1.14524
150841698	chr1:150841698:A:G	0.0010561	2.19428	2.58116
150841841	chr1:150841841:C:T	2.69583e-06	-1.09731e-10	-1.19519
150842061	chr1:150842061:A:G	2.16088e-06	-1.09731e-10	-1.41638
150842199	chr1:150842199:A:G	2.5279e-06	-1.09731e-10	-1.25951
150842326	chr1:150842326:A:G	2.81529e-06	-1.09731e-10	-1.15183
150843772	chr1:150843772:C:A	2.36994e-05	0.97855	-4.15888e-10
150844410	chr1:150844410:G:A	1.42409e-05	0.635092	-0.165873
150845163	chr1:150845163:A:G	2.1275e-06	-1.09731e-10	-1.43195
150845758	chr1:150845758:T:C	0.00192537	2.53981	2.83617
150845863	chr1:150845863:T:C	2.22222e-06	-1.38839	-4.15888e-10
150846482	chr1:150846482:AT:A	2.29964e-06	-1.09731e-10	-1.35415
150846616	chr1:150846616:T:A	1.87589e-06	-1.55781	-4.15888e-10
150846748	chr1:150846748:T:C	2.32257e-06	-1.09731e-10	-1.34423
150846994	chr1:150846994:A:G	0.00358517	3.75515	2.24252
150847004	chr1:150847004:A:T	1.40977e-05	0.462806	-0.00369041
150848077	chr1:150848077:G:A	2.16196e-06	-1.09731e-10	-1.41588
150848092	chr1:150848092:T:C	3.25136e-06	-1.09731e-10	-1.00782
150848328	chr1:150848328:C:T	2.33626e-06	-1.09731e-10	-1.33835
150848394	chr1:150848394:C:T	2.4037e-06	-1.09731e-10	-1.30989
150848857	chr1:150848857:T:C	4.45626e-06	-1.09731e-10	-0.692587
150849070	chr1:150849070:G:T	2.19079e-06	-1.40264	-4.15888e-10
150849215	chr1:150849215:A:C	0.000576127	3.36419	0.80524
150849603	chr1:150849603:T:A	2.34826e-06	-1.09731e-10	-1.33322
150849617	chr1:150849617:G:A	2.30356e-06	-1.09731e-10	-1.35244
150849692	chr1:150849692:G:A	1.44689e-05	-0.15959	0.644697
150850304	chr1:150850304:T:C	2.14068e-06	-1.09731e-10	-1.42578
150850642	chr1:150850642:C:T	2.79898e-06	-1.09731e-10	-1.15764
150850680	chr1:150850680:T:C	2.23901e-06	-1.09731e-10	-1.38087
150850765	chr1:150850765:C:T	4.43596e-06	-0.583067	-0.114086
150850899	chr1:150850899:G:A	2.19513e-06	-1.09731e-10	-1.40066
150851272	chr1:150851272:C:T	1.87147e-06	-1.56017	-4.15888e-10
150851659	chr1:150851659:G:A	3.77943e-06	-1.09731e-10	-0.857326
150851918	chr1:150851918:C:T	2.49387e-05	1.02953	-4.15888e-10
150853035	chr1:150853035:C:T	0.00226505	3.27777	2.26068
150853154	chr1:150853154:G:A	0.000668649	3.5415	0.776858
150853934	chr1:150853934:G:A	0.00405185	3.60051	2.51953
150854355	chr1:150854355:T:C	0.002336	3.67819	1.89111
150854360	chr1:150854360:C:A	2.27561e-06	-1.09731e-10	-1.36465
150854515	chr1:150854515:T:C	1.87588e-06	-1.55782	-4.15888e-10
150854722	chr1:150854722:T:C	2.12711e-06	-1.09731e-10	-1.43214
150855519	chr1:150855519:A:G	2.12747e-06	-1.09731e-10	-1.43197
150856578	chr1:150856578:C:T	2.12376e-06	-1.09731e-10	-1.43371
150856671	chr1:150856671:G:A	2.06727e-05	0.841918	-4.15888e-10
150857219	chr1:150857219:C:T	2.12377e-06	-1.09731e-10	-1.4337
150857225	chr1:150857225:T:C	2.57009e-06	-1.09731e-10	-1.24296
150857880	chr1:150857880:A:G	2.191e-06	-1.09731e-10	-1.40254
150859618	chr1:150859618:G:A	2.23904e-06	-1.09731e-10	-1.38085
150859632	chr1:150859632:C:T	3.04995e-05	-0.618926	1.84974
150860497	chr1:150860497:T:C	2.46343e-06	-1.09731e-10	-1.28534
150860506	chr1:150860506:G:A	2.95299e-05	1.19851	-4.15888e-10
150860534	chr1:150860534:T:C	0.000746965	3.69795	0.731168
150860968	chr1:150860968:AAAG:A	6.52375e-06	-0.311448	-4.15888e-10
150861734	chr1:150861734:T:C	1.88448e-06	-1.55325	-4.15888e-10
150862099	chr1:150862099:A:G	2.18462e-06	-1.09731e-10	-1.40546
150862131	chr1:150862131:T:C	2.63211e-06	-1.09731e-10	-1.21911
150862861	chr1:150862861:G:A	2.12722e-06	-1.09731e-10	-1.43208
150863190	chr1:150863190:C:T	0.00370551	3.81187	2.2188
150863963	chr1:150863963:T:C	1.38003e-05	-1.21408	1.65187
150866275	chr1:150866275:GGTCA:G	1.47126e-05	0.771875	-0.270069
150866967	chr1:150866967:A:T	2.67206e-06	-1.09731e-10	-1.20405
150866995	chr1:150866995:C:T	8.20289e-06	-0.0824107	-4.15888e-10
150867574	chr1:150867574:T:C	2.64393e-06	-1.09731e-10	-1.21463
150867608	chr1:150867608:G:A	2.04407e-06	-1.47195	-4.15888e-10
150867870	chr1:150867870:A:G	2.3306e-06	-1.09731e-10	-1.34077
150868044	chr1:150868044:G:C	3.59449e-06	-0.907495	-4.15888e-10
150868499	chr1:150868499:G:A	2.31721e-06	-1.09731e-10	-1.34654
150868579	chr1:150868579:G:A	2.29805e-06	-1.09731e-10	-1.35484
150868590	chr1:150868590:G:A	0.0041585	3.81175	2.33426
150868699	chr1:150868699:A:C	2.39883e-06	-1.09731e-10	-1.31192
150869191	chr1:150869191:T:C	9.83028e-06	-0.388237	0.486807
150869260	chr1:150869260:A:G	0.00388392	3.04449	3.03322
150869540	chr1:150869540:ACTC:A	2.24041e-06	-1.09731e-10	-1.38024
150870220	chr1:150870220:C:T	4.59254e-07	-1.53195	-1.4331
150870314	chr1:150870314:CTTAA:C	2.82836e-06	-1.09731e-10	-1.1472
150870764	chr1:150870764:C:T	2.12963e-06	-1.09731e-10	-1.43095
150870781	chr1:150870781:T:A	2.60497e-06	-1.09731e-10	-1.22948
150871229	chr1:150871229:T:C	2.53911e-06	-1.09731e-10	-1.25508
150873937	chr1:150873937:T:C	2.23365e-06	-1.09731e-10	-1.38326
150874443	chr1:150874443:G:T	2.2664e-05	0.93388	-4.15888e-10
150875171	chr1:150875171:C:T	9.55294e-06	-0.381824	0.451775
150875306	chr1:150875306:A:G	2.37781e-06	-1.09731e-10	-1.32072
150876205	chr1:150876205:G:C	0.000584255	0.908695	3.27474
150876349	chr1:150876349:G:A	2.41031e-06	-1.09731e-10	-1.30714
150876501	chr1:150876501:G:A	2.73629e-06	-1.09731e-10	-1.18029
150877848	chr1:150877848:C:T	5.15119e-06	-1.09731e-10	-0.547669
150877889	chr1:150877889:T:C	2.37454e-05	2.12157	-1.14108
150878022	chr1:150878022:A:G	2.16199e-06	-1.09731e-10	-1.41587
150878428	chr1:150878428:CA:C	0.00173065	2.35397	2.91538
150878664	chr1:150878664:C:T	5.77662e-06	-0.433079	-4.15888e-10
150878768	chr1:150878768:G:A	8.75323e-06	-1.09731e-10	-0.0174747
150878838	chr1:150878838:G:A	2.7984e-06	-1.15785	-4.15888e-10
150879248	chr1:150879248:G:A	5.06772e-06	-0.564007	-4.15888e-10
150879319	chr1:150879319:T:C	4.79282e-06	-1.09731e-10	-0.619779
150879578	chr1:150879578:T:C	2.13543e-06	-1.09731e-10	-1.42823
150879713	chr1:150879713:G:A	2.73363e-06	-1.09731e-10	-1.18127
150880585	chr1:150880585:A:AT	3.7494e-06	-0.483976	-0.381327
150880587	chr1:150880587:G:A	2.01311e-05	0.815366	-4.15888e-10
150881177	chr1:150881177:AG:A	4.41062e-06	-0.702883	-4.15888e-10
150881425	chr1:150881425:G:A	1.77747e-05	0.69088	-4.15888e-10
150882291	chr1:150882291:T:C	0.000198519	-0.127416	3.2314
150882840	chr1:150882840:T:G	3.18984e-06	-1.09731e-10	-1.02693
150883602	chr1:150883602:CAT:C	1.75468e-05	0.677972	-4.15888e-10
150884139	chr1:150884139:CA:C	2.81798e-06	-1.09731e-10	-1.15088
150884323	chr1:150884323:A:G	1.91603e-06	-0.477729	-1.05891
150884330	chr1:150884330:G:A	0.00167597	3.42663	1.81061
150884396	chr1:150884396:T:C	1.90975e-06	-1.53993	-4.15888e-10
150884625	chr1:150884625:G:C	1.59753e-05	0.584148	-4.15888e-10
150885737	chr1:150885737:C:T	2.15325e-06	-1.09731e-10	-1.41992
150886927	chr1:150886927:C:G	1.72372e-05	0.66017	-4.15888e-10
150887277	chr1:150887277:A:G	1.57372e-05	0.56913	-4.15888e-10
150887579	chr1:150887579:A:G	0.0100286	4.44878	2.57751
150887710	chr1:150887710:G:A	0.00902672	4.40299	2.51806
150887995	chr1:150887995:C:T	7.44235e-05	1.64591	0.476969
150888217	chr1:150888217:TTA:T	0.00634121	4.30172	2.26621
150888415	chr1:150888415:C:T	2.34293e-06	-1.33549	-4.15888e-10
150888753	chr1:150888753:C:T	0.00123099	3.86552	1.06316
150888994	chr1:150888994:G:A	2.4628e-06	-1.09731e-10	-1.2856
150889621	chr1:150889621:C:T	2.16365e-06	-1.09731e-10	-1.4151
150890394	chr1:150890394:G:A	2.123e-06	-1.09731e-10	-1.43407
150891174	chr1:150891174:G:A	1.9676e-06	-1.51008	-4.15888e-10
150891637	chr1:150891637:T:G	0.0124647	4.64957	2.59418
150891688	chr1:150891688:T:G	2.28622e-06	-1.09731e-10	-1.36
150892203	chr1:150892203:A:T	1.87203e-06	-1.55987	-4.15888e-10
150892790	chr1:150892790:C:T	2.1388e-06	-1.09731e-10	-1.42665
150893284	chr1:150893284:A:G	0.00359542	4.95483	1.04569
150893782	chr1:150893782:C:A	2.73599e-06	-1.09731e-10	-1.1804
150894357	chr1:150894357:G:A	1.71465e-05	0.654897	-4.15888e-10
150894904	chr1:150894904:G:A	2.13533e-06	-1.09731e-10	-1.42828
150894985	chr1:150894985:C:T	2.38494e-06	-1.09731e-10	-1.31772
150895026	chr1:150895026:G:A	2.29722e-06	-1.09731e-10	-1.3552
150895642	chr1:150895642:C:T	1.43849e-05	0.479278	-4.15888e-10
150895806	chr1:150895806:A:T	7.00051e-06	-0.235362	-0.00555272
150897353	chr1:150897353:G:A	1.06021e-05	0.86773	-0.693578
150897364	chr1:150897364:G:A	2.14937e-06	-1.09731e-10	-1.42172
150897392	chr1:150897392:T:C	3.95595e-06	-0.237308	-0.574368
150897974	chr1:150897974:T:C	0.0189452	4.94193	2.72048
150898286	chr1:150898286:A:G	4.01462e-06	-1.09731e-10	-0.796955
150898628	chr1:150898628:C:T	0.000221656	-0.00604717	3.22027
150898821	chr1:150898821:C:T	0.00169508	3.89785	1.35074
150898848	chr1:150898848:C:T	2.13219e-06	-1.09731e-10	-1.42975
150898930	chr1:150898930:A:AT	4.82247e-07	-1.55262	-1.36358
150898958	chr1:150898958:C:T	2.27642e-06	-1.09731e-10	-1.3643
150900085	chr1:150900085:A:C	2.2542e-06	-1.09731e-10	-1.3741
150900225	chr1:150900225:T:C	2.25748e-06	-1.09731e-10	-1.37265
150900883	chr1:150900883:A:C	1.73438e-05	0.666339	-4.15888e-10
150902016	chr1:150902016:A:G	2.67941e-06	-1.09731e-10	-1.2013
150902144	chr1:150902144:G:A	0.00420781	4.93969	1.21811
150902162	chr1:150902162:G:T	2.16338e-06	-1.09731e-10	-1.41523
150902338	chr1:150902338:C:T	1.34549e-05	-1.09731e-10	0.412448
150902556	chr1:150902556:G:A	1.61716e-05	0.596358	-4.15888e-10
150902562	chr1:150902562:G:C	2.48737e-06	-1.09731e-10	-1.27567
150902592	chr1:150902592:T:TG	1.82372e-05	0.716567	-4.15888e-10
150903065	chr1:150903065:C:G	2.22323e-06	-1.38794	-4.15888e-10
150903491	chr1:150903491:A:T	7.5521e-05	1.43398	0.703535
150904460	chr1:150904460:A:G	1.73958e-05	0.669332	-4.15888e-10
150904561	chr1:150904561:T:C	1.6851e-05	0.637515	-4.15888e-10
150905623	chr1:150905623:TC:T	7.7526e-07	-1.01522	-1.42623
150905977	chr1:150905977:G:A	1.6872e-05	0.63876	-4.15888e-10
150906173	chr1:150906173:C:T	1.59146e-05	0.580338	-4.15888e-10
150906291	chr1:150906291:C:T	2.74578e-05	1.12575	-4.15888e-10
150906625	chr1:150906625:A:G	0.0266885	4.97937	3.02572
150906726	chr1:150906726:C:CT	1.84387e-05	0.727554	-4.15888e-10
150906728	chr1:150906728:C:A	1.84321e-05	0.727198	-4.15888e-10
150907898	chr1:150907898:A:AC	2.24715e-06	-1.09731e-10	-1.37724
150907909	chr1:150907909:C:T	2.22977e-06	-1.09731e-10	-1.385
150908688	chr1:150908688:T:C	2.04694e-06	-1.47055	-4.15888e-10
150909111	chr1:150909111:G:A	2.16173e-06	-1.09731e-10	-1.41599
150909170	chr1:150909170:A:G	2.2279e-06	-1.09731e-10	-1.38584
150909187	chr1:150909187:G:A	0.000102826	1.83174	0.614399
150909356	chr1:150909356:T:A	1.26882e-05	-1.09731e-10	0.353778
150909826	chr1:150909826:C:T	1.65193e-05	0.617634	-4.15888e-10
150910334	chr1:150910334:TG:T	0.000268457	0.327074	3.07872
150910372	chr1:150910372:C:T	3.66557e-06	-1.09731e-10	-0.887913
150910561	chr1:150910561:C:T	0.00260203	3.98317	1.69398
150910729	chr1:150910729:T:G	1.31432e-05	-1.09731e-10	0.389008
150911446	chr1:150911446:T:A	1.87187e-06	-1.55996	-4.15888e-10
150911795	chr1:150911795:A:G	1.04004e-05	-0.142482	0.297428
150912300	chr1:150912300:G:A	2.16738e-06	-0.34558	-1.0678
150913074	chr1:150913074:G:A	2.33455e-06	-1.09731e-10	-1.33908
150913237	chr1:150913237:T:C	2.35019e-06	-1.09731e-10	-1.3324
150913859	chr1:150913859:T:C	1.83283e-05	0.721551	-4.15888e-10
150914199	chr1:150914199:T:C	2.29263e-06	-1.09731e-10	-1.3572
150914276	chr1:150914276:C:T	0.00402318	5.0547	1.05823
150914901	chr1:150914901:T:C	0.00238121	3.8456	1.74287
150914966	chr1:150914966:A:G	0.00247107	3.94098	1.68453
150915011	chr1:150915011:A:C	1.25014e-05	-1.09731e-10	0.338945
150915218	chr1:150915218:C:A	2.13628e-06	-1.09731e-10	-1.42783
150915825	chr1:150915825:C:G	2.1302e-06	-1.09731e-10	-1.43068
150916054	chr1:150916054:A:T	3.28341e-06	-1.09731e-10	-0.998015
150916220	chr1:150916220:C:A	2.13059e-06	-1.09731e-10	-1.4305
150916621	chr1:150916621:A:G	0.0177173	4.72487	2.87052
150916917	chr1:150916917:C:T	3.27712e-06	-1.09731e-10	-0.999932
150917013	chr1:150917013:C:T	0.0180634	4.60546	3.00929
150917167	chr1:150917167:T:C	0.0197662	4.90493	2.7999
150917401	chr1:150917401:T:C	5.96639e-05	1.37343	0.528402
150918733	chr1:150918733:G:C	0.00220136	3.79916	1.71077
150919425	chr1:150919425:G:A	1.91557e-05	0.765704	-4.15888e-10
150919533	chr1:150919533:C:T	0.0164318	4.7319	2.78818
150919768	chr1:150919768:A:G	0.00359352	5.02249	0.977494
150920388	chr1:150920388:A:G	1.74311e-05	0.671357	-4.15888e-10
150920394	chr1:150920394:C:A	4.29357e-06	-0.72978	-4.15888e-10
150920620	chr1:150920620:T:C	2.13989e-06	-1.09731e-10	-1.42614
150921087	chr1:150921087:A:G	9.81409e-06	-0.104113	0.201034
150921112	chr1:150921112:G:A	4.80811e-05	-1.44343	3.12942
150921184	chr1:150921184:C:A	0.0184594	4.90209	2.73434
150921408	chr1:150921408:G:A	2.13179e-06	-1.09731e-10	-1.42993
150921753	chr1:150921753:A:G	3.07053e-06	-1.09731e-10	-1.06505
150922027	chr1:150922027:A:G	3.0592e-06	-1.09731e-10	-1.06875
150922119	chr1:150922119:T:G	3.54276e-06	-1.09731e-10	-0.921991
150924077	chr1:150924077:G:A	2.63184e-06	-1.09731e-10	-1.21921
150924549	chr1:150924549:C:T	0.00321444	4.04559	1.84293
150925001	chr1:150925001:C:T	0.00189684	3.83791	1.52314
150925201	chr1:150925201:A:T	0.0399252	5.72622	2.68164
150925448	chr1:150925448:G:C	2.15142e-06	-1.09731e-10	-1.42077
150926942	chr1:150926942:A:G	2.16054e-06	-1.09731e-10	-1.41654
150926947	chr1:150926947:G:A	2.15327e-06	-1.09731e-10	-1.41991
150928198	chr1:150928198:T:C	1.70066e-05	0.646706	-4.15888e-10
150928359	chr1:150928359:C:A	1.24946e-05	-1.09731e-10	0.338396
150929323	chr1:150929323:T:C	2.77379e-06	-1.09731e-10	-1.16668
150929727	chr1:150929727:T:A	8.03885e-06	-0.102612	-4.15888e-10
150930724	chr1:150930724:G:A	2.13005e-06	-1.09731e-10	-1.43075
150930730	chr1:150930730:G:T	0.00188147	3.81545	1.53746
150930758	chr1:150930758:G:C	0.0140457	4.67379	2.68939
150931219	chr1:150931219:C:T	9.98178e-06	0.113864	-4.15888e-10
150931883	chr1:150931883:T:C	0.00152109	-1.25737	6.39765
150932971	chr1:150932971:G:T	2.19344e-06	-1.09731e-10	-1.40143
150933616	chr1:150933616:ATC:A	0.00318447	4.90668	0.972464
150934108	chr1:150934108:C:A	2.46676e-06	-1.09731e-10	-1.28399
150935225	chr1:150935225:G:T	0.00178638	3.86918	1.43187
150935572	chr1:150935572:A:G	2.36996e-06	-1.09731e-10	-1.32402
150935634	chr1:150935634:T:G	1.82862e-05	0.719251	-4.15888e-10
150935887	chr1:150935887:T:G	2.53888e-06	-1.09731e-10	-1.25518
150936837	chr1:150936837:T:A	3.13861e-06	-1.09731e-10	-1.04312
150936895	chr1:150936895:C:T	1.5299e-05	0.540892	-4.15888e-10
150937187	chr1:150937187:AAAAAAAAAAAG:A	0.0124241	4.33097	2.90953
150937338	chr1:150937338:A:G	2.38695e-06	-1.09731e-10	-1.31688
150937406	chr1:150937406:C:T	4.86777e-06	-1.09731e-10	-0.604262
150937522	chr1:150937522:G:T	2.23621e-06	-1.09731e-10	-1.38212
150938435	chr1:150938435:C:T	0.00198987	3.76305	1.64588
150938861	chr1:150938861:C:T	1.92565e-05	0.77095	-4.15888e-10
150938876	chr1:150938876:C:T	6.30359e-06	-1.42863	1.08285
150938917	chr1:150938917:C:T	6.90244e-06	-0.255023	-4.15888e-10
150939018	chr1:150939018:A:G	3.85744e-05	-0.512772	1.97846
150940666	chr1:150940666:A:G	0.00201972	3.83996	1.58386
150940716	chr1:150940716:C:T	2.37283e-06	-1.09731e-10	-1.32282
150940781	chr1:150940781:C:T	7.35569e-07	-1.15922	-1.33479
150941066	chr1:150941066:G:A	2.13757e-06	-1.09731e-10	-1.42723
150941579	chr1:150941579:C:T	1.88209e-06	-1.55451	-4.15888e-10
150942089	chr1:150942089:G:A	2.15431e-06	-1.09731e-10	-1.41943
150942216	chr1:150942216:G:A	3.15048e-06	-1.09731e-10	-1.03934
150942255	chr1:150942255:A:G	2.12338e-06	-1.09731e-10	-1.43389
150942362	chr1:150942362:G:A	6.91462e-06	-0.123292	-0.129967
150943151	chr1:150943151:T:G	2.53133e-06	-1.09731e-10	-1.25815
150943399	chr1:150943399:G:A	0.0138363	4.68797	2.66018
150943501	chr1:150943501:C:T	2.13674e-06	-1.09731e-10	-1.42762
150943680	chr1:150943680:A:G	2.24013e-06	-1.09731e-10	-1.38036
150943746	chr1:150943746:A:G	4.35386e-06	-0.715834	-4.15888e-10
150944181	chr1:150944181:C:T	0.00163761	3.67542	1.53868
150944290	chr1:150944290:C:T	3.13762e-06	-1.09731e-10	-1.04343
150944291	chr1:150944291:G:A	2.12832e-06	-1.09731e-10	-1.43157
150945156	chr1:150945156:A:G	2.35658e-06	-1.09731e-10	-1.32968
150945608	chr1:150945608:C:T	0.0142766	4.52685	2.85263
150945623	chr1:150945623:G:T	6.35134e-06	-0.338232	-4.15888e-10
150945937	chr1:150945937:A:G	2.49289e-06	-1.09731e-10	-1.27345
150946024	chr1:150946024:T:C	1.17198e-05	-1.09731e-10	0.274382
150947217	chr1:150947217:C:T	2.13054e-06	-1.09731e-10	-1.43052
150947366	chr1:150947366:C:T	0.000357401	2.87321	0.818751
150947434	chr1:150947434:C:T	0.00012877	-0.249939	2.92107
150947850	chr1:150947850:A:C	3.60447e-06	-1.09731e-10	-0.904723
150947950	chr1:150947950:G:C	4.875e-06	-1.09731e-10	-0.602778
150948588	chr1:150948588:T:C	5.5891e-06	-0.355645	-0.110434
150948939	chr1:150948939:A:G	1.75543e-05	1.72152	-1.04312
150950036	chr1:150950036:C:T	0.0140586	4.77627	2.58782
150950623	chr1:150950623:T:C	8.1136e-07	-1.26539	-1.13055
150951298	chr1:150951298:T:A	0.0171618	4.75974	2.8038
150951691	chr1:150951691:G:A	8.12361e-07	-1.32893	-1.06578
150952310	chr1:150952310:G:A	3.57599e-06	-0.912657	-4.15888e-10
150952314	chr1:150952314:T:C	2.13543e-06	-1.09731e-10	-1.42823
150953459	chr1:150953459:G:A	2.22898e-06	-1.09731e-10	-1.38535
150953824	chr1:150953824:G:A	2.19916e-06	-1.09731e-10	-1.39882
150954395	chr1:150954395:A:C	2.13075e-06	-1.09731e-10	-1.43042
150954448	chr1:150954448:A:G	2.1633e-06	-1.09731e-10	-1.41526
150954676	chr1:150954676:G:A	0.00187513	3.73057	1.61896
150954893	chr1:150954893:G:T	0.00176902	3.6797	1.61158
150955066	chr1:150955066:A:G	1.75594e-05	0.678691	-4.15888e-10
150955765	chr1:150955765:T:C	2.13814e-06	-1.09731e-10	-1.42696
150955984	chr1:150955984:C:G	1.71595e-05	0.655652	-4.15888e-10
150956002	chr1:150956002:G:C	1.44535e-05	0.484038	-4.15888e-10
150956095	chr1:150956095:A:AAAAAAT	2.14697e-05	0.879744	-4.15888e-10
150956282	chr1:150956282:A:G	0.000114268	-0.415137	2.96678
150956411	chr1:150956411:T:A	2.28175e-06	-1.09731e-10	-1.36195
150957036	chr1:150957036:G:T	9.08185e-06	-1.09731e-10	0.0193806
150957076	chr1:150957076:C:T	2.78161e-06	-1.09731e-10	-1.16387
150957087	chr1:150957087:G:A	0.00184154	3.80939	1.52207
150957210	chr1:150957210:A:G	1.33675e-05	-1.09731e-10	0.405928
150958450	chr1:150958450:C:T	3.00196e-06	-1.08763	-4.15888e-10
150958822	chr1:150958822:G:A	2.46096e-06	-1.09731e-10	-1.28634
150958986	chr1:150958986:G:A	0.0119723	4.61624	2.58721
150959062	chr1:150959062:A:C	2.15282e-06	-1.09731e-10	-1.42012
150959406	chr1:150959406:C:T	4.42373e-06	-1.09731e-10	-0.699914
150959797	chr1:150959797:C:T	0.000117871	-0.288188	2.87088
150960025	chr1:150960025:A:G	0.00246132	4.7107	0.91086
150960089	chr1:150960089:A:C	2.27823e-06	-1.09731e-10	-1.3635
150960220	chr1:150960220:T:A	1.48785e-06	-1.48468	-0.304887
150961124	chr1:150961124:C:T	2.13736e-06	-1.09731e-10	-1.42733
150961247	chr1:150961247:A:G	2.14591e-06	-1.09731e-10	-1.42333
150961463	chr1:150961463:G:A	2.23094e-06	-1.09731e-10	-1.38448
150962740	chr1:150962740:TCA:T	2.12931e-06	-1.09731e-10	-1.4311
150963335	chr1:150963335:C:T	1.14595e-05	0.251925	-4.15888e-10
150963370	chr1:150963370:C:T	1.75361e-05	0.677363	-4.15888e-10
150963396	chr1:150963396:A:G	0.00149569	3.75584	1.3676
150963804	chr1:150963804:C:G	1.58078e-05	0.573603	-4.15888e-10
150964427	chr1:150964427:T:C	1.87293e-06	-1.55939	-4.15888e-10
150964576	chr1:150964576:G:A	2.16271e-06	-1.09731e-10	-1.41554
150964598	chr1:150964598:G:A	1.75273e-05	0.676862	-4.15888e-10
150965008	chr1:150965008:G:A	2.13039e-06	-1.09731e-10	-1.43059
150965185	chr1:150965185:A:G	0.0101029	4.73732	2.29636
150965192	chr1:150965192:A:G	0.000165378	-0.244178	3.16552
150965295	chr1:150965295:T:A	2.26017e-06	-1.09731e-10	-1.37146
150965488	chr1:150965488:AAGG:A	0.00229685	4.63442	0.917981
150965514	chr1:150965514:C:A	3.64494e-06	-1.09731e-10	-0.893558
150965905	chr1:150965905:G:A	1.11353e-05	-1.09731e-10	0.223221
150966140	chr1:150966140:G:A	3.29193e-06	-1.09731e-10	-0.995425
150966401	chr1:150966401:A:G	1.87169e-06	-1.56006	-4.15888e-10
150966842	chr1:150966842:G:A	2.34665e-06	-1.09731e-10	-1.33391
150967016	chr1:150967016:G:A	2.0429e-06	-1.47253	-4.15888e-10
150967268	chr1:150967268:C:A	0.0034776	5.02287	0.944331
150967407	chr1:150967407:A:G	1.93791e-05	0.777296	-4.15888e-10
150967832	chr1:150967832:G:A	1.84618e-05	0.728806	-4.15888e-10
150967881	chr1:150967881:G:T	0.00352194	4.99878	0.981091
150967882	chr1:150967882:C:T	0.00367795	5.00128	1.02194
150967913	chr1:150967913:T:C	2.13979e-06	-1.09731e-10	-1.42619
150968905	chr1:150968905:C:T	0.00174265	3.7516	1.52466
150969290	chr1:150969290:G:A	2.08564e-06	-1.45182	-4.15888e-10
150969322	chr1:150969322:T:G	2.12662e-06	-1.09731e-10	-1.43237
150969468	chr1:150969468:A:G	0.00155185	3.7054	1.4549
150969531	chr1:150969531:C:T	2.12649e-06	-1.09731e-10	-1.43242
150969688	chr1:150969688:GGTCTT:G	2.29305e-06	-1.09731e-10	-1.35701
150969804	chr1:150969804:C:T	2.13456e-06	-1.09731e-10	-1.42864
150971397	chr1:150971397:C:G	1.76172e-05	0.681978	-4.15888e-10
150971693	chr1:150971693:G:C	6.55985e-06	-0.326532	0.0206028
150971740	chr1:150971740:T:C	3.24632e-06	-1.09731e-10	-1.00938
150971887	chr1:150971887:A:G	2.48973e-05	1.02786	-4.15888e-10
150972386	chr1:150972386:G:A	2.13463e-06	-1.09731e-10	-1.4286
150972912	chr1:150972912:G:A	2.39234e-06	-1.09731e-10	-1.31463
150973131	chr1:150973131:T:A	1.01529e-05	0.111799	0.019064
150973318	chr1:150973318:A:C	0.00140938	3.98284	1.08117
150973504	chr1:150973504:A:T	2.1287e-06	-1.09731e-10	-1.43139
150974014	chr1:150974014:G:A	0.0157535	6.44482	1.0331
150974507	chr1:150974507:C:T	2.659e-06	-1.09731e-10	-1.20895
150974911	chr1:150974911:G:C	2.47636e-05	1.02248	-4.15888e-10
150977203	chr1:150977203:T:C	4.9756e-06	-0.582351	-4.15888e-10
150977206	chr1:150977206:T:C	0.00209745	5.90492	-0.443334
150977586	chr1:150977586:G:A	0.00197958	5.84655	-0.442805
150978085	chr1:150978085:G:A	0.00205456	5.85053	-0.409611
150978109	chr1:150978109:C:T	0.00217793	5.93363	-0.434393
150978324	chr1:150978324:G:A	1.93359e-06	-0.423562	-1.10396
150978432	chr1:150978432:T:C	2.67406e-05	-1.09731e-10	1.09929
150979001	chr1:150979001:T:C	6.94072e-07	-1.11972	-1.43236
150979381	chr1:150979381:G:A	7.99706e-06	1.01521	-1.12304
150979509	chr1:150979509:G:A	5.87716e-06	-1.09731e-10	-0.415824
150980198	chr1:150980198:C:T	8.64658e-06	1.00869	-1.03842
150981013	chr1:150981013:C:T	2.13584e-06	-1.09731e-10	-1.42804
150981509	chr1:150981509:A:G	2.12848e-06	-1.09731e-10	-1.43149
150982195	chr1:150982195:G:A	8.11973e-07	-1.03144	-1.36375
150982244	chr1:150982244:G:A	7.46735e-06	-0.176357	-4.15888e-10
150982350	chr1:150982350:C:T	2.15523e-06	-1.09731e-10	-1.419
150982757	chr1:150982757:C:A	2.68814e-06	-1.09731e-10	-1.19805
150982762	chr1:150982762:G:GA	2.3512e-05	0.970614	-4.15888e-10
150983106	chr1:150983106:A:G	1.87203e-06	-1.55988	-4.15888e-10
150983227	chr1:150983227:G:A	1.57179e-05	-1.09731e-10	0.5679
150983344	chr1:150983344:G:A	2.32376e-06	-1.09731e-10	-1.34371
150983652	chr1:150983652:G:A	0.00113135	5.30682	-0.462552
150983897	chr1:150983897:G:A	2.31895e-06	-1.09731e-10	-1.34578
150984353	chr1:150984353:A:G	4.4419e-06	-1.09731e-10	-0.695816
150984471	chr1:150984471:C:T	0.00018459	-0.00203166	3.03327
150984816	chr1:150984816:C:T	2.33129e-06	-1.09731e-10	-1.34048
150985196	chr1:150985196:A:T	6.84593e-07	-1.13224	-1.43359
150985254	chr1:150985254:A:G	1.08397e-06	-0.999387	-1.10688
150985657	chr1:150985657:T:C	1.88295e-06	-0.326207	-1.22785
150986182	chr1:150986182:G:A	6.75185e-06	-1.09731e-10	-0.277081
150986360	chr1:150986360:A:G	5.79525e-07	-1.30325	-1.42919
150986835	chr1:150986835:C:A	1.68403e-05	-1.09731e-10	0.636879
150986954	chr1:150986954:C:T	2.30889e-06	-1.09731e-10	-1.35013
150987110	chr1:150987110:G:A	1.68403e-05	-1.09731e-10	0.636879
150987282	chr1:150987282:G:A	1.24766e-06	-0.798154	-1.16747
150987557	chr1:150987557:G:A	2.15393e-06	-1.09731e-10	-1.4196
150987874	chr1:150987874:A:C	0.000213886	3.34358	-0.165034
150988903	chr1:150988903:C:T	2.15095e-06	-1.09731e-10	-1.42099
150989066	chr1:150989066:G:A	5.48944e-06	-0.752244	0.268173
150989258	chr1:150989258:C:T	7.91173e-06	-1.09731e-10	-0.118551
150989340	chr1:150989340:TATTCTGTTG:T	2.15333e-06	-1.09731e-10	-1.41988
150989351	chr1:150989351:T:G	9.86445e-07	-0.939847	-1.2607
150989393	chr1:150989393:A:G	1.30581e-06	-0.67589	-1.24418
150989622	chr1:150989622:C:T	1.29266e-05	0.372393	-4.15888e-10
150989647	chr1:150989647:C:T	8.39451e-07	-1.00901	-1.3529
150990447	chr1:150990447:G:A	8.54974e-07	-0.994909	-1.34867
150990473	chr1:150990473:T:C	1.12938e-06	-0.867849	-1.19738
150990802	chr1:150990802:C:T	3.6275e-06	0.424808	-1.32316
150990838	chr1:150990838:C:G	3.02201e-06	-1.09731e-10	-1.08097
150991034	chr1:150991034:G:T	3.66593e-06	-1.24838	0.360563
150992047	chr1:150992047:G:A	2.12591e-06	-1.09731e-10	-1.4327
150992334	chr1:150992334:G:A	1.05553e-06	-0.944257	-1.1886
150992764	chr1:150992764:C:T	9.11374e-07	-1.12041	-1.15929
150992877	chr1:150992877:A:G	4.30269e-06	-1.09731e-10	-0.727658
150993237	chr1:150993237:TC:T	5.05658e-06	-1.09731e-10	-0.566207
150993240	chr1:150993240:C:A	5.09507e-06	-1.09731e-10	-0.558624
150993855	chr1:150993855:G:A	7.79294e-07	-1.20283	-1.23344
150994112	chr1:150994112:C:T	2.78756e-06	-1.09731e-10	-1.16173
150994300	chr1:150994300:G:A	2.12542e-06	-1.09731e-10	-1.43293
150994735	chr1:150994735:G:T	2.8628e-06	-1.09731e-10	-1.1351
150995712	chr1:150995712:A:G	8.72837e-06	-1.09731e-10	-0.0203195
150996227	chr1:150996227:A:G	4.73937e-06	-1.09731e-10	-0.630993
150996266	chr1:150996266:T:A	2.299e-06	-1.09731e-10	-1.35442
150996382	chr1:150996382:T:C	3.87893e-06	-1.21252	0.381179
150996466	chr1:150996466:C:T	5.72218e-06	0.842103	-1.28465
150996881	chr1:150996881:A:AT	1.9747e-06	-1.50648	-4.15888e-10
150996970	chr1:150996970:A:C	2.3249e-06	-1.09731e-10	-1.34322
150997045	chr1:150997045:C:T	2.05515e-06	-1.46655	-4.15888e-10
150997091	chr1:150997091:A:G	8.75793e-06	-1.09731e-10	-0.0169378
150997116	chr1:150997116:C:T	8.72021e-07	-1.00278	-1.32106
150997720	chr1:150997720:G:A	2.13101e-06	-1.09731e-10	-1.4303
150998335	chr1:150998335:G:C	8.48215e-07	-1.12285	-1.22867
150998360	chr1:150998360:T:A	6.76326e-06	1.01395	-1.28935
150998719	chr1:150998719:G:T	5.70383e-06	-0.776113	0.330354
150998768	chr1:150998768:A:T	1.45183e-05	0.488513	-4.15888e-10
150998775	chr1:150998775:C:T	2.56378e-06	-1.09731e-10	-1.24542
151000063	chr1:151000063:T:G	9.19337e-07	-0.938082	-1.33292
151000763	chr1:151000763:C:G	1.88314e-06	-1.55396	-4.15888e-10
151000931	chr1:151000931:G:A	3.69815e-05	-0.547271	1.97079
151001474	chr1:151001474:A:G	1.5316e-05	0.541999	-4.15888e-10
151001686	chr1:151001686:G:A	1.00909e-06	-1.41767	-0.760176
151002495	chr1:151002495:T:A	9.49047e-07	-0.904473	-1.33472
151002632	chr1:151002632:T:C	6.81026e-07	-1.41818	-1.15287
151003466	chr1:151003466:G:A	7.31469e-06	-1.09731e-10	-0.197013
151003629	chr1:151003629:T:C	3.27543e-06	-1.09731e-10	-1.00045
151003648	chr1:151003648:C:A	1.63516e-05	0.607425	-4.15888e-10
151003737	chr1:151003737:A:G	4.41182e-06	-1.09731e-10	-0.702611
151003857	chr1:151003857:C:T	1.34471e-05	0.411866	-4.15888e-10
151004393	chr1:151004393:C:T	2.57247e-06	-1.09731e-10	-1.24203
151005378	chr1:151005378:G:A	2.12286e-06	-1.09731e-10	-1.43413
151005704	chr1:151005704:C:T	1.65063e-05	0.616846	-4.15888e-10
151005813	chr1:151005813:G:A	2.12284e-06	-1.09731e-10	-1.43414
151005928	chr1:151005928:G:A	3.92515e-06	-1.09731e-10	-0.819493
151005961	chr1:151005961:C:T	2.1448e-06	-1.09731e-10	-1.42385
151006265	chr1:151006265:A:G	2.12526e-06	-1.09731e-10	-1.433
151006513	chr1:151006513:TG:T	2.19909e-06	-1.09731e-10	-1.39885
151007805	chr1:151007805:T:C	0.0150297	8.7895	-1.35861
151007811	chr1:151007811:C:T	2.34157e-06	-1.33608	-4.15888e-10
151007882	chr1:151007882:A:G	6.72823e-06	-1.09731e-10	-0.280585
151008076	chr1:151008076:C:T	2.84687e-06	-1.09731e-10	-1.14068
151008725	chr1:151008725:A:T	4.92139e-06	-1.09731e-10	-0.593306
151008749	chr1:151008749:C:A	8.699e-06	-0.0236893	-4.15888e-10
151008752	chr1:151008752:C:T	4.93834e-06	-1.09731e-10	-0.589868
151008761	chr1:151008761:G:A	2.20036e-06	-1.42397	0.0256908
151008984	chr1:151008984:A:G	1.69931e-05	1.48274	-0.836825
151009144	chr1:151009144:C:T	3.48002e-06	-1.09731e-10	-0.93986
151009453	chr1:151009453:C:T	1.71605e-05	0.655713	-4.15888e-10
151009481	chr1:151009481:C:CTAA	1.71415e-05	0.654606	-4.15888e-10
151009519	chr1:151009519:C:T	1.71522e-05	0.655231	-4.15888e-10
151009585	chr1:151009585:A:G	2.91509e-06	-1.09731e-10	-1.117
151010748	chr1:151010748:C:T	4.40632e-06	0.312926	-1.01678
151010803	chr1:151010803:G:A	5.47622e-06	0.627072	-1.11355
151010971	chr1:151010971:TATAGAA:T	2.18315e-06	-1.09731e-10	-1.40613
151011029	chr1:151011029:T:A	2.15814e-06	-1.09731e-10	-1.41765
151011044	chr1:151011044:T:A	2.15891e-06	-1.09731e-10	-1.41729
151011165	chr1:151011165:A:G	4.37172e-06	-1.09731e-10	-0.711742
151011226	chr1:151011226:G:A	2.71537e-06	-1.09731e-10	-1.18797
151011247	chr1:151011247:G:A	2.13048e-06	-1.09731e-10	-1.43055
151011559	chr1:151011559:G:T	5.92542e-06	-0.407646	-4.15888e-10
151012175	chr1:151012175:CCTCATG:C	9.04473e-07	-1.51117	-0.776133
151012343	chr1:151012343:G:A	2.12462e-06	-1.09731e-10	-1.4333
151012428	chr1:151012428:C:G	2.17971e-06	-1.09731e-10	-1.4077
151013838	chr1:151013838:G:T	2.76629e-06	-1.09731e-10	-1.16939
151014003	chr1:151014003:A:C	2.17477e-06	-1.09731e-10	-1.40997
151014046	chr1:151014046:C:T	2.65467e-06	-1.21058	-4.15888e-10
151014066	chr1:151014066:G:A	4.38101e-06	-1.09731e-10	-0.709618
151014088	chr1:151014088:T:C	2.5829e-06	-1.09731e-10	-1.23799
151014186	chr1:151014186:A:G	7.8613e-07	-1.01739	-1.41015
151014350	chr1:151014350:G:A	3.91947e-06	-1.09731e-10	-0.820941
151014674	chr1:151014674:A:T	3.49895e-06	-1.09731e-10	-0.934435
151015410	chr1:151015410:C:T	7.84918e-07	-1.01836	-1.41071
151015736	chr1:151015736:G:A	2.19575e-06	-1.09731e-10	-1.40037
151016159	chr1:151016159:C:A	6.57786e-06	-0.699982	0.396794
151016485	chr1:151016485:C:T	6.43563e-07	-1.28009	-1.34754
151016542	chr1:151016542:C:T	5.84555e-06	0.686754	-1.10797
151016573	chr1:151016573:C:T	4.57084e-06	-1.09731e-10	-0.667201
151016959	chr1:151016959:G:A	2.16862e-06	-1.09731e-10	-1.41281
151017449	chr1:151017449:A:G	7.10094e-07	-1.34428	-1.18498
151017683	chr1:151017683:G:A	2.95408e-06	-1.09731e-10	-1.10371
151017990	chr1:151017990:C:CAT	4.74389e-06	0.688577	-1.31862
151018349	chr1:151018349:A:G	7.63276e-07	-1.13379	-1.32325
151018437	chr1:151018437:G:C	7.45276e-07	-1.05495	-1.42595
151018745	chr1:151018745:A:G	2.50225e-06	-0.00929382	-1.26041
151018854	chr1:151018854:A:C	7.60619e-07	-1.12067	-1.33985
151018869	chr1:151018869:C:G	2.521e-06	-1.09731e-10	-1.26224
151018949	chr1:151018949:G:A	2.15406e-06	-1.09731e-10	-1.41954
151018991	chr1:151018991:C:T	2.1308e-06	-1.09731e-10	-1.4304
151019112	chr1:151019112:A:G	4.2959e-06	-1.09731e-10	-0.729236
151019224	chr1:151019224:A:C	4.24965e-06	0.581662	-1.32172
151019353	chr1:151019353:T:G	2.32128e-06	-1.09731e-10	-1.34478
151019534	chr1:151019534:G:A	7.92159e-07	-1.03292	-1.38697
151019543	chr1:151019543:G:A	7.69949e-07	-1.0496	-1.39873
151019622	chr1:151019622:C:T	3.96415e-06	-1.09731e-10	-0.809605
151019625	chr1:151019625:TTC:T	2.29625e-06	-1.09731e-10	-1.35562
151019684	chr1:151019684:A:G	4.75764e-06	0.712282	-1.33943
151019822	chr1:151019822:A:G	2.23864e-06	-1.09731e-10	-1.38103
151019896	chr1:151019896:C:T	2.64297e-06	-1.09731e-10	-1.21499
151019961	chr1:151019961:A:G	3.76431e-06	0.42748	-1.28881
151019980	chr1:151019980:C:T	8.40636e-06	-1.09731e-10	-0.0579091
151020270	chr1:151020270:G:A	2.18303e-06	-1.09731e-10	-1.40618
151020761	chr1:151020761:C:T	4.51536e-06	-1.09731e-10	-0.679413
151021008	chr1:151021008:T:C	2.77971e-06	-1.09731e-10	-1.16455
151021039	chr1:151021039:T:C	3.39365e-06	-1.09731e-10	-0.964991
151021390	chr1:151021390:G:A	2.34949e-06	-0.0141793	-1.31852
151021778	chr1:151021778:T:C	3.13017e-06	-1.09731e-10	-1.04581
151021840	chr1:151021840:G:A	3.92856e-06	-1.09731e-10	-0.818625
151022117	chr1:151022117:T:C	2.84485e-06	-1.09731e-10	-1.14139
151022509	chr1:151022509:C:T	1.91324e-06	-1.5381	-4.15888e-10
151022760	chr1:151022760:G:A	9.95566e-07	-1.17561	-1.01573
151022790	chr1:151022790:G:A	2.1694e-06	-1.09731e-10	-1.41245
151023485	chr1:151023485:C:T	4.25311e-06	0.688663	-1.42791
151023905	chr1:151023905:G:C	1.98411e-05	0.158088	0.642768
151023999	chr1:151023999:G:A	2.15987e-06	-1.09731e-10	-1.41685
151024358	chr1:151024358:G:A	5.76813e-06	-1.09731e-10	-0.43455
151024679	chr1:151024679:G:A	2.14799e-06	-1.09731e-10	-1.42236
151025247	chr1:151025247:G:A	4.44802e-05	0.276318	1.33183
151025301	chr1:151025301:T:G	6.10738e-06	-1.09731e-10	-0.3774
151025366	chr1:151025366:T:A	2.55242e-06	-0.144289	-1.10557
151025464	chr1:151025464:T:C	1.70054e-06	-0.558729	-1.09722
151025886	chr1:151025886:G:A	2.6762e-06	-1.09731e-10	-1.2025
151026030	chr1:151026030:C:T	5.39221e-06	-1.09731e-10	-0.501942
151026326	chr1:151026326:T:C	2.12534e-06	-1.09731e-10	-1.43296
151026440	chr1:151026440:G:A	1.04924e-06	-0.741846	-1.39699
151026603	chr1:151026603:A:T	1.3261e-06	-0.490088	-1.41456
151026938	chr1:151026938:C:T	8.97604e-07	-0.878855	-1.41607
151027027	chr1:151027027:C:G	2.14705e-06	-1.09731e-10	-1.4228
151027028	chr1:151027028:C:T	4.23988e-06	-0.742363	-4.15888e-10
151027030	chr1:151027030:C:A	1.39274e-05	-1.09731e-10	0.446961
151027261	chr1:151027261:A:G	2.18396e-06	-0.0100928	-1.39566
151027963	chr1:151027963:G:A	4.02611e-06	-0.794097	-4.15888e-10
151028084	chr1:151028084:T:C	2.26858e-06	-1.09731e-10	-1.36774
151028118	chr1:151028118:CCTT:C	8.87484e-07	-0.939478	-1.36678
151028255	chr1:151028255:T:A	2.85305e-06	-1.13851	-4.15888e-10
151028615	chr1:151028615:G:C	9.02064e-06	-1.09731e-10	0.0126173
151028770	chr1:151028770:G:A	4.65483e-06	-1.09731e-10	-0.648993
151029107	chr1:151029107:G:A	4.8485e-07	-1.47668	-1.43414
151029524	chr1:151029524:C:T	1.89903e-06	-1.54556	-4.15888e-10
151029583	chr1:151029583:A:G	9.46788e-07	-1.5258	-0.71578
151029609	chr1:151029609:C:T	1.83431e-06	-0.318687	-1.26154
151029658	chr1:151029658:C:T	1.63796e-06	-0.45534	-1.2381
151030256	chr1:151030256:C:T	4.52868e-06	-1.09731e-10	-0.676467
151030282	chr1:151030282:G:A	8.39227e-07	-1.07435	-1.28782
151030478	chr1:151030478:A:T	2.00262e-06	-0.179462	-1.31298
151030482	chr1:151030482:G:T	2.4131e-06	-1.09731e-10	-1.30599
151030532	chr1:151030532:C:T	2.12011e-06	-0.105077	-1.33035
151031048	chr1:151031048:T:C	4.57171e-06	-1.09731e-10	-0.667009
151031124	chr1:151031124:T:A	5.34989e-07	-1.39275	-1.41966
151031196	chr1:151031196:T:G	3.44829e-06	-1.09731e-10	-0.94902
151031244	chr1:151031244:A:G	2.29076e-06	-1.09731e-10	-1.35802
151031321	chr1:151031321:G:A	2.30399e-06	-1.09731e-10	-1.35226
151031406	chr1:151031406:C:T	4.03769e-06	-1.09731e-10	-0.791225
151031527	chr1:151031527:T:C	5.40954e-07	-1.37966	-1.42166
151031608	chr1:151031608:G:A	8.80464e-07	-1.00657	-1.30763
151031899	chr1:151031899:A:G	3.88109e-06	-1.09731e-10	-0.830782
151032535	chr1:151032535:G:A	2.15344e-06	-1.09731e-10	-1.41983
151032795	chr1:151032795:T:C	4.24347e-06	-1.09731e-10	-0.741517
151033086	chr1:151033086:T:C	2.25131e-06	-1.09731e-10	-1.37539
151033430	chr1:151033430:G:A	4.85944e-06	-1.09731e-10	-0.605973
151033557	chr1:151033557:A:AT	2.58995e-06	-1.09731e-10	-1.23526
151034215	chr1:151034215:C:T	1.90342e-06	-1.54325	-4.15888e-10
151035098	chr1:151035098:G:C	5.31086e-07	-1.55205	-1.26767
151035790	chr1:151035790:G:C	1.77179e-06	-0.181283	-1.43362
151035878	chr1:151035878:C:T	1.0992e-05	0.210266	-4.15888e-10
151035976	chr1:151035976:A:G	2.86783e-06	-1.09731e-10	-1.13334
151036333	chr1:151036333:C:T	2.74266e-06	-1.09731e-10	-1.17797
151036376	chr1:151036376:A:G	7.8567e-07	-1.26067	-1.16745
151036435	chr1:151036435:C:T	1.68194e-06	-0.654598	-1.01235
151036438	chr1:151036438:T:A	5.11695e-07	-1.55531	-1.30161
151036452	chr1:151036452:G:A	7.57254e-07	-1.27227	-1.19269
151036496	chr1:151036496:G:A	3.59923e-06	-1.09731e-10	-0.906177
151036732	chr1:151036732:A:G	1.87286e-06	-1.55943	-4.15888e-10
151036987	chr1:151036987:TAAAG:T	2.54282e-06	-1.09731e-10	-1.25362
151037158	chr1:151037158:T:C	5.29705e-06	0.19187	-0.711618
151037213	chr1:151037213:A:G	1.42389e-06	-0.547626	-1.28588
151037243	chr1:151037243:A:G	1.37892e-06	-0.433255	-1.43234
151037427	chr1:151037427:G:A	3.90346e-06	0.607484	-1.43252
151037531	chr1:151037531:G:C	3.91756e-06	-1.09731e-10	-0.821428
151038241	chr1:151038241:G:A	2.15495e-06	-1.09731e-10	-1.41913
151038255	chr1:151038255:G:T	1.99358e-06	-0.0645977	-1.43237
151038388	chr1:151038388:A:G	2.46094e-06	-1.09731e-10	-1.28635
151038482	chr1:151038482:C:A	2.17851e-06	-1.09731e-10	-1.40826
151038494	chr1:151038494:T:TC	1.56322e-06	-0.451129	-1.28902
151038849	chr1:151038849:C:T	7.54617e-05	3.05038	-0.913655
151039067	chr1:151039067:G:A	9.25595e-07	-0.854303	-1.40991
151039584	chr1:151039584:A:G	1.13868e-06	-0.643141	-1.41388
151039592	chr1:151039592:G:A	8.9603e-07	-1.55744	-0.739239
151039617	chr1:151039617:C:T	2.12287e-06	-1.09731e-10	-1.43413
151040524	chr1:151040524:G:A	2.23675e-06	-1.09731e-10	-1.38188
151040623	chr1:151040623:C:T	9.25362e-07	-1.55807	-0.706395
151040818	chr1:151040818:A:C	2.2917e-06	-1.09731e-10	-1.3576
151040823	chr1:151040823:G:A	2.22586e-06	-1.09731e-10	-1.38676
151041077	chr1:151041077:T:C	1.42685e-06	-0.666407	-1.16502
151041481	chr1:151041481:C:T	5.89401e-06	-1.09731e-10	-0.412961
151041658	chr1:151041658:C:G	1.49314e-06	-0.481579	-1.30444
151041701	chr1:151041701:C:T	3.06656e-06	-1.09731e-10	-1.06634
151041924	chr1:151041924:A:G	9.09067e-07	-1.55353	-0.728706
151041967	chr1:151041967:T:A	3.19136e-06	-1.09731e-10	-1.02645
151042170	chr1:151042170:A:T	2.20639e-06	-1.09731e-10	-1.39554
151042249	chr1:151042249:T:G	6.08053e-06	-1.09731e-10	-0.381805
151042327	chr1:151042327:G:A	2.45957e-06	-1.09731e-10	-1.28691
151042361	chr1:151042361:C:T	2.2572e-06	-1.09731e-10	-1.37277
151042532	chr1:151042532:G:C	2.3253e-06	-1.09731e-10	-1.34305
151042575	chr1:151042575:G:A	5.65919e-06	-1.09731e-10	-0.453616
151042698	chr1:151042698:C:T	8.95233e-07	-1.55836	-0.739204
151043392	chr1:151043392:G:A	1.03962e-06	-0.865249	-1.28279
151043633	chr1:151043633:A:G	2.9915e-06	-1.09731e-10	-1.09112
151043920	chr1:151043920:T:C	6.85891e-07	-1.17387	-1.39006
151043993	chr1:151043993:T:TG	2.12327e-06	-1.09731e-10	-1.43394
151044281	chr1:151044281:G:A	1.08886e-06	-0.674577	-1.42719
151044314	chr1:151044314:A:G	1.87173e-06	-1.56004	-4.15888e-10
151044523	chr1:151044523:G:A	1.87711e-06	-0.567008	-0.990157
151044736	chr1:151044736:T:C	2.22331e-06	-1.09731e-10	-1.3879
151044932	chr1:151044932:C:T	1.87319e-06	-1.55926	-4.15888e-10
151045584	chr1:151045584:G:C	1.25581e-06	-0.670646	-1.28847
151045654	chr1:151045654:G:C	2.35478e-06	-1.09731e-10	-1.33045
151046090	chr1:151046090:G:A	4.53865e-06	-1.09731e-10	-0.674269
151046704	chr1:151046704:A:G	5.67002e-06	0.0980499	-0.549755
151046814	chr1:151046814:A:G	2.14954e-06	-1.09731e-10	-1.42164
151046853	chr1:151046853:G:C	7.42509e-07	-1.54304	-0.94158
151047076	chr1:151047076:A:G	2.14552e-06	-1.09731e-10	-1.42351
151047744	chr1:151047744:T:A	3.61074e-06	-0.902984	-4.15888e-10
151047902	chr1:151047902:C:T	2.61612e-06	-1.09731e-10	-1.2252
151047922	chr1:151047922:C:T	2.12647e-06	-1.09731e-10	-1.43243
151047925	chr1:151047925:G:A	2.29904e-06	-1.09731e-10	-1.35441
151047993	chr1:151047993:G:A	2.45003e-06	-1.09731e-10	-1.2908
151048709	chr1:151048709:C:G	2.24722e-06	-1.09731e-10	-1.3772
151049033	chr1:151049033:A:G	1.01265e-06	-0.916023	-1.2583
151049567	chr1:151049567:T:C	2.20209e-06	-1.09731e-10	-1.39749
151049760	chr1:151049760:G:C	1.16073e-05	-1.09731e-10	0.264734
151049985	chr1:151049985:T:C	2.1541e-06	-1.09731e-10	-1.41953
151050278	chr1:151050278:T:C	2.17494e-06	-1.09731e-10	-1.4099
151050782	chr1:151050782:C:T	2.27498e-06	-1.09731e-10	-1.36493
151050819	chr1:151050819:C:T	2.17152e-06	-1.09731e-10	-1.41147
151051096	chr1:151051096:A:G	2.2445e-06	-1.09731e-10	-1.37841
151051786	chr1:151051786:A:G	2.47582e-06	-1.09731e-10	-1.28033
151052059	chr1:151052059:T:C	2.15479e-06	-1.09731e-10	-1.41921
151052212	chr1:151052212:T:G	3.52371e-06	-1.09731e-10	-0.927384
151052316	chr1:151052316:C:CTAGA	2.30291e-06	-1.09731e-10	-1.35272
151052483	chr1:151052483:C:T	3.84818e-06	-0.839298	-4.15888e-10
151052709	chr1:151052709:G:A	5.64003e-06	-1.09731e-10	-0.457008
151053118	chr1:151053118:TC:T	2.16551e-06	-1.09731e-10	-1.41424
151053301	chr1:151053301:A:G	4.75038e-07	-1.52881	-1.40245
151053409	chr1:151053409:C:T	2.54553e-06	-1.25256	-4.15888e-10
151053777	chr1:151053777:C:T	2.17973e-06	-1.09731e-10	-1.40769
151053985	chr1:151053985:G:A	2.41328e-06	-1.09731e-10	-1.30591
151054159	chr1:151054159:G:A	2.01317e-06	-1.48719	-4.15888e-10
151054542	chr1:151054542:T:C	1.9222e-06	-1.53343	-4.15888e-10
151054877	chr1:151054877:C:T	2.20965e-06	-1.09731e-10	-1.39406
151055289	chr1:151055289:GAAC:G	2.33284e-06	-1.33981	-4.15888e-10
151055359	chr1:151055359:CAAAG:C	2.13522e-06	-0.466545	-0.961783
151055383	chr1:151055383:C:T	5.62438e-06	-1.09731e-10	-0.459787
151055406	chr1:151055406:G:A	1.87623e-06	-1.55763	-4.15888e-10
151055649	chr1:151055649:G:T	2.21372e-06	-1.09731e-10	-1.39222
151056301	chr1:151056301:T:C	6.1051e-06	-1.09731e-10	-0.377774
151056453	chr1:151056453:C:T	6.78689e-07	-1.20021	-1.37428
151056629	chr1:151056629:TCAG:T	3.41786e-06	0.00479605	-0.962679
151057039	chr1:151057039:T:C	2.15385e-06	-1.09731e-10	-1.41964
151057879	chr1:151057879:C:T	2.14173e-06	-1.09731e-10	-1.42528
151058012	chr1:151058012:C:T	2.12897e-06	-1.09731e-10	-1.43126
151058315	chr1:151058315:G:A	2.57534e-06	-1.09731e-10	-1.24091
151058533	chr1:151058533:G:C	6.39594e-06	-0.331233	-4.15888e-10
151058855	chr1:151058855:C:G	1.88311e-06	-1.55398	-4.15888e-10
151059000	chr1:151059000:T:A	3.775e-06	-0.0900826	-0.768416
151059191	chr1:151059191:T:C	1.93915e-06	-0.418035	-1.10661
151060221	chr1:151060221:G:T	2.01779e-06	-1.4849	-4.15888e-10
151061503	chr1:151061503:C:T	2.31032e-06	-0.0696106	-1.2799
151061922	chr1:151061922:A:G	2.22178e-06	-1.09731e-10	-1.38859
151062695	chr1:151062695:G:C	3.66227e-06	0.0731845	-0.962
151063152	chr1:151063152:A:C	7.8707e-07	-1.5265	-0.899837
151063502	chr1:151063502:C:T	2.12298e-06	-1.09731e-10	-1.43407
151063625	chr1:151063625:C:A	2.12402e-06	-1.09731e-10	-1.43359
151063796	chr1:151063796:A:T	2.14691e-06	-1.09731e-10	-1.42287
151064051	chr1:151064051:C:T	2.19102e-06	-1.09731e-10	-1.40253
151064340	chr1:151064340:A:G	6.18435e-06	0.606239	-0.971115
151064470	chr1:151064470:TTTGTGTACAAAGCCCACCAC:T	2.16989e-06	-1.09731e-10	-1.41222
151064516	chr1:151064516:C:T	4.03697e-06	-1.09731e-10	-0.791403
151064596	chr1:151064596:G:A	2.1522e-06	-1.09731e-10	-1.42041
151064717	chr1:151064717:C:T	5.78833e-06	-1.09731e-10	-0.431053
151064859	chr1:151064859:A:G	5.46362e-06	-1.09731e-10	-0.488785
151065064	chr1:151065064:G:A	3.83738e-06	-1.09731e-10	-0.842109
151065073	chr1:151065073:A:G	3.84737e-06	-1.09731e-10	-0.839509
151065169	chr1:151065169:T:C	3.89471e-06	-1.09731e-10	-0.82728
151065231	chr1:151065231:T:C	7.41403e-05	2.89696	-0.777903
151065256	chr1:151065256:T:A	4.6178e-07	-1.55704	-1.40253
151065408	chr1:151065408:C:A	2.155e-06	-1.09731e-10	-1.41911
151065659	chr1:151065659:T:C	9.14794e-07	-0.865988	-1.40997
151065733	chr1:151065733:G:A	2.13249e-06	-1.09731e-10	-1.42961
151066444	chr1:151066444:C:T	2.36221e-06	-1.29586	-0.0314448
151066970	chr1:151066970:T:G	2.97453e-06	-1.09731e-10	-1.09681
151067133	chr1:151067133:A:G	4.45245e-06	0.287302	-0.980745
151068968	chr1:151068968:T:G	1.53586e-05	-1.09731e-10	0.544778
151069164	chr1:151069164:T:C	3.43604e-05	1.35001	-4.15888e-10
151069236	chr1:151069236:A:C	2.40209e-06	-1.09731e-10	-1.31056
151069375	chr1:151069375:A:G	9.27138e-07	-0.847984	-1.41457
151069495	chr1:151069495:G:A	4.03663e-06	-1.09731e-10	-0.791486
151069753	chr1:151069753:G:A	5.35199e-07	-1.55708	-1.25493
151070377	chr1:151070377:T:C	2.12372e-06	-1.09731e-10	-1.43373
151070750	chr1:151070750:T:G	2.15476e-06	-1.09731e-10	-1.41922
151070981	chr1:151070981:TGGAAA:T	2.54211e-06	-1.09731e-10	-1.2539
151071113	chr1:151071113:G:A	3.26324e-06	-1.55798	0.553799
151071219	chr1:151071219:C:G	3.82001e-06	-1.09731e-10	-0.846645
151071561	chr1:151071561:C:T	6.74991e-06	0.712426	-0.989794
151072275	chr1:151072275:A:G	2.15496e-06	-1.09731e-10	-1.41912
151072326	chr1:151072326:C:T	2.20227e-06	-1.09731e-10	-1.39741
151072356	chr1:151072356:G:A	8.7466e-07	-0.930972	-1.38985
151072398	chr1:151072398:T:A	4.73145e-07	-1.53771	-1.39754
151072471	chr1:151072471:C:T	3.46759e-06	-0.943438	-4.15888e-10
151072636	chr1:151072636:A:G	1.76404e-05	-0.621591	1.30488
151072736	chr1:151072736:A:G	2.02492e-06	-1.48137	-4.15888e-10
151072943	chr1:151072943:A:G	1.05791e-06	-0.747412	-1.38319
151072968	chr1:151072968:G:C	2.13155e-06	-1.09731e-10	-1.43005
151073048	chr1:151073048:G:C	1.73991e-06	-1.19447	-0.438599
151073190	chr1:151073190:T:G	2.1232e-06	-1.09731e-10	-1.43397
151073644	chr1:151073644:C:T	2.17144e-06	-1.09731e-10	-1.41151
151073649	chr1:151073649:C:T	2.97805e-06	-1.09731e-10	-1.09563
151074166	chr1:151074166:G:A	6.2041e-06	0.570425	-0.932112
151074211	chr1:151074211:G:A	5.63682e-06	-1.09731e-10	-0.457578
151074598	chr1:151074598:C:T	2.15054e-06	-1.09731e-10	-1.42118
151075096	chr1:151075096:C:T	2.14233e-06	-1.09731e-10	-1.425
151075373	chr1:151075373:G:A	2.12946e-06	-1.09731e-10	-1.43103
151075432	chr1:151075432:C:T	2.12961e-06	-1.09731e-10	-1.43096
151075641	chr1:151075641:G:A	2.1938e-06	-1.09731e-10	-1.40126
151075754	chr1:151075754:A:G	2.52548e-06	-1.26046	-4.15888e-10
151076046	chr1:151076046:A:G	2.15952e-06	-1.09731e-10	-1.41701
151076083	chr1:151076083:G:A	2.82769e-06	-1.09731e-10	-1.14744
151076488	chr1:151076488:G:A	1.9255e-06	-0.492749	-1.03896
151076494	chr1:151076494:A:G	1.87293e-06	-1.55939	-4.15888e-10
151076591	chr1:151076591:G:A	8.80162e-07	-0.985071	-1.32948
151077023	chr1:151077023:G:A	4.69606e-07	-1.55489	-1.38787
151077442	chr1:151077442:T:C	4.76616e-06	0.34132	-0.966677
151077611	chr1:151077611:A:C	8.64214e-07	-0.985082	-1.34775
151077777	chr1:151077777:C:T	4.73619e-07	-1.54987	-1.38438
151077785	chr1:151077785:T:C	2.33459e-06	-1.09731e-10	-1.33906
151077821	chr1:151077821:C:T	2.13242e-06	-1.09731e-10	-1.42964
151078027	chr1:151078027:T:G	1.10507e-06	-0.714086	-1.3729
151078074	chr1:151078074:T:C	2.18704e-06	-1.09731e-10	-1.40435
151078153	chr1:151078153:C:T	4.74077e-07	-1.55155	-1.38173
151078541	chr1:151078541:C:T	2.28563e-06	-1.09731e-10	-1.36026
151078704	chr1:151078704:A:G	2.58829e-06	-1.09731e-10	-1.2359
151078880	chr1:151078880:C:T	3.03041e-06	-1.0782	-4.15888e-10
151079315	chr1:151079315:C:T	2.15134e-06	-1.09731e-10	-1.42081
151079371	chr1:151079371:G:A	3.6022e-06	-1.09731e-10	-0.905353
151079448	chr1:151079448:A:G	2.15354e-06	-1.09731e-10	-1.41978
151080013	chr1:151080013:A:G	6.40847e-06	0.57362	-0.902897
151080477	chr1:151080477:C:G	6.55146e-06	0.695289	-1.0025
151081019	chr1:151081019:C:T	8.28164e-06	-1.09731e-10	-0.0728567
151081060	chr1:151081060:T:A	7.01e-06	0.649668	-0.889228
151081065	chr1:151081065:G:A	1.0307e-06	-0.763127	-1.39354
151081393	chr1:151081393:G:A	4.67857e-07	-1.56017	-1.38632
151081704	chr1:151081704:G:A	4.99485e-06	0.709986	-1.28848
151081749	chr1:151081749:C:T	2.16938e-06	-1.09731e-10	-1.41246
151081773	chr1:151081773:T:C	6.87345e-06	-0.259232	-4.15888e-10
151082001	chr1:151082001:TATA:T	2.15195e-06	-1.09731e-10	-1.42053
151082190	chr1:151082190:C:T	2.15085e-06	-1.09731e-10	-1.42103
151082207	chr1:151082207:A:T	2.47492e-06	-1.09731e-10	-1.28069
151082487	chr1:151082487:C:T	2.39086e-06	-1.31524	-4.15888e-10
151083030	chr1:151083030:A:G	2.12482e-06	-1.09731e-10	-1.43321
151083194	chr1:151083194:G:A	3.67891e-06	0.095317	-0.979598
151083309	chr1:151083309:C:T	2.15019e-06	-1.09731e-10	-1.42134
151083505	chr1:151083505:A:G	2.17746e-06	-1.09731e-10	-1.40874
151083565	chr1:151083565:A:G	2.11957e-06	-1.13387	-0.301809
151083628	chr1:151083628:C:T	2.44123e-06	-1.09731e-10	-1.29439
151083767	chr1:151083767:A:G	4.04148e-06	-1.09731e-10	-0.790288
151083829	chr1:151083829:C:T	1.32577e-06	-0.526329	-1.37858
151083902	chr1:151083902:G:A	2.15623e-06	-1.09731e-10	-1.41853
151084927	chr1:151084927:C:G	2.74555e-06	-1.09731e-10	-1.17692
151084933	chr1:151084933:A:C	2.13659e-06	-1.09731e-10	-1.42769
151085224	chr1:151085224:C:T	4.17478e-06	-1.09731e-10	-0.757835
151085311	chr1:151085311:C:T	4.68768e-07	-1.55998	-1.38456
151086720	chr1:151086720:T:G	9.04436e-06	0.0152441	-4.15888e-10
151086816	chr1:151086816:T:C	2.16574e-06	-1.12806	-0.286072
151087191	chr1:151087191:T:C	4.83393e-07	-1.53806	-1.37576
151087325	chr1:151087325:C:T	2.55706e-06	-1.09731e-10	-1.24804
151087380	chr1:151087380:C:T	2.12858e-06	-1.09731e-10	-1.43144
151087673	chr1:151087673:T:C	2.17878e-06	-1.09731e-10	-1.40813
151088017	chr1:151088017:A:G	2.12307e-06	-1.09731e-10	-1.43404
151088051	chr1:151088051:G:A	1.95426e-06	-1.51688	-4.15888e-10
151088627	chr1:151088627:A:G	2.44274e-06	-1.09731e-10	-1.29378
151088863	chr1:151088863:G:C	2.44216e-06	-1.09731e-10	-1.29402
151088947	chr1:151088947:C:T	1.36323e-05	0.425543	-4.15888e-10
151089033	chr1:151089033:A:G	4.73514e-07	-1.55743	-1.37704
151089602	chr1:151089602:A:G	4.74099e-07	-1.55736	-1.37588
151089639	chr1:151089639:A:C	2.17242e-06	-1.09731e-10	-1.41106
151089663	chr1:151089663:T:A	2.42276e-06	-1.09731e-10	-1.30199
151089907	chr1:151089907:T:G	2.25264e-06	-1.3748	-4.15888e-10
151090481	chr1:151090481:G:A	9.72734e-07	-0.791728	-1.42281
151090856	chr1:151090856:G:A	3.09844e-06	-1.09731e-10	-1.056
151091230	chr1:151091230:G:A	3.06999e-06	-1.09731e-10	-1.06522
151091421	chr1:151091421:TG:T	2.80343e-06	-1.09731e-10	-1.15605
151091640	chr1:151091640:A:G	1.13087e-06	-1.52872	-0.53519
151092039	chr1:151092039:C:T	1.13585e-06	-1.53307	-0.526443
151092402	chr1:151092402:GCCA:G	2.67695e-06	-1.20222	-4.15888e-10
151092505	chr1:151092505:C:T	1.89045e-06	-1.55008	-4.15888e-10
151092715	chr1:151092715:G:A	2.1284e-06	-1.09731e-10	-1.43153
151092969	chr1:151092969:G:GT	1.90914e-06	-1.54024	-4.15888e-10
151093618	chr1:151093618:T:A	2.05514e-06	-0.473069	-0.993483
151093622	chr1:151093622:T:A	2.12943e-06	-1.09731e-10	-1.43104
151094641	chr1:151094641:G:A	2.88251e-06	-1.09731e-10	-1.12824
151094819	chr1:151094819:CA:C	2.78185e-06	-1.09731e-10	-1.16378
151094877	chr1:151094877:A:G	7.71816e-06	0.710364	-0.853685
151095842	chr1:151095842:T:A	2.23818e-06	-1.09731e-10	-1.38124
151096070	chr1:151096070:A:G	1.18358e-06	-0.601237	-1.41712
151096161	chr1:151096161:T:A	1.28847e-06	-0.550125	-1.38332
151096364	chr1:151096364:G:A	6.83935e-06	0.70771	-0.971915
151096888	chr1:151096888:G:A	2.31007e-06	-1.14626	-0.203364
151096989	chr1:151096989:G:A	4.69718e-07	-1.55963	-1.38289
151097011	chr1:151097011:A:G	2.13191e-06	-1.09731e-10	-1.42988
151097404	chr1:151097404:T:C	1.90601e-06	-1.54188	-4.15888e-10
151097614	chr1:151097614:C:T	9.60743e-07	-0.800151	-1.4268
151098532	chr1:151098532:A:G	1.87882e-06	-1.55625	-4.15888e-10
151099016	chr1:151099016:G:A	2.14211e-06	-1.09731e-10	-1.4251
151100167	chr1:151100167:C:T	5.99185e-06	-1.09731e-10	-0.396497
151100365	chr1:151100365:G:A	2.26005e-06	-1.09731e-10	-1.37151
151100375	chr1:151100375:G:C	2.12681e-06	-1.09731e-10	-1.43228
151100388	chr1:151100388:T:C	8.92749e-06	0.754261	-0.752024
151101164	chr1:151101164:A:G	7.70473e-06	0.64342	-0.788482
151101312	chr1:151101312:C:T	2.40999e-06	-1.09731e-10	-1.30727
151101593	chr1:151101593:AAAAAG:A	2.13425e-06	-1.09731e-10	-1.42878
151101699	chr1:151101699:G:A	2.04839e-06	-0.459289	-1.01056
151101796	chr1:151101796:T:C	4.33346e-06	-1.09731e-10	-0.720531
151102245	chr1:151102245:C:T	2.97159e-06	-1.09731e-10	-1.0978
151102377	chr1:151102377:A:G	3.87031e-06	0.0970755	-0.930637
151102535	chr1:151102535:T:C	2.12548e-06	-1.09731e-10	-1.4329
151104180	chr1:151104180:T:C	2.1642e-06	-1.09731e-10	-1.41485
151104294	chr1:151104294:T:G	2.13333e-06	-1.09731e-10	-1.42921
151104308	chr1:151104308:A:G	2.1274e-06	-1.09731e-10	-1.43199
151104557	chr1:151104557:A:G	1.91426e-06	-1.53756	-4.15888e-10
151104621	chr1:151104621:T:C	2.20348e-06	-1.09731e-10	-1.39686
151105017	chr1:151105017:C:T	2.12921e-06	-1.09731e-10	-1.43114
151105201	chr1:151105201:T:C	2.14248e-06	-1.09731e-10	-1.42494
151105330	chr1:151105330:CAT:C	5.94361e-06	-0.404581	-4.15888e-10
151105384	chr1:151105384:A:G	3.81872e-06	-1.09731e-10	-0.846981
151105493	chr1:151105493:A:G	2.12453e-06	-1.09731e-10	-1.43335
151105733	chr1:151105733:A:G	2.4787e-06	-1.27916	-4.15888e-10
151105754	chr1:151105754:C:T	2.44274e-06	-1.09731e-10	-1.29378
151106522	chr1:151106522:GAGAC:G	2.12924e-06	-1.09731e-10	-1.43113
151106580	chr1:151106580:C:T	4.74792e-07	-1.55537	-1.3764
151106841	chr1:151106841:C:T	1.25118e-06	-0.573971	-1.38884
151107408	chr1:151107408:A:G	2.1541e-06	-1.09731e-10	-1.41953
151107785	chr1:151107785:A:T	2.2088e-06	-1.09731e-10	-1.39445
151107921	chr1:151107921:T:A	2.96022e-06	-1.09731e-10	-1.10163
151108298	chr1:151108298:T:C	1.19761e-05	-1.09731e-10	0.296018
151108467	chr1:151108467:C:G	1.92091e-06	-1.5341	-4.15888e-10
151108604	chr1:151108604:C:T	5.85771e-06	-1.09731e-10	-0.419139
151109427	chr1:151109427:C:T	4.8224e-07	-1.55953	-1.35668
151109907	chr1:151109907:C:T	2.43157e-06	-1.09731e-10	-1.29836
151110476	chr1:151110476:TTTTTTA:T	4.01028e-06	-1.09731e-10	-0.798036
151111614	chr1:151111614:T:C	8.96441e-06	0.822305	-0.815941
151111899	chr1:151111899:C:G	1.27603e-06	-0.546458	-1.39669
151112503	chr1:151112503:G:A	9.31222e-06	0.04443	-4.15888e-10
151113078	chr1:151113078:T:C	2.38429e-06	-1.04066	-0.27734
151113338	chr1:151113338:G:A	4.80364e-07	-1.554	-1.36611
151113394	chr1:151113394:C:T	2.20517e-06	-1.09731e-10	-1.39609
151113855	chr1:151113855:T:C	2.21615e-06	-1.09731e-10	-1.39113
151113964	chr1:151113964:A:AGAT	2.13266e-06	-1.09731e-10	-1.42953
151114117	chr1:151114117:C:T	1.3347e-05	-1.09731e-10	0.404396
151114158	chr1:151114158:C:T	2.15081e-06	-1.09731e-10	-1.42105
151114240	chr1:151114240:C:T	2.14848e-06	-1.09731e-10	-1.42214
151114342	chr1:151114342:CATAATAAATAAATAAAT:C	1.1598e-05	-1.09731e-10	0.263937
151114443	chr1:151114443:T:G	2.15194e-06	-0.418902	-1.00162
151114484	chr1:151114484:G:A	6.04273e-06	-0.388041	-4.15888e-10
151114781	chr1:151114781:G:A	2.16761e-06	-1.09731e-10	-1.41327
151115100	chr1:151115100:T:C	2.64703e-06	-1.09731e-10	-1.21346
151115312	chr1:151115312:C:T	3.91685e-06	-1.09731e-10	-0.82161
151115351	chr1:151115351:T:C	9.20109e-07	-0.844101	-1.42606
151115414	chr1:151115414:T:G	2.16477e-06	-1.09731e-10	-1.41458
151115576	chr1:151115576:T:C	2.17654e-06	-1.09731e-10	-1.40916
151116104	chr1:151116104:A:G	2.18651e-06	-1.09731e-10	-1.40459
151116221	chr1:151116221:G:A	6.18127e-06	0.674589	-1.03996
151116471	chr1:151116471:G:A	2.99614e-06	-1.09731e-10	-1.08957
151117047	chr1:151117047:T:C	9.30191e-07	-0.8321	-1.42716
151117087	chr1:151117087:C:T	2.72156e-06	-1.09731e-10	-1.18569
151117126	chr1:151117126:A:T	1.14749e-06	-0.626923	-1.42239
151117409	chr1:151117409:G:C	5.51764e-07	-1.4304	-1.35113
151117412	chr1:151117412:A:C	5.9682e-07	-1.42739	-1.27564
151117525	chr1:151117525:T:G	2.20193e-06	-1.09731e-10	-1.39756
151117906	chr1:151117906:A:G	2.13306e-06	-1.09731e-10	-1.42934
151118497	chr1:151118497:G:C	2.14228e-06	-1.09731e-10	-1.42503
151118705	chr1:151118705:A:G	7.22837e-06	0.633814	-0.842697
151118736	chr1:151118736:A:G	2.14684e-06	-1.09731e-10	-1.4229
151118757	chr1:151118757:G:A	1.90364e-06	-1.54313	-4.15888e-10
151118900	chr1:151118900:G:A	2.12451e-06	-1.09731e-10	-1.43336
151119390	chr1:151119390:C:T	6.34675e-06	-0.338954	-4.15888e-10
151119610	chr1:151119610:C:T	1.31246e-06	-0.532083	-1.38291
151119777	chr1:151119777:C:T	2.14899e-06	-1.09731e-10	-1.4219
151119982	chr1:151119982:G:A	2.12901e-06	-1.09731e-10	-1.43124
151120027	chr1:151120027:A:G	2.13369e-06	-1.09731e-10	-1.42904
151120833	chr1:151120833:C:T	4.94201e-07	-1.55201	-1.3397
151120995	chr1:151120995:A:T	2.14259e-06	-1.09731e-10	-1.42488
151121050	chr1:151121050:G:A	8.78193e-07	-0.926306	-1.39048
151121053	chr1:151121053:C:T	2.14018e-06	-1.09731e-10	-1.42601
151121469	chr1:151121469:A:G	3.61201e-06	0.127517	-1.03015
151122272	chr1:151122272:T:C	2.19039e-06	-1.09731e-10	-1.40282
151122432	chr1:151122432:A:G	2.15034e-06	-1.09731e-10	-1.42127
151122519	chr1:151122519:G:A	2.19033e-06	-1.09731e-10	-1.40284
151123018	chr1:151123018:T:C	2.15387e-06	-1.09731e-10	-1.41963
151123895	chr1:151123895:T:C	2.20435e-06	-1.39646	-4.15888e-10
151124877	chr1:151124877:G:A	2.4412e-06	-1.09731e-10	-1.29441
151125023	chr1:151125023:TTTAG:T	9.66995e-07	-0.962905	-1.25755
151125415	chr1:151125415:C:T	2.2184e-06	-1.39011	-4.15888e-10
151125502	chr1:151125502:A:G	1.29125e-05	-1.09731e-10	0.371299
151125770	chr1:151125770:TTTTTTTGTA:T	2.13085e-06	-1.09731e-10	-1.43038
151125844	chr1:151125844:C:A	1.23861e-06	-1.55736	-0.415549
151126346	chr1:151126346:T:C	2.15924e-06	-1.09731e-10	-1.41714
151126711	chr1:151126711:TAGAA:T	5.59781e-06	0.860522	-1.32504
151127081	chr1:151127081:A:G	1.43017e-06	-0.478088	-1.35102
151127222	chr1:151127222:G:A	2.54147e-06	-1.09731e-10	-1.25416
151128494	chr1:151128494:G:C	2.2129e-06	-0.398673	-0.993921
151128664	chr1:151128664:A:G	4.02474e-06	-1.09731e-10	-0.794438
151128771	chr1:151128771:TG:T	1.93962e-06	-1.5244	-4.15888e-10
151128920	chr1:151128920:T:C	4.76318e-07	-1.5592	-1.36937
151128974	chr1:151128974:G:A	1.18215e-05	-1.09731e-10	0.283022
151129271	chr1:151129271:A:G	2.36797e-06	-1.09731e-10	-1.32486
151129288	chr1:151129288:T:C	2.13019e-06	-1.09731e-10	-1.43069
151129407	chr1:151129407:G:C	4.7498e-07	-1.55805	-1.37333
151130097	chr1:151130097:T:A	4.18815e-06	-1.09731e-10	-0.754639
151130463	chr1:151130463:T:A	2.24157e-06	-1.09731e-10	-1.37972
151130606	chr1:151130606:T:C	1.33611e-05	0.405448	-4.15888e-10
151130677	chr1:151130677:G:A	7.19019e-07	-1.13762	-1.37914
151131061	chr1:151131061:C:T	2.13094e-06	-1.09438	-0.335952
151131314	chr1:151131314:T:G	6.51913e-06	0.962396	-1.27455
151131516	chr1:151131516:G:C	0.00103645	-1.55436	6.31102
151131602	chr1:151131602:C:T	4.73494e-07	-1.55083	-1.38368
151131818	chr1:151131818:G:A	4.74069e-07	-1.55703	-1.37627
151132122	chr1:151132122:A:G	5.4353e-06	0.825843	-1.31983
151132474	chr1:151132474:G:A	1.52852e-06	-0.400155	-1.36244
151132670	chr1:151132670:C:T	9.83359e-06	-1.09731e-10	0.0989067
151133637	chr1:151133637:C:T	9.99751e-07	-0.772517	-1.41463
151134347	chr1:151134347:A:G	4.93603e-07	-1.54713	-1.3458
151134466	chr1:151134466:G:A	4.86988e-07	-1.55589	-1.35053
151134568	chr1:151134568:A:G	2.14817e-06	-1.09731e-10	-1.42228
151134757	chr1:151134757:G:A	2.17709e-06	-1.09731e-10	-1.40891
151134828	chr1:151134828:C:G	2.1245e-06	-1.09731e-10	-1.43336
151135020	chr1:151135020:G:A	9.98024e-07	-0.757203	-1.43167
151135315	chr1:151135315:G:A	2.48156e-06	-1.09731e-10	-1.27801
151135375	chr1:151135375:A:G	4.11751e-06	-0.771649	-4.15888e-10
151135386	chr1:151135386:C:T	3.48985e-06	-0.937037	-4.15888e-10
151135701	chr1:151135701:C:G	5.27047e-06	-1.09731e-10	-0.524777
151136403	chr1:151136403:C:T	3.26277e-06	-1.09731e-10	-1.00432
151136642	chr1:151136642:A:C	2.21698e-06	-1.09731e-10	-1.39075
151136736	chr1:151136736:C:T	2.13571e-06	-1.09731e-10	-1.4281
151136772	chr1:151136772:C:A	8.199e-06	-1.09731e-10	-0.0828848
151136850	chr1:151136850:T:G	2.12466e-06	-1.09731e-10	-1.43329
151137261	chr1:151137261:T:C	7.76578e-06	1.04888	-1.18606
151137591	chr1:151137591:G:A	2.17236e-06	-1.09731e-10	-1.41108
151138356	chr1:151138356:G:A	1.32851e-06	-1.5596	-0.343241
151139051	chr1:151139051:C:T	1.5837e-06	-0.323375	-1.40376
151139147	chr1:151139147:G:C	4.31586e-06	-1.09731e-10	-0.724602
151140007	chr1:151140007:T:C	4.80241e-07	-1.54541	-1.37495
151140254	chr1:151140254:A:G	2.47707e-06	-1.27982	-4.15888e-10
151140866	chr1:151140866:C:T	2.15147e-06	-1.09731e-10	-1.42075
151140967	chr1:151140967:T:C	6.19967e-06	-0.362402	-4.15888e-10
151141606	chr1:151141606:C:T	8.96412e-07	-0.879215	-1.41704
151141617	chr1:151141617:G:A	2.27679e-06	-1.09731e-10	-1.36413
151141931	chr1:151141931:A:G	4.16248e-06	-1.09731e-10	-0.760787
151142218	chr1:151142218:T:G	8.69279e-07	-0.909207	-1.41778
151142406	chr1:151142406:C:CT	4.07407e-06	0.62196	-1.40422
151142485	chr1:151142485:G:A	2.12543e-06	-1.09731e-10	-1.43292
151142541	chr1:151142541:G:A	3.13892e-06	-1.04302	-4.15888e-10
151142710	chr1:151142710:C:T	1.21596e-06	-0.695831	-1.29553
151142993	chr1:151142993:C:T	4.98086e-06	-1.09731e-10	-0.581295
151143169	chr1:151143169:C:T	2.43383e-06	-1.25435	-0.0430856
151143276	chr1:151143276:C:T	2.51601e-06	-0.0287573	-1.23547
151143521	chr1:151143521:A:C	2.75604e-06	-0.090067	-1.08303
151143803	chr1:151143803:G:A	1.05061e-06	-0.762548	-1.37498
151144008	chr1:151144008:T:C	2.58719e-06	-1.09731e-10	-1.23632
151144020	chr1:151144020:T:C	2.53434e-06	-0.584131	-0.672835
151144138	chr1:151144138:C:T	8.5046e-07	-1.00914	-1.33973
151144161	chr1:151144161:G:A	2.13131e-06	-1.09731e-10	-1.43016
151144505	chr1:151144505:A:G	2.21048e-06	-1.09731e-10	-1.39369
151144534	chr1:151144534:G:A	1.1012e-06	-1.29824	-0.792254
151145134	chr1:151145134:C:G	2.13787e-06	-1.09731e-10	-1.42709
151145176	chr1:151145176:C:T	2.13787e-06	-1.09731e-10	-1.42709
151145235	chr1:151145235:C:T	9.11863e-06	0.0234219	-4.15888e-10
151146005	chr1:151146005:CA:C	2.39947e-06	-1.09731e-10	-1.31165
151146024	chr1:151146024:T:C	1.44299e-06	-1.19009	-0.63009
151146070	chr1:151146070:G:A	2.12954e-06	-1.09731e-10	-1.43099
151147056	chr1:151147056:C:T	1.54753e-06	-1.22819	-0.522045
151147269	chr1:151147269:G:C	2.69431e-06	-0.65457	-0.541184
151147293	chr1:151147293:T:A	7.53907e-07	-1.04716	-1.42222
151147964	chr1:151147964:T:C	2.36842e-06	-1.09731e-10	-1.32467
151148099	chr1:151148099:C:T	2.22196e-06	-1.09731e-10	-1.38851
151148922	chr1:151148922:TC:T	2.12297e-06	-1.09731e-10	-1.43408
151149569	chr1:151149569:A:G	1.46516e-06	-1.17672	-0.628213
151149619	chr1:151149619:T:C	2.12398e-06	-1.09731e-10	-1.43361
151149858	chr1:151149858:T:C	6.63306e-06	-1.09731e-10	-0.294832
151150013	chr1:151150013:C:T	9.64615e-07	-1.28202	-0.940908
151150232	chr1:151150232:C:T	1.87144e-06	-1.56019	-4.15888e-10
151150778	chr1:151150778:C:T	2.56273e-06	-1.24582	-4.15888e-10
151151494	chr1:151151494:C:T	7.82433e-06	-0.594218	0.464559
151151695	chr1:151151695:T:C	5.07292e-07	-1.43188	-1.43369
151151837	chr1:151151837:G:T	5.56211e-07	-1.43887	-1.33464
151151932	chr1:151151932:A:G	2.18252e-06	-1.09731e-10	-1.40642
151152434	chr1:151152434:G:A	1.99216e-06	-1.49768	-4.15888e-10
151152999	chr1:151152999:A:G	2.19067e-06	-1.09731e-10	-1.40269
151153611	chr1:151153611:C:T	1.90842e-06	-1.54062	-4.15888e-10
151153762	chr1:151153762:G:C	2.3697e-06	-1.09731e-10	-1.32413
151154527	chr1:151154527:G:A	2.32522e-06	-1.09731e-10	-1.34308
151156223	chr1:151156223:T:C	2.31815e-06	-1.09731e-10	-1.34613
151156309	chr1:151156309:C:T	2.17729e-06	-1.09731e-10	-1.40882
151156778	chr1:151156778:A:G	1.86738e-06	-1.15143	-0.410932
151156852	chr1:151156852:G:A	2.18681e-06	-1.09731e-10	-1.40445
151156942	chr1:151156942:C:T	2.19386e-06	-1.09731e-10	-1.40123
151157351	chr1:151157351:G:A	3.67019e-06	-0.886653	-4.15888e-10
151157929	chr1:151157929:A:C	2.21753e-06	-1.09731e-10	-1.3905
151158275	chr1:151158275:A:G	6.83318e-06	-1.09731e-10	-0.265108
151158479	chr1:151158479:T:C	2.8583e-06	-1.09731e-10	-1.13667
151158615	chr1:151158615:A:G	6.82986e-07	-1.20085	-1.36732
151159898	chr1:151159898:C:T	1.33099e-05	-1.09731e-10	0.401613
151159899	chr1:151159899:C:T	3.15929e-06	-1.09731e-10	-1.03655
151160622	chr1:151160622:A:G	2.27684e-06	-1.09731e-10	-1.36411
151160707	chr1:151160707:T:C	3.3799e-06	-1.09731e-10	-0.969052
151160789	chr1:151160789:T:A	2.17344e-05	-1.09731e-10	0.891998
151162485	chr1:151162485:G:C	1.33052e-05	-0.668335	1.06959
151163256	chr1:151163256:T:C	1.83022e-05	-1.09731e-10	0.720123
151163342	chr1:151163342:G:T	1.08988e-05	-1.09731e-10	0.201753
151163379	chr1:151163379:A:C	5.66845e-07	-1.50769	-1.24688
151164668	chr1:151164668:A:G	8.4686e-07	-0.941983	-1.41113
151164692	chr1:151164692:G:C	2.41011e-06	-1.09731e-10	-1.30722
151164748	chr1:151164748:A:C	4.53323e-06	0.34225	-1.01771
151164756	chr1:151164756:T:C	2.31743e-06	-1.09731e-10	-1.34644
151165335	chr1:151165335:G:A	4.74715e-06	-1.09731e-10	-0.629353
151165639	chr1:151165639:C:G	2.40946e-06	-1.09731e-10	-1.30749
151165774	chr1:151165774:G:T	2.18406e-06	-1.09731e-10	-1.40571
151165971	chr1:151165971:A:C	2.40513e-06	-1.09731e-10	-1.30929
151166074	chr1:151166074:T:TC	4.34794e-06	-1.09731e-10	-0.717196
151167283	chr1:151167283:G:A	6.42313e-06	-1.09731e-10	-0.326993
151167346	chr1:151167346:A:G	5.36572e-06	-1.09731e-10	-0.506866
151168562	chr1:151168562:T:C	3.73531e-06	-1.09731e-10	-0.869068
151169445	chr1:151169445:T:C	8.45189e-06	-1.39895	1.34644
151169487	chr1:151169487:G:A	2.35156e-06	-1.09731e-10	-1.33182
151169594	chr1:151169594:C:T	4.21228e-06	-0.748895	-4.15888e-10
151169727	chr1:151169727:A:G	3.76673e-06	-1.09731e-10	-0.86069
151170201	chr1:151170201:T:C	3.6837e-06	-1.09731e-10	-0.882979
151170425	chr1:151170425:C:T	8.24884e-06	-1.09731e-10	-0.0768254
151170456	chr1:151170456:G:A	5.07497e-06	-1.09731e-10	-0.562576
151170527	chr1:151170527:T:C	2.127e-06	-1.09731e-10	-1.43218
151170690	chr1:151170690:C:T	6.57054e-07	-1.42576	-1.18112
151170746	chr1:151170746:AAAG:A	2.12753e-06	-1.09731e-10	-1.43194
151170747	chr1:151170747:A:G	9.52052e-06	0.0665514	-4.15888e-10
151171484	chr1:151171484:A:G	8.98658e-06	-1.09731e-10	0.00883517
151171581	chr1:151171581:C:T	0.000133214	2.91065	-0.205587
151172415	chr1:151172415:C:T	8.07099e-05	-0.572278	2.77624
151173270	chr1:151173270:A:G	2.31279e-06	-1.09731e-10	-1.34844
151173300	chr1:151173300:C:A	8.98658e-06	-1.09731e-10	0.00883517
151173710	chr1:151173710:C:G	7.98174e-06	-1.30387	1.19413
151173719	chr1:151173719:G:A	5.26305e-06	-1.09731e-10	-0.526188
151173942	chr1:151173942:A:G	8.87272e-06	-1.09731e-10	-0.00391647
151175034	chr1:151175034:G:A	8.98658e-06	-1.09731e-10	0.00883517
151175044	chr1:151175044:G:A	4.63215e-06	-1.09731e-10	-0.653877
151175171	chr1:151175171:G:A	2.13603e-06	-1.09731e-10	-1.42795
151175690	chr1:151175690:G:A	2.26739e-06	-1.09731e-10	-1.36827
151176203	chr1:151176203:CAT:C	2.14802e-06	-1.09731e-10	-1.42235
151176544	chr1:151176544:A:G	2.16024e-06	-1.09731e-10	-1.41668
151176976	chr1:151176976:C:T	2.38849e-06	-1.09731e-10	-1.31624
151177014	chr1:151177014:G:A	3.53564e-06	-1.09731e-10	-0.924003
151177125	chr1:151177125:A:G	2.63528e-06	-1.09731e-10	-1.21791
151177213	chr1:151177213:T:G	2.32234e-06	-1.34432	-4.15888e-10
151177942	chr1:151177942:T:C	2.13851e-06	-1.09731e-10	-1.42679
151178381	chr1:151178381:T:C	5.96588e-06	0.474929	-0.87577
151178691	chr1:151178691:TAAAC:T	9.11372e-06	-1.09731e-10	0.0228829
151179139	chr1:151179139:G:A	2.20213e-06	-1.09731e-10	-1.39747
151179316	chr1:151179316:T:C	4.68172e-06	-1.09731e-10	-0.643233
151179486	chr1:151179486:C:G	3.31881e-06	-0.987292	-4.15888e-10
151179499	chr1:151179499:T:G	2.12736e-06	-1.09731e-10	-1.43202
151179631	chr1:151179631:G:A	2.92082e-06	-1.09731e-10	-1.11503
151179683	chr1:151179683:G:A	8.2236e-06	-1.09731e-10	-0.0798892
151179691	chr1:151179691:G:C	2.12308e-06	-1.09731e-10	-1.43403
151180406	chr1:151180406:T:C	9.07165e-06	-1.09731e-10	0.0182562
151180419	chr1:151180419:TC:T	2.1653e-06	-1.09731e-10	-1.41434
151180461	chr1:151180461:CAG:C	1.10389e-05	-1.09731e-10	0.214531
151180488	chr1:151180488:A:C	2.56219e-06	-1.09731e-10	-1.24604
151181296	chr1:151181296:G:A	2.21601e-06	-1.09731e-10	-1.39119
151181330	chr1:151181330:C:T	4.48638e-06	0.430915	-1.11677
151181848	chr1:151181848:G:A	2.23555e-06	-1.09731e-10	-1.38241
151181946	chr1:151181946:T:C	8.957e-06	-1.09731e-10	0.00553775
151182324	chr1:151182324:C:T	2.16483e-06	-1.09731e-10	-1.41456
151183730	chr1:151183730:G:A	8.95165e-06	-1.09731e-10	0.0049407
151184587	chr1:151184587:TTTC:T	1.78396e-05	-1.09731e-10	0.694526
151184617	chr1:151184617:G:A	8.98735e-06	-1.09731e-10	0.00892093
151184976	chr1:151184976:C:T	2.13214e-06	-1.09731e-10	-1.42977
151185289	chr1:151185289:T:C	1.09958e-05	-1.36619	1.57681
151185558	chr1:151185558:C:T	2.26826e-06	-1.09731e-10	-1.36788
151186640	chr1:151186640:G:A	2.47522e-06	-1.09731e-10	-1.28057
151186725	chr1:151186725:G:A	2.14294e-06	-1.42472	-4.15888e-10
151186920	chr1:151186920:C:A	2.2023e-06	-1.09731e-10	-1.3974
151187653	chr1:151187653:T:C	8.98658e-06	-1.09731e-10	0.00883517
151188907	chr1:151188907:T:C	3.64526e-06	-0.893471	-4.15888e-10
151188974	chr1:151188974:C:T	1.54649e-05	-1.09731e-10	0.551673
151189399	chr1:151189399:C:A	1.97874e-06	-1.50444	-4.15888e-10
151190649	chr1:151190649:T:G	2.19612e-06	-1.09731e-10	-1.4002
151190719	chr1:151190719:G:A	2.30216e-06	-1.09731e-10	-1.35305
151190752	chr1:151190752:A:G	3.5793e-06	-1.09731e-10	-0.911732
151190841	chr1:151190841:G:A	1.11164e-05	0.675813	-0.454285
151190950	chr1:151190950:A:C	2.12326e-06	-1.09731e-10	-1.43394
151191005	chr1:151191005:AG:A	9.64791e-06	0.700152	-0.620308
151191201	chr1:151191201:T:C	8.94135e-06	-1.09731e-10	0.00378927
151191364	chr1:151191364:G:T	2.23757e-06	-1.38151	-4.15888e-10
151192304	chr1:151192304:C:T	8.94135e-06	-1.09731e-10	0.00378927
151192543	chr1:151192543:G:A	1.96799e-06	-1.50988	-4.15888e-10
151193245	chr1:151193245:T:C	2.18951e-06	-1.09731e-10	-1.40322
151194564	chr1:151194564:C:T	4.0993e-06	-1.09731e-10	-0.776081
151194896	chr1:151194896:T:G	8.38711e-06	-1.09731e-10	-0.0602015
151195038	chr1:151195038:C:T	9.52895e-06	-1.09731e-10	0.0674371
151195315	chr1:151195315:G:A	9.11288e-06	-1.09731e-10	0.0227915
151195416	chr1:151195416:C:T	2.12467e-06	-1.09731e-10	-1.43328
151195445	chr1:151195445:T:C	2.26752e-06	-1.09731e-10	-1.36821
151196393	chr1:151196393:C:G	1.74408e-06	-1.55807	-0.0725973
151196681	chr1:151196681:C:G	7.35833e-05	1.58568	0.525843
151197081	chr1:151197081:C:T	2.44521e-06	-1.09731e-10	-1.29277
151197276	chr1:151197276:G:T	3.18413e-06	0.403455	-1.43217
151197398	chr1:151197398:G:C	7.94232e-06	-1.09731e-10	-0.114693
151197832	chr1:151197832:G:A	7.561e-06	-1.09731e-10	-0.163894
151199335	chr1:151199335:C:G	7.61496e-05	2.12516	0.0206444
151199433	chr1:151199433:A:T	1.41888e-05	-0.739245	1.2048
151200062	chr1:151200062:G:A	2.13086e-06	-1.09731e-10	-1.43037
151200280	chr1:151200280:T:G	2.20926e-06	-1.09731e-10	-1.39424
151200592	chr1:151200592:C:T	9.64952e-06	-1.09731e-10	0.0800108
151200637	chr1:151200637:A:G	7.89485e-05	2.11067	0.0712263
151200657	chr1:151200657:C:T	8.84459e-06	-1.09731e-10	-0.00709139
151201025	chr1:151201025:G:A	8.11017e-07	-1.56019	-0.83617
151201365	chr1:151201365:T:C	9.32948e-06	-1.09731e-10	0.0462814
151201780	chr1:151201780:T:G	9.1584e-06	-1.09731e-10	0.0277742
151201819	chr1:151201819:A:G	8.9478e-05	2.12167	0.185425
151202091	chr1:151202091:ACT:A	9.23413e-06	-1.09731e-10	0.0360086
151202147	chr1:151202147:A:G	2.12769e-06	-1.09731e-10	-1.43186
151202258	chr1:151202258:G:A	2.14719e-06	-1.09731e-10	-1.42274
151202296	chr1:151202296:A:G	4.02239e-05	2.68766	-1.1801
151202849	chr1:151202849:T:G	2.52066e-06	-1.09731e-10	-1.26238
151202926	chr1:151202926:C:T	2.30814e-06	-1.09731e-10	-1.35046
151202929	chr1:151202929:C:G	2.24399e-06	-1.37864	-4.15888e-10
151203364	chr1:151203364:G:A	6.95679e-06	-1.09731e-10	-0.247179
151203899	chr1:151203899:C:G	3.4641e-06	0.48894	-1.43338
151204076	chr1:151204076:T:C	9.22806e-06	-1.09731e-10	0.0353515
151204152	chr1:151204152:C:G	2.29955e-06	-1.09731e-10	-1.35419
151204286	chr1:151204286:C:T	6.16596e-05	2.58526	-0.65053
151204512	chr1:151204512:C:T	9.22673e-06	-1.09731e-10	0.0352073
151204615	chr1:151204615:C:T	9.23579e-06	-1.09731e-10	0.0361886
151204620	chr1:151204620:A:G	2.16601e-06	-1.09731e-10	-1.41401
151204726	chr1:151204726:C:T	2.41668e-06	-1.09731e-10	-1.3045
151206015	chr1:151206015:G:A	3.7717e-06	0.465443	-1.32482
151206100	chr1:151206100:A:G	2.38235e-06	-1.09731e-10	-1.31881
151206180	chr1:151206180:A:G	2.29451e-06	-1.09731e-10	-1.35638
151206845	chr1:151206845:C:T	9.32974e-06	-1.09731e-10	0.0463096
151207467	chr1:151207467:C:T	4.04403e-05	2.5537	-1.04077
151207610	chr1:151207610:T:C	7.17856e-06	-1.09731e-10	-0.215798
151207751	chr1:151207751:T:C	4.63245e-06	-1.09731e-10	-0.653812
151208158	chr1:151208158:C:A	2.1321e-06	-1.09731e-10	-1.42979
151208661	chr1:151208661:G:A	2.97166e-06	-1.09731e-10	-1.09778
151208983	chr1:151208983:C:T	4.73771e-06	-1.09731e-10	-0.631344
151209688	chr1:151209688:C:T	8.06621e-06	-1.09731e-10	-0.0992133
151209807	chr1:151209807:C:T	2.20634e-06	-1.09731e-10	-1.39556
151210004	chr1:151210004:C:G	2.22975e-06	-1.09731e-10	-1.38501
151210477	chr1:151210477:C:T	3.63138e-05	2.45476	-1.04946
151210637	chr1:151210637:T:A	2.14755e-06	-1.42257	-4.15888e-10
151210684	chr1:151210684:CAA:C	2.20935e-06	-1.09731e-10	-1.3942
151211063	chr1:151211063:T:G	2.26931e-06	-1.09731e-10	-1.36742
151211825	chr1:151211825:C:T	2.41362e-06	-1.09731e-10	-1.30577
151212263	chr1:151212263:A:C	4.66792e-06	-1.09731e-10	-0.646184
151212573	chr1:151212573:C:T	4.55763e-06	0.763648	-1.43374
151212578	chr1:151212578:T:A	6.17886e-06	-1.09731e-10	-0.365764
151213014	chr1:151213014:T:C	2.28219e-06	-1.09731e-10	-1.36176
151213016	chr1:151213016:G:A	2.38726e-06	-1.09731e-10	-1.31675
151213026	chr1:151213026:A:G	1.80237e-06	-1.04799	-0.549807
151213476	chr1:151213476:A:G	1.876e-06	-1.55775	-4.15888e-10
151213611	chr1:151213611:G:A	4.6154e-06	-0.326918	-0.330582
151213643	chr1:151213643:A:G	7.17785e-06	-1.09731e-10	-0.215898
151214265	chr1:151214265:T:C	9.22908e-06	-1.09731e-10	0.0354622
151214275	chr1:151214275:T:A	4.61411e-05	2.00469	-0.359883
151214641	chr1:151214641:A:G	2.5451e-06	-1.09731e-10	-1.25273
151214692	chr1:151214692:A:T	2.15358e-06	-1.09731e-10	-1.41977
151215110	chr1:151215110:A:G	2.34639e-06	-1.33402	-4.15888e-10
151215171	chr1:151215171:C:T	2.1282e-06	-1.09731e-10	-1.43162
151215353	chr1:151215353:A:C	2.13167e-06	-1.09731e-10	-1.42999
151215704	chr1:151215704:G:A	2.12328e-06	-1.09731e-10	-1.43393
151216616	chr1:151216616:C:T	7.27172e-06	-1.09731e-10	-0.202905
151216626	chr1:151216626:TTTCTC:T	9.26492e-06	-1.09731e-10	0.0393375
151216640	chr1:151216640:G:T	2.43431e-06	-1.09731e-10	-1.29724
151216642	chr1:151216642:A:G	7.91099e-06	-1.09731e-10	-0.118644
151217624	chr1:151217624:C:T	3.25892e-05	2.32335	-1.02626
151217783	chr1:151217783:A:T	2.12758e-06	-1.09731e-10	-1.43191
151218367	chr1:151218367:A:G	5.68091e-06	-1.09731e-10	-0.449787
151218621	chr1:151218621:A:G	9.61812e-06	-1.09731e-10	0.076751
151219455	chr1:151219455:G:A	2.34855e-06	-1.09731e-10	-1.3331
151219640	chr1:151219640:T:G	7.23859e-06	-1.09731e-10	-0.207471
151219820	chr1:151219820:A:G	8.3816e-06	-1.09731e-10	-0.0608591
151219900	chr1:151219900:G:A	8.21374e-05	1.84048	0.381013
151219990	chr1:151219990:G:T	8.66271e-05	-0.533885	2.8086
151220423	chr1:151220423:T:C	7.18731e-06	-1.09731e-10	-0.21458
151220663	chr1:151220663:C:T	2.24598e-06	-1.09731e-10	-1.37776
151220770	chr1:151220770:C:T	9.22419e-06	-1.09731e-10	0.0349316
151220819	chr1:151220819:C:T	9.21489e-06	-1.09731e-10	0.0339231
151221328	chr1:151221328:A:T	2.12315e-06	-1.09731e-10	-1.434
151221421	chr1:151221421:A:G	3.91063e-05	2.51724	-1.03786
151221923	chr1:151221923:G:A	9.19932e-06	-1.09731e-10	0.0322318
151222268	chr1:151222268:A:G	2.18555e-06	-1.09731e-10	-1.40503
151222856	chr1:151222856:T:A	1.10563e-05	-0.57509	0.79119
151223156	chr1:151223156:C:G	4.0007e-06	-1.09731e-10	-0.800429
151223288	chr1:151223288:T:C	2.32563e-05	-0.702721	1.6624
151223800	chr1:151223800:C:T	2.12288e-06	-1.09731e-10	-1.43413
151223947	chr1:151223947:G:A	2.12881e-06	-1.09731e-10	-1.43134
151224678	chr1:151224678:C:G	4.17735e-06	-1.09731e-10	-0.75722
151224685	chr1:151224685:A:T	2.26334e-06	-1.09731e-10	-1.37005
151224785	chr1:151224785:A:G	9.20732e-06	-1.09731e-10	0.0331008
151225051	chr1:151225051:C:A	9.23607e-06	-1.09731e-10	0.0362193
151225455	chr1:151225455:G:A	2.12354e-06	-1.09731e-10	-1.43381
151225642	chr1:151225642:G:A	9.11332e-06	-1.09731e-10	0.0228398
151225727	chr1:151225727:C:T	4.65542e-06	-0.648866	-4.15888e-10
151226118	chr1:151226118:T:C	9.44438e-06	-1.09731e-10	0.0585218
151226123	chr1:151226123:T:C	3.56199e-06	0.491789	-1.40837
151226328	chr1:151226328:A:G	2.13004e-06	-1.43076	-4.15888e-10
151226644	chr1:151226644:T:C	8.40153e-06	-1.09731e-10	-0.0584837
151226882	chr1:151226882:T:G	2.24363e-06	-1.09731e-10	-1.3788
151227038	chr1:151227038:A:G	0.000456838	3.28358	0.653853
151228187	chr1:151228187:G:A	2.37387e-06	-1.09731e-10	-1.32237
151228237	chr1:151228237:C:T	1.96895e-06	-1.5094	-4.15888e-10
151228522	chr1:151228522:A:G	9.2272e-06	-1.09731e-10	0.0352575
151228831	chr1:151228831:A:G	2.12524e-06	-1.09731e-10	-1.43301
151229051	chr1:151229051:C:T	9.12554e-06	-1.09731e-10	0.0241795
151229440	chr1:151229440:A:C	7.22875e-06	-1.09731e-10	-0.208831
151229528	chr1:151229528:A:G	9.51743e-06	-1.09731e-10	0.0662276
151229592	chr1:151229592:C:T	1.2344e-06	-1.0932	-0.883111
151229691	chr1:151229691:G:C	1.60269e-05	1.50273	-0.915363
151229819	chr1:151229819:C:T	2.52858e-06	-1.09731e-10	-1.25924
151230834	chr1:151230834:G:A	2.12288e-06	-1.09731e-10	-1.43413
151230837	chr1:151230837:C:T	6.6605e-05	2.31275	-0.300868
151231112	chr1:151231112:C:T	9.35663e-06	-1.09731e-10	0.0491877
151231954	chr1:151231954:A:G	2.22044e-06	-1.09731e-10	-1.38919
151232156	chr1:151232156:C:G	8.65306e-07	-1.56003	-0.771538
151232827	chr1:151232827:A:G	6.61475e-05	2.00121	0.00377722
151232873	chr1:151232873:A:G	1.12885e-05	-0.519257	0.756147
151232883	chr1:151232883:A:G	7.19689e-06	-1.09731e-10	-0.213249
151233023	chr1:151233023:C:T	2.19042e-06	-1.09731e-10	-1.40281
151233250	chr1:151233250:C:T	4.21972e-06	-1.09731e-10	-0.747129
151233495	chr1:151233495:A:G	1.61793e-05	-0.630517	1.22735
151234081	chr1:151234081:T:G	2.29218e-06	-1.3574	-4.15888e-10
151234858	chr1:151234858:C:T	6.76621e-05	2.25814	-0.230515
151235535	chr1:151235535:A:G	2.12371e-06	-1.09731e-10	-1.43373
151236563	chr1:151236563:G:T	2.28549e-06	-1.09731e-10	-1.36032
151236587	chr1:151236587:C:T	5.0778e-05	1.9349	-0.194332
151236613	chr1:151236613:T:C	2.26834e-06	-1.09731e-10	-1.36785
151237098	chr1:151237098:G:A	8.41802e-06	-1.09731e-10	-0.0565231
151237248	chr1:151237248:T:C	2.12308e-06	-1.09731e-10	-1.43403
151237542	chr1:151237542:C:G	9.51082e-06	-1.09731e-10	0.0655325
151237650	chr1:151237650:G:A	2.72678e-05	-0.667343	1.78615
151237794	chr1:151237794:C:G	9.04944e-06	-1.09731e-10	0.0158051
151237816	chr1:151237816:G:A	3.59144e-06	-0.908345	-4.15888e-10
151237845	chr1:151237845:G:A	2.84241e-06	-1.09731e-10	-1.14225
151237859	chr1:151237859:TAGG:T	3.64065e-06	0.512177	-1.40691
151238071	chr1:151238071:CCTT:C	9.49173e-06	-1.09731e-10	0.0635237
151238313	chr1:151238313:C:T	5.97709e-05	2.30814	-0.404522
151239522	chr1:151239522:C:G	9.46388e-06	-1.09731e-10	0.0605851
151239523	chr1:151239523:T:C	9.60033e-06	-1.09731e-10	0.0748995
151239544	chr1:151239544:T:C	2.22295e-06	-1.09731e-10	-1.38806
151239666	chr1:151239666:T:TA	8.40612e-06	-1.09731e-10	-0.0579377
151240887	chr1:151240887:C:T	2.46792e-06	-1.09731e-10	-1.28352
151240931	chr1:151240931:A:G	5.02395e-05	2.43965	-0.709749
151241001	chr1:151241001:C:T	2.12289e-06	-1.09731e-10	-1.43412
151241117	chr1:151241117:A:G	8.2631e-06	-1.09731e-10	-0.0750979
151241297	chr1:151241297:T:C	5.16022e-06	-1.09731e-10	-0.545919
151241722	chr1:151241722:C:T	2.39735e-06	-1.09731e-10	-1.31253
151241874	chr1:151241874:C:T	4.3594e-06	-0.714564	-4.15888e-10
151241883	chr1:151241883:G:A	6.46107e-06	-1.09731e-10	-0.321102
151241887	chr1:151241887:T:G	4.35549e-06	-1.09731e-10	-0.715461
151242535	chr1:151242535:A:G	2.01527e-06	-1.48614	-4.15888e-10
151242869	chr1:151242869:T:C	1.02332e-05	0.138745	-4.15888e-10
151243039	chr1:151243039:T:C	8.1865e-06	-1.09731e-10	-0.0844109
151244015	chr1:151244015:G:T	2.12368e-06	-1.09731e-10	-1.43375
151244604	chr1:151244604:C:T	6.27268e-06	-1.09731e-10	-0.350694
151244685	chr1:151244685:T:G	2.12857e-06	-1.09731e-10	-1.43145
151244853	chr1:151244853:G:A	4.53203e-06	-0.675728	-4.15888e-10
151244881	chr1:151244881:A:G	2.14337e-06	-1.09731e-10	-1.42452
151245262	chr1:151245262:C:T	6.2566e-05	1.91449	0.0348373
151245681	chr1:151245681:G:A	9.0452e-06	-1.09731e-10	0.0153363
151245726	chr1:151245726:T:G	6.4198e-06	-1.09731e-10	-0.327511
151245811	chr1:151245811:T:C	9.97873e-06	-1.09731e-10	0.113558
151246367	chr1:151246367:T:C	2.12865e-06	-1.09731e-10	-1.43141
151247461	chr1:151247461:T:C	8.92327e-06	-1.09731e-10	0.00176533
151247495	chr1:151247495:G:A	2.12535e-06	-1.09731e-10	-1.43296
151248417	chr1:151248417:AAG:A	3.12892e-05	2.35092	-1.09455
151248537	chr1:151248537:T:C	1.54614e-06	-1.40011	-0.351021
151249815	chr1:151249815:T:TA	2.87413e-06	0.302736	-1.43389
151249968	chr1:151249968:T:C	6.44766e-06	-1.09731e-10	-0.32318
151250036	chr1:151250036:T:A	2.33247e-06	-1.09731e-10	-1.33997
151250361	chr1:151250361:G:A	7.98548e-06	-1.09731e-10	-0.109272
151250585	chr1:151250585:AAG:A	3.20558e-05	-0.301899	1.58248
151250691	chr1:151250691:A:C	8.21251e-06	-1.09731e-10	-0.0812391
151251017	chr1:151251017:C:T	1.64535e-06	-1.45403	-0.23491
151251124	chr1:151251124:TGGGTGCACG:T	4.91127e-06	-1.09731e-10	-0.595365
151251128	chr1:151251128:T:C	2.18579e-06	-1.09731e-10	-1.40492
151251844	chr1:151251844:C:T	3.1719e-06	-1.03257	-4.15888e-10
151252454	chr1:151252454:C:G	8.2894e-06	-1.09731e-10	-0.0719203
151252596	chr1:151252596:A:G	4.78246e-06	-1.09731e-10	-0.621942
151253347	chr1:151253347:C:T	8.97168e-06	-1.09731e-10	0.00717493
151253385	chr1:151253385:C:T	1.8122e-06	-1.53882	-0.0535385
151254831	chr1:151254831:G:T	2.3819e-06	-1.09731e-10	-1.319
151255792	chr1:151255792:T:G	1.88864e-06	-1.55104	-4.15888e-10
151256205	chr1:151256205:G:A	2.15699e-06	-1.09731e-10	-1.41818
151256369	chr1:151256369:AAAT:A	6.24496e-06	-0.355123	-4.15888e-10
151256476	chr1:151256476:T:G	1.55923e-06	-1.55678	-0.185927
151256939	chr1:151256939:A:G	8.4246e-06	-1.09731e-10	-0.0557417
151256952	chr1:151256952:T:C	2.26663e-06	-1.09731e-10	-1.36861
151257049	chr1:151257049:G:A	8.34746e-06	-1.09731e-10	-0.0649401
151257954	chr1:151257954:G:A	0.00420751	5.44826	0.709473
151258552	chr1:151258552:C:T	3.16592e-06	-1.09731e-10	-1.03445
151258856	chr1:151258856:A:G	8.38534e-06	-1.09731e-10	-0.0604124
151258970	chr1:151258970:T:G	1.14869e-06	-0.63814	-1.41014
151259032	chr1:151259032:A:G	8.40852e-06	-1.09731e-10	-0.0576517
151259070	chr1:151259070:T:C	8.30818e-05	2.01148	0.22145
151259161	chr1:151259161:T:A	3.85964e-05	2.43425	-0.96799
151259382	chr1:151259382:CACTCAAA:C	8.34349e-06	-1.09731e-10	-0.0654163
151259450	chr1:151259450:T:C	6.55242e-06	-1.09731e-10	-0.307063
151260104	chr1:151260104:G:A	9.13255e-06	-1.09731e-10	0.0249471
151260611	chr1:151260611:A:G	2.14251e-06	-1.09731e-10	-1.42492
151260631	chr1:151260631:G:A	4.7557e-06	-0.627554	-4.15888e-10
151260714	chr1:151260714:T:C	3.73272e-06	-1.09731e-10	-0.869761
151260725	chr1:151260725:T:C	6.37768e-06	-1.09731e-10	-0.334094
151260966	chr1:151260966:C:T	1.18839e-05	-1.09731e-10	0.288288
151261012	chr1:151261012:ATTAT:A	1.96076e-06	-1.51356	-4.15888e-10
151261044	chr1:151261044:C:A	2.1465e-06	-1.09731e-10	-1.42306
151261706	chr1:151261706:C:A	4.56946e-05	2.5645	-0.929422
151261825	chr1:151261825:T:C	8.80673e-05	2.24185	0.0493546
151261891	chr1:151261891:G:A	2.15709e-06	-1.09731e-10	-1.41814
151263399	chr1:151263399:G:A	2.16857e-06	-1.09731e-10	-1.41283
151263450	chr1:151263450:G:A	7.02488e-07	-1.55946	-0.980562
151263618	chr1:151263618:G:C	5.3758e-06	-1.09731e-10	-0.50499
151263724	chr1:151263724:G:A	7.90356e-06	-1.09731e-10	-0.119584
151263885	chr1:151263885:T:C	2.12682e-06	-1.09731e-10	-1.43227
151264247	chr1:151264247:G:A	3.02497e-06	-1.09731e-10	-1.08
151264379	chr1:151264379:C:G	2.19062e-06	-1.09731e-10	-1.40271
151264423	chr1:151264423:TG:T	2.38407e-06	-1.09731e-10	-1.31809
151264526	chr1:151264526:G:A	2.29611e-06	-1.09731e-10	-1.35568
151265113	chr1:151265113:TC:T	9.89425e-05	2.29016	0.117481
151265630	chr1:151265630:G:A	2.33807e-06	-1.09731e-10	-1.33757
151265710	chr1:151265710:C:G	2.18281e-06	-1.09731e-10	-1.40628
151265746	chr1:151265746:G:A	4.31529e-05	2.73329	-1.15544
151266575	chr1:151266575:T:C	4.28927e-05	1.84409	-0.272289
151266912	chr1:151266912:A:G	9.03785e-06	-1.09731e-10	0.0145238
151267094	chr1:151267094:C:T	4.1404e-05	2.58618	-1.0497
151267244	chr1:151267244:G:A	8.43167e-06	-1.09731e-10	-0.0549025
151267413	chr1:151267413:G:A	8.34746e-06	-1.09731e-10	-0.0649401
151267555	chr1:151267555:GTC:G	8.29788e-06	-1.09731e-10	-0.070897
151268066	chr1:151268066:G:C	4.4852e-05	2.79481	-1.17834
151268238	chr1:151268238:T:G	2.15748e-06	-1.09731e-10	-1.41796
151268246	chr1:151268246:C:T	2.22562e-06	-1.09731e-10	-1.38686
151268543	chr1:151268543:T:A	4.04125e-06	-1.09731e-10	-0.790343
151268554	chr1:151268554:A:T	4.91229e-06	-0.595157	-4.15888e-10
151268832	chr1:151268832:C:T	2.12881e-06	-1.09731e-10	-1.43133
151269099	chr1:151269099:A:G	2.14068e-06	-1.09731e-10	-1.42577
151269381	chr1:151269381:A:C	7.4731e-06	-1.09731e-10	-0.175588
151269390	chr1:151269390:G:A	2.84586e-06	-1.09731e-10	-1.14103
151269433	chr1:151269433:G:C	1.20203e-06	-0.755225	-1.24767
151269835	chr1:151269835:T:C	2.80992e-06	-1.09731e-10	-1.15374
151270274	chr1:151270274:G:A	2.12555e-06	-1.09731e-10	-1.43287
151270989	chr1:151270989:G:T	1.07746e-05	-1.09731e-10	0.190296
151271327	chr1:151271327:G:A	2.28495e-06	-1.09731e-10	-1.36055
151271558	chr1:151271558:T:G	3.80382e-06	-1.09731e-10	-0.850891
151272148	chr1:151272148:C:T	3.54583e-06	-1.09731e-10	-0.921125
151272156	chr1:151272156:C:T	3.80247e-06	-1.09731e-10	-0.851248
151272216	chr1:151272216:T:C	8.06796e-06	-1.09731e-10	-0.0989967
151272510	chr1:151272510:C:G	6.93332e-05	2.14617	-0.0941431
151273123	chr1:151273123:T:C	1.35761e-06	-1.55997	-0.3212
151273195	chr1:151273195:A:G	5.30893e-07	-1.51853	-1.30156
151273765	chr1:151273765:C:G	0.000242459	2.82206	0.481876
151273786	chr1:151273786:CCT:C	2.23424e-06	-1.09731e-10	-1.383
151274183	chr1:151274183:A:G	2.73114e-06	-1.09731e-10	-1.18218
151274575	chr1:151274575:G:C	3.18231e-06	-1.09731e-10	-1.02929
151274861	chr1:151274861:T:A	1.16705e-05	-1.09731e-10	0.270171
151275522	chr1:151275522:C:T	0.000452174	5.26559	-1.33842
151275995	chr1:151275995:C:T	3.07103e-06	-1.09731e-10	-1.06489
151276380	chr1:151276380:C:T	1.46781e-05	-1.09731e-10	0.499457
151276659	chr1:151276659:T:A	7.2908e-06	-1.09731e-10	-0.200284
151277698	chr1:151277698:CCA:C	2.09772e-06	-0.217403	-1.22865
151277945	chr1:151277945:A:G	0.000250906	4.69151	-1.35333
151278181	chr1:151278181:T:C	2.24907e-06	-1.09731e-10	-1.37638
151278243	chr1:151278243:TG:T	2.21061e-06	-1.09731e-10	-1.39363
151278361	chr1:151278361:A:T	0.000355159	4.67588	-0.990211
151278803	chr1:151278803:T:C	2.21039e-06	-1.09731e-10	-1.39373
151278905	chr1:151278905:G:A	2.4537e-06	-1.09731e-10	-1.2893
151279692	chr1:151279692:T:C	2.13027e-06	-1.09731e-10	-1.43065
151279854	chr1:151279854:T:C	1.54169e-05	-1.09731e-10	0.548565
151280446	chr1:151280446:T:C	2.12921e-06	-1.09731e-10	-1.43115
151280718	chr1:151280718:A:G	2.14572e-06	-1.09731e-10	-1.42342
151281459	chr1:151281459:T:A	4.63816e-06	-1.09731e-10	-0.652581
151281547	chr1:151281547:A:C	2.21872e-06	-0.186315	-1.20365
151281560	chr1:151281560:T:A	1.96642e-06	-1.51068	-4.15888e-10
151281565	chr1:151281565:T:C	0.000305592	2.21379	1.32157
151282082	chr1:151282082:A:G	2.17573e-06	-1.09731e-10	-1.40953
151283612	chr1:151283612:C:G	0.00040623	5.14384	-1.32382
151284131	chr1:151284131:G:A	6.96163e-06	-1.09731e-10	-0.246483
151284514	chr1:151284514:C:T	1.89685e-06	-1.5467	-4.15888e-10
151285263	chr1:151285263:C:T	0.000114493	3.94108	-1.38747
151285312	chr1:151285312:T:C	2.18756e-06	-1.09731e-10	-1.40411
151285838	chr1:151285838:T:C	8.99421e-06	0.00968381	-4.15888e-10
151286567	chr1:151286567:C:T	1.50236e-06	-0.373199	-1.40666
151287067	chr1:151287067:G:A	2.04298e-06	-0.256312	-1.21618
151287611	chr1:151287611:C:T	2.16366e-06	-1.09731e-10	-1.4151
151289257	chr1:151289257:A:C	2.22644e-06	-1.09731e-10	-1.3865
151291219	chr1:151291219:C:G	2.23362e-06	-1.09731e-10	-1.38327
151292037	chr1:151292037:A:G	2.22929e-06	-1.09731e-10	-1.38521
151292138	chr1:151292138:C:T	2.20663e-06	-1.09731e-10	-1.39543
151292483	chr1:151292483:C:T	7.08599e-06	-1.09731e-10	-0.228777
151293457	chr1:151293457:G:A	2.21765e-06	-1.09731e-10	-1.39045
151293655	chr1:151293655:C:T	2.23377e-06	-1.09731e-10	-1.38321
151294266	chr1:151294266:G:A	4.82851e-05	-1.09731e-10	1.69023
151295188	chr1:151295188:T:A	2.23509e-06	-1.09731e-10	-1.38261
151295967	chr1:151295967:C:T	4.52104e-06	-0.678155	-4.15888e-10
151296104	chr1:151296104:G:C	8.13331e-06	-1.09731e-10	-0.0909302
151296399	chr1:151296399:G:A	2.29154e-06	-1.09731e-10	-1.35767
151296616	chr1:151296616:G:A	7.80897e-06	-1.09731e-10	-0.131624
151296836	chr1:151296836:C:T	3.05073e-06	-1.09731e-10	-1.07152
151296939	chr1:151296939:T:C	8.19543e-07	-1.09573	-1.29018
151297187	chr1:151297187:T:A	6.00537e-05	-1.09731e-10	1.90834
151297344	chr1:151297344:T:C	1.05611e-05	-1.09731e-10	0.170276
151297394	chr1:151297394:TAC:T	0.00167234	6.22175	-0.986666
151297833	chr1:151297833:C:T	2.23256e-06	-1.09731e-10	-1.38375
151299262	chr1:151299262:A:AG	2.24521e-06	-1.09731e-10	-1.3781
151299298	chr1:151299298:C:G	2.44519e-06	-1.09731e-10	-1.29277
151299306	chr1:151299306:A:C	0.000460594	5.33358	-1.38796
151299932	chr1:151299932:A:T	2.32496e-06	-1.09731e-10	-1.3432
151299975	chr1:151299975:T:C	0.0181127	5.99593	1.62154
151300827	chr1:151300827:C:A	2.23241e-06	-1.09731e-10	-1.38382
151301250	chr1:151301250:C:G	0.000148463	3.28737	-0.473933
151301463	chr1:151301463:T:C	2.30201e-06	-1.09731e-10	-1.35311
151301633	chr1:151301633:G:A	2.45024e-06	-1.09731e-10	-1.29071
151301766	chr1:151301766:T:C	1.07692e-05	-1.09731e-10	0.189789
151302458	chr1:151302458:C:T	3.58275e-06	-1.09731e-10	-0.910767
151302476	chr1:151302476:G:C	2.2818e-06	-1.09731e-10	-1.36193
151302889	chr1:151302889:C:T	0.0471491	7.60056	0.973613
151302957	chr1:151302957:A:G	2.56031e-06	-1.09731e-10	-1.24677
151303799	chr1:151303799:C:T	2.21664e-06	-1.09731e-10	-1.3909
151304196	chr1:151304196:A:T	2.46913e-06	-1.09731e-10	-1.28303
151304854	chr1:151304854:G:A	2.22995e-06	-1.09731e-10	-1.38492
151304885	chr1:151304885:A:G	2.25726e-06	-1.09731e-10	-1.37275
151304886	chr1:151304886:G:T	7.89872e-06	-1.09731e-10	-0.120197
151305115	chr1:151305115:C:A	2.24246e-06	-1.09731e-10	-1.37933
151305309	chr1:151305309:A:G	2.21437e-06	-1.09731e-10	-1.39193
151305497	chr1:151305497:G:A	2.26068e-06	-1.09731e-10	-1.37123
151307379	chr1:151307379:G:A	2.12004e-06	-0.308394	-1.12707
151308255	chr1:151308255:A:G	2.36789e-06	-1.09731e-10	-1.3249
151308519	chr1:151308519:T:C	0.0262622	6.21599	1.773
151308682	chr1:151308682:T:C	7.48987e-06	-1.09731e-10	-0.173346
151309429	chr1:151309429:G:A	2.14829e-06	-1.09731e-10	-1.42222
151310065	chr1:151310065:G:A	9.54738e-06	-1.09731e-10	0.069369
151310365	chr1:151310365:A:C	2.00935e-06	-0.348569	-1.14052
151310543	chr1:151310543:T:C	0.00030318	4.90787	-1.38044
151311266	chr1:151311266:T:C	2.28652e-06	-1.09731e-10	-1.35987
151312153	chr1:151312153:C:A	9.35377e-06	-1.09731e-10	0.0488819
151313347	chr1:151313347:G:A	2.70695e-06	-1.19107	-4.15888e-10
151314052	chr1:151314052:T:C	2.21559e-06	-1.09731e-10	-1.39138
151315001	chr1:151315001:C:T	3.05043e-06	-1.09731e-10	-1.07162
151315039	chr1:151315039:C:T	8.89286e-06	-1.09731e-10	-0.00164902
151315121	chr1:151315121:C:T	2.21421e-06	-1.09731e-10	-1.392
151315154	chr1:151315154:T:A	0.0493752	6.68151	1.93879
151315503	chr1:151315503:A:ATAT	2.33532e-06	-1.09731e-10	-1.33875
151315696	chr1:151315696:G:A	0.0400559	6.36647	2.04466
151315915	chr1:151315915:G:A	2.33283e-06	-1.09731e-10	-1.33981
151316020	chr1:151316020:A:G	2.50846e-06	-1.09731e-10	-1.26723
151317009	chr1:151317009:T:G	2.21779e-06	-1.09731e-10	-1.39039
151317948	chr1:151317948:T:A	0.000924772	5.06536	-0.422707
151318488	chr1:151318488:G:A	1.88506e-06	-1.55294	-4.15888e-10
151318532	chr1:151318532:G:C	8.70723e-06	-0.0227438	-4.15888e-10
151318767	chr1:151318767:G:A	0.00029824	4.90525	-1.39425
151319225	chr1:151319225:T:C	0.000212981	4.57225	-1.39795
151319406	chr1:151319406:T:C	2.24566e-06	-1.09731e-10	-1.3779
151320079	chr1:151320079:G:A	6.21627e-07	-1.55411	-1.1082
151320671	chr1:151320671:G:T	2.16934e-06	-1.09731e-10	-1.41248
151320922	chr1:151320922:C:T	3.72402e-06	-1.09731e-10	-0.872093
151321846	chr1:151321846:C:T	3.93728e-06	-1.09731e-10	-0.816409
151322585	chr1:151322585:A:G	0.000570912	5.39991	-1.23957
151322999	chr1:151322999:G:A	2.52261e-06	-0.139602	-1.122
151323021	chr1:151323021:G:A	2.56181e-06	-1.24619	-4.15888e-10
151323376	chr1:151323376:G:A	1.1912e-06	-1.55666	-0.455276
151323629	chr1:151323629:G:A	2.22945e-06	-1.09731e-10	-1.38514
151323632	chr1:151323632:G:A	5.16223e-06	-1.09731e-10	-0.545528
151324084	chr1:151324084:G:A	2.22642e-06	-1.09731e-10	-1.3865
151324175	chr1:151324175:G:A	2.53413e-06	-0.161307	-1.09574
151324207	chr1:151324207:C:T	2.21758e-06	-1.09731e-10	-1.39048
151324237	chr1:151324237:G:A	2.20355e-06	-1.09731e-10	-1.39683
151324379	chr1:151324379:T:A	6.07662e-06	-1.09731e-10	-0.38245
151324687	chr1:151324687:G:A	1.00592e-05	-1.09731e-10	0.121595
151324881	chr1:151324881:A:T	2.13661e-06	-1.09731e-10	-1.42768
151324919	chr1:151324919:T:A	2.21527e-06	-1.09731e-10	-1.39152
151325226	chr1:151325226:C:T	2.30808e-06	-1.09731e-10	-1.35048
151327826	chr1:151327826:A:G	1.23545e-05	-1.09731e-10	0.32712
151327866	chr1:151327866:G:A	4.4817e-06	-0.686895	-4.15888e-10
151328177	chr1:151328177:G:A	7.91328e-06	-0.118355	-4.15888e-10
151328438	chr1:151328438:A:G	2.28802e-06	-1.09731e-10	-1.35921
151329299	chr1:151329299:T:C	4.0403e-06	-1.09731e-10	-0.790579
151329383	chr1:151329383:G:C	2.33484e-06	-0.158533	-1.18042
151329992	chr1:151329992:C:T	1.99438e-06	-1.49656	-4.15888e-10
151330706	chr1:151330706:C:T	2.61529e-06	-0.134654	-1.09087
151331249	chr1:151331249:T:G	2.13672e-06	-1.09731e-10	-1.42762
151331333	chr1:151331333:C:T	2.25379e-06	-1.09731e-10	-1.37428
151331495	chr1:151331495:TA:T	0.000778574	5.89799	-1.42742
151332668	chr1:151332668:T:C	2.59463e-06	-1.09731e-10	-1.23345
151333567	chr1:151333567:G:A	8.09584e-06	-1.09731e-10	-0.0955475
151333747	chr1:151333747:T:C	3.4819e-06	0.407413	-1.34673
151333774	chr1:151333774:C:A	6.29513e-06	-1.09731e-10	-0.347122
151333794	chr1:151333794:C:G	2.52013e-06	-1.09731e-10	-1.26259
151333874	chr1:151333874:G:A	2.19238e-06	-1.09731e-10	-1.40191
151333925	chr1:151333925:G:A	3.94661e-06	-1.09731e-10	-0.814042
151334068	chr1:151334068:A:G	2.17447e-06	-1.09731e-10	-1.41011
151334252	chr1:151334252:G:A	3.91957e-06	-0.820917	-4.15888e-10
151334400	chr1:151334400:G:A	2.22325e-06	-1.09731e-10	-1.38793
151334454	chr1:151334454:A:G	9.78416e-06	0.0938669	-4.15888e-10
151335923	chr1:151335923:C:T	2.40506e-06	-1.09731e-10	-1.30932
151336187	chr1:151336187:G:A	4.44289e-06	0.396022	-1.09162
151336748	chr1:151336748:G:A	4.32551e-06	-0.722367	-4.15888e-10
151337342	chr1:151337342:G:A	2.38276e-06	-1.09731e-10	-1.31864
151337771	chr1:151337771:C:T	5.23669e-06	-1.09731e-10	-0.531207
151338245	chr1:151338245:C:G	1.1019e-05	-1.09731e-10	0.212724
151338378	chr1:151338378:A:G	0.00157721	5.90187	-0.725352
151338494	chr1:151338494:ACT:A	4.13292e-06	0.346935	-1.11485
151339389	chr1:151339389:C:T	2.45372e-06	-1.09731e-10	-1.28929
151339563	chr1:151339563:G:A	2.14631e-06	-1.09731e-10	-1.42315
151339985	chr1:151339985:A:C	2.16558e-06	-1.09731e-10	-1.41421
151340183	chr1:151340183:G:A	2.4499e-06	-1.09731e-10	-1.29085
151340440	chr1:151340440:G:A	1.27398e-05	-1.09731e-10	0.357832
151341102	chr1:151341102:T:G	6.94453e-06	-1.09731e-10	-0.248944
151341298	chr1:151341298:A:G	0.00171199	6.68776	-1.42924
151341903	chr1:151341903:T:C	0.000224226	2.47068	0.755074
151341942	chr1:151341942:T:C	1.91186e-06	-1.53882	-4.15888e-10
151342542	chr1:151342542:G:A	3.28744e-06	-1.09731e-10	-0.996788
151343685	chr1:151343685:G:A	2.45036e-06	-1.09731e-10	-1.29066
151344670	chr1:151344670:G:T	8.68181e-06	-1.09731e-10	-0.0256677
151345018	chr1:151345018:C:T	4.54508e-06	-1.09731e-10	-0.672852
151345581	chr1:151345581:C:T	3.97189e-06	-1.09731e-10	-0.807656
151346257	chr1:151346257:C:T	1.16607e-05	-1.09731e-10	0.269326
151346466	chr1:151346466:G:A	5.81996e-06	-1.09731e-10	-0.425604
151346542	chr1:151346542:A:C	7.68755e-06	-1.09731e-10	-0.147295
151348851	chr1:151348851:G:A	0.00181242	6.74966	-1.43414
151349861	chr1:151349861:A:G	3.40453e-06	0.459904	-1.42169
151350180	chr1:151350180:T:C	2.21045e-06	-1.09731e-10	-1.3937
151350739	chr1:151350739:A:G	6.29025e-05	1.5059	0.448793
151350751	chr1:151350751:T:C	0.0201783	6.88206	0.843404
151350995	chr1:151350995:C:T	5.92826e-07	-1.52351	-1.18624
151351356	chr1:151351356:AGAGT:A	1.97867e-06	-1.50447	-4.15888e-10
151351577	chr1:151351577:T:A	3.42613e-05	1.3595	-0.0123784
151351581	chr1:151351581:TG:T	1.01211e-05	0.582274	-0.454545
151351603	chr1:151351603:C:T	1.96829e-06	-1.50973	-4.15888e-10
151351740	chr1:151351740:G:A	5.84979e-07	-1.56011	-1.16296
151351939	chr1:151351939:A:G	1.45532e-05	1.28679	-0.795881
151352556	chr1:151352556:T:A	2.58243e-06	-1.09731e-10	-1.23817
151353471	chr1:151353471:G:T	1.5538e-05	1.31583	-0.759433
151353515	chr1:151353515:G:A	2.03501e-06	-1.4764	-4.15888e-10
151354261	chr1:151354261:G:T	2.33097e-06	-1.09731e-10	-1.34061
151354900	chr1:151354900:C:T	1.47316e-05	1.25959	-0.756498
151355149	chr1:151355149:C:T	9.96114e-06	-1.09731e-10	0.111794
151355579	chr1:151355579:T:C	2.45242e-06	-1.09731e-10	-1.28982
151356069	chr1:151356069:C:T	2.19004e-06	-1.09731e-10	-1.40298
151356265	chr1:151356265:A:G	5.05278e-06	-1.09731e-10	-0.566959
151356276	chr1:151356276:T:A	2.19671e-06	-1.09731e-10	-1.39994
151356294	chr1:151356294:G:C	2.19671e-06	-1.09731e-10	-1.39994
151356318	chr1:151356318:T:A	0.000586581	5.0857	-0.89829
151356585	chr1:151356585:C:T	2.18353e-06	-1.09731e-10	-1.40595
151356662	chr1:151356662:A:G	4.96556e-06	-0.584371	-4.15888e-10
151356924	chr1:151356924:T:G	3.31727e-06	-1.09731e-10	-0.987756
151357144	chr1:151357144:C:T	2.27907e-06	-1.09731e-10	-1.36313
151357175	chr1:151357175:A:C	2.5907e-06	-1.09731e-10	-1.23497
151357305	chr1:151357305:G:A	1.96579e-06	-1.511	-4.15888e-10
151357367	chr1:151357367:G:A	6.23033e-06	-1.09731e-10	-0.357468
151357541	chr1:151357541:A:G	5.60489e-06	-1.09731e-10	-0.463259
151357813	chr1:151357813:A:G	2.33593e-05	1.37502	-0.410922
151357963	chr1:151357963:G:A	3.578e-06	-1.09731e-10	-0.912093
151358280	chr1:151358280:C:T	6.11735e-06	-1.09731e-10	-0.375769
151358442	chr1:151358442:C:T	2.31759e-06	-1.09731e-10	-1.34637
151358630	chr1:151358630:C:T	2.26079e-06	-1.09731e-10	-1.37118
151358828	chr1:151358828:A:T	1.00716e-05	0.984468	-0.86165
151359067	chr1:151359067:T:G	2.19091e-06	-1.09731e-10	-1.40258
151359750	chr1:151359750:T:G	1.94221e-05	1.33	-0.550484
151359931	chr1:151359931:C:T	4.68909e-05	1.66093	-4.15888e-10
151360133	chr1:151360133:G:A	1.80954e-05	1.27746	-0.568703
151360242	chr1:151360242:A:G	2.2895e-06	-1.09731e-10	-1.35856
151360465	chr1:151360465:C:T	1.48436e-05	1.02312	-0.512454
151360691	chr1:151360691:G:A	1.93632e-05	1.38158	-0.605103
151361402	chr1:151361402:A:G	6.08931e-05	1.52909	0.39313
151361461	chr1:151361461:T:G	3.40272e-06	-1.09731e-10	-0.962324
151361589	chr1:151361589:G:A	5.38431e-07	-1.508	-1.29799
151361931	chr1:151361931:G:A	1.56861e-05	1.43907	-0.87319
151362774	chr1:151362774:G:A	5.87429e-07	-1.54022	-1.17867
151362903	chr1:151362903:T:A	7.42395e-06	0.495912	-0.678099
151362964	chr1:151362964:C:T	0.000461022	5.26718	-1.32063
151363596	chr1:151363596:T:C	2.40538e-06	-1.09731e-10	-1.30919
151364832	chr1:151364832:G:C	4.25582e-06	-1.09731e-10	-0.738609
151365227	chr1:151365227:C:T	4.70244e-07	-1.55107	-1.39033
151365312	chr1:151365312:A:G	0.00926053	6.56833	0.378293
151365316	chr1:151365316:T:C	2.19078e-06	-1.09731e-10	-1.40264
151365427	chr1:151365427:G:A	2.22039e-05	-1.09731e-10	0.91337
151366094	chr1:151366094:G:A	4.549e-05	1.43024	0.200351
151367114	chr1:151367114:G:A	2.29454e-06	-1.09731e-10	-1.35636
151367477	chr1:151367477:CCT:C	4.77537e-07	-1.54787	-1.37814
151367595	chr1:151367595:G:T	2.12943e-06	-1.09731e-10	-1.43104
151368354	chr1:151368354:A:G	1.9743e-06	-1.50668	-4.15888e-10
151368643	chr1:151368643:G:T	9.62226e-06	-1.09731e-10	0.0771818
151368938	chr1:151368938:C:T	4.34743e-06	-1.09731e-10	-0.717313
151368941	chr1:151368941:G:A	4.33795e-06	-1.09731e-10	-0.719497
151369094	chr1:151369094:C:T	1.97139e-06	-1.50816	-4.15888e-10
151369195	chr1:151369195:A:G	2.22255e-06	-1.09731e-10	-1.38824
151369227	chr1:151369227:G:A	2.78063e-05	2.16223	-1.02387
151369422	chr1:151369422:G:A	2.22735e-06	-1.09731e-10	-1.38609
151369424	chr1:151369424:G:A	3.18718e-06	-1.09731e-10	-1.02776
151369550	chr1:151369550:G:A	3.77197e-06	-1.09731e-10	-0.859301
151369628	chr1:151369628:A:C	2.50856e-06	-1.09731e-10	-1.26719
151369787	chr1:151369787:C:T	2.09328e-06	-1.44817	-4.15888e-10
151370461	chr1:151370461:C:G	9.98359e-06	-1.09731e-10	0.114045
151370523	chr1:151370523:C:T	2.12338e-06	-1.09731e-10	-1.43389
151370631	chr1:151370631:A:C	2.18467e-06	-1.09731e-10	-1.40543
151371069	chr1:151371069:T:C	2.43072e-05	2.11883	-1.11495
151371438	chr1:151371438:T:C	3.11266e-06	-1.09731e-10	-1.05142
151371674	chr1:151371674:C:A	9.99219e-07	-1.13132	-1.05636
151371805	chr1:151371805:T:C	2.27845e-06	-1.09731e-10	-1.3634
151371897	chr1:151371897:C:T	8.52817e-06	-0.0435229	-4.15888e-10
151372227	chr1:151372227:T:C	4.24627e-06	-0.740857	-4.15888e-10
151372265	chr1:151372265:T:G	7.79906e-07	-1.15789	-1.27759
151372643	chr1:151372643:C:T	4.5752e-06	-1.09731e-10	-0.666248
151372750	chr1:151372750:G:A	7.37519e-06	-1.09731e-10	-0.188776
151372756	chr1:151372756:GAGA:G	3.13884e-06	-1.09731e-10	-1.04304
151372947	chr1:151372947:C:A	2.12344e-06	-1.09731e-10	-1.43386
151373398	chr1:151373398:G:A	3.51302e-06	-1.09731e-10	-0.930423
151373473	chr1:151373473:T:A	1.27914e-05	0.361872	-4.15888e-10
151373605	chr1:151373605:G:A	6.83227e-06	-0.265241	-4.15888e-10
151373857	chr1:151373857:A:G	3.69159e-06	0.0478553	-0.928695
151373944	chr1:151373944:A:G	2.12795e-06	-1.09731e-10	-1.43174
151374000	chr1:151374000:T:C	5.05881e-06	0.392394	-0.95816
151374116	chr1:151374116:C:T	3.50611e-06	-1.09731e-10	-0.93239
151374284	chr1:151374284:G:C	2.50001e-05	1.51594	-0.483952
151374599	chr1:151374599:C:T	2.18583e-06	-1.09731e-10	-1.4049
151374835	chr1:151374835:A:T	4.48338e-07	-1.55529	-1.43382
151375061	chr1:151375061:A:G	3.34244e-06	-1.09731e-10	-0.980197
151375270	chr1:151375270:C:T	1.28284e-06	-0.512472	-1.42535
151375344	chr1:151375344:C:T	2.61597e-06	0.0700475	-1.29531
151375347	chr1:151375347:G:A	2.1859e-06	-1.09731e-10	-1.40487
151375475	chr1:151375475:G:A	2.41124e-06	-1.09731e-10	-1.30676
151375623	chr1:151375623:T:C	2.12537e-06	-1.09731e-10	-1.43295
151375854	chr1:151375854:A:G	1.37562e-06	-0.942652	-0.925341
151375860	chr1:151375860:A:C	1.25723e-06	-0.977073	-0.980912
151375900	chr1:151375900:C:T	2.50395e-06	-1.26903	-4.15888e-10
151376075	chr1:151376075:G:A	1.87541e-06	-1.55807	-4.15888e-10
151376121	chr1:151376121:G:T	2.77903e-06	-1.09731e-10	-1.1648
151376287	chr1:151376287:G:A	2.50643e-06	-1.09731e-10	-1.26804
151376520	chr1:151376520:A:G	7.74116e-06	-0.140346	-4.15888e-10
151376698	chr1:151376698:G:T	2.03364e-05	1.40563	-0.580112
151377440	chr1:151377440:G:C	2.09021e-05	1.43567	-0.582721
151378277	chr1:151378277:CA:C	2.87719e-06	-1.13008	-4.15888e-10
151378327	chr1:151378327:A:G	7.81631e-06	-1.09731e-10	-0.130686
151378562	chr1:151378562:T:C	2.1236e-06	-1.09731e-10	-1.43379
151378584	chr1:151378584:G:A	6.86011e-07	-1.35496	-1.2088
151379091	chr1:151379091:T:A	4.65424e-07	-1.52882	-1.42288
151379408	chr1:151379408:G:A	7.93697e-06	-1.09731e-10	-0.115366
151379550	chr1:151379550:C:T	2.64429e-06	-1.4646	0.250103
151379636	chr1:151379636:T:C	2.1231e-06	-1.09731e-10	-1.43402
151379654	chr1:151379654:G:A	2.16149e-06	-1.09731e-10	-1.4161
151379810	chr1:151379810:G:A	2.51358e-06	-1.26519	-4.15888e-10
151380869	chr1:151380869:T:G	2.14125e-06	-1.09731e-10	-1.42551
151380959	chr1:151380959:A:G	3.0848e-06	-1.09731e-10	-1.06041
151381513	chr1:151381513:G:A	2.3582e-06	-1.09731e-10	-1.329
151381865	chr1:151381865:C:G	2.21264e-06	-1.09731e-10	-1.39271
151382297	chr1:151382297:G:A	2.20519e-06	-1.09731e-10	-1.39608
151382814	chr1:151382814:A:G	2.19398e-06	-1.09731e-10	-1.40118
151383070	chr1:151383070:A:G	7.68172e-06	0.634872	-0.782927
151383273	chr1:151383273:T:C	2.42431e-06	-1.09731e-10	-1.30135
151383382	chr1:151383382:G:A	6.66962e-07	-1.27608	-1.31584
151384426	chr1:151384426:G:A	1.939e-06	-1.52472	-4.15888e-10
151384857	chr1:151384857:T:C	6.5426e-07	-1.34017	-1.27098
151385733	chr1:151385733:G:T	2.12607e-06	-1.09731e-10	-1.43262
151385925	chr1:151385925:T:A	2.15038e-06	-1.09731e-10	-1.42125
151386540	chr1:151386540:C:T	3.42646e-06	-1.09731e-10	-0.95537
151386993	chr1:151386993:TC:T	2.15616e-06	-1.09731e-10	-1.41857
151387002	chr1:151387002:G:A	5.86603e-07	-1.39022	-1.33008
151387543	chr1:151387543:T:G	2.63792e-06	-1.09731e-10	-1.21691
151387643	chr1:151387643:A:G	2.16981e-06	-1.09731e-10	-1.41226
151388183	chr1:151388183:G:A	8.63216e-07	-1.55013	-0.783862
151388226	chr1:151388226:G:A	2.50795e-06	-1.09731e-10	-1.26743
151388691	chr1:151388691:G:A	2.24259e-06	-1.09731e-10	-1.37927
151388983	chr1:151388983:A:G	2.21312e-05	-1.09731e-10	0.910089
151390005	chr1:151390005:A:T	9.22269e-06	-1.09731e-10	0.034769
151390035	chr1:151390035:A:G	6.9627e-07	-1.40695	-1.14197
151390107	chr1:151390107:C:T	9.82781e-06	-1.09731e-10	0.0983189
151390141	chr1:151390141:G:A	2.87477e-06	-1.09731e-10	-1.13092
151390241	chr1:151390241:T:C	2.23497e-06	-1.09731e-10	-1.38267
151391723	chr1:151391723:G:A	2.14859e-05	-1.09731e-10	0.8805
151391865	chr1:151391865:C:T	2.28772e-06	-1.09731e-10	-1.35934
151391964	chr1:151391964:G:A	2.17419e-06	-1.09731e-10	-1.41024
151392382	chr1:151392382:C:T	3.40992e-06	-1.09731e-10	-0.960209
151393695	chr1:151393695:T:C	2.12296e-06	-1.09731e-10	-1.43409
151393765	chr1:151393765:G:A	4.19821e-06	-1.09731e-10	-0.75224
151394018	chr1:151394018:A:C	2.73738e-05	-1.09731e-10	1.12269
151394042	chr1:151394042:G:A	1.46294e-05	-1.09731e-10	0.496135
151394798	chr1:151394798:G:GA	4.49134e-06	-1.09731e-10	-0.684747
151394973	chr1:151394973:A:G	6.97828e-06	-1.09731e-10	-0.244095
151395063	chr1:151395063:G:A	3.29707e-06	-1.09731e-10	-0.993863
151395133	chr1:151395133:G:A	3.12011e-06	-1.09731e-10	-1.04903
151396185	chr1:151396185:G:A	2.65206e-06	-1.09731e-10	-1.21156
151396661	chr1:151396661:T:C	2.74936e-06	-1.09731e-10	-1.17553
151396999	chr1:151396999:G:A	1.19139e-05	-1.09731e-10	0.290809
151397783	chr1:151397783:C:T	2.42638e-05	-1.09731e-10	1.00209
151397989	chr1:151397989:G:A	2.13258e-06	-1.09731e-10	-1.42957
151398215	chr1:151398215:GT:G	3.17543e-06	-1.09731e-10	-1.03146
151398671	chr1:151398671:G:A	2.19406e-05	-1.09731e-10	0.901442
151399071	chr1:151399071:C:T	5.6469e-06	-0.455791	-4.15888e-10
151399214	chr1:151399214:C:T	2.53083e-05	-1.09731e-10	1.04424
151399571	chr1:151399571:C:T	6.44987e-06	-1.09731e-10	-0.322838
151399662	chr1:151399662:G:A	2.47559e-05	-1.09731e-10	1.02217
151399803	chr1:151399803:C:G	5.23485e-06	-1.09731e-10	-0.531559
151400203	chr1:151400203:A:G	1.23044e-05	-1.09731e-10	0.32306
151400294	chr1:151400294:A:G	7.8856e-06	-1.09731e-10	-0.121859
151400687	chr1:151400687:C:G	2.73931e-06	-1.09731e-10	-1.17919
151401549	chr1:151401549:T:C	4.76097e-07	-1.5601	-1.36894
151401676	chr1:151401676:GCTTACA:G	6.15088e-06	-1.09731e-10	-0.370303
151402069	chr1:151402069:C:T	1.16627e-06	-1.55462	-0.478471
151402655	chr1:151402655:A:G	3.17749e-06	-1.09731e-10	-1.03081
151403108	chr1:151403108:T:C	1.53768e-05	0.920266	-0.374302
151403229	chr1:151403229:G:T	3.95271e-06	-1.09731e-10	-0.812496
151404772	chr1:151404772:T:C	5.52541e-06	-1.09731e-10	-0.47754
151404940	chr1:151404940:C:A	2.96401e-06	-1.09731e-10	-1.10036
151406745	chr1:151406745:C:A	3.17599e-06	-1.09731e-10	-1.03128
151408251	chr1:151408251:A:G	1.30505e-05	0.0417032	0.340228
151408844	chr1:151408844:GA:G	2.98687e-05	-1.09731e-10	1.20991
151409146	chr1:151409146:ACTGGACATTCTT:A	2.0024e-06	-1.49255	-4.15888e-10
151409231	chr1:151409231:C:CTA	2.12308e-06	-1.09731e-10	-1.43403
151409302	chr1:151409302:T:G	5.64837e-06	-1.09731e-10	-0.45553
151409401	chr1:151409401:GTC:G	3.13606e-05	-1.09731e-10	1.25865
151409504	chr1:151409504:T:G	2.87333e-06	-1.09731e-10	-1.13143
151409517	chr1:151409517:T:C	2.76678e-06	-1.09731e-10	-1.16921
151409589	chr1:151409589:G:A	3.04264e-06	-1.09731e-10	-1.07417
151409739	chr1:151409739:TTC:T	2.63828e-06	-1.21677	-4.15888e-10
151410141	chr1:151410141:G:C	3.06876e-06	-1.09731e-10	-1.06562
151410396	chr1:151410396:C:T	1.9954e-06	-1.49606	-4.15888e-10
151410531	chr1:151410531:ATGGTGGT:A	3.56399e-06	-1.09731e-10	-0.916016
151411263	chr1:151411263:T:C	2.22421e-06	-1.09731e-10	-1.3875
151411495	chr1:151411495:T:C	3.97372e-06	-0.807195	-4.15888e-10
151411498	chr1:151411498:A:T	5.99998e-06	-1.09731e-10	-0.395142
151412092	chr1:151412092:T:C	2.79377e-06	-1.09731e-10	-1.15951
151412257	chr1:151412257:G:A	1.24141e-06	-1.55027	-0.420377
151412936	chr1:151412936:T:A	2.8882e-06	-1.09731e-10	-1.12626
151412962	chr1:151412962:G:T	5.91473e-06	-1.09731e-10	-0.409451
151413044	chr1:151413044:T:C	2.12714e-06	-1.09731e-10	-1.43212
151413383	chr1:151413383:C:T	2.13386e-05	-1.09731e-10	0.873618
151413676	chr1:151413676:G:T	5.26086e-06	-1.09731e-10	-0.526602
151414251	chr1:151414251:C:T	2.18962e-06	-1.09731e-10	-1.40317
151414408	chr1:151414408:T:C	2.14551e-06	-1.09731e-10	-1.42352
151414409	chr1:151414409:C:T	2.13709e-06	-1.09731e-10	-1.42745
151414961	chr1:151414961:T:C	2.36526e-06	-1.09731e-10	-1.32601
151415032	chr1:151415032:C:T	2.92013e-05	-1.09731e-10	1.18732
151415267	chr1:151415267:C:G	3.25464e-06	-1.09731e-10	-1.00682
151415364	chr1:151415364:T:C	5.89681e-06	-1.09731e-10	-0.412486
151415369	chr1:151415369:A:G	2.38675e-06	-1.09731e-10	-1.31696
151415373	chr1:151415373:T:C	2.13746e-06	-1.09731e-10	-1.42728
151415486	chr1:151415486:C:T	4.82133e-06	-1.09731e-10	-0.613849
151416003	chr1:151416003:CAGG:C	9.73426e-06	-1.09731e-10	0.088754
151416026	chr1:151416026:C:G	3.4282e-06	-1.09731e-10	-0.954862
151416393	chr1:151416393:T:C	2.4868e-06	-1.09731e-10	-1.2759
151416455	chr1:151416455:T:C	4.78987e-07	-1.55808	-1.3649
151417144	chr1:151417144:A:C	2.60005e-05	-1.09731e-10	1.07122
151417210	chr1:151417210:C:T	3.51291e-05	-1.09731e-10	1.37213
151417348	chr1:151417348:C:G	3.17876e-06	-1.09731e-10	-1.03041
151417548	chr1:151417548:G:A	5.69783e-06	-1.09731e-10	-0.446813
151417914	chr1:151417914:T:C	2.27059e-05	-1.09731e-10	0.935726
151418401	chr1:151418401:G:A	1.14527e-06	-1.53935	-0.511906
151418676	chr1:151418676:T:A	4.6126e-06	-1.09731e-10	-0.658106
151418807	chr1:151418807:C:T	4.77288e-06	-1.09731e-10	-0.623948
151418857	chr1:151418857:C:T	2.14643e-06	-1.09731e-10	-1.42309
151418881	chr1:151418881:C:T	2.32966e-06	-1.09731e-10	-1.34117
151419151	chr1:151419151:T:G	8.10665e-06	-1.09731e-10	-0.0942124
151419163	chr1:151419163:G:A	3.4663e-06	-1.09731e-10	-0.943809
151419375	chr1:151419375:C:T	2.45661e-06	-1.09731e-10	-1.28812
151419474	chr1:151419474:C:T	3.14948e-05	-1.09731e-10	1.26293
151419807	chr1:151419807:T:C	6.28701e-06	-1.09731e-10	-0.348411
151420377	chr1:151420377:C:T	2.14267e-06	-1.09731e-10	-1.42485
151420468	chr1:151420468:C:T	3.93877e-05	-1.09731e-10	1.48656
151420784	chr1:151420784:G:A	4.62525e-06	-1.09731e-10	-0.655367
151420860	chr1:151420860:T:C	6.08277e-06	-1.09731e-10	-0.381438
151420920	chr1:151420920:G:A	3.1136e-06	-1.09731e-10	-1.05112
151421270	chr1:151421270:AC:A	2.41193e-06	-1.09731e-10	-1.30647
151421942	chr1:151421942:G:A	3.06016e-06	-1.09731e-10	-1.06843
151422424	chr1:151422424:C:T	3.07722e-06	-1.09731e-10	-1.06287
151422641	chr1:151422641:G:A	3.26536e-06	-1.09731e-10	-1.00353
151422741	chr1:151422741:G:A	2.91316e-05	-1.09731e-10	1.18493
151423279	chr1:151423279:A:G	2.49358e-06	-1.09731e-10	-1.27318
151424463	chr1:151424463:T:C	3.00274e-06	-1.09731e-10	-1.08737
151424801	chr1:151424801:C:T	1.92769e-06	-1.53057	-4.15888e-10
151425365	chr1:151425365:C:T	1.90596e-06	-1.54191	-4.15888e-10
151425584	chr1:151425584:A:C	5.61954e-06	-1.09731e-10	-0.460648
151425601	chr1:151425601:T:C	3.20802e-06	-1.09731e-10	-1.02124
151425684	chr1:151425684:C:A	3.18945e-06	-1.09731e-10	-1.02705
151426224	chr1:151426224:T:C	4.86167e-06	-1.09731e-10	-0.605516
151426250	chr1:151426250:A:G	6.45062e-06	-1.09731e-10	-0.322721
151426703	chr1:151426703:G:A	5.67455e-06	-1.09731e-10	-0.450906
151426790	chr1:151426790:A:T	2.24395e-06	-1.09731e-10	-1.37866
151426844	chr1:151426844:TA:T	1.35207e-05	-1.09731e-10	0.417327
151426949	chr1:151426949:G:A	2.18906e-06	-1.09731e-10	-1.40342
151427328	chr1:151427328:G:A	2.64833e-06	-1.09731e-10	-1.21297
151427971	chr1:151427971:T:C	6.04772e-06	-1.09731e-10	-0.387216
151428466	chr1:151428466:A:C	8.1812e-06	-1.09731e-10	-0.0850593
151428569	chr1:151428569:G:A	4.50341e-06	-1.09731e-10	-0.682063
151428774	chr1:151428774:A:T	3.45929e-06	-1.09731e-10	-0.945835
151429047	chr1:151429047:T:C	2.1353e-06	-1.09731e-10	-1.42829
151429897	chr1:151429897:A:T	1.88474e-06	-1.55311	-4.15888e-10
151430014	chr1:151430014:C:T	2.12285e-06	-1.09731e-10	-1.43414
151430281	chr1:151430281:C:T	2.38458e-06	-1.09731e-10	-1.31788
151430293	chr1:151430293:C:T	2.13447e-06	-1.09731e-10	-1.42868
151430655	chr1:151430655:G:A	2.14754e-06	-1.09731e-10	-1.42257
151430921	chr1:151430921:T:G	2.13273e-06	-1.09731e-10	-1.42949
151431059	chr1:151431059:C:T	2.96942e-06	-1.09731e-10	-1.09853
151431236	chr1:151431236:CAT:C	6.22491e-06	-1.09731e-10	-0.358339
151431440	chr1:151431440:G:T	3.65634e-05	-1.09731e-10	1.41215
151431472	chr1:151431472:C:T	2.04137e-06	-1.50867	0.0353938
151431637	chr1:151431637:C:G	2.43773e-06	-1.09731e-10	-1.29583
151431996	chr1:151431996:C:T	3.25034e-06	-1.09731e-10	-1.00814
151432039	chr1:151432039:C:T	2.13098e-06	-1.09731e-10	-1.43032
151432244	chr1:151432244:C:T	2.15053e-06	-1.09731e-10	-1.42118
151432372	chr1:151432372:G:A	5.9698e-06	-1.09731e-10	-0.400183
151432406	chr1:151432406:G:C	2.15062e-06	-1.09731e-10	-1.42114
151432684	chr1:151432684:C:T	6.12331e-06	-1.09731e-10	-0.374794
151432732	chr1:151432732:C:T	1.0466e-05	-0.0564774	0.217711
151432998	chr1:151432998:T:C	3.07095e-06	-1.09731e-10	-1.06491
151433213	chr1:151433213:A:G	1.04347e-05	-1.09731e-10	0.15824
151433316	chr1:151433316:T:C	4.86071e-07	-1.55459	-1.35371
151433721	chr1:151433721:A:G	2.12716e-06	-1.09731e-10	-1.43211
151435611	chr1:151435611:G:C	2.18868e-06	-1.09731e-10	-1.4036
151435643	chr1:151435643:C:T	2.73006e-05	-1.09731e-10	1.12001
151435848	chr1:151435848:T:C	3.36077e-06	-1.09731e-10	-0.974726
151436111	chr1:151436111:C:T	5.99186e-06	-1.09731e-10	-0.396495
151436234	chr1:151436234:G:A	3.40406e-06	-1.09731e-10	-0.961928
151436781	chr1:151436781:A:G	3.97656e-06	-1.09731e-10	-0.80648
151437196	chr1:151437196:C:T	4.18586e-06	-1.09731e-10	-0.755185
151438131	chr1:151438131:A:G	5.79194e-06	-1.09731e-10	-0.43043
151438261	chr1:151438261:G:A	3.54419e-06	-1.09731e-10	-0.921587
151438516	chr1:151438516:C:G	2.95734e-06	-1.09731e-10	-1.10261
151438850	chr1:151438850:G:A	4.67874e-06	-1.09731e-10	-0.643869
151438968	chr1:151438968:A:C	2.10886e-06	-1.44075	-4.15888e-10
151439014	chr1:151439014:T:C	2.13957e-06	-1.09731e-10	-1.42629
151439192	chr1:151439192:C:T	3.53995e-06	-1.09731e-10	-0.922784
151439671	chr1:151439671:C:T	5.98387e-06	-1.09731e-10	-0.39783
151439861	chr1:151439861:A:T	2.96872e-06	-1.09731e-10	-1.09877
151440240	chr1:151440240:C:T	6.12579e-06	-1.09731e-10	-0.374389
151440423	chr1:151440423:C:T	2.57473e-06	-1.09731e-10	-1.24115
151440704	chr1:151440704:A:G	9.27621e-06	-0.0551916	0.0957475
151441137	chr1:151441137:A:G	6.64061e-07	-1.32487	-1.27141
151441314	chr1:151441314:C:T	3.03755e-05	-1.09731e-10	1.22674
151441688	chr1:151441688:C:G	2.49474e-06	-1.09731e-10	-1.27271
151441933	chr1:151441933:G:C	2.14693e-06	-1.09731e-10	-1.42286
151441947	chr1:151441947:A:C	3.48245e-06	-1.09731e-10	-0.939163
151442208	chr1:151442208:A:G	2.36866e-06	-1.09731e-10	-1.32457
151442269	chr1:151442269:T:C	2.67608e-06	-1.09731e-10	-1.20254
151442448	chr1:151442448:A:G	1.11849e-05	0.937337	-0.709669
151442536	chr1:151442536:C:G	6.23889e-06	-1.09731e-10	-0.356095
151442685	chr1:151442685:TG:T	6.00614e-07	-1.55975	-1.13695
151443340	chr1:151443340:T:TCCA	2.5694e-06	-1.24322	-4.15888e-10
151444095	chr1:151444095:T:C	2.12564e-06	-1.09731e-10	-1.43283
151444521	chr1:151444521:T:G	2.12537e-06	-1.09731e-10	-1.43295
151444538	chr1:151444538:C:T	3.3316e-06	-1.09731e-10	-0.983445
151444979	chr1:151444979:G:C	2.01109e-06	-1.48822	-4.15888e-10
151445459	chr1:151445459:T:A	5.17669e-06	-1.09731e-10	-0.542731
151445482	chr1:151445482:A:G	5.84697e-06	-1.09731e-10	-0.420974
151445614	chr1:151445614:TA:T	2.95614e-05	-1.09731e-10	1.19957
151446003	chr1:151446003:T:C	7.24914e-06	-1.09731e-10	-0.206015
151446495	chr1:151446495:C:T	2.54601e-06	-1.09731e-10	-1.25237
151447460	chr1:151447460:T:C	1.87641e-06	-1.55753	-4.15888e-10
151447860	chr1:151447860:G:A	5.30831e-06	-1.09731e-10	-0.517624
151447967	chr1:151447967:G:C	2.19925e-06	-1.09731e-10	-1.39878
151449872	chr1:151449872:G:A	2.78831e-06	-1.09731e-10	-1.16146
151449930	chr1:151449930:C:A	5.3502e-06	-1.09731e-10	-0.509764
151450465	chr1:151450465:G:A	3.21556e-05	-1.09731e-10	1.28369
151451091	chr1:151451091:A:C	1.98306e-06	-0.369475	-1.13278
151451255	chr1:151451255:C:A	3.59983e-06	-1.09731e-10	-0.906011
151451335	chr1:151451335:A:T	1.60792e-06	-1.48791	-0.224051
151451679	chr1:151451679:G:T	2.15519e-06	-1.09731e-10	-1.41902
151451692	chr1:151451692:A:C	2.54601e-06	-1.09731e-10	-1.25237
151451814	chr1:151451814:C:T	2.16147e-06	-1.09731e-10	-1.41611
151451857	chr1:151451857:G:A	2.20207e-06	-1.09731e-10	-1.3975
151451894	chr1:151451894:C:T	1.6282e-05	0.473618	0.129542
151451944	chr1:151451944:A:G	3.38953e-06	-1.09731e-10	-0.966208
151452085	chr1:151452085:A:G	3.55071e-06	-0.919749	-4.15888e-10
151452110	chr1:151452110:A:C	2.13851e-06	-1.09731e-10	-1.42679
151452434	chr1:151452434:T:G	2.33755e-06	-1.09731e-10	-1.33779
151453184	chr1:151453184:T:C	3.07661e-06	-1.06307	-4.15888e-10
151453201	chr1:151453201:T:C	2.27975e-06	-1.09731e-10	-1.36283
151453235	chr1:151453235:G:A	5.11169e-06	-1.09731e-10	-0.555368
151453278	chr1:151453278:G:A	3.58013e-06	-1.09731e-10	-0.911498
151453774	chr1:151453774:T:A	3.02969e-06	-1.09731e-10	-1.07844
151454846	chr1:151454846:A:G	4.8389e-06	-1.09731e-10	-0.61021
151454872	chr1:151454872:G:A	2.6985e-06	-1.09731e-10	-1.1942
151455060	chr1:151455060:T:C	3.32472e-06	-1.09731e-10	-0.985513
151455190	chr1:151455190:T:C	4.98829e-07	-1.55998	-1.32241
151455903	chr1:151455903:T:C	2.14395e-06	-1.09731e-10	-1.42425
151456129	chr1:151456129:G:A	1.35944e-06	-1.5343	-0.345519
151456284	chr1:151456284:T:C	3.38593e-06	-1.09731e-10	-0.967269
151456583	chr1:151456583:G:A	2.21289e-06	-1.09731e-10	-1.3926
151456607	chr1:151456607:T:C	4.62598e-06	-1.09731e-10	-0.655209
151457007	chr1:151457007:T:C	2.14663e-06	-1.09731e-10	-1.423
151457142	chr1:151457142:T:C	7.2016e-06	-0.201504	-0.0110907
151457556	chr1:151457556:A:T	8.64769e-07	-0.9979	-1.33429
151457817	chr1:151457817:C:G	2.12661e-06	-1.09731e-10	-1.43237
151458028	chr1:151458028:G:C	5.63824e-07	-1.55891	-1.201
151458228	chr1:151458228:A:G	7.22599e-06	-1.47051	1.26129
151458273	chr1:151458273:T:C	2.77887e-06	-1.09731e-10	-1.16485
151458279	chr1:151458279:T:C	2.39591e-06	-1.51715	0.204014
151458543	chr1:151458543:CCTT:C	4.73865e-06	-0.631146	-4.15888e-10
151458762	chr1:151458762:G:A	3.43019e-06	-1.09731e-10	-0.954283
151458880	chr1:151458880:GCCGCCGGCCCTTCGCGCGGCTC:G	6.23674e-06	-1.09731e-10	-0.35644
151459156	chr1:151459156:T:C	1.75521e-06	-1.44669	-0.177617
151460391	chr1:151460391:T:C	2.13715e-06	-1.09731e-10	-1.42743
151460578	chr1:151460578:A:G	3.08523e-06	-1.09731e-10	-1.06027
151460657	chr1:151460657:T:C	2.38864e-06	-1.09731e-10	-1.31617
151460986	chr1:151460986:G:C	3.64039e-06	-1.09731e-10	-0.894806
151461092	chr1:151461092:T:A	1.30461e-05	-1.09731e-10	0.381588
151461093	chr1:151461093:T:A	1.93538e-06	-1.52659	-4.15888e-10
151461105	chr1:151461105:A:C	2.68909e-06	-1.09731e-10	-1.19769
151462324	chr1:151462324:A:G	2.31113e-06	-1.09731e-10	-1.34916
151462683	chr1:151462683:A:G	0.000146664	-1.09731e-10	2.80125
151463074	chr1:151463074:C:T	2.16694e-06	-1.09731e-10	-1.41358
151463465	chr1:151463465:C:T	3.06374e-06	-1.50092	0.433657
151463660	chr1:151463660:G:GC	2.16773e-06	-1.09731e-10	-1.41322
151464006	chr1:151464006:TGAGCCAGGATTGCACC:T	2.29161e-06	-1.09731e-10	-1.35764
151464367	chr1:151464367:C:G	3.69038e-06	-1.09731e-10	-0.881169
151464532	chr1:151464532:A:G	5.4443e-06	-1.47578	0.983453
151464641	chr1:151464641:G:A	2.1309e-06	-1.09731e-10	-1.43035
151464754	chr1:151464754:G:C	3.00085e-06	-1.09731e-10	-1.088
151464755	chr1:151464755:A:T	3.01978e-06	-1.09731e-10	-1.08171
151464760	chr1:151464760:C:T	2.18913e-06	-1.09731e-10	-1.4034
151465114	chr1:151465114:C:A	8.44998e-06	-1.47837	1.42563
151465758	chr1:151465758:C:T	3.02083e-06	-1.09731e-10	-1.08137
151466001	chr1:151466001:C:G	8.52544e-06	-0.166551	0.122708
151466083	chr1:151466083:C:T	2.94043e-06	-1.09731e-10	-1.10834
151466298	chr1:151466298:T:G	2.1304e-06	-1.09731e-10	-1.43059
151466582	chr1:151466582:G:A	2.00398e-06	-1.49176	-4.15888e-10
151467353	chr1:151467353:G:T	3.7101e-06	-1.09731e-10	-0.875838
151467699	chr1:151467699:C:T	2.61842e-06	-1.09731e-10	-1.22433
151467702	chr1:151467702:G:A	2.98269e-06	-1.52295	0.428881
151468194	chr1:151468194:G:A	2.17314e-06	-1.09731e-10	-1.41072
151468428	chr1:151468428:C:T	2.01996e-06	-0.342141	-1.14168
151468604	chr1:151468604:A:G	5.09526e-06	-1.49984	0.941255
151469149	chr1:151469149:G:T	2.13143e-06	-1.09731e-10	-1.43011
151469271	chr1:151469271:A:T	1.20421e-05	0.301512	-4.15888e-10
151469302	chr1:151469302:G:T	2.38817e-06	-1.09731e-10	-1.31637
151469583	chr1:151469583:G:A	4.41297e-06	-1.09731e-10	-0.702349
151469716	chr1:151469716:A:G	2.52252e-06	-1.09731e-10	-1.26164
151470272	chr1:151470272:G:A	2.20762e-06	-1.09731e-10	-1.39498
151470326	chr1:151470326:C:T	2.39466e-06	-1.09731e-10	-1.31366
151470383	chr1:151470383:C:T	5.88944e-06	-1.42223	1.00849
151470578	chr1:151470578:C:G	5.12855e-06	-1.09731e-10	-0.552075
151470720	chr1:151470720:G:A	2.70667e-06	-1.19118	-4.15888e-10
151470816	chr1:151470816:G:A	2.74883e-06	-1.09731e-10	-1.17572
151471360	chr1:151471360:C:T	1.93014e-06	-1.5293	-4.15888e-10
151471857	chr1:151471857:G:A	4.42483e-06	-1.47972	0.780055
151473477	chr1:151473477:C:T	2.98391e-06	-1.09731e-10	-1.09366
151473832	chr1:151473832:T:A	1.07994e-05	-1.09731e-10	0.192596
151473864	chr1:151473864:A:G	6.28494e-06	-1.09731e-10	-0.348741
151474629	chr1:151474629:T:C	1.46925e-05	-1.09731e-10	0.50044
151474690	chr1:151474690:G:A	2.36043e-06	-1.09731e-10	-1.32805
151475031	chr1:151475031:T:C	2.4209e-05	2.21849	-1.21866
151475944	chr1:151475944:T:C	2.14213e-06	-1.09731e-10	-1.42509
151476662	chr1:151476662:G:A	1.51111e-05	-1.09731e-10	0.528535
151476948	chr1:151476948:T:C	2.44233e-05	2.2089	-1.20026
151477607	chr1:151477607:C:T	1.97459e-06	-1.50654	-4.15888e-10
151478443	chr1:151478443:A:G	2.23976e-06	-1.09731e-10	-1.38053
151478728	chr1:151478728:A:C	7.28912e-06	-1.09731e-10	-0.200515
151478808	chr1:151478808:T:C	2.33094e-06	-1.09731e-10	-1.34062
151480245	chr1:151480245:G:A	3.60891e-06	-1.09731e-10	-0.903492
151481028	chr1:151481028:G:C	1.23649e-05	-1.09731e-10	0.327965
151481223	chr1:151481223:G:A	2.13175e-06	-1.09731e-10	-1.42996
151481668	chr1:151481668:G:A	3.28359e-06	-1.09731e-10	-0.997962
151481687	chr1:151481687:G:A	1.8785e-06	-1.55642	-4.15888e-10
151481737	chr1:151481737:A:C	7.1749e-07	-1.20488	-1.31402
151482563	chr1:151482563:G:A	2.1365e-06	-1.09731e-10	-1.42773
151482564	chr1:151482564:C:T	1.9632e-06	-1.51232	-4.15888e-10
151482623	chr1:151482623:G:A	2.43033e-06	-1.29887	-4.15888e-10
151482850	chr1:151482850:G:A	2.34019e-06	-1.09731e-10	-1.33666
151482856	chr1:151482856:C:T	1.38991e-05	-1.09731e-10	0.444929
151483047	chr1:151483047:C:G	1.17185e-05	-1.09731e-10	0.274271
151483098	chr1:151483098:A:C	2.42363e-06	-1.09731e-10	-1.30163
151483419	chr1:151483419:C:T	3.72823e-06	-1.09731e-10	-0.870963
151483817	chr1:151483817:C:T	3.20406e-06	-1.09731e-10	-1.02248
151484520	chr1:151484520:C:A	8.42408e-07	-1.3692	-0.989185
151484769	chr1:151484769:G:T	5.93427e-06	-1.09731e-10	-0.406154
151484832	chr1:151484832:G:T	2.30108e-06	-1.09731e-10	-1.35352
151485098	chr1:151485098:C:T	2.46914e-06	-1.09731e-10	-1.28303
151485162	chr1:151485162:G:T	7.8193e-06	-1.09731e-10	-0.130303
151485178	chr1:151485178:G:A	2.95026e-06	-1.09731e-10	-1.105
151485255	chr1:151485255:C:CT	2.29513e-06	-1.09731e-10	-1.35611
151485717	chr1:151485717:C:T	7.42079e-06	-1.09731e-10	-0.182613
151485739	chr1:151485739:CTG:C	4.18339e-06	-1.09731e-10	-0.755775
151485749	chr1:151485749:C:T	1.04806e-06	-0.811403	-1.32855
151485828	chr1:151485828:C:T	4.1564e-06	-1.09731e-10	-0.762249
151486119	chr1:151486119:A:G	2.57252e-06	-1.09731e-10	-1.24201
151486274	chr1:151486274:A:G	6.23513e-06	-1.09731e-10	-0.356698
151486642	chr1:151486642:A:G	5.5106e-05	-1.09731e-10	1.82236
151486909	chr1:151486909:G:T	2.14117e-06	-1.09731e-10	-1.42555
151486964	chr1:151486964:T:C	0.000135669	-1.09731e-10	2.72332
151486980	chr1:151486980:A:G	6.09825e-06	-1.09731e-10	-0.378896
151487681	chr1:151487681:G:C	5.12267e-06	-1.09731e-10	-0.553221
151487785	chr1:151487785:C:T	8.55383e-07	-1.27003	-1.07307
151488622	chr1:151488622:T:C	7.09492e-06	-1.09731e-10	-0.227519
151489221	chr1:151489221:C:G	2.61098e-06	-1.09731e-10	-1.22717
151489267	chr1:151489267:A:G	0.000102985	2.44769	-4.15888e-10
151489318	chr1:151489318:C:T	2.15233e-06	-1.09731e-10	-1.42035
151489384	chr1:151489384:G:A	6.00105e-06	-1.09731e-10	-0.394962
151489544	chr1:151489544:G:T	7.15474e-06	-1.09731e-10	-0.219122
151490107	chr1:151490107:T:C	6.0949e-07	-1.36201	-1.32002
151490349	chr1:151490349:A:G	2.8046e-06	-1.09731e-10	-1.15564
151490547	chr1:151490547:G:A	1.46914e-05	-1.09731e-10	0.500363
151491601	chr1:151491601:T:C	7.57877e-06	-1.09731e-10	-0.161546
151492435	chr1:151492435:T:C	2.18094e-05	-1.09731e-10	0.895443
151492660	chr1:151492660:C:T	2.26675e-06	-1.09731e-10	-1.36855
151492721	chr1:151492721:G:A	2.36617e-06	-1.32563	-4.15888e-10
151492750	chr1:151492750:A:G	2.3135e-06	-1.09731e-10	-1.34814
151492809	chr1:151492809:A:G	9.45685e-06	-1.09731e-10	0.0598421
151493002	chr1:151493002:T:A	7.26867e-06	-1.09731e-10	-0.203325
151493459	chr1:151493459:A:G	2.12908e-06	-1.09731e-10	-1.43121
151493520	chr1:151493520:G:T	2.62288e-06	-1.09731e-10	-1.22263
151493544	chr1:151493544:G:C	0.000351072	3.67409	-4.15888e-10
151493668	chr1:151493668:G:A	3.84622e-06	-1.09731e-10	-0.839807
151493719	chr1:151493719:C:T	3.342e-06	-0.980328	-4.15888e-10
151494263	chr1:151494263:G:A	2.47804e-06	-1.09731e-10	-1.27943
151494340	chr1:151494340:A:G	9.34804e-06	-1.09731e-10	0.0482688
151494873	chr1:151494873:G:C	2.42982e-06	-1.09731e-10	-1.29908
151495576	chr1:151495576:A:T	2.5302e-06	-1.09731e-10	-1.2586
151495584	chr1:151495584:G:T	8.59246e-06	-1.09731e-10	-0.0360123
151495813	chr1:151495813:G:A	2.00474e-06	-1.49138	-4.15888e-10
151495834	chr1:151495834:C:A	2.12295e-06	-1.09731e-10	-1.43409
151496345	chr1:151496345:A:G	3.56432e-06	-1.09731e-10	-0.915925
151496458	chr1:151496458:A:G	2.98726e-06	-1.09731e-10	-1.09254
151496461	chr1:151496461:A:G	2.25328e-06	-1.09731e-10	-1.37451
151497224	chr1:151497224:C:A	2.52875e-06	-1.09731e-10	-1.25917
151497252	chr1:151497252:C:T	2.2688e-06	-1.09731e-10	-1.36765
151497535	chr1:151497535:T:A	3.55558e-05	1.38421	-4.15888e-10
151497839	chr1:151497839:C:T	0.000410555	3.83061	-4.15888e-10
151499414	chr1:151499414:T:C	3.33066e-06	-1.09731e-10	-0.983728
151499495	chr1:151499495:C:A	4.30867e-06	-1.09731e-10	-0.726269
151499557	chr1:151499557:A:C	7.05273e-06	-1.09731e-10	-0.233483
151500006	chr1:151500006:C:T	2.39655e-06	-1.09731e-10	-1.31287
151500439	chr1:151500439:A:G	2.53473e-06	-1.09731e-10	-1.25681
151500534	chr1:151500534:C:A	5.11537e-07	-1.42323	-1.434
151501194	chr1:151501194:G:A	3.90283e-06	-1.09731e-10	-0.825196
151501328	chr1:151501328:A:G	2.60918e-06	-1.09731e-10	-1.22786
151501428	chr1:151501428:C:T	4.50058e-06	-1.09731e-10	-0.682691
151501548	chr1:151501548:A:G	4.31187e-06	-1.09731e-10	-0.725527
151501606	chr1:151501606:G:A	6.09102e-07	-1.28288	-1.39979
151501620	chr1:151501620:G:A	3.73933e-06	-1.09731e-10	-0.867992
151501748	chr1:151501748:C:T	1.10867e-05	-1.09731e-10	0.218849
151501877	chr1:151501877:T:C	4.05491e-06	-1.09731e-10	-0.78697
151502007	chr1:151502007:C:T	2.30153e-06	-1.09731e-10	-1.35332
151502204	chr1:151502204:G:A	9.08213e-06	-1.09731e-10	0.0194115
151502405	chr1:151502405:A:G	9.20339e-06	-1.09731e-10	0.0326744
151502461	chr1:151502461:T:C	2.50642e-06	-1.26804	-4.15888e-10
151502949	chr1:151502949:G:C	3.46997e-06	-1.09731e-10	-0.942752
151503064	chr1:151503064:G:A	4.10577e-06	-1.09731e-10	-0.774504
151503387	chr1:151503387:A:G	3.96339e-06	-1.09731e-10	-0.809799
151503815	chr1:151503815:G:A	2.99998e-06	-1.09731e-10	-1.08829
151504048	chr1:151504048:C:A	1.82114e-06	-1.31073	-0.276707
151504268	chr1:151504268:A:T	9.38907e-06	0.0526487	-4.15888e-10
151504717	chr1:151504717:T:C	2.6141e-06	-1.09731e-10	-1.22598
151504836	chr1:151504836:G:A	1.10927e-05	-1.09731e-10	0.219394
151504963	chr1:151504963:G:A	3.82563e-06	-1.09731e-10	-0.845175
151505148	chr1:151505148:C:T	5.25391e-06	-1.09731e-10	-0.527925
151505689	chr1:151505689:C:A	2.64171e-06	-1.09731e-10	-1.21547
151505963	chr1:151505963:C:T	3.12642e-06	-1.09731e-10	-1.04701
151506001	chr1:151506001:C:T	2.12936e-06	-1.09731e-10	-1.43108
151506500	chr1:151506500:T:C	2.55719e-06	-1.09731e-10	-1.24799
151506546	chr1:151506546:A:T	2.12396e-06	-1.09731e-10	-1.43362
151506588	chr1:151506588:C:T	3.68411e-06	-0.882868	-4.15888e-10
151506795	chr1:151506795:G:A	2.73749e-06	-1.09731e-10	-1.17986
151506902	chr1:151506902:G:T	2.12974e-06	-1.09731e-10	-1.4309
151507136	chr1:151507136:C:G	2.25743e-06	-1.09731e-10	-1.37267
151507391	chr1:151507391:C:T	2.12968e-06	-1.09731e-10	-1.43093
151508122	chr1:151508122:G:T	2.46868e-06	-1.09731e-10	-1.28321
151508553	chr1:151508553:C:G	6.84438e-06	-1.09731e-10	-0.26347
151509467	chr1:151509467:G:A	2.61099e-06	-1.09731e-10	-1.22717
151509833	chr1:151509833:G:C	5.83123e-07	-1.32698	-1.39927
151509983	chr1:151509983:T:C	2.84821e-06	-1.09731e-10	-1.14021
151509999	chr1:151509999:A:T	3.23549e-06	-0.908857	-0.103861
151510072	chr1:151510072:C:T	2.87663e-06	-1.09731e-10	-1.13028
151510137	chr1:151510137:T:C	3.08272e-06	-1.09731e-10	-1.06109
151510338	chr1:151510338:A:G	1.30835e-05	-1.09731e-10	0.384456
151510378	chr1:151510378:G:T	4.14211e-06	-1.09731e-10	-0.765693
151510726	chr1:151510726:T:C	3.86744e-06	-1.09731e-10	-0.834304
151511009	chr1:151511009:A:G	2.88738e-06	-1.09731e-10	-1.12655
151511203	chr1:151511203:T:C	4.31067e-06	-1.09731e-10	-0.725804
151511314	chr1:151511314:G:A	4.27866e-06	-1.09731e-10	-0.733258
151511378	chr1:151511378:A:G	4.58335e-06	-1.09731e-10	-0.664467
151511416	chr1:151511416:G:A	4.1832e-06	-1.09731e-10	-0.755822
151511501	chr1:151511501:C:T	6.48853e-07	-1.29226	-1.32719
151511702	chr1:151511702:G:C	3.22672e-06	-1.09731e-10	-1.01543
151511743	chr1:151511743:A:C	1.72698e-05	-1.09731e-10	0.662061
151512395	chr1:151512395:A:G	3.05246e-06	-1.09731e-10	-1.07095
151512831	chr1:151512831:G:A	2.2842e-06	-1.09731e-10	-1.36088
151513419	chr1:151513419:G:A	2.75488e-06	-1.09731e-10	-1.17352
151513550	chr1:151513550:T:A	3.43152e-06	-1.09731e-10	-0.953895
151514855	chr1:151514855:A:C	1.07614e-05	-1.09731e-10	0.189066
151515159	chr1:151515159:C:T	2.86333e-06	-1.13491	-4.15888e-10
151515300	chr1:151515300:G:A	3.08455e-06	-1.09731e-10	-1.06049
151515510	chr1:151515510:A:G	2.41991e-06	-1.09731e-10	-1.30317
151515547	chr1:151515547:C:T	4.06215e-06	-1.09731e-10	-0.785186
151515677	chr1:151515677:A:G	2.42358e-06	-1.09731e-10	-1.30165
151516306	chr1:151516306:T:G	3.27976e-06	-1.09731e-10	-0.999128
151516646	chr1:151516646:G:A	2.36738e-06	-1.09731e-10	-1.32511
151517598	chr1:151517598:C:T	1.88477e-06	-1.55309	-4.15888e-10
151517983	chr1:151517983:A:G	2.71191e-06	-1.09731e-10	-1.18925
151518151	chr1:151518151:A:G	2.15522e-06	-1.09731e-10	-1.419
151518558	chr1:151518558:C:T	2.17971e-06	-1.09731e-10	-1.40771
151518842	chr1:151518842:T:G	2.14927e-06	-1.09731e-10	-1.42177
151519674	chr1:151519674:C:A	2.31494e-06	-1.09731e-10	-1.34751
151520138	chr1:151520138:T:C	2.95292e-06	-1.09731e-10	-1.1041
151520992	chr1:151520992:T:A	2.23099e-06	-1.09731e-10	-1.38445
151521122	chr1:151521122:A:G	1.00702e-05	-1.09731e-10	0.122687
151521338	chr1:151521338:C:T	4.11977e-06	-1.09731e-10	-0.771101
151522016	chr1:151522016:G:A	3.80706e-06	-1.09731e-10	-0.850041
151522441	chr1:151522441:A:G	2.77724e-06	-1.09731e-10	-1.16544
151522566	chr1:151522566:C:G	2.35767e-06	-1.09731e-10	-1.32922
151522854	chr1:151522854:C:T	9.71731e-06	-1.09731e-10	0.0870111
151523320	chr1:151523320:T:C	2.69618e-06	-1.09731e-10	-1.19506
151523952	chr1:151523952:T:C	2.13631e-06	-1.09731e-10	-1.42782
151524081	chr1:151524081:C:T	2.12296e-06	-1.09731e-10	-1.43409
151524664	chr1:151524664:T:C	2.67054e-06	-1.09731e-10	-1.20462
151524900	chr1:151524900:G:A	3.18157e-06	-1.09731e-10	-1.02952
151524901	chr1:151524901:C:T	3.89812e-06	-1.09731e-10	-0.826403
151525008	chr1:151525008:G:A	3.85183e-06	-1.09731e-10	-0.838348
151525202	chr1:151525202:A:G	2.24848e-06	-1.37664	-4.15888e-10
151526148	chr1:151526148:G:A	3.23761e-06	-1.09731e-10	-1.01206
151527034	chr1:151527034:A:G	2.20917e-06	-1.09731e-10	-1.39428
151527159	chr1:151527159:C:T	7.24253e-06	-1.09731e-10	-0.206927
151527255	chr1:151527255:G:A	2.75202e-06	-1.09731e-10	-1.17456
151527607	chr1:151527607:C:A	3.98046e-05	-1.09731e-10	1.49709
151527924	chr1:151527924:C:T	2.23823e-06	-1.38121	-4.15888e-10
151528543	chr1:151528543:A:G	2.35508e-06	-1.09731e-10	-1.33032
151528961	chr1:151528961:G:A	4.76745e-07	-1.53555	-1.39212
151528962	chr1:151528962:T:C	3.89435e-06	-0.827371	-4.15888e-10
151529261	chr1:151529261:T:C	2.1236e-06	-1.09731e-10	-1.43379
151529432	chr1:151529432:G:A	6.60068e-06	-1.09731e-10	-0.299725
151529951	chr1:151529951:C:T	5.81911e-07	-1.49093	-1.23741
151529954	chr1:151529954:C:T	5.57478e-06	-1.09731e-10	-0.468645
151530128	chr1:151530128:G:A	0.00043407	3.88631	-4.15888e-10
151530502	chr1:151530502:A:G	4.04888e-06	-1.09731e-10	-0.788456
151531422	chr1:151531422:T:C	2.16602e-06	-1.09731e-10	-1.41401
151531835	chr1:151531835:A:G	2.40015e-06	-1.09731e-10	-1.31137
151532213	chr1:151532213:T:C	5.86115e-07	-1.54358	-1.17755
151532214	chr1:151532214:G:A	5.35876e-06	0.823341	-1.33151
151532302	chr1:151532302:C:T	4.26746e-06	-1.08704	0.351165
151532559	chr1:151532559:G:A	4.47403e-06	-1.09731e-10	-0.688609
151532682	chr1:151532682:C:T	2.19181e-06	-1.09731e-10	-1.40217
151533087	chr1:151533087:A:G	2.18837e-06	-1.09731e-10	-1.40374
151533232	chr1:151533232:C:T	2.66221e-06	-1.09432	-0.113418
151533588	chr1:151533588:A:C	2.2441e-06	-1.09731e-10	-1.37859
151534050	chr1:151534050:G:A	2.00799e-06	-1.48976	-4.15888e-10
151534201	chr1:151534201:C:T	9.35483e-05	-1.09731e-10	2.35158
151534601	chr1:151534601:G:T	2.1299e-06	-1.09731e-10	-1.43082
151535055	chr1:151535055:G:A	2.17053e-06	-1.09731e-10	-1.41193
151535467	chr1:151535467:T:G	3.70379e-05	-1.09731e-10	1.42505
151536795	chr1:151536795:G:A	9.3602e-05	-1.09731e-10	2.35215
151537181	chr1:151537181:C:T	2.18192e-06	-1.09731e-10	-1.40669
151537183	chr1:151537183:A:G	3.04816e-06	-1.09731e-10	-1.07236
151537550	chr1:151537550:A:G	4.27354e-06	0.604182	-1.33864
151537938	chr1:151537938:T:C	2.12474e-06	-1.09731e-10	-1.43325
151537962	chr1:151537962:A:G	2.16905e-06	-1.09731e-10	-1.41261
151538349	chr1:151538349:C:T	4.77687e-07	-1.53175	-1.39395
151538633	chr1:151538633:T:C	7.72414e-06	0.979031	-1.12158
151538779	chr1:151538779:C:T	2.91264e-06	-1.11784	-4.15888e-10
151538792	chr1:151538792:T:G	4.29966e-06	-0.97427	0.245909
151538804	chr1:151538804:C:T	4.34523e-06	-1.09731e-10	-0.717818
151539213	chr1:151539213:T:C	8.88111e-06	-0.00297105	-4.15888e-10
151539219	chr1:151539219:T:C	3.26273e-06	0.418144	-1.42248
151539365	chr1:151539365:C:G	5.3333e-06	-1.09731e-10	-0.512928
151539511	chr1:151539511:G:C	4.39e-06	-1.09731e-10	-0.707569
151539950	chr1:151539950:T:C	3.55762e-06	0.501802	-1.41961
151539954	chr1:151539954:GAAGGAAGCTTTTGCAGGTTCCAACTCCTCATCCACT:G	5.63806e-07	-1.5555	-1.20444
151540069	chr1:151540069:C:T	2.23512e-06	-1.09731e-10	-1.3826
151540327	chr1:151540327:G:A	2.24926e-06	-1.09731e-10	-1.3763
151540637	chr1:151540637:G:A	4.78601e-06	-1.09731e-10	-0.6212
151540708	chr1:151540708:C:CCG	2.24907e-06	-1.09731e-10	-1.37638
151540782	chr1:151540782:G:A	2.20387e-06	-1.09731e-10	-1.39668
151541037	chr1:151541037:C:A	3.90798e-05	1.01928	0.459427
151541184	chr1:151541184:T:G	2.50634e-06	-1.26807	-4.15888e-10
151541394	chr1:151541394:GTT:G	8.95386e-06	0.00518695	-4.15888e-10
151541397	chr1:151541397:T:C	8.93654e-06	0.00325061	-4.15888e-10
151541523	chr1:151541523:A:T	3.6856e-06	-1.09731e-10	-0.882465
151541765	chr1:151541765:C:A	4.23376e-06	-1.09731e-10	-0.743807
151542127	chr1:151542127:G:A	6.96168e-06	0.727498	-0.973975
151542299	chr1:151542299:C:A	2.12507e-06	-1.09731e-10	-1.43309
151542712	chr1:151542712:C:T	4.89165e-07	-1.54478	-1.35717
151542957	chr1:151542957:A:G	3.73159e-06	-0.870063	-4.15888e-10
151542982	chr1:151542982:C:G	3.84029e-06	-0.858126	0.0167768
151543178	chr1:151543178:T:G	3.16845e-06	0.214878	-1.24853
151543397	chr1:151543397:G:A	4.96003e-06	0.33973	-0.925216
151543604	chr1:151543604:G:A	5.18221e-06	0.415337	-0.957003
151543892	chr1:151543892:A:G	5.14181e-06	0.203845	-0.753337
151544177	chr1:151544177:C:T	2.29864e-06	-1.09731e-10	-1.35458
151544311	chr1:151544311:G:T	2.42304e-06	-1.15807	-0.143802
151544378	chr1:151544378:C:CCTCCAT	2.5332e-06	-1.09731e-10	-1.25741
151544590	chr1:151544590:C:G	2.4054e-06	-1.09731e-10	-1.30918
151545049	chr1:151545049:G:A	3.45184e-06	0.14384	-1.09183
151545139	chr1:151545139:C:T	3.43242e-06	-1.09731e-10	-0.953632
151545140	chr1:151545140:A:G	2.31129e-06	-1.09731e-10	-1.34909
151545306	chr1:151545306:G:A	4.28092e-06	-1.09731e-10	-0.732729
151545549	chr1:151545549:A:C	2.44043e-06	-1.29472	-4.15888e-10
151545808	chr1:151545808:T:G	2.12726e-06	-1.09731e-10	-1.43206
151546694	chr1:151546694:A:G	8.65572e-06	-0.0286773	-4.15888e-10
151548227	chr1:151548227:C:A	1.48996e-05	-1.09731e-10	0.514436
151548255	chr1:151548255:A:G	2.45341e-06	-1.30645	0.0170343
151548444	chr1:151548444:A:G	3.37114e-06	-1.09731e-10	-0.971648
151548491	chr1:151548491:T:C	2.14222e-06	-1.09731e-10	-1.42505
151549197	chr1:151549197:A:C	3.15086e-06	-1.09731e-10	-1.03922
151549218	chr1:151549218:C:T	2.18594e-06	-1.09731e-10	-1.40485
151549334	chr1:151549334:G:A	2.18631e-06	-1.09731e-10	-1.40468
151549457	chr1:151549457:A:G	4.2138e-06	-0.90063	0.152098
151550197	chr1:151550197:A:AGTT	2.16849e-06	-1.09731e-10	-1.41286
151550387	chr1:151550387:C:T	9.82474e-06	0.098006	-4.15888e-10
151550406	chr1:151550406:G:A	2.20045e-06	-1.09731e-10	-1.39824
151550924	chr1:151550924:C:T	2.06641e-05	-1.09731e-10	0.8415
151551103	chr1:151551103:C:A	3.06967e-06	-1.09731e-10	-1.06533
151551890	chr1:151551890:T:A	6.70381e-07	-1.53525	-1.05155
151552059	chr1:151552059:A:G	5.96384e-06	0.73569	-1.13687
151552082	chr1:151552082:T:C	9.01885e-06	0.610948	-0.598528
151552596	chr1:151552596:T:C	2.14985e-06	-1.09731e-10	-1.4215
151552696	chr1:151552696:G:A	2.15331e-06	-1.09731e-10	-1.41989
151552904	chr1:151552904:T:C	3.11685e-06	-1.09731e-10	-1.05008
151553088	chr1:151553088:G:T	8.54227e-06	-0.0418711	-4.15888e-10
151553181	chr1:151553181:TC:T	4.52333e-06	-1.09731e-10	-0.677649
151553565	chr1:151553565:A:G	4.54889e-06	-1.09731e-10	-0.672014
151554028	chr1:151554028:CCTTT:C	2.18795e-06	-1.18552	-0.218408
151554365	chr1:151554365:T:C	2.13989e-06	-1.09731e-10	-1.42614
151554504	chr1:151554504:A:G	3.17185e-06	-1.09731e-10	-1.03258
151554511	chr1:151554511:C:T	4.03111e-06	-1.09731e-10	-0.792856
151554546	chr1:151554546:C:T	2.26448e-06	-1.09731e-10	-1.36955
151554560	chr1:151554560:C:T	9.54591e-06	1.02923	-0.960018
151554883	chr1:151554883:C:T	2.13214e-06	-1.09731e-10	-1.42977
151555560	chr1:151555560:C:T	2.27247e-06	-1.09731e-10	-1.36603
151555651	chr1:151555651:C:T	6.3646e-06	0.438748	-0.774894
151556075	chr1:151556075:A:G	2.12442e-06	-1.09731e-10	-1.4334
151556198	chr1:151556198:A:G	0.000922202	4.63987	-4.15888e-10
151556368	chr1:151556368:C:T	3.19817e-06	-1.02432	-4.15888e-10
151556767	chr1:151556767:C:T	6.90154e-06	-1.09731e-10	-0.255153
151556909	chr1:151556909:G:T	2.16992e-06	-1.09731e-10	-1.41221
151556930	chr1:151556930:C:T	2.80882e-05	-1.09731e-10	1.14845
151557126	chr1:151557126:A:G	2.22184e-06	-1.09731e-10	-1.38856
151557302	chr1:151557302:ATAT:A	2.16069e-06	-1.09731e-10	-1.41647
151557373	chr1:151557373:TAATCATCA:T	1.73428e-05	1.22961	-0.563331
151557653	chr1:151557653:G:A	2.25434e-06	-1.09731e-10	-1.37404
151558159	chr1:151558159:G:C	9.32956e-06	-1.09731e-10	0.0462902
151558287	chr1:151558287:A:G	6.1305e-06	-1.09731e-10	-0.373621
151558532	chr1:151558532:A:G	2.5669e-06	-1.09731e-10	-1.2442
151558861	chr1:151558861:T:C	1.15111e-05	1.21061	-0.954196
151558870	chr1:151558870:C:T	2.41073e-06	-1.22819	-0.0787735
151559266	chr1:151559266:T:A	1.64399e-05	-1.09731e-10	0.612815
151561188	chr1:151561188:C:T	2.87516e-05	-1.09731e-10	1.1718
151561845	chr1:151561845:G:A	1.15456e-05	0.259404	-4.15888e-10
151562404	chr1:151562404:G:A	2.51765e-06	-1.09731e-10	-1.26357
151563215	chr1:151563215:A:G	2.56047e-06	-1.09731e-10	-1.24671
151563416	chr1:151563416:T:G	2.55089e-06	-1.33765	0.0871937
151563564	chr1:151563564:A:T	2.12408e-06	-1.09731e-10	-1.43356
151564209	chr1:151564209:C:T	9.26301e-07	-1.38274	-0.88071
151564344	chr1:151564344:T:A	2.21689e-06	-1.09731e-10	-1.39079
151564419	chr1:151564419:A:G	2.61142e-06	-1.09731e-10	-1.227
151564790	chr1:151564790:C:T	1.05925e-05	0.17325	-4.15888e-10
151564957	chr1:151564957:A:G	1.26324e-05	1.01063	-0.661258
151565312	chr1:151565312:G:A	1.85073e-06	-0.149042	-1.42227
151565420	chr1:151565420:T:C	4.72394e-06	-0.634255	-4.15888e-10
151565936	chr1:151565936:G:A	2.79312e-06	-1.09731e-10	-1.15974
151566405	chr1:151566405:A:G	2.30588e-06	-1.09731e-10	-1.35143
151566689	chr1:151566689:A:G	2.02149e-06	-1.48306	-4.15888e-10
151566817	chr1:151566817:T:C	6.23552e-06	-1.55796	1.20133
151567004	chr1:151567004:G:A	6.72406e-06	-1.09731e-10	-0.281205
151567576	chr1:151567576:C:T	6.05216e-07	-1.41911	-1.26995
151567620	chr1:151567620:G:A	1.66919e-06	-1.44937	-0.225196
151567748	chr1:151567748:G:A	1.89514e-06	-1.54761	-4.15888e-10
151567897	chr1:151567897:C:T	1.20786e-06	-1.52768	-0.470368
151568666	chr1:151568666:C:G	2.18652e-06	-1.09731e-10	-1.40459
151569012	chr1:151569012:T:C	2.26833e-06	-1.09731e-10	-1.36785
151569050	chr1:151569050:G:A	7.90369e-06	-1.09731e-10	-0.119568
151569239	chr1:151569239:G:T	2.49097e-06	-1.49976	0.225536
151569464	chr1:151569464:G:A	2.52842e-06	-1.09731e-10	-1.2593
151569700	chr1:151569700:C:T	2.72398e-06	-1.1848	-4.15888e-10
151570084	chr1:151570084:G:A	2.26021e-06	-1.09731e-10	-1.37144
151570150	chr1:151570150:T:C	3.70468e-06	-1.39418	0.51688
151570676	chr1:151570676:A:G	5.85338e-06	-1.09731e-10	-0.419879
151570827	chr1:151570827:C:T	7.17459e-06	-0.216352	-4.15888e-10
151570971	chr1:151570971:T:C	2.46216e-06	-1.09731e-10	-1.28586
151571619	chr1:151571619:A:G	2.28345e-06	-1.09731e-10	-1.36121
151572020	chr1:151572020:G:A	8.07768e-07	-1.05297	-1.34741
151572257	chr1:151572257:C:T	2.39517e-06	-1.09731e-10	-1.31344
151572429	chr1:151572429:T:C	5.45888e-06	-1.09731e-10	-0.489655
151573103	chr1:151573103:A:G	2.27417e-06	-1.09731e-10	-1.36528
151573207	chr1:151573207:G:A	6.14912e-06	-1.09731e-10	-0.370588
151573668	chr1:151573668:C:T	2.40649e-06	-1.09731e-10	-1.30873
151573802	chr1:151573802:C:T	3.01826e-06	-1.09731e-10	-1.08222
151573858	chr1:151573858:G:A	2.17008e-06	-1.41213	-4.15888e-10
151573960	chr1:151573960:G:A	1.18901e-06	-1.06034	-0.953433
151573968	chr1:151573968:G:A	3.39819e-06	-1.56007	0.596419
151574059	chr1:151574059:G:C	2.28528e-06	-1.09731e-10	-1.36041
151574455	chr1:151574455:A:G	6.72433e-07	-1.295	-1.28875
151574584	chr1:151574584:G:C	2.62487e-06	-1.09731e-10	-1.22187
151574777	chr1:151574777:C:T	1.12833e-06	-1.53824	-0.527917
151575128	chr1:151575128:C:T	2.16196e-06	-1.09731e-10	-1.41588
151575161	chr1:151575161:G:A	3.04068e-06	-1.09731e-10	-1.07482
151575339	chr1:151575339:T:C	2.24675e-06	-1.09731e-10	-1.37741
151575659	chr1:151575659:G:A	2.2225e-06	-1.09731e-10	-1.38827
151575819	chr1:151575819:T:C	3.07933e-06	-1.09731e-10	-1.06218
151576189	chr1:151576189:C:T	2.12469e-06	-1.09731e-10	-1.43327
151576579	chr1:151576579:T:A	7.5076e-07	-1.23576	-1.2378
151576701	chr1:151576701:C:T	9.61982e-06	-1.09731e-10	0.0769282
151576837	chr1:151576837:T:C	7.41461e-07	-1.25133	-1.2347
151577045	chr1:151577045:A:T	6.61027e-07	-1.2666	-1.33425
151577053	chr1:151577053:C:T	2.54083e-06	-1.09731e-10	-1.25441
151577066	chr1:151577066:C:A	9.15813e-07	-1.53712	-0.737723
151577220	chr1:151577220:C:T	2.28087e-06	-1.09731e-10	-1.36234
151577431	chr1:151577431:A:C	2.265e-06	-1.09731e-10	-1.36932
151577450	chr1:151577450:A:T	2.41073e-06	-1.09731e-10	-1.30697
151577753	chr1:151577753:C:T	9.34537e-07	-1.54046	-0.714142
151577912	chr1:151577912:G:T	8.77145e-07	-1.53685	-0.781126
151578197	chr1:151578197:G:A	9.70235e-07	-1.53356	-0.683555
151578602	chr1:151578602:A:G	8.86294e-07	-1.0282	-1.27941
151578789	chr1:151578789:A:G	2.2462e-06	-1.09731e-10	-1.37766
151578844	chr1:151578844:G:A	9.04613e-07	-1.53854	-0.748605
151579806	chr1:151579806:A:T	2.19375e-06	-1.09731e-10	-1.40129
151579825	chr1:151579825:TG:T	9.532e-07	-1.53048	-0.704344
151579896	chr1:151579896:T:A	1.41074e-06	-1.54768	-0.295103
151580233	chr1:151580233:G:C	2.46422e-06	-1.09731e-10	-1.28502
151580776	chr1:151580776:A:G	2.18321e-06	-1.09731e-10	-1.4061
151580788	chr1:151580788:A:T	2.27273e-06	-1.09731e-10	-1.36591
151581199	chr1:151581199:G:T	7.21912e-07	-1.25773	-1.25502
151581936	chr1:151581936:C:T	2.39986e-06	-1.09731e-10	-1.31149
151581956	chr1:151581956:A:G	2.30282e-06	-1.09731e-10	-1.35276
151582027	chr1:151582027:T:C	7.50591e-07	-1.51654	-0.957249
151582040	chr1:151582040:G:A	2.13091e-06	-1.09731e-10	-1.43035
151582249	chr1:151582249:C:T	3.54498e-06	-1.09731e-10	-0.921364
151582775	chr1:151582775:T:C	2.12285e-06	-1.09731e-10	-1.43414
151583225	chr1:151583225:C:T	9.62708e-07	-1.28587	-0.939029
151583228	chr1:151583228:C:G	3.58889e-06	-1.09731e-10	-0.909056
151583265	chr1:151583265:A:G	7.97974e-07	-1.19756	-1.21502
151583534	chr1:151583534:A:C	2.12284e-06	-1.09731e-10	-1.43414
151583550	chr1:151583550:G:A	2.43154e-06	-1.09731e-10	-1.29837
151583582	chr1:151583582:G:T	2.40248e-06	-1.09731e-10	-1.31039
151584030	chr1:151584030:A:G	5.57533e-07	-1.35129	-1.41984
151584176	chr1:151584176:T:C	6.13427e-07	-1.2582	-1.41739
151584362	chr1:151584362:G:C	2.47532e-06	-1.09731e-10	-1.28053
151584504	chr1:151584504:C:T	6.00039e-07	-1.28426	-1.4134
151584505	chr1:151584505:G:A	2.56536e-06	-1.2448	-4.15888e-10
151584686	chr1:151584686:CAG:C	2.16314e-06	-1.09731e-10	-1.41534
151584782	chr1:151584782:A:G	6.29029e-07	-1.50644	-1.14404
151584845	chr1:151584845:GC:G	7.45506e-07	-1.48425	-0.996339
151585021	chr1:151585021:C:T	9.97557e-07	-1.47287	-0.716471
151585541	chr1:151585541:A:G	5.19257e-07	-1.46029	-1.38196
151585787	chr1:151585787:A:G	5.64562e-07	-1.45057	-1.30803
151586040	chr1:151586040:AAT:A	8.95766e-06	0.00561141	-4.15888e-10
151586733	chr1:151586733:A:G	6.25154e-07	-1.22355	-1.43311
151586750	chr1:151586750:G:A	2.19009e-06	-1.09731e-10	-1.40295
151586971	chr1:151586971:G:C	1.5187e-06	-1.45533	-0.313711
151587081	chr1:151587081:G:A	2.76742e-06	-1.09731e-10	-1.16898
151587122	chr1:151587122:C:T	2.25477e-06	-1.37996	0.00610494
151587791	chr1:151587791:GTC:G	2.39568e-06	-1.09731e-10	-1.31323
151588206	chr1:151588206:T:C	6.25325e-07	-1.37743	-1.27895
151588246	chr1:151588246:T:C	2.1806e-06	-1.09731e-10	-1.4073
151588818	chr1:151588818:G:A	2.21249e-06	-1.09731e-10	-1.39278
151589778	chr1:151589778:A:G	5.89951e-07	-1.28274	-1.43188
151590051	chr1:151590051:G:A	1.88339e-06	-1.55382	-4.15888e-10
151590593	chr1:151590593:C:T	9.84715e-07	-1.08222	-1.12009
151591521	chr1:151591521:A:G	2.15545e-06	-1.09731e-10	-1.4189
151592241	chr1:151592241:C:T	1.60158e-06	-0.664042	-1.05186
151592311	chr1:151592311:G:A	2.39334e-06	-1.09731e-10	-1.31421
151592610	chr1:151592610:G:A	5.30864e-06	-1.09731e-10	-0.517561
151592853	chr1:151592853:A:G	2.168e-06	-1.09731e-10	-1.41309
151593017	chr1:151593017:T:A	2.14686e-06	-1.09731e-10	-1.42289
151593687	chr1:151593687:A:G	2.59576e-06	-1.09731e-10	-1.23302
151594606	chr1:151594606:G:A	2.78916e-05	-1.09731e-10	1.14143
151594892	chr1:151594892:C:A	2.72235e-06	-1.09731e-10	-1.1854
151595383	chr1:151595383:C:T	6.1341e-07	-1.27322	-1.40239
151595670	chr1:151595670:G:A	6.29001e-07	-1.2339	-1.41662
151595795	chr1:151595795:G:A	2.2265e-06	-1.09731e-10	-1.38647
151595958	chr1:151595958:G:A	2.37641e-05	-1.09731e-10	0.98128
151596128	chr1:151596128:G:A	3.27588e-06	-1.44403	0.44372
151596405	chr1:151596405:C:T	2.17396e-06	-1.09731e-10	-1.41035
151596602	chr1:151596602:C:T	7.92403e-07	-1.53327	-0.886314
151597027	chr1:151597027:A:G	3.4022e-06	-1.09731e-10	-0.962474
151597624	chr1:151597624:G:A	7.17376e-06	-1.09731e-10	-0.216467
151597765	chr1:151597765:A:G	6.22651e-07	-1.28636	-1.37431
151597784	chr1:151597784:C:T	2.16063e-06	-1.09731e-10	-1.4165
151598306	chr1:151598306:T:C	6.3709e-07	-1.25327	-1.38447
151598571	chr1:151598571:T:C	7.95329e-07	-1.532	-0.8839
151598593	chr1:151598593:T:C	4.43561e-06	-1.09731e-10	-0.697233
151598853	chr1:151598853:A:G	2.1477e-06	-1.09731e-10	-1.4225
151600003	chr1:151600003:A:G	4.9691e-06	-1.09731e-10	-0.58366
151601819	chr1:151601819:G:A	2.76075e-06	-1.17139	-4.15888e-10
151601855	chr1:151601855:A:G	2.27343e-06	-1.09731e-10	-1.36561
151602411	chr1:151602411:T:C	2.40541e-06	-1.09731e-10	-1.30918
151603034	chr1:151603034:C:T	4.96245e-06	-0.584998	-4.15888e-10
151603280	chr1:151603280:G:A	7.20772e-07	-1.55509	-0.959242
151603749	chr1:151603749:T:A	7.97159e-07	-1.22091	-1.19269
151603813	chr1:151603813:T:C	6.81955e-07	-1.19629	-1.3734
151603856	chr1:151603856:A:C	2.75229e-06	-1.09731e-10	-1.17446
151603868	chr1:151603868:G:A	2.17912e-06	-1.09731e-10	-1.40798
151604000	chr1:151604000:A:G	7.14861e-07	-1.13353	-1.38903
151604319	chr1:151604319:C:T	2.75649e-06	-1.09731e-10	-1.17294
151604807	chr1:151604807:C:T	6.84772e-07	-1.55988	-1.00569
151604961	chr1:151604961:A:T	2.29963e-06	-1.09731e-10	-1.35415
151604995	chr1:151604995:C:T	2.45097e-06	-1.09731e-10	-1.29041
151605106	chr1:151605106:G:C	2.18906e-06	-1.09731e-10	-1.40343
151605235	chr1:151605235:G:A	4.04336e-06	-1.09731e-10	-0.78982
151605237	chr1:151605237:A:C	4.05886e-06	-1.09731e-10	-0.785996
151605724	chr1:151605724:A:G	1.06223e-05	-1.09731e-10	0.176059
151607186	chr1:151607186:C:A	9.63851e-07	-1.55006	-0.673658
151608244	chr1:151608244:C:T	6.65923e-07	-1.56015	-1.03333
151608532	chr1:151608532:G:A	2.10041e-06	-1.44477	-4.15888e-10
151608783	chr1:151608783:T:C	2.13116e-06	-1.09731e-10	-1.43023
151609136	chr1:151609136:T:C	7.5651e-07	-1.5459	-0.920037
151609141	chr1:151609141:T:C	2.28651e-06	-1.09731e-10	-1.35987
151609406	chr1:151609406:C:T	1.01151e-05	-1.09731e-10	0.127134
151610398	chr1:151610398:C:G	2.14858e-06	-1.09731e-10	-1.42209
151610845	chr1:151610845:C:G	7.57227e-06	-1.09731e-10	-0.162405
151610923	chr1:151610923:C:T	4.31856e-06	-1.09731e-10	-0.723976
151611143	chr1:151611143:G:C	4.05018e-06	-1.09731e-10	-0.788135
151612002	chr1:151612002:C:T	2.23485e-06	-1.09731e-10	-1.38272
151612981	chr1:151612981:C:G	2.12456e-06	-1.09731e-10	-1.43333
151613097	chr1:151613097:C:T	7.00533e-06	-0.240227	-4.15888e-10
151613332	chr1:151613332:C:T	2.36087e-06	-1.09731e-10	-1.32787
151613742	chr1:151613742:C:T	1.92392e-06	-1.53253	-4.15888e-10
151613948	chr1:151613948:A:AATTTT	2.12285e-06	-1.09731e-10	-1.43414
151614064	chr1:151614064:T:C	2.33018e-06	-1.09731e-10	-1.34095
151614709	chr1:151614709:T:G	2.05543e-06	-1.46641	-4.15888e-10
151614760	chr1:151614760:T:A	2.096e-06	-1.44687	-4.15888e-10
151615328	chr1:151615328:A:AC	1.87143e-06	-1.5602	-4.15888e-10
151615803	chr1:151615803:T:A	2.33075e-06	-1.09731e-10	-1.34071
151616259	chr1:151616259:G:A	2.39295e-06	-1.07723	-0.237145
151616339	chr1:151616339:A:G	1.92372e-06	-0.409966	-1.12267
151616657	chr1:151616657:G:A	2.20903e-06	-1.09731e-10	-1.39434
151616678	chr1:151616678:A:G	2.31664e-05	-1.09731e-10	0.955807
151616938	chr1:151616938:C:T	3.60448e-06	-1.09731e-10	-0.90472
151617219	chr1:151617219:C:A	3.82549e-06	-1.09731e-10	-0.84521
151617803	chr1:151617803:T:C	2.1254e-06	-1.09731e-10	-1.43294
151617834	chr1:151617834:G:A	2.20924e-06	-1.09731e-10	-1.39425
151617887	chr1:151617887:T:G	2.13347e-06	-1.09731e-10	-1.42915
151617889	chr1:151617889:T:G	1.98958e-05	-1.09731e-10	0.803612
151617967	chr1:151617967:C:G	3.19544e-06	-1.09731e-10	-1.02517
151618258	chr1:151618258:A:G	1.1627e-05	-1.09731e-10	0.266436
151618473	chr1:151618473:CT:C	4.00213e-06	-1.09731e-10	-0.80007
151619158	chr1:151619158:T:A	2.72324e-06	-1.09731e-10	-1.18508
151619308	chr1:151619308:T:C	2.1273e-06	-1.09731e-10	-1.43204
151619626	chr1:151619626:A:G	4.95107e-06	-1.09731e-10	-0.587294
151620758	chr1:151620758:C:T	5.3541e-07	-1.38447	-1.42715
151620804	chr1:151620804:C:T	2.64197e-06	-1.09731e-10	-1.21537
151620983	chr1:151620983:C:T	8.01073e-07	-1.10071	-1.30799
151622335	chr1:151622335:A:T	2.13908e-06	-1.09731e-10	-1.42652
151622744	chr1:151622744:A:G	3.83097e-06	-1.09731e-10	-0.843781
151623155	chr1:151623155:T:A	6.7914e-07	-1.3145	-1.25932
151623224	chr1:151623224:T:C	2.5389e-06	-1.09731e-10	-1.25517
151623319	chr1:151623319:T:G	1.25192e-05	-1.09731e-10	0.340367
151623430	chr1:151623430:G:A	9.44469e-07	-0.971322	-1.27271
151623954	chr1:151623954:A:T	2.13916e-06	-1.09731e-10	-1.42648
151624219	chr1:151624219:G:C	2.37137e-06	-1.09731e-10	-1.32343
151624245	chr1:151624245:A:C	2.13134e-06	-1.09731e-10	-1.43015
151625003	chr1:151625003:T:C	3.92573e-06	-1.09731e-10	-0.819345
151625185	chr1:151625185:T:C	1.79191e-06	-0.328401	-1.27522
151625279	chr1:151625279:G:GTA	4.35095e-06	-1.09731e-10	-0.716503
151625287	chr1:151625287:C:G	2.04737e-06	-0.329687	-1.14065
151625463	chr1:151625463:G:A	3.81924e-06	-1.09731e-10	-0.846846
151626019	chr1:151626019:C:T	2.13061e-06	-1.09731e-10	-1.43049
151626277	chr1:151626277:TG:T	2.16909e-06	-1.09731e-10	-1.41259
151626485	chr1:151626485:G:A	2.16598e-06	-1.09731e-10	-1.41402
151626607	chr1:151626607:C:T	1.31429e-06	-0.990842	-0.922758
151626791	chr1:151626791:G:T	1.10153e-06	-0.871253	-1.21894
151627568	chr1:151627568:G:T	1.89312e-06	-1.54867	-4.15888e-10
151627643	chr1:151627643:G:A	4.28e-06	-1.09731e-10	-0.732944
151627719	chr1:151627719:C:T	3.82441e-06	-1.09731e-10	-0.845493
151627741	chr1:151627741:TGTTCTATAAA:T	1.1339e-06	-0.837783	-1.22345
151628151	chr1:151628151:C:T	3.54899e-06	-1.09731e-10	-0.920235
151628302	chr1:151628302:C:T	2.19568e-06	-1.09731e-10	-1.4004
151628596	chr1:151628596:C:T	2.34354e-05	-1.09731e-10	0.967348
151628925	chr1:151628925:GTT:G	4.07204e-06	-1.09731e-10	-0.782754
151629083	chr1:151629083:CT:C	2.64611e-06	-1.09731e-10	-1.21381
151629402	chr1:151629402:C:T	3.46223e-06	-1.09731e-10	-0.944985
151629496	chr1:151629496:C:T	5.74657e-07	-1.453	-1.28788
151630171	chr1:151630171:A:G	2.35639e-06	-1.09731e-10	-1.32977
151630276	chr1:151630276:A:T	2.56381e-06	-1.09731e-10	-1.2454
151630298	chr1:151630298:T:G	2.68062e-06	-1.09731e-10	-1.20085
151630371	chr1:151630371:A:G	4.05005e-06	-1.09731e-10	-0.788169
151630711	chr1:151630711:A:G	2.33347e-06	-1.09731e-10	-1.33954
151630761	chr1:151630761:C:T	1.37135e-06	-0.972557	-0.898544
151630784	chr1:151630784:A:G	2.13438e-06	-1.09731e-10	-1.42872
151630860	chr1:151630860:C:T	2.12937e-06	-1.4076	-0.0234763
151631136	chr1:151631136:A:G	2.88046e-06	-1.09731e-10	-1.12895
151631322	chr1:151631322:A:G	2.37792e-06	-1.09731e-10	-1.32067
151631343	chr1:151631343:G:T	7.66901e-07	-1.17639	-1.27591
151632024	chr1:151632024:A:G	1.33364e-06	-0.990012	-0.908974
151632322	chr1:151632322:T:TTC	2.68857e-06	-1.09731e-10	-1.19789
151632411	chr1:151632411:T:C	2.14124e-06	-1.09731e-10	-1.42551
151633083	chr1:151633083:A:G	2.19631e-06	-1.09731e-10	-1.40012
151633215	chr1:151633215:A:G	4.27918e-06	-1.09731e-10	-0.733136
151633557	chr1:151633557:CCA:C	1.74789e-06	-0.320586	-1.3079
151633644	chr1:151633644:CA:C	6.82544e-07	-1.13703	-1.4318
151633901	chr1:151633901:T:A	2.44901e-06	-1.09731e-10	-1.29122
151633929	chr1:151633929:G:A	3.64477e-06	-1.09731e-10	-0.893604
151633966	chr1:151633966:A:G	2.18388e-06	-1.09731e-10	-1.40579
151633974	chr1:151633974:T:G	2.38437e-06	-1.09731e-10	-1.31796
151634435	chr1:151634435:A:G	2.16662e-06	-1.09731e-10	-1.41373
151634670	chr1:151634670:G:C	2.76806e-06	-1.09731e-10	-1.16875
151635721	chr1:151635721:A:G	2.89136e-06	-1.09731e-10	-1.12517
151636115	chr1:151636115:C:A	3.48533e-05	1.36425	-4.15888e-10
151636636	chr1:151636636:T:G	2.2367e-06	-1.09731e-10	-1.3819
151636716	chr1:151636716:CCTAGGGATATATA:C	2.1386e-06	-1.09731e-10	-1.42675
151637149	chr1:151637149:TC:T	1.04093e-06	-1.04585	-1.10094
151637281	chr1:151637281:C:T	3.94512e-06	-1.09731e-10	-0.814418
151637693	chr1:151637693:T:TG	5.46188e-06	-1.09731e-10	-0.489105
151637697	chr1:151637697:G:A	2.21482e-06	-1.09731e-10	-1.39173
151638413	chr1:151638413:GTCTC:G	2.90826e-06	-1.11934	-4.15888e-10
151639472	chr1:151639472:G:C	1.35632e-06	-0.942195	-0.939929
151639525	chr1:151639525:A:T	3.817e-06	-1.09731e-10	-0.847433
151639911	chr1:151639911:A:G	2.22928e-06	-1.09731e-10	-1.38522
151641013	chr1:151641013:CATT:C	2.17757e-06	-1.09731e-10	-1.40869
151641881	chr1:151641881:ATATC:A	3.10349e-06	-1.09731e-10	-1.05437
151642010	chr1:151642010:A:C	2.62885e-06	-1.09731e-10	-1.22035
151642094	chr1:151642094:C:T	2.22904e-06	-1.09731e-10	-1.38533
151642095	chr1:151642095:G:A	2.77397e-06	-1.09731e-10	-1.16662
151642456	chr1:151642456:C:T	4.02654e-06	-1.09731e-10	-0.79399
151642481	chr1:151642481:T:G	3.82024e-06	-1.09731e-10	-0.846585
151642831	chr1:151642831:G:A	1.39995e-06	-0.980725	-0.869739
151642919	chr1:151642919:C:T	1.26155e-06	-0.816004	-1.13855
151643629	chr1:151643629:C:T	1.88423e-06	-1.55338	-4.15888e-10
151643662	chr1:151643662:T:A	2.81508e-05	-1.09731e-10	1.15068
151643804	chr1:151643804:G:T	2.15765e-06	-1.09731e-10	-1.41788
151644645	chr1:151644645:T:C	1.3951e-06	-0.810296	-1.04363
151645064	chr1:151645064:T:C	3.69753e-06	-1.09731e-10	-0.879233
151645090	chr1:151645090:G:GACC	2.21624e-06	-1.09731e-10	-1.39109
151645279	chr1:151645279:T:C	3.99554e-06	-1.09731e-10	-0.801718
151646210	chr1:151646210:C:T	2.71563e-06	-1.09731e-10	-1.18787
151646312	chr1:151646312:A:G	2.41418e-06	-1.09731e-10	-1.30554
151646656	chr1:151646656:T:G	2.45342e-06	-1.09731e-10	-1.28941
151647598	chr1:151647598:T:G	5.68515e-07	-1.31958	-1.43205
151647758	chr1:151647758:G:T	8.91412e-07	-1.03682	-1.26502
151647795	chr1:151647795:T:C	5.26522e-06	-1.09731e-10	-0.525774
151648119	chr1:151648119:A:G	2.71234e-06	-1.09731e-10	-1.18909
151648568	chr1:151648568:A:C	2.43641e-06	-1.09731e-10	-1.29637
151648658	chr1:151648658:A:G	3.78253e-06	-1.09731e-10	-0.856505
151648870	chr1:151648870:G:A	2.12512e-06	-1.09731e-10	-1.43307
151649058	chr1:151649058:G:A	2.92439e-06	-1.11381	-4.15888e-10
151649196	chr1:151649196:G:A	1.78524e-06	-0.325409	-1.28194
151649644	chr1:151649644:G:A	5.3773e-07	-1.37425	-1.43304
151650053	chr1:151650053:A:C	1.96167e-06	-0.329925	-1.18318
151650135	chr1:151650135:A:T	2.82671e-06	-1.09731e-10	-1.14779
151650292	chr1:151650292:A:G	2.20872e-06	-1.09731e-10	-1.39449
151650604	chr1:151650604:A:T	4.60811e-05	-1.09731e-10	1.64351
151650773	chr1:151650773:G:C	3.10548e-06	-1.09731e-10	-1.05373
151650905	chr1:151650905:C:T	5.54719e-07	-1.49186	-1.28433
151650917	chr1:151650917:A:G	2.25865e-06	-1.37213	-4.15888e-10
151650918	chr1:151650918:G:A	2.31412e-06	-1.34787	-4.15888e-10
151651571	chr1:151651571:G:A	1.20937e-06	-1.04617	-0.950627
151651694	chr1:151651694:C:T	2.51693e-06	-1.09731e-10	-1.26386
151651776	chr1:151651776:C:T	2.1436e-06	-1.42441	-4.15888e-10
151651901	chr1:151651901:G:A	3.77339e-06	-1.09731e-10	-0.858925
151651945	chr1:151651945:A:G	3.58904e-06	-1.09731e-10	-0.909013
151651954	chr1:151651954:C:T	2.81555e-06	-1.09731e-10	-1.15174
151652028	chr1:151652028:C:T	3.90742e-06	-1.09731e-10	-0.824021
151652510	chr1:151652510:G:A	2.48682e-06	-1.09731e-10	-1.27589
151652618	chr1:151652618:G:A	1.93922e-06	-1.52461	-4.15888e-10
151652868	chr1:151652868:A:G	4.23562e-06	-1.09731e-10	-0.743368
151653106	chr1:151653106:T:C	1.94959e-06	-0.35081	-1.16847
151653266	chr1:151653266:TTTG:T	7.47536e-07	-1.16706	-1.31081
151653750	chr1:151653750:G:A	2.95971e-06	-1.09731e-10	-1.1018
151653896	chr1:151653896:G:A	2.27331e-06	-1.09731e-10	-1.36566
151653920	chr1:151653920:C:T	1.9801e-06	-1.50375	-4.15888e-10
151653934	chr1:151653934:GT:G	2.21199e-06	-1.09731e-10	-1.39301
151654355	chr1:151654355:T:G	2.81216e-06	-1.09731e-10	-1.15294
151654498	chr1:151654498:G:A	2.56229e-06	-1.246	-4.15888e-10
151654637	chr1:151654637:A:G	7.74643e-07	-1.13696	-1.30529
151654942	chr1:151654942:C:T	4.21709e-06	-1.09731e-10	-0.747753
151655776	chr1:151655776:A:G	2.40315e-06	-1.09731e-10	-1.31012
151656009	chr1:151656009:C:G	2.55415e-06	-1.09731e-10	-1.24918
151656561	chr1:151656561:C:T	2.38679e-06	-1.31695	-4.15888e-10
151656814	chr1:151656814:T:C	2.71454e-06	-1.09731e-10	-1.18828
151656972	chr1:151656972:T:C	2.56831e-06	-1.09731e-10	-1.24365
151657225	chr1:151657225:G:A	2.12964e-06	-1.09731e-10	-1.43094
151657278	chr1:151657278:A:G	1.89393e-06	-1.54824	-4.15888e-10
151657482	chr1:151657482:A:G	2.45e-06	-1.30766	0.0168502
151658725	chr1:151658725:C:T	5.6285e-07	-1.49082	-1.27082
151658859	chr1:151658859:AT:A	2.91681e-06	-1.09731e-10	-1.11641
151658945	chr1:151658945:A:G	1.02903e-06	-0.922065	-1.23622
151659926	chr1:151659926:G:A	6.07147e-06	-0.383296	-4.15888e-10
151660234	chr1:151660234:C:T	2.41986e-06	-1.09731e-10	-1.30319
151660611	chr1:151660611:T:C	4.98844e-07	-1.55451	-1.32785
151660651	chr1:151660651:C:CCA	2.97346e-06	-1.09717	-4.15888e-10
151661435	chr1:151661435:C:A	2.15963e-06	-1.09731e-10	-1.41696
151661778	chr1:151661778:G:T	3.81362e-06	-1.09731e-10	-0.84832
151662378	chr1:151662378:C:T	2.12399e-06	-1.09731e-10	-1.4336
151662547	chr1:151662547:A:G	2.83643e-06	-1.09731e-10	-1.14435
151662735	chr1:151662735:G:A	2.7594e-06	-1.09731e-10	-1.17188
151662738	chr1:151662738:C:T	5.38804e-06	-1.09731e-10	-0.502716
151663307	chr1:151663307:C:T	3.34766e-05	-1.09731e-10	1.32395
151663400	chr1:151663400:T:C	1.34337e-06	-0.927525	-0.964188
151663792	chr1:151663792:T:C	2.16732e-06	-1.09731e-10	-1.41341
151664338	chr1:151664338:G:A	4.04774e-06	-1.09731e-10	-0.788738
151664427	chr1:151664427:A:T	2.54997e-06	-1.09731e-10	-1.25081
151664470	chr1:151664470:A:G	1.39392e-05	-1.09731e-10	0.447804
151664539	chr1:151664539:G:A	5.77628e-06	-1.09731e-10	-0.433137
151664589	chr1:151664589:C:T	7.13162e-07	-1.14839	-1.37655
151664611	chr1:151664611:G:T	4.28047e-06	-1.09731e-10	-0.732836
151665314	chr1:151665314:A:G	4.0472e-06	-1.09731e-10	-0.788872
151665523	chr1:151665523:G:A	4.05412e-06	-1.09731e-10	-0.787165
151666010	chr1:151666010:T:C	2.12339e-06	-1.09731e-10	-1.43388
151667025	chr1:151667025:G:A	2.53458e-05	-1.09731e-10	1.04571
151667386	chr1:151667386:G:C	8.30415e-06	-1.09731e-10	-0.0701428
151667738	chr1:151667738:A:C	3.88423e-06	-1.09731e-10	-0.829973
151667756	chr1:151667756:G:A	2.87714e-06	-1.09731e-10	-1.1301
151668170	chr1:151668170:T:C	2.1328e-06	-1.09731e-10	-1.42946
151669841	chr1:151669841:A:G	6.93756e-06	-1.09731e-10	-0.249947
151670431	chr1:151670431:C:T	2.12288e-06	-1.09731e-10	-1.43412
151670674	chr1:151670674:C:G	2.81065e-06	-1.09731e-10	-1.15348
151670869	chr1:151670869:T:C	5.72545e-07	-1.54646	-1.1981
151670885	chr1:151670885:T:C	2.38932e-06	-1.09731e-10	-1.31589
151671297	chr1:151671297:G:A	4.21263e-06	-1.09731e-10	-0.74881
151671817	chr1:151671817:C:G	2.3724e-06	-1.323	-4.15888e-10
151671929	chr1:151671929:A:G	2.14267e-06	-1.09731e-10	-1.42484
151671961	chr1:151671961:T:G	8.64674e-06	-1.09731e-10	-0.0297155
151672730	chr1:151672730:T:C	2.17183e-06	-1.09731e-10	-1.41133
151672877	chr1:151672877:T:C	4.03743e-06	-1.09731e-10	-0.79129
151673442	chr1:151673442:A:G	2.85362e-06	-1.09731e-10	-1.13831
151674210	chr1:151674210:G:GT	2.12302e-06	-1.09731e-10	-1.43406
151674472	chr1:151674472:T:C	1.7916e-06	-0.477593	-1.12619
151674531	chr1:151674531:T:C	9.25053e-07	-1.02553	-1.23927
151674547	chr1:151674547:C:T	2.20995e-06	-1.09731e-10	-1.39393
151674714	chr1:151674714:G:A	3.62381e-06	-1.09731e-10	-0.899372
151674876	chr1:151674876:C:T	2.25457e-06	-1.37394	-4.15888e-10
151675422	chr1:151675422:C:T	1.98383e-06	-0.332836	-1.16903
151675576	chr1:151675576:G:C	4.14574e-06	-1.09731e-10	-0.764817
151675626	chr1:151675626:A:G	3.30496e-06	-1.09731e-10	-0.991473
151676068	chr1:151676068:G:T	2.15834e-06	-1.09731e-10	-1.41756
151676101	chr1:151676101:G:T	2.78071e-06	-1.09731e-10	-1.16419
151676171	chr1:151676171:G:C	2.13178e-06	-1.09731e-10	-1.42994
151676954	chr1:151676954:A:G	2.14806e-06	-1.09731e-10	-1.42233
151677003	chr1:151677003:A:G	2.12304e-06	-1.09731e-10	-1.43405
151677141	chr1:151677141:A:G	4.46888e-06	-1.09731e-10	-0.68976
151677865	chr1:151677865:C:T	2.12723e-06	-1.09731e-10	-1.43208
151678825	chr1:151678825:T:C	3.05823e-06	-1.09731e-10	-1.06906
151679228	chr1:151679228:G:T	3.29464e-05	-1.09731e-10	1.30798
151679976	chr1:151679976:G:A	4.2617e-06	-1.09731e-10	-0.73723
151680053	chr1:151680053:T:C	1.994e-06	-0.309286	-1.18747
151680183	chr1:151680183:G:A	2.17065e-06	-1.09731e-10	-1.41187
151680281	chr1:151680281:C:T	1.87385e-06	-1.5589	-4.15888e-10
151680435	chr1:151680435:C:T	1.07115e-06	-0.882832	-1.23533
151680836	chr1:151680836:A:C	9.20095e-07	-1.51423	-0.75595
151680921	chr1:151680921:T:G	9.15389e-06	-1.09731e-10	0.0272816
151681404	chr1:151681404:G:A	0.00138994	5.05012	-4.15888e-10
151681575	chr1:151681575:C:G	2.80505e-06	-1.09731e-10	-1.15548
151682045	chr1:151682045:TTTGCTA:T	4.28558e-06	-1.09731e-10	-0.731641
151682543	chr1:151682543:G:A	2.17102e-06	-1.09731e-10	-1.4117
151682545	chr1:151682545:A:G	3.71737e-06	-1.09731e-10	-0.87388
151682622	chr1:151682622:T:G	2.36116e-06	-1.32775	-4.15888e-10
151683051	chr1:151683051:C:A	2.20668e-06	-0.233525	-1.16188
151683151	chr1:151683151:A:G	5.45762e-07	-1.35934	-1.43313
151683361	chr1:151683361:C:T	2.24692e-06	-1.09731e-10	-1.37734
151683825	chr1:151683825:C:A	5.08533e-06	-1.09731e-10	-0.560538
151683850	chr1:151683850:A:G	7.73088e-07	-1.14556	-1.2987
151683921	chr1:151683921:C:A	2.13095e-06	-1.09731e-10	-1.43033
151684240	chr1:151684240:C:T	1.87631e-06	-1.55759	-4.15888e-10
151684598	chr1:151684598:T:C	1.37762e-05	-1.09731e-10	0.436043
151685452	chr1:151685452:C:T	2.3973e-06	-1.09731e-10	-1.31255
151685677	chr1:151685677:G:A	3.02929e-06	-1.09731e-10	-1.07857
151686178	chr1:151686178:A:G	1.34243e-05	-1.09731e-10	0.410166
151686547	chr1:151686547:G:A	2.81683e-06	-1.09731e-10	-1.15129
151686595	chr1:151686595:A:G	1.02824e-06	-1.44618	-0.712869
151686890	chr1:151686890:T:C	5.04244e-06	-1.09731e-10	-0.569007
151687603	chr1:151687603:C:G	4.2818e-06	-1.09731e-10	-0.732524
151688048	chr1:151688048:A:G	2.17764e-06	-1.09731e-10	-1.40866
151688139	chr1:151688139:A:G	8.72755e-07	-1.4478	-0.875201
151689124	chr1:151689124:G:A	2.16706e-06	-1.09731e-10	-1.41353
151689637	chr1:151689637:G:A	2.37449e-06	-1.09731e-10	-1.32212
151689670	chr1:151689670:A:C	2.38021e-06	-1.09731e-10	-1.31971
151689917	chr1:151689917:C:T	2.13105e-06	-1.09731e-10	-1.43028
151690002	chr1:151690002:C:T	2.38109e-06	-1.09731e-10	-1.31934
151690510	chr1:151690510:G:T	2.18551e-06	-1.09731e-10	-1.40505
151691305	chr1:151691305:A:G	3.19495e-06	-1.09731e-10	-1.02533
151691686	chr1:151691686:C:A	2.19018e-06	-1.09731e-10	-1.40292
151691929	chr1:151691929:G:A	1.88566e-06	-1.55262	-4.15888e-10
151692667	chr1:151692667:TA:T	0.00139512	5.05384	-4.15888e-10
151694519	chr1:151694519:T:TA	2.12564e-06	-1.09731e-10	-1.43282
151695242	chr1:151695242:A:G	3.61339e-06	-1.09731e-10	-0.90225
151695353	chr1:151695353:T:C	4.78755e-06	-1.09731e-10	-0.620879
151695605	chr1:151695605:T:G	1.21798e-05	-1.09731e-10	0.312879
151695819	chr1:151695819:A:C	2.07488e-06	-0.0713751	-1.38562
151696003	chr1:151696003:A:G	2.25705e-06	-1.09731e-10	-1.37284
151696063	chr1:151696063:A:G	2.1311e-06	-1.09731e-10	-1.43026
151696219	chr1:151696219:C:T	3.35122e-05	-1.09731e-10	1.32501
151697912	chr1:151697912:G:A	2.12437e-06	-1.09731e-10	-1.43342
151698210	chr1:151698210:C:G	6.70919e-06	-1.09731e-10	-0.283419
151698377	chr1:151698377:C:T	2.21119e-06	-1.09731e-10	-1.39337
151698751	chr1:151698751:G:A	4.74599e-06	-1.09731e-10	-0.629598
151699318	chr1:151699318:TCTC:T	2.87984e-06	-1.09731e-10	-1.12916
151699390	chr1:151699390:A:T	1.4155e-06	-0.451038	-1.38838
151699826	chr1:151699826:C:T	4.22371e-06	-1.09731e-10	-0.746185
151699860	chr1:151699860:T:C	2.86201e-06	-1.09731e-10	-1.13537
151700084	chr1:151700084:T:C	5.8376e-06	-1.09731e-10	-0.422578
151700182	chr1:151700182:C:T	2.14326e-06	-1.51368	0.0891059
151700303	chr1:151700303:A:G	7.14749e-06	-1.09731e-10	-0.220137
151700448	chr1:151700448:C:G	3.13758e-06	-1.09731e-10	-1.04345
151700601	chr1:151700601:A:G	2.34143e-06	-1.2821	-0.0540333
151700874	chr1:151700874:T:C	1.47668e-06	-0.423076	-1.37403
151700959	chr1:151700959:C:T	1.52329e-06	-0.38571	-1.38032
151700969	chr1:151700969:G:A	7.59689e-07	-1.14383	-1.31791
151701920	chr1:151701920:T:C	1.49614e-06	-0.400161	-1.38385
151701950	chr1:151701950:A:G	3.81769e-06	-1.09731e-10	-0.847253
151702183	chr1:151702183:T:C	2.45887e-05	-1.09731e-10	1.01539
151702447	chr1:151702447:C:G	1.30575e-05	-1.09731e-10	0.382468
151703142	chr1:151703142:T:C	2.17472e-06	-1.09731e-10	-1.41
151703409	chr1:151703409:AAG:A	2.86202e-06	-1.09731e-10	-1.13537
151703708	chr1:151703708:T:G	1.3704e-06	-0.939931	-0.931866
151704323	chr1:151704323:G:A	1.41473e-06	-0.418628	-1.42133
151704415	chr1:151704415:C:T	4.37645e-06	-1.09731e-10	-0.71066
151704538	chr1:151704538:C:T	1.36561e-06	-0.450143	-1.42516
151705559	chr1:151705559:A:C	3.17292e-06	-1.09731e-10	-1.03225
151706091	chr1:151706091:A:C	2.17198e-06	-1.09731e-10	-1.41126
151707020	chr1:151707020:G:C	2.20241e-06	-1.39734	-4.15888e-10
151707120	chr1:151707120:G:A	3.15077e-06	-1.09731e-10	-1.03925
151707424	chr1:151707424:C:T	8.80414e-07	-0.927147	-1.38711
151707481	chr1:151707481:C:A	2.16692e-06	-1.09731e-10	-1.41359
151707487	chr1:151707487:C:T	1.12033e-06	-1.05885	-1.01442
151708139	chr1:151708139:A:G	3.90244e-05	-1.09731e-10	1.47729
151708245	chr1:151708245:T:C	2.20486e-06	-1.09731e-10	-1.39623
151708476	chr1:151708476:A:G	3.23332e-05	1.2892	-4.15888e-10
151709091	chr1:151709091:G:A	7.92909e-07	-1.47189	-0.94705
151709159	chr1:151709159:T:C	1.09728e-06	-0.869889	-1.22417
151710027	chr1:151710027:G:A	9.12886e-07	-1.02055	-1.25749
151710624	chr1:151710624:T:C	2.13083e-06	-1.09731e-10	-1.43039
151711786	chr1:151711786:T:C	1.07237e-05	-1.09731e-10	0.185559
151711980	chr1:151711980:G:A	2.39752e-06	-1.09731e-10	-1.31246
151712272	chr1:151712272:G:A	6.91305e-05	-1.09731e-10	2.0491
151712594	chr1:151712594:A:G	7.81188e-06	-1.09731e-10	-0.131253
151712786	chr1:151712786:A:C	8.22295e-07	-1.32012	-1.06244
151712816	chr1:151712816:A:T	9.56287e-07	-1.17554	-1.05605
151712850	chr1:151712850:A:G	8.93855e-06	-1.09731e-10	0.00347592
151713175	chr1:151713175:G:A	2.37145e-06	-1.09731e-10	-1.32339
151713312	chr1:151713312:G:T	2.12474e-06	-1.09731e-10	-1.43325
151713480	chr1:151713480:T:C	3.91655e-06	-0.821686	-4.15888e-10
151713605	chr1:151713605:C:T	1.33958e-06	-1.37531	-0.519227
151713911	chr1:151713911:G:A	2.16642e-06	-1.09731e-10	-1.41382
151714507	chr1:151714507:T:A	6.49784e-07	-1.3881	-1.22991
151715696	chr1:151715696:C:T	9.25315e-07	-1.29599	-0.968526
151716048	chr1:151716048:G:A	2.85844e-06	-1.09731e-10	-1.13662
151716211	chr1:151716211:A:C	7.64816e-05	-1.09731e-10	2.15015
151716325	chr1:151716325:G:C	2.88581e-06	-1.09731e-10	-1.12709
151716463	chr1:151716463:T:C	2.87692e-06	-1.09731e-10	-1.13018
151716855	chr1:151716855:G:C	2.12994e-06	-1.09731e-10	-1.43081
151717223	chr1:151717223:G:A	0.000150228	-1.09731e-10	2.82525
151717266	chr1:151717266:G:A	1.15871e-06	-0.88672	-1.15287
151717716	chr1:151717716:A:G	2.19562e-06	-1.09731e-10	-1.40043
151717761	chr1:151717761:G:A	2.4442e-06	-1.09731e-10	-1.29318
151718009	chr1:151718009:G:A	6.08681e-05	-1.09731e-10	1.92181
151718010	chr1:151718010:C:A	5.97805e-05	-1.09731e-10	1.90378
151718328	chr1:151718328:CA:C	5.9713e-07	-1.50895	-1.19357
151718672	chr1:151718672:C:T	0.000294645	4.05901	-0.560136
151718780	chr1:151718780:C:T	2.13773e-06	-1.09731e-10	-1.42715
151718833	chr1:151718833:C:T	3.56694e-06	-0.91519	-4.15888e-10
151719220	chr1:151719220:C:T	6.70055e-05	-1.09731e-10	2.01788
151719730	chr1:151719730:C:T	6.00523e-06	-1.09731e-10	-0.394266
151719806	chr1:151719806:C:T	2.12882e-06	-1.09731e-10	-1.43133
151720007	chr1:151720007:A:G	5.52706e-07	-1.50021	-1.27962
151720435	chr1:151720435:A:G	6.90339e-05	2.49709	-0.449389
151721185	chr1:151721185:C:A	7.2581e-05	2.35355	-0.255745
151721452	chr1:151721452:TGA:T	2.16411e-06	-1.09731e-10	-1.41489
151721677	chr1:151721677:G:C	2.38389e-06	-1.09731e-10	-1.31817
151721765	chr1:151721765:C:T	4.52966e-07	-1.55949	-1.41934
151721822	chr1:151721822:A:G	6.45265e-07	-1.41731	-1.20768
151722150	chr1:151722150:G:A	2.77993e-06	-1.09731e-10	-1.16447
151722519	chr1:151722519:C:T	5.20702e-07	-1.55885	-1.28062
151722795	chr1:151722795:T:C	5.62147e-07	-1.50705	-1.25584
151723077	chr1:151723077:A:G	4.626e-05	1.64738	-4.15888e-10
151723428	chr1:151723428:G:A	5.6352e-07	-1.5139	-1.24655
151723591	chr1:151723591:C:T	2.12284e-06	-1.09731e-10	-1.43414
151724399	chr1:151724399:G:A	3.22141e-06	-1.09731e-10	-1.01708
151724823	chr1:151724823:G:A	2.22318e-06	-1.09731e-10	-1.38796
151724891	chr1:151724891:C:T	2.72796e-06	-1.09731e-10	-1.18334
151725369	chr1:151725369:C:T	2.75531e-06	-1.09731e-10	-1.17337
151725674	chr1:151725674:T:C	6.92958e-06	-1.09731e-10	-0.251098
151726314	chr1:151726314:C:T	8.73008e-05	-1.09731e-10	2.28246
151726317	chr1:151726317:C:G	2.31307e-06	-0.628282	-0.720039
151726353	chr1:151726353:G:A	3.44283e-06	-0.950603	-4.15888e-10
151726940	chr1:151726940:C:T	2.07364e-06	-0.626983	-0.830609
151726997	chr1:151726997:T:C	1.19552e-06	-1.51482	-0.493502
151727017	chr1:151727017:C:T	2.17574e-06	-1.09731e-10	-1.40953
151727605	chr1:151727605:C:T	6.11629e-05	-1.09731e-10	1.92664
151727738	chr1:151727738:T:C	3.39166e-06	-0.727177	-0.238401
151727751	chr1:151727751:G:A	2.28499e-06	-0.514451	-0.846086
151728045	chr1:151728045:A:T	5.7274e-05	-1.09731e-10	1.86095
151728047	chr1:151728047:G:C	1.90635e-06	-0.65966	-0.882048
151728734	chr1:151728734:A:G	3.23859e-05	2.40205	-1.11122
151728743	chr1:151728743:C:G	2.15038e-06	-1.09731e-10	-1.42125
151728869	chr1:151728869:A:G	1.94576e-06	-0.546202	-0.975043
151728990	chr1:151728990:A:C	2.21505e-06	-1.39162	-4.15888e-10
151729587	chr1:151729587:A:G	1.10903e-06	-1.39964	-0.683776
151729689	chr1:151729689:G:A	2.12284e-06	-1.09731e-10	-1.43414
151730234	chr1:151730234:G:A	2.14186e-06	-1.09731e-10	-1.42522
151730511	chr1:151730511:C:T	2.67365e-06	-1.20345	-4.15888e-10
151730721	chr1:151730721:A:G	3.20659e-06	-1.09731e-10	-1.02169
151730806	chr1:151730806:T:C	2.22525e-06	-1.09731e-10	-1.38703
151730998	chr1:151730998:A:G	2.33542e-06	-0.509783	-0.828922
151731012	chr1:151731012:G:A	2.44937e-06	-1.09731e-10	-1.29107
151731167	chr1:151731167:C:T	2.14602e-06	-1.09731e-10	-1.42328
151731303	chr1:151731303:T:C	2.84668e-06	-1.09731e-10	-1.14075
151731612	chr1:151731612:G:A	1.96995e-05	2.01509	-1.2214
151731735	chr1:151731735:C:G	0.000131324	2.87884	-0.188065
151732339	chr1:151732339:G:A	2.13875e-06	-1.09731e-10	-1.42667
151732464	chr1:151732464:G:C	2.16757e-06	-1.09731e-10	-1.41329
151732547	chr1:151732547:G:A	1.63322e-05	-1.09731e-10	0.606244
151733759	chr1:151733759:G:A	2.60133e-06	-1.09731e-10	-1.23088
151733765	chr1:151733765:C:T	7.18887e-06	-0.214364	-4.15888e-10
151733950	chr1:151733950:G:A	7.26961e-07	-1.42916	-1.07662
151734126	chr1:151734126:G:A	2.4461e-05	1.47288	-0.462699
151734728	chr1:151734728:C:T	9.98292e-07	-1.43821	-0.750393
151735209	chr1:151735209:GTCTAGCTGGACTGGTC:G	2.35706e-06	-1.09731e-10	-1.32948
151735289	chr1:151735289:G:A	2.13574e-06	-1.09731e-10	-1.42808
151735444	chr1:151735444:G:A	3.23908e-06	-1.09731e-10	-1.01161
151736089	chr1:151736089:C:T	2.40592e-06	-1.09731e-10	-1.30896
151736724	chr1:151736724:G:A	2.20841e-06	-1.09731e-10	-1.39462
151736992	chr1:151736992:G:A	3.32344e-06	-1.09731e-10	-0.985898
151737562	chr1:151737562:T:C	9.87648e-07	-1.3368	-0.862523
151737649	chr1:151737649:T:C	3.46705e-06	-1.09731e-10	-0.943594
151737764	chr1:151737764:C:G	1.09461e-06	-1.47423	-0.622268
151738183	chr1:151738183:C:T	2.43479e-06	-1.09731e-10	-1.29704
151738451	chr1:151738451:A:G	9.6882e-07	-0.795502	-1.42307
151738548	chr1:151738548:T:A	3.47608e-06	-0.940993	-4.15888e-10
151740577	chr1:151740577:G:A	8.57665e-06	-1.09731e-10	-0.0378545
151740831	chr1:151740831:T:A	5.34032e-06	-1.09731e-10	-0.511613
151740865	chr1:151740865:T:TCTTA	1.85689e-06	-1.42237	-0.145628
151741204	chr1:151741204:T:G	7.39572e-07	-1.05466	-1.43392
151741300	chr1:151741300:C:T	5.02707e-06	-1.09731e-10	-0.57206
151741912	chr1:151741912:G:A	2.49796e-06	-1.09731e-10	-1.27142
151742803	chr1:151742803:C:T	2.36214e-06	-0.507239	-0.820089
151742896	chr1:151742896:C:CA	6.68987e-07	-1.16727	-1.42162
151743007	chr1:151743007:T:A	2.28134e-06	-1.09731e-10	-1.36213
151743268	chr1:151743268:A:G	4.05677e-06	-1.09731e-10	-0.78651
151743554	chr1:151743554:G:C	4.57223e-05	1.05095	0.584741
151744035	chr1:151744035:T:C	3.30861e-06	-1.09731e-10	-0.990371
151744235	chr1:151744235:A:T	1.70556e-06	-1.45178	-0.201225
151745160	chr1:151745160:T:C	3.40306e-06	-1.09731e-10	-0.962222
151746001	chr1:151746001:T:C	2.41613e-06	-1.30473	-4.15888e-10
151746712	chr1:151746712:G:T	3.82535e-06	-1.09731e-10	-0.845247
151746733	chr1:151746733:G:A	8.4339e-05	2.24795	-4.15888e-10
151747064	chr1:151747064:C:T	3.99055e-06	-1.09731e-10	-0.802969
151747065	chr1:151747065:G:A	2.39405e-06	-1.09731e-10	-1.31391
151747262	chr1:151747262:C:T	1.65437e-05	1.21017	-0.591066
151747489	chr1:151747489:TG:T	2.64619e-06	-1.09731e-10	-1.21378
151747582	chr1:151747582:T:C	4.42038e-05	1.00781	0.594099
151747732	chr1:151747732:G:A	2.68209e-06	-1.09731e-10	-1.2003
151747743	chr1:151747743:G:A	2.12387e-06	-1.09731e-10	-1.43366
151747986	chr1:151747986:G:A	2.88519e-06	-1.09731e-10	-1.12731
151748514	chr1:151748514:A:G	3.22005e-06	-1.09731e-10	-1.0175
151748551	chr1:151748551:C:A	2.48228e-06	-1.09731e-10	-1.27772
151748751	chr1:151748751:C:T	2.25452e-06	-1.09731e-10	-1.37396
151749540	chr1:151749540:G:C	2.15862e-06	-1.09731e-10	-1.41743
151750467	chr1:151750467:C:T	2.12864e-06	-1.09731e-10	-1.43141
151750554	chr1:151750554:G:A	6.64482e-07	-1.18729	-1.40836
151750874	chr1:151750874:A:T	3.99961e-06	-1.09731e-10	-0.8007
151751260	chr1:151751260:C:T	2.1362e-05	-1.09731e-10	0.874715
151751397	chr1:151751397:C:T	2.50386e-06	-1.09731e-10	-1.26906
151751670	chr1:151751670:C:T	5.39621e-07	-1.55981	-1.24397
151751764	chr1:151751764:T:C	5.47007e-07	-1.56016	-1.23003
151751803	chr1:151751803:A:G	9.7029e-07	-1.38613	-0.830926
151752060	chr1:151752060:C:T	2.12339e-06	-1.09731e-10	-1.43388
151752123	chr1:151752123:G:A	2.12363e-06	-1.09731e-10	-1.43377
151752193	chr1:151752193:T:G	4.59569e-06	0.731753	-1.39353
151752883	chr1:151752883:A:G	4.47632e-06	-0.610988	-0.077108
151753278	chr1:151753278:C:T	5.19548e-07	-1.55919	-1.28251
151753302	chr1:151753302:A:G	4.00618e-06	-1.09731e-10	-0.799059
151753342	chr1:151753342:G:A	3.06463e-06	0.336301	-1.40327
151754016	chr1:151754016:C:G	2.00614e-06	-1.49069	-4.15888e-10
151755029	chr1:151755029:G:C	4.93109e-05	1.12938	0.581864
151755206	chr1:151755206:G:C	2.3231e-06	-1.09731e-10	-1.34399
151755345	chr1:151755345:G:A	2.12727e-06	-1.09731e-10	-1.43206
151755461	chr1:151755461:A:T	2.12348e-06	-1.09731e-10	-1.43384
151755509	chr1:151755509:T:C	2.58748e-06	-1.09731e-10	-1.23621
151755746	chr1:151755746:A:G	2.85283e-06	-1.09731e-10	-1.13859
151755878	chr1:151755878:T:C	5.20473e-07	-1.56009	-1.27982
151756280	chr1:151756280:C:T	5.30709e-07	-1.55894	-1.2615
151756339	chr1:151756339:A:G	2.2376e-06	-1.09731e-10	-1.38149
151756725	chr1:151756725:A:G	9.95961e-07	-1.43178	-0.759162
151757013	chr1:151757013:T:A	5.31907e-07	-1.56002	-1.25816
151757183	chr1:151757183:A:G	2.95126e-06	-1.09731e-10	-1.10467
151757566	chr1:151757566:G:A	2.57446e-06	-1.09731e-10	-1.24126
151757586	chr1:151757586:A:G	5.35834e-07	-1.55998	-1.25085
151757893	chr1:151757893:G:A	5.20938e-06	-0.573649	0.0372115
151758534	chr1:151758534:A:G	2.76668e-06	-1.09731e-10	-1.16925
151759134	chr1:151759134:T:C	4.72065e-06	-0.634951	-4.15888e-10
151759379	chr1:151759379:T:TA	2.14089e-06	-1.09731e-10	-1.42568
151759584	chr1:151759584:A:G	5.24712e-07	-1.56018	-1.27162
151760076	chr1:151760076:T:C	5.9171e-06	-1.09731e-10	-0.409051
151760224	chr1:151760224:A:G	5.52775e-07	-1.55983	-1.21987
151760439	chr1:151760439:C:T	5.25184e-07	-1.55995	-1.27095
151760549	chr1:151760549:T:C	5.5256e-07	-1.55942	-1.22067
151760662	chr1:151760662:T:C	2.14034e-06	-1.09731e-10	-1.42593
151760859	chr1:151760859:T:G	5.22882e-07	-1.56015	-1.27515
151761121	chr1:151761121:T:C	2.91799e-05	-1.09731e-10	1.18658
151761398	chr1:151761398:C:G	1.20155e-05	0.37084	-0.0715419
151761660	chr1:151761660:G:A	2.23586e-06	-1.09731e-10	-1.38227
151762075	chr1:151762075:CAAAT:C	3.2529e-06	-1.09731e-10	-1.00735
151762214	chr1:151762214:G:C	1.12742e-05	0.241085	-0.00546686
151762509	chr1:151762509:T:C	3.61231e-06	-1.09731e-10	-0.902551
151762798	chr1:151762798:T:G	2.15375e-06	-1.09731e-10	-1.41969
151762965	chr1:151762965:G:A	1.58596e-05	1.19263	-0.615755
151763069	chr1:151763069:A:G	2.41845e-06	-1.09731e-10	-1.30377
151763100	chr1:151763100:T:C	1.97919e-06	-1.4246	-0.0796143
151763587	chr1:151763587:G:A	2.0957e-06	-1.44701	-4.15888e-10
151763761	chr1:151763761:GCTAA:G	2.01234e-06	-1.4876	-4.15888e-10
151763792	chr1:151763792:CTG:C	5.09565e-07	-1.52884	-1.33225
151763980	chr1:151763980:A:G	2.14554e-06	-1.35458	-0.0689303
151764873	chr1:151764873:T:A	7.44576e-06	0.310018	-0.489271
151764911	chr1:151764911:A:G	6.36572e-06	-1.09731e-10	-0.33597
151765207	chr1:151765207:G:A	4.81104e-06	-1.09731e-10	-0.615984
151765480	chr1:151765480:T:C	1.38147e-05	-1.09731e-10	0.438833
151765481	chr1:151765481:AT:A	2.12409e-06	-1.09731e-10	-1.43355
151765791	chr1:151765791:C:T	2.12639e-06	-1.09731e-10	-1.43247
151765927	chr1:151765927:G:A	1.15869e-06	-0.65417	-1.38544
151766133	chr1:151766133:G:C	3.17382e-06	-1.09731e-10	-1.03196
151767399	chr1:151767399:A:C	2.85196e-05	-1.09731e-10	1.16369
151767699	chr1:151767699:C:T	9.87048e-06	-1.09731e-10	0.102651
151767897	chr1:151767897:T:C	2.34598e-06	-1.09731e-10	-1.3342
151768977	chr1:151768977:G:A	1.65412e-06	-0.61322	-1.07041
151769194	chr1:151769194:T:G	7.39283e-06	-1.09731e-10	-0.186387
151769219	chr1:151769219:C:G	5.2759e-07	-1.3942	-1.43214
151769226	chr1:151769226:A:G	5.24134e-06	-1.09731e-10	-0.530321
151769525	chr1:151769525:T:C	5.12931e-07	-1.47693	-1.37758
151769766	chr1:151769766:G:A	2.16174e-06	-1.09731e-10	-1.41598
151769857	chr1:151769857:G:A	8.69788e-07	-1.01348	-1.31292
151769908	chr1:151769908:A:G	3.16098e-06	-1.31801	0.281991
151769933	chr1:151769933:A:G	1.05125e-06	-0.713796	-1.42312
151770018	chr1:151770018:A:G	4.88719e-07	-1.48831	-1.41456
151770089	chr1:151770089:GGGAGACCATGGGGAGACGGAGAC:G	4.55842e-07	-1.53987	-1.43264
151770213	chr1:151770213:T:C	2.13073e-06	-1.09731e-10	-1.43044
151770285	chr1:151770285:T:G	2.7958e-06	-1.09731e-10	-1.15878
151770667	chr1:151770667:C:T	5.00291e-07	-1.44556	-1.4339
151770742	chr1:151770742:T:C	7.05571e-06	-1.09731e-10	-0.23306
151771259	chr1:151771259:A:C	2.20755e-06	-1.09731e-10	-1.39501
151771394	chr1:151771394:TA:T	5.09088e-07	-1.42803	-1.434
151771603	chr1:151771603:G:A	2.14346e-06	-1.09731e-10	-1.42448
151771692	chr1:151771692:T:C	1.07563e-06	-0.86948	-1.24451
151772281	chr1:151772281:A:AGAGAT	7.3182e-06	-1.09731e-10	-0.196533
151772382	chr1:151772382:G:A	5.19211e-07	-1.4365	-1.40584
151772452	chr1:151772452:T:C	4.9586e-07	-1.45422	-1.43414
151773049	chr1:151773049:T:C	2.20689e-06	-1.09731e-10	-1.39531
151773347	chr1:151773347:T:G	3.78486e-06	-1.09731e-10	-0.855889
151773603	chr1:151773603:A:T	1.09242e-06	-0.884214	-1.21429
151773726	chr1:151773726:T:A	1.13916e-06	-0.8347	-1.2219
151773759	chr1:151773759:C:T	5.12726e-07	-1.42079	-1.43412
151773986	chr1:151773986:G:C	2.21034e-06	-1.09731e-10	-1.39375
151774567	chr1:151774567:C:T	4.99276e-07	-1.44739	-1.43411
151775257	chr1:151775257:C:T	5.10635e-07	-1.42509	-1.4339
151775323	chr1:151775323:G:A	1.83995e-06	-0.859729	-0.71743
151775494	chr1:151775494:A:G	8.46199e-07	-1.54566	-0.808241
```
