## Supplementary material for "Characterization of shared and ancestry-specific signals driving complex traits using multi-ancestry fine-mapping": susiex_nc1.cs80.summary

```
# chr1:149588518-151775521
CS_ID	CS_LENGTH	CS_PURITY	MAX_PIP_SNP	BP	REF_ALLELE	ALT_ALLELE	REF_FRQ	BETA	SE	-LOG10P	MAX_PIP	POST-HOC_PROB_POP1	POST-HOC_PROB_POP2
1	116	0.00632723	chr1:151315154:T:A	151315154	A,A	T,T	1,1	inf,inf	inf,inf	4.48286,2.12509	0.0493752	0.882253	0.727092
```
