## Supplementary material for "Characterization of shared and ancestry-specific signals driving complex traits using multi-ancestry fine-mapping": susiex_nc2.cs80.cs

```
CS_ID	SNP	BP	REF_ALLELE	ALT_ALLELE	REF_FRQ	BETA	SE	-LOG10P	CS_PIP	OVRL_PIP
1	chr1:150925201:A:T	150925201	T,T	A,A	1,1	-inf,-inf	inf,inf	4.0247,2.5031	0.0347352	0.0347538
1	chr1:151007805:T:C	151007805	C,C	T,T	1,1	-inf,-inf	inf,inf	5.48582,0.161748	0.0297576	0.0302556
1	chr1:150906625:A:G	150906625	G,G	A,A	1,1	-inf,-inf	inf,inf	3.66441,2.6763	0.0262273	0.0262414
1	chr1:150917167:T:C	150917167	C,C	T,T	1,1	-inf,-inf	inf,inf	3.62838,2.56275	0.0194265	0.0194395
1	chr1:150917013:C:T	150917013	T,T	C,C	1,1	-inf,-inf	inf,inf	3.4832,2.66806	0.0189546	0.0189665
1	chr1:150897974:T:C	150897974	C,C	T,T	1,1	-inf,-inf	inf,inf	3.64629,2.5227	0.0181723	0.0181853
1	chr1:150921184:C:A	150921184	A,A	C,C	1,1	-inf,-inf	inf,inf	3.62701,2.5297	0.0180114	0.0180243
1	chr1:150916621:A:G	150916621	G,G	A,A	1,1	-inf,-inf	inf,inf	3.54114,2.59831	0.0180105	0.0180227
1	chr1:150951298:T:A	150951298	A,A	T,T	1,1	-inf,-inf	inf,inf	3.55804,2.56471	0.0173282	0.0173404
1	chr1:150919533:C:T	150919533	T,T	C,C	1,1	-inf,-inf	inf,inf	3.54454,2.55684	0.0165031	0.0165152
1	chr1:150945608:C:T	150945608	T,T	C,C	1,1	-inf,-inf	inf,inf	3.44502,2.58931	0.0148091	0.0148202
1	chr1:150930758:G:C	150930758	C,C	G,G	1,1	-inf,-inf	inf,inf	3.51636,2.50701	0.0141004	0.0141119
1	chr1:150937187:AAAAAAAAAAAG:A	150937187	A,A	AAAAAAAAAAAG,AAAAAAAAAAAG	1,1	-inf,-inf	inf,inf	3.34977,2.61793	0.0138164	0.0138267
1	chr1:150943399:G:A	150943399	A,A	G,G	1,1	-inf,-inf	inf,inf	3.52324,2.49226	0.0138123	0.0138238
1	chr1:150950036:C:T	150950036	T,T	C,C	1,1	-inf,-inf	inf,inf	3.56605,2.45569	0.013775	0.0137868
1	chr1:150891637:T:G	150891637	G,G	T,T	1,1	-inf,-inf	inf,inf	3.50461,2.4589	0.0123449	0.0123561
1	chr1:150958986:G:A	150958986	A,A	G,G	1,1	-inf,-inf	inf,inf	3.48843,2.45538	0.0119728	0.0119838
1	chr1:150974014:G:A	150974014	A,A	G,G	1,1	-inf,-inf	inf,inf	4.36959,1.65362	0.0116052	0.0116297
1	chr1:150887579:A:G	150887579	G,G	A,A	1,1	-inf,-inf	inf,inf	3.40709,2.45047	0.0102431	0.0102533
1	chr1:150737309:C:G	150737309	G,G	C,C	1,1	-inf,-inf	inf,inf	2.21345,3.3309	0.00978916	0.0097964
1	chr1:150735120:G:A	150735120	A,A	G,G	1,1	-inf,-inf	inf,inf	2.22089,3.30683	0.00941852	0.00942568
1	chr1:150740450:G:A	150740450	A,A	G,G	1,1	-inf,-inf	inf,inf	2.18634,3.32777	0.00929832	0.00930543
1	chr1:150887710:G:A	150887710	A,A	G,G	1,1	-inf,-inf	inf,inf	3.38481,2.42038	0.00923419	0.00924408
1	chr1:150965185:A:G	150965185	G,G	A,A	1,1	-inf,-inf	inf,inf	3.54717,2.30782	0.00898925	0.00900062
1	chr1:150750368:A:G	150750368	G,G	A,A	1,1	-inf,-inf	inf,inf	2.20967,3.28337	0.00872394	0.00873096
1	chr1:150736653:T:A	150736653	A,A	T,T	1,1	-inf,-inf	inf,inf	2.21246,3.26392	0.00845802	0.00846495
1	chr1:150730558:CAGA:C	150730558	C,C	CAGA,CAGA	1,1	-inf,-inf	inf,inf	2.10483,3.31472	0.00794431	0.00795105
1	chr1:150888217:TTA:T	150888217	T,T	TTA,TTA	1,1	-inf,-inf	inf,inf	3.33553,2.29247	0.00651695	0.0065263
1	chr1:150655997:C:T	150655997	T,T	C,C	1,1	-inf,-inf	inf,inf	1.90986,3.33869	0.00618453	0.00619073
1	chr1:150650144:T:A	150650144	A,A	T,T	1,1	-inf,-inf	inf,inf	1.98799,3.25933	0.00587017	0.0058763
1	chr1:150687069:G:A	150687069	A,A	G,G	1,1	-inf,-inf	inf,inf	1.94224,3.28749	0.00582908	0.00583518
1	chr1:150660871:C:T	150660871	T,T	C,C	1,1	-inf,-inf	inf,inf	1.94351,3.28712	0.00582268	0.00582877
1	chr1:150794488:T:C	150794488	C,C	T,T	1,1	-inf,-inf	inf,inf	2.69712,2.75255	0.00580248	0.00580915
1	chr1:150653964:T:C	150653964	C,C	T,T	1,1	-inf,-inf	inf,inf	1.95136,3.27762	0.00576861	0.0057747
1	chr1:150666096:T:G	150666096	G,G	T,T	1,1	-inf,-inf	inf,inf	1.91828,3.28595	0.00557809	0.0055841
1	chr1:150658581:A:G	150658581	G,G	A,A	1,1	-inf,-inf	inf,inf	1.95209,3.25949	0.00555231	0.00555832
1	chr1:150686245:T:C	150686245	C,C	T,T	1,1	-inf,-inf	inf,inf	1.9068,3.29209	0.00554886	0.00555486
1	chr1:150698008:T:G	150698008	G,G	T,T	1,1	-inf,-inf	inf,inf	1.91291,3.26284	0.00526432	0.00527022
1	chr1:150687353:G:A	150687353	A,A	G,G	1,1	-inf,-inf	inf,inf	1.90092,3.25413	0.00506003	0.00506587
1	chr1:150931883:T:C	150931883	C,C	T,T	1,1	inf,-inf	inf,inf	0.370532,4.33614	0.00482767	0.00783795
1	chr1:150853934:G:A	150853934	A,A	G,G	1,1	-inf,-inf	inf,inf	2.99279,2.42112	0.00471308	0.00472038
1	chr1:150706434:T:C	150706434	C,C	T,T	1,1	-inf,-inf	inf,inf	1.9303,3.19892	0.0047112	0.00471692
1	chr1:150839236:T:C	150839236	C,C	T,T	1,1	-inf,-inf	inf,inf	3.03672,2.37144	0.00465525	0.00466283
1	chr1:150868590:G:A	150868590	A,A	G,G	1,1	-inf,-inf	inf,inf	3.09634,2.3271	0.00461962	0.00462733
1	chr1:150837443:T:C	150837443	C,C	T,T	1,1	-inf,-inf	inf,inf	3.0226,2.39586	0.00452956	0.00453707
1	chr1:150703007:C:T	150703007	T,T	C,C	1,1	-inf,-inf	inf,inf	1.93113,3.14547	0.00419953	0.00420507
1	chr1:150863190:C:T	150863190	T,T	C,C	1,1	-inf,-inf	inf,inf	3.0964,2.26832	0.00405771	0.00406528
1	chr1:150902144:G:A	150902144	A,A	G,G	1,1	-inf,-inf	inf,inf	3.64521,1.75116	0.00395117	0.00396241
1	chr1:150846994:A:G	150846994	G,G	A,A	1,1	-inf,-inf	inf,inf	3.06862,2.2804	0.00391628	0.0039237
1	chr1:150759142:T:C	150759142	C,C	T,T	1,1	-inf,-inf	inf,inf	2.57207,2.65017	0.0037779	0.00378373
1	chr1:150723213:A:T	150723213	T,T	A,A	1,1	-inf,-inf	inf,inf	1.52809,3.3406	0.00374443	0.00374983
1	chr1:150727110:T:C	150727110	C,C	T,T	1,1	-inf,-inf	inf,inf	1.62277,3.26889	0.00371257	0.00371789
1	chr1:150774833:A:G	150774833	G,G	A,A	1,1	-inf,-inf	inf,inf	2.66467,2.57831	0.00370973	0.00371578
1	chr1:150914276:C:T	150914276	T,T	C,C	1,1	-inf,-inf	inf,inf	3.70085,1.66691	0.0036462	0.00365793
1	chr1:150801063:T:TA	150801063	TA,TA	T,T	1,1	-inf,-inf	inf,inf	2.62859,2.59748	0.00363469	0.00364063
1	chr1:150676773:G:A	150676773	A,A	G,G	1,1	-inf,-inf	inf,inf	1.50885,3.33047	0.00350748	0.00351287
1	chr1:150723181:T:C	150723181	C,C	T,T	1,1	-inf,-inf	inf,inf	1.54131,3.29103	0.0034323	0.00343755
1	chr1:150723416:C:T	150723416	T,T	C,C	1,1	-inf,-inf	inf,inf	1.51415,3.30805	0.00341649	0.00342176
1	chr1:150776310:A:G	150776310	G,G	A,A	1,1	-inf,-inf	inf,inf	2.66418,2.5361	0.00338413	0.00339006
1	chr1:150723453:A:G	150723453	G,G	A,A	1,1	-inf,-inf	inf,inf	1.5166,3.29837	0.00335752	0.00336276
1	chr1:150765724:A:G	150765724	G,G	A,A	1,1	-inf,-inf	inf,inf	2.55693,2.60519	0.00333743	0.00334307
1	chr1:150967882:C:T	150967882	T,T	C,C	1,1	-inf,-inf	inf,inf	3.67501,1.64771	0.00333008	0.00334154
1	chr1:150722301:A:G	150722301	G,G	A,A	1,1	-inf,-inf	inf,inf	1.42246,3.35712	0.00331719	0.00332254
1	chr1:150723489:G:A	150723489	A,A	G,G	1,1	-inf,-inf	inf,inf	1.51563,3.29161	0.00330352	0.00330874
1	chr1:150893284:A:G	150893284	G,G	A,A	1,1	-inf,-inf	inf,inf	3.65254,1.66028	0.00328554	0.00329672
1	chr1:150739420:A:T	150739420	T,T	A,A	1,1	-inf,-inf	inf,inf	1.57706,3.24645	0.0032839	0.00328904
1	chr1:151692667:TA:T	151692667	T,NA	TA,NA	1,NA	inf,NA	inf,NA	3.70043,NA	0.00324055	0.0167156
1	chr1:150919768:A:G	150919768	G,G	A,A	1,1	-inf,-inf	inf,inf	3.68527,1.62415	0.00323145	0.00324296
1	chr1:150733279:G:A	150733279	A,A	G,G	1,1	-inf,-inf	inf,inf	1.58418,3.23606	0.00322765	0.00323278
1	chr1:150677789:T:C	150677789	C,C	T,T	1,1	-inf,-inf	inf,inf	1.3733,3.3738	0.00322166	0.003227
1	chr1:150967881:G:T	150967881	T,T	G,G	1,1	-inf,-inf	inf,inf	3.6738,1.62606	0.00317124	0.00318266
1	chr1:150790663:G:A	150790663	A,A	G,G	1,1	-inf,-inf	inf,inf	2.73677,2.4425	0.00316687	0.00317293
1	chr1:150828179:A:G	150828179	G,G	A,A	1,1	-inf,-inf	inf,inf	3.02365,2.21587	0.00315206	0.00315909
1	chr1:151681404:G:A	151681404	A,NA	G,NA	1,NA	inf,NA	inf,NA	3.69863,NA	0.00314474	0.0167195
1	chr1:150967268:C:A	150967268	A,A	C,C	1,1	-inf,-inf	inf,inf	3.68545,1.60654	0.00311467	0.00312621
1	chr1:150801989:A:G	150801989	G,G	A,A	1,1	-inf,-inf	inf,inf	2.28104,2.73544	0.00306691	0.00307217
1	chr1:150933616:ATC:A	150933616	A,A	ATC,ATC	1,1	-inf,-inf	inf,inf	3.62923,1.62148	0.00291095	0.00292188
1	chr1:150651625:A:G	150651625	G,G	A,A	1,1	-inf,-inf	inf,inf	1.28123,3.35941	0.00288291	0.00288815
1	chr1:150830520:T:C	150830520	C,C	T,T	1,1	-inf,-inf	inf,inf	2.81489,2.33022	0.00285701	0.00286316
1	chr1:150755063:G:A	150755063	A,A	G,G	1,1	-inf,-inf	inf,inf	2.43974,2.63661	0.00283321	0.00283854
1	chr1:150648093:C:G	150648093	G,G	C,C	1,1	-inf,-inf	inf,inf	1.36408,3.31305	0.00281731	0.00282245
1	chr1:150650745:C:T	150650745	T,T	C,C	1,1	-inf,-inf	inf,inf	1.41092,3.28634	0.00281081	0.00281589
1	chr1:150642391:TCC:T	150642391	T,T	TCC,TCC	1,1	-inf,-inf	inf,inf	1.95994,2.92296	0.00280652	0.002812
1	chr1:150674482:C:T	150674482	T,T	C,C	1,1	-inf,-inf	inf,inf	1.35873,3.31593	0.0027765	0.00278163
1	chr1:150650809:T:G	150650809	G,G	T,T	1,1	-inf,-inf	inf,inf	1.42756,3.26256	0.00273468	0.0027397
1	chr1:150653553:C:T	150653553	T,T	C,C	1,1	-inf,-inf	inf,inf	1.39594,3.27863	0.00270591	0.00271094
1	chr1:150658519:G:A	150658519	A,A	G,G	1,1	-inf,-inf	inf,inf	1.39968,3.27601	0.00270559	0.00271062
1	chr1:150853035:C:T	150853035	T,T	C,C	1,1	-inf,-inf	inf,inf	2.83405,2.28966	0.00268682	0.00269298
1	chr1:150754853:C:T	150754853	T,T	C,C	1,1	-inf,-inf	inf,inf	2.48263,2.57259	0.00266118	0.00266649
1	chr1:150650300:AG:A	150650300	A,A	AG,AG	1,1	-inf,-inf	inf,inf	1.42145,3.25176	0.00264383	0.0026488
1	chr1:150704986:G:A	150704986	A,A	G,G	1,1	-inf,-inf	inf,inf	1.38949,3.27027	0.00264092	0.00264592
1	chr1:150659846:T:C	150659846	C,C	T,T	1,1	-inf,-inf	inf,inf	1.37128,3.28104	0.0026285	0.00263352
1	chr1:151556198:A:G	151556198	G,NA	A,NA	1,NA	inf,NA	inf,NA	3.4999,NA	0.00262587	0.0116114
1	chr1:150663335:C:T	150663335	T,T	C,C	1,1	-inf,-inf	inf,inf	1.34389,3.29812	0.00261193	0.00261698
1	chr1:150686129:TC:T	150686129	T,T	TC,TC	1,1	-inf,-inf	inf,inf	1.35989,3.28613	0.00260871	0.00261373
1	chr1:150707639:C:T	150707639	T,T	C,C	1,1	-inf,-inf	inf,inf	1.37383,3.26864	0.00260266	0.00260765
1	chr1:150679726:A:G	150679726	G,G	A,A	1,1	-inf,-inf	inf,inf	1.36495,3.28143	0.00260174	0.00260675
1	chr1:150835814:GTACAGA:G	150835814	G,G	GTACAGA,GTACAGA	1,1	-inf,-inf	inf,inf	2.80257,2.29171	0.00258896	0.00259499
1	chr1:150683831:A:G	150683831	G,G	A,A	1,1	-inf,-inf	inf,inf	1.25254,3.35021	0.00257423	0.0025794
1	chr1:150757803:A:G	150757803	G,G	A,A	1,1	-inf,-inf	inf,inf	2.55038,2.49216	0.00256574	0.00257112
1	chr1:150794346:G:A	150794346	A,A	G,G	1,1	-inf,-inf	inf,inf	2.37793,3.17908	0.00255887	0.00258105
1	chr1:150662898:G:C	150662898	C,C	G,G	1,1	-inf,-inf	inf,inf	1.34307,3.28768	0.00255565	0.00256067
1	chr1:150854355:T:C	150854355	C,C	T,T	1,1	-inf,-inf	inf,inf	3.0309,2.1006	0.00250318	0.00251005
1	chr1:150678479:T:C	150678479	C,C	T,T	1,1	-inf,-inf	inf,inf	1.34979,3.27105	0.00248762	0.00249258
1	chr1:150667999:G:A	150667999	A,A	G,G	1,1	-inf,-inf	inf,inf	1.33827,3.2774	0.00248252	0.0024875
1	chr1:150694321:G:A	150694321	A,A	G,G	1,1	-inf,-inf	inf,inf	1.3665,3.25791	0.00247943	0.00248437
1	chr1:150656676:C:T	150656676	T,T	C,C	1,1	-inf,-inf	inf,inf	1.36291,3.26007	0.00247588	0.00248082
1	chr1:150663393:G:A	150663393	A,A	G,G	1,1	-inf,-inf	inf,inf	1.36747,3.25703	0.0024751	0.00248004
1	chr1:150761960:A:G	150761960	G,G	A,A	1,1	-inf,-inf	inf,inf	2.58261,2.45276	0.00247176	0.00247718
1	chr1:150683210:C:T	150683210	T,T	C,C	1,1	-inf,-inf	inf,inf	1.36554,3.25254	0.00244459	0.0024495
1	chr1:150704787:G:A	150704787	A,A	G,G	1,1	-inf,-inf	inf,inf	1.38369,3.23802	0.00243633	0.00244122
1	chr1:150701857:C:T	150701857	T,T	C,C	1,1	-inf,-inf	inf,inf	1.35901,3.25184	0.00241787	0.00242278
1	chr1:150686495:C:T	150686495	T,T	C,C	1,1	-inf,-inf	inf,inf	1.35453,3.25439	0.00241574	0.00242066
1	chr1:150707654:A:G	150707654	G,G	A,A	1,1	-inf,-inf	inf,inf	1.37932,3.23587	0.00240901	0.00241389
1	chr1:150697476:C:T	150697476	T,T	C,C	1,1	-inf,-inf	inf,inf	1.38572,3.23136	0.00240797	0.00241284
1	chr1:150671863:A:T	150671863	T,T	A,A	1,1	-inf,-inf	inf,inf	1.42262,3.20196	0.00238572	0.00239054
1	chr1:150675322:T:C	150675322	C,C	T,T	1,1	-inf,-inf	inf,inf	1.35566,3.24316	0.00236255	0.00236743
1	chr1:150681174:T:C	150681174	C,C	T,T	1,1	-inf,-inf	inf,inf	1.35846,3.24116	0.00236087	0.00236575
1	chr1:150709639:A:G	150709639	G,G	A,A	1,1	-inf,-inf	inf,inf	1.36133,3.23847	0.00235905	0.00236392
1	chr1:150699747:G:T	150699747	T,T	G,G	1,1	-inf,-inf	inf,inf	1.40956,3.20492	0.00235652	0.00236134
1	chr1:150690055:C:T	150690055	T,T	C,C	1,1	-inf,-inf	inf,inf	1.3725,3.23017	0.00235394	0.0023588
1	chr1:150692574:G:A	150692574	A,A	G,G	1,1	-inf,-inf	inf,inf	1.36497,3.23291	0.00234036	0.00234521
1	chr1:150676704:C:G	150676704	G,G	C,C	1,1	-inf,-inf	inf,inf	1.68939,3.05485	0.00232998	0.00233469
1	chr1:150674207:AT:A	150674207	A,A	AT,AT	1,1	-inf,-inf	inf,inf	1.36526,3.23014	0.00232722	0.00233207
1	chr1:150684805:T:C	150684805	C,C	T,T	1,1	-inf,-inf	inf,inf	1.35052,3.23778	0.00231742	0.00232228
1	chr1:150682945:T:C	150682945	C,C	T,T	1,1	-inf,-inf	inf,inf	1.33392,3.24731	0.00230853	0.00231341
1	chr1:150681319:C:T	150681319	T,T	C,C	1,1	-inf,-inf	inf,inf	1.34379,3.23772	0.00228994	0.0022948
1	chr1:150960025:A:G	150960025	G,G	A,A	1,1	-inf,-inf	inf,inf	3.53426,1.58874	0.00228994	0.0022999
1	chr1:150670553:T:C	150670553	C,C	T,T	1,1	-inf,-inf	inf,inf	1.35215,3.22875	0.00227796	0.0022828
1	chr1:150699154:T:C	150699154	C,C	T,T	1,1	-inf,-inf	inf,inf	1.34307,3.22749	0.00224254	0.00224736
1	chr1:150687936:C:T	150687936	T,T	C,C	1,1	-inf,-inf	inf,inf	1.36054,3.21538	0.00224189	0.00224669
1	chr1:150713623:A:G	150713623	G,G	A,A	1,1	-inf,-inf	inf,inf	1.37458,3.20595	0.00224178	0.00224656
1	chr1:150698767:AC:A	150698767	A,A	AC,AC	1,1	-inf,-inf	inf,inf	1.37637,3.2052	0.00224105	0.00224583
1	chr1:150691601:C:T	150691601	T,T	C,C	1,1	-inf,-inf	inf,inf	1.36089,3.21526	0.00224067	0.00224547
1	chr1:150716739:A:G	150716739	G,G	A,A	1,1	-inf,-inf	inf,inf	1.47319,3.13663	0.0022396	0.00224429
1	chr1:150825272:T:C	150825272	C,C	T,T	1,1	-inf,-inf	inf,inf	2.91657,2.13361	0.00223488	0.00224119
1	chr1:150753762:C:T	150753762	T,T	C,C	1,1	-inf,-inf	inf,inf	2.46703,2.50493	0.00223286	0.00223799
1	chr1:150712679:A:G	150712679	G,G	A,A	1,1	-inf,-inf	inf,inf	1.39475,3.19023	0.00223127	0.00223602
1	chr1:150705595:G:T	150705595	T,T	G,G	1,1	-inf,-inf	inf,inf	1.37861,3.20044	0.00222787	0.00223264
1	chr1:150688516:C:T	150688516	T,T	C,C	1,1	-inf,-inf	inf,inf	1.35941,3.20965	0.00221013	0.00221491
1	chr1:150965488:AAGG:A	150965488	A,A	AAGG,AAGG	1,1	-inf,-inf	inf,inf	3.49726,1.59253	0.00219195	0.00220164
1	chr1:150701577:T:G	150701577	G,G	T,T	1,1	-inf,-inf	inf,inf	1.3482,3.21133	0.00217898	0.00218376
1	chr1:150677038:C:T	150677038	T,T	C,C	1,1	-inf,-inf	inf,inf	1.3543,3.20208	0.00215942	0.00216417
1	chr1:151131516:G:C	151131516	C,C	G,G	1,1	inf,-inf	inf,inf	0.0399789,4.29408	0.00215296	0.00363026
1	chr1:150759037:TA:T	150759037	T,T	TA,TA	1,1	-inf,-inf	inf,inf	2.34235,2.52418	0.00215243	0.00215749
1	chr1:150710539:C:T	150710539	T,T	C,C	1,1	-inf,-inf	inf,inf	1.36141,3.19576	0.00215	0.00215473
1	chr1:150702777:T:C	150702777	C,C	T,T	1,1	-inf,-inf	inf,inf	1.34021,3.20786	0.0021391	0.00214386
1	chr1:150658834:T:C	150658834	C,C	T,T	1,1	inf,inf	inf,inf	1.77659,3.10695	0.00213747	0.00323162
1	chr1:150710775:G:A	150710775	A,A	G,G	1,1	-inf,-inf	inf,inf	1.35271,3.19478	0.00212157	0.00212629
1	chr1:150702462:T:C	150702462	C,C	T,T	1,1	-inf,-inf	inf,inf	1.35819,3.18668	0.00209581	0.00210052
1	chr1:150709618:C:T	150709618	T,T	C,C	1,1	-inf,-inf	inf,inf	1.33346,3.19986	0.00207892	0.00208365
1	chr1:150709634:A:G	150709634	G,G	A,A	1,1	-inf,-inf	inf,inf	1.32625,3.20107	0.00206682	0.00207155
1	chr1:150713285:T:A	150713285	A,A	T,T	1,1	-inf,-inf	inf,inf	1.35791,3.17405	0.00203026	0.00203494
1	chr1:150716574:C:T	150716574	T,T	C,C	1,1	-inf,-inf	inf,inf	1.37513,3.15167	0.00199392	0.00199855
1	chr1:150673577:AC:A	150673577	A,A	AC,AC	1,1	-inf,-inf	inf,inf	1.3801,3.13931	0.00199313	0.00199772
2	chr1:151315154:T:A	151315154	A,A	T,T	1,1	inf,inf	inf,inf	4.48286,2.12509	0.173524	0.173533
2	chr1:151315696:G:A	151315696	A,A	G,G	1,1	inf,inf	inf,inf	4.33206,2.17936	0.147157	0.147165
2	chr1:151308519:T:C	151308519	C,C	T,T	1,1	inf,inf	inf,inf	4.25993,2.0398	0.0934663	0.0934735
2	chr1:151350751:T:C	151350751	C,C	T,T	1,1	inf,inf	inf,inf	4.57871,1.55278	0.0763902	0.0763998
2	chr1:151299975:T:C	151299975	C,C	T,T	1,1	inf,inf	inf,inf	4.15433,1.96153	0.0646503	0.0646567
2	chr1:151302889:C:T	151302889	T,T	C,C	1,1	inf,inf	inf,inf	4.92131,1.62209	0.0519071	0.0520455
2	chr1:151365312:A:G	151365312	G,G	A,A	1,1	inf,inf	inf,inf	4.42871,1.30114	0.0282478	0.0282563
2	chr1:151681404:G:A	151681404	A,NA	G,NA	1,NA	inf,NA	inf,NA	3.69863,NA	0.0136176	0.0167195
2	chr1:151692667:TA:T	151692667	T,NA	TA,NA	1,NA	inf,NA	inf,NA	3.70043,NA	0.0135188	0.0167156
2	chr1:151257954:G:A	151257954	A,A	G,G	1,1	inf,inf	inf,inf	3.89085,1.48101	0.0106647	0.0109012
2	chr1:151556198:A:G	151556198	G,NA	A,NA	1,NA	inf,NA	inf,NA	3.4999,NA	0.00900916	0.0116114
2	chr1:151530128:G:A	151530128	A,NA	G,NA	1,NA	inf,NA	inf,NA	3.13282,NA	0.00416916	0.00537352
2	chr1:149909098:C:T	149909098	T,T	C,C	1,1	-inf,-inf	inf,inf	4.0059,0.843622	0.00412484	0.00592588
2	chr1:151497839:C:T	151497839	T,NA	C,NA	1,NA	inf,NA	inf,NA	3.10557,NA	0.00393106	0.00516528
2	chr1:151493544:G:C	151493544	C,NA	G,NA	1,NA	inf,NA	inf,NA	3.02889,NA	0.00341685	0.00448537
2	chr1:150931883:T:C	150931883	C,C	T,T	1,1	inf,-inf	inf,inf	0.370532,4.33614	0.00302488	0.00783795
2	chr1:151297394:TAC:T	151297394	T,T	TAC,TAC	1,1	inf,inf	inf,inf	4.26269,0.481365	0.00282276	0.00282869
2	chr1:151338378:A:G	151338378	G,G	A,A	1,1	inf,inf	inf,inf	4.10915,0.656997	0.0024031	0.00240891
2	chr1:150252706:G:A	150252706	A,A	G,G	1,1	inf,inf	inf,inf	3.70743,0.665434	0.00232695	0.00275323
2	chr1:151341298:A:G	151341298	G,G	A,A	1,1	inf,inf	inf,inf	4.48584,0.03676	0.00210752	0.00211812
2	chr1:151348851:G:A	151348851	A,A	G,G	1,1	inf,-inf	inf,inf	4.51544,0.000274409	0.00210148	0.00211326
2	chr1:149904818:A:T	149904818	T,T	A,A	1,1	-inf,-inf	inf,inf	3.48215,1.07194	0.00194101	0.00300284
2	chr1:150249265:C:T	150249265	T,T	C,C	1,1	inf,inf	inf,inf	3.58465,0.643921	0.00173451	0.0020647
2	chr1:150269940:G:A	150269940	A,A	G,G	1,1	inf,inf	inf,inf	3.58667,0.628633	0.00170911	0.00203598
2	chr1:150249338:T:C	150249338	C,C	T,T	1,1	inf,inf	inf,inf	3.55388,0.637798	0.00161527	0.00192425
2	chr1:150248681:C:T	150248681	T,T	C,C	1,1	inf,inf	inf,inf	3.57612,0.608598	0.00161334	0.00192521
2	chr1:150266299:T:C	150266299	C,C	T,T	1,1	inf,inf	inf,inf	3.57884,0.599846	0.0016089	0.00191998
2	chr1:149934520:T:C	149934520	C,C	T,T	1,1	inf,inf	inf,inf	2.1747,1.92814	0.00160333	0.00174202
2	chr1:151718672:C:T	151718672	T,T	C,C	1,1	inf,inf	inf,inf	3.21721,0.760768	0.0015984	0.00218064
2	chr1:150356993:T:A	150356993	A,NA	T,NA	1,NA	-inf,NA	inf,NA	3.01298,NA	0.00159414	0.00189035
2	chr1:151317948:T:A	151317948	A,A	T,T	1,1	inf,inf	inf,inf	3.706,0.844271	0.00159065	0.00159491
2	chr1:150243993:G:A	150243993	A,A	G,G	1,1	inf,inf	inf,inf	3.58128,0.579843	0.00155669	0.00186456
2	chr1:151227038:A:G	151227038	G,G	A,A	1,1	inf,inf	inf,inf	2.83691,1.45106	0.00151181	0.00155292
2	chr1:151131516:G:C	151131516	C,C	G,G	1,1	inf,-inf	inf,inf	0.0399789,4.29408	0.00148049	0.00363026
2	chr1:150384462:T:C	150384462	C,NA	T,NA	1,NA	-inf,NA	inf,NA	2.97664,NA	0.00146917	0.00175434
2	chr1:151356318:T:A	151356318	A,A	T,T	1,1	inf,inf	inf,inf	3.71583,0.542835	0.00118801	0.00119194
2	chr1:151462683:A:G	151462683	NA,G	NA,A	NA,1	NA,inf	NA,inf	NA,2.56343	0.00113165	0.00136369
2	chr1:149955122:A:C	149955122	C,C	A,A	1,1	inf,inf	inf,inf	1.96599,1.95118	0.00112015	0.00122056
2	chr1:149911259:G:T	149911259	T,T	G,G	1,1	inf,inf	inf,inf	3.40052,0.759552	0.00110875	0.00138341
2	chr1:151331495:TA:T	151331495	T,T	TA,TA	1,1	inf,inf	inf,inf	4.10729,0.0433548	0.00109936	0.00110802
2	chr1:150658834:T:C	150658834	C,C	T,T	1,1	inf,inf	inf,inf	1.77659,3.10695	0.00109649	0.00323162
2	chr1:151717223:G:A	151717223	NA,A	NA,G	NA,1	NA,-inf	NA,inf	NA,2.57552	0.00107363	0.00136977
2	chr1:150139816:C:T	150139816	T,T	C,C	1,1	inf,inf	inf,inf	2.49805,1.6195	0.00106662	0.00141156
2	chr1:150669683:C:T	150669683	T,T	C,C	1,1	inf,inf	inf,inf	1.73462,3.06814	0.00096047	0.00278013
2	chr1:149910407:A:G	149910407	G,G	A,A	1,1	inf,inf	inf,inf	3.37696,0.681041	0.000951126	0.00118736
2	chr1:150947366:C:T	150947366	T,T	C,C	1,1	-inf,inf	inf,inf	2.634,1.53961	0.000901835	0.00147313
2	chr1:151486964:T:C	151486964	NA,C	NA,T	NA,1	NA,-inf	NA,inf	NA,2.52414	0.000862298	0.00113529
2	chr1:151322585:A:G	151322585	G,G	A,A	1,1	inf,inf	inf,inf	3.86753,0.283388	0.000853878	0.000858178
2	chr1:150023307:G:A	150023307	A,A	G,G	1,1	inf,inf	inf,inf	1.84642,1.91108	0.000824235	0.000901806
2	chr1:150719933:G:A	150719933	A,A	G,G	1,1	inf,inf	inf,inf	1.78663,2.93089	0.000805551	0.00235987
2	chr1:150723524:A:C	150723524	C,C	A,A	1,1	inf,inf	inf,inf	1.73935,2.96629	0.000800353	0.0023115
2	chr1:150723615:C:T	150723615	T,T	C,C	1,1	inf,inf	inf,inf	1.73919,2.96372	0.000796539	0.00229975
2	chr1:150657925:T:G	150657925	G,G	T,T	1,1	inf,inf	inf,inf	1.727,2.96881	0.000791368	0.00227648
2	chr1:150661996:A:G	150661996	G,G	A,A	1,1	inf,inf	inf,inf	1.70189,2.98739	0.000789768	0.00225451
2	chr1:150688401:CT:C	150688401	C,C	CT,CT	1,1	inf,inf	inf,inf	1.76211,2.9324	0.000779618	0.00226734
2	chr1:150710680:T:C	150710680	C,C	T,T	1,1	inf,inf	inf,inf	1.77022,2.8985	0.000740961	0.00215804
2	chr1:151299306:A:C	151299306	C,C	A,A	1,1	inf,inf	inf,inf	3.83554,0.122414	0.000725876	0.000730764
2	chr1:151275522:C:T	151275522	T,T	C,C	1,1	inf,inf	inf,inf	3.80273,0.185493	0.00072053	0.000724902
2	chr1:149926074:T:G	149926074	G,G	T,T	1,1	inf,inf	inf,inf	3.2215,0.694863	0.000713703	0.000893389
2	chr1:151362964:C:T	151362964	T,T	C,C	1,1	inf,inf	inf,inf	3.8035,0.204983	0.000711683	0.000716596
2	chr1:151731735:C:G	151731735	G,G	C,C	1,1	inf,inf	inf,inf	2.6368,0.982491	0.000690723	0.000961482
2	chr1:150555109:C:A	150555109	A,NA	C,NA	1,NA	-inf,NA	inf,NA	2.68117,NA	0.000678084	0.00117933
2	chr1:151283612:C:G	151283612	G,G	C,C	1,1	inf,inf	inf,inf	3.74393,0.20157	0.000675822	0.000679879
2	chr1:150667602:T:A	150667602	A,A	T,T	1,1	inf,inf	inf,inf	1.66253,2.92837	0.000670082	0.00188246
2	chr1:151726314:C:T	151726314	NA,T	NA,C	NA,1	NA,-inf	NA,inf	NA,2.30075	0.000663799	0.00082487
2	chr1:151278361:A:T	151278361	T,T	A,A	1,1	inf,inf	inf,inf	3.51737,0.478842	0.000636536	0.000639643
2	chr1:150664976:T:A	150664976	A,A	T,T	1,1	inf,inf	inf,inf	1.72013,2.84508	0.000625151	0.00178869
2	chr1:151281565:T:C	151281565	C,C	T,T	1,1	inf,inf	inf,inf	2.30492,1.80539	0.000593219	0.000604873
2	chr1:150786251:C:T	150786251	T,T	C,C	1,1	inf,inf	inf,inf	1.80497,2.73872	0.000582579	0.0016963
2	chr1:151534201:C:T	151534201	NA,T	NA,C	NA,1	NA,-inf	NA,inf	NA,2.3359	0.000577354	0.00077578
2	chr1:151536795:G:A	151536795	NA,A	NA,G	NA,1	NA,-inf	NA,inf	NA,2.3362	0.000576798	0.000775549
2	chr1:149936281:A:G	149936281	G,NA	A,NA	1,NA	-inf,NA	inf,NA	2.40407,NA	0.000573809	0.00080252
2	chr1:151273765:C:G	151273765	G,G	C,C	1,1	inf,inf	inf,inf	2.60862,1.35781	0.000552807	0.000556561
2	chr1:151716211:A:C	151716211	NA,C	NA,A	NA,1	NA,-inf	NA,inf	NA,2.23329	0.000532694	0.000679507
2	chr1:149917937:A:G	149917937	G,G	A,A	1,1	inf,inf	inf,inf	3.3,0.382572	0.000524526	0.00069934
2	chr1:150824494:C:T	150824494	T,T	C,C	1,1	inf,inf	inf,inf	1.66218,2.80149	0.000524303	0.00146769
2	chr1:150786128:G:A	150786128	A,A	G,G	1,1	inf,inf	inf,inf	1.79706,2.68657	0.000523814	0.0015185
2	chr1:150761603:T:C	150761603	C,C	T,T	1,1	inf,inf	inf,inf	1.77841,2.69148	0.000514465	0.00148237
2	chr1:151007805:T:C	151007805	C,C	T,T	1,1	-inf,-inf	inf,inf	5.48582,0.161748	0.000513273	0.0302556
2	chr1:150876205:G:C	150876205	C,C	G,G	1,1	inf,inf	inf,inf	1.63745,2.80104	0.000512778	0.00141304
2	chr1:150636412:G:A	150636412	A,A	G,G	1,1	inf,inf	inf,inf	1.43001,2.95065	0.000512416	0.00131662
2	chr1:150754918:G:A	150754918	A,A	G,G	1,1	inf,inf	inf,inf	1.76188,2.70191	0.000511873	0.0014661
2	chr1:150638869:C:G	150638869	G,G	C,C	1,1	inf,inf	inf,inf	1.41401,2.95753	0.00050724	0.00129552
2	chr1:151719220:C:T	151719220	NA,T	NA,C	NA,1	NA,-inf	NA,inf	NA,2.16564	0.000505787	0.000631123
2	chr1:150840382:A:T	150840382	T,T	A,A	1,1	inf,inf	inf,inf	1.67622,2.75256	0.000494545	0.00137739
2	chr1:151310543:T:C	151310543	C,C	T,T	1,1	inf,inf	inf,inf	3.6298,0.133227	0.000488589	0.000492771
2	chr1:150597492:T:C	150597492	C,C	T,T	1,1	inf,inf	inf,inf	1.3693,2.96139	0.000484933	0.00121897
2	chr1:151712272:G:A	151712272	NA,A	NA,G	NA,1	NA,-inf	NA,inf	NA,2.18163	0.000478085	0.000610819
2	chr1:151171581:C:T	151171581	T,T	C,C	1,1	inf,inf	inf,inf	2.65257,0.972327	0.000474521	0.000496763
2	chr1:151318767:G:A	151318767	A,A	G,G	1,1	inf,inf	inf,inf	3.62853,0.112833	0.000472856	0.000477165
2	chr1:150808106:T:C	150808106	C,C	T,T	1,1	inf,inf	inf,inf	1.63554,2.7557	0.000469378	0.00129157
2	chr1:150770298:G:A	150770298	A,A	G,G	1,1	inf,inf	inf,inf	1.73524,2.67118	0.000463883	0.00131914
2	chr1:151527607:C:A	151527607	NA,A	NA,C	NA,1	NA,inf	NA,inf	NA,1.89694	0.000461337	0.000515021
2	chr1:151718009:G:A	151718009	NA,A	NA,G	NA,1	NA,-inf	NA,inf	NA,2.11637	0.000459422	0.000573744
2	chr1:151727605:C:T	151727605	NA,T	NA,C	NA,1	NA,-inf	NA,inf	NA,2.11885	0.000457841	0.000572656
2	chr1:151718010:C:A	151718010	NA,A	NA,C	NA,1	NA,-inf	NA,inf	NA,2.10711	0.000450734	0.000563069
2	chr1:150509779:A:G	150509779	G,G	A,A	1,1	inf,inf	inf,inf	2.47961,1.20116	0.000446516	0.000518579
2	chr1:149999759:G:A	149999759	A,NA	G,NA	1,NA	-inf,NA	inf,NA	2.27655,NA	0.000445895	0.000622836
2	chr1:151489267:A:G	151489267	G,NA	A,NA	1,NA	-inf,NA	inf,NA	2.42213,NA	0.000443053	0.000686968
2	chr1:150766081:T:A	150766081	A,A	T,T	1,1	inf,inf	inf,inf	1.7662,2.61566	0.000439989	0.00126935
2	chr1:149886002:GCA:G	149886002	G,NA	GCA,NA	1,NA	-inf,NA	inf,NA	2.40451,NA	0.000432054	0.000643536
2	chr1:149892939:C:T	149892939	T,T	C,C	1,1	inf,inf	inf,inf	3.01129,0.623275	0.000429663	0.00054117
2	chr1:149927993:A:G	149927993	G,G	A,A	1,1	inf,inf	inf,inf	3.24395,0.262424	0.000428751	0.000556412
2	chr1:151341903:T:C	151341903	C,C	T,T	1,1	inf,inf	inf,inf	2.43362,1.50551	0.000425751	0.000435141
2	chr1:149979873:A:G	149979873	G,G	A,A	1,1	inf,inf	inf,inf	3.339,0.0750371	0.000423907	0.000597397
2	chr1:149930696:A:G	149930696	G,G	A,A	1,1	inf,inf	inf,inf	3.28894,0.130456	0.000423532	0.00055085
2	chr1:151650604:A:T	151650604	NA,T	NA,A	NA,1	NA,-inf	NA,inf	NA,1.9729	0.000422461	0.000485793
2	chr1:149924521:A:G	149924521	G,G	A,A	1,1	inf,inf	inf,inf	3.19659,0.346159	0.000420678	0.000547099
2	chr1:149939797:C:T	149939797	T,NA	C,NA	1,NA	-inf,NA	inf,NA	2.38975,NA	0.000418651	0.000625953
2	chr1:149981610:CCAAA:C	149981610	C,C	CCAAA,CCAAA	1,1	inf,-inf	inf,inf	3.26915,0.16594	0.000418135	0.000569731
2	chr1:149996770:A:G	149996770	G,G	A,A	1,1	inf,inf	inf,inf	3.3296,0.102875	0.000416884	0.000590068
2	chr1:149994213:GTAT:G	149994213	G,G	GTAT,GTAT	1,1	inf,inf	inf,inf	3.32598,0.0746539	0.000413392	0.000583134
2	chr1:149998149:C:G	149998149	G,G	C,C	1,1	inf,inf	inf,inf	3.32237,0.126171	0.000412753	0.000586498
2	chr1:151277945:A:G	151277945	G,G	A,A	1,1	inf,inf	inf,inf	3.52496,0.168155	0.000410598	0.000414233
2	chr1:149928718:T:C	149928718	C,C	T,T	1,1	inf,inf	inf,inf	3.25727,0.177425	0.000409639	0.00053315
2	chr1:149889648:T:C	149889648	C,C	T,T	1,1	inf,inf	inf,inf	2.93455,0.654186	0.000398973	0.000501326
2	chr1:150005521:T:TCA	150005521	TCA,TCA	T,T	1,1	inf,inf	inf,inf	3.3056,0.0928292	0.000397603	0.000562385
2	chr1:151728045:A:T	151728045	NA,T	NA,A	NA,1	NA,-inf	NA,inf	NA,2.08509	0.000396072	0.000507964
2	chr1:150613840:A:G	150613840	G,G	A,A	1,1	inf,inf	inf,inf	1.30925,2.8845	0.00038801	0.000952865
2	chr1:149947825:T:C	149947825	C,NA	T,NA	1,NA	-inf,NA	inf,NA	2.31434,NA	0.000384721	0.000577459
2	chr1:151721185:C:A	151721185	A,A	C,C	1,1	inf,inf	inf,inf	2.37503,0.943103	0.000384301	0.000533693
2	chr1:150594385:C:T	150594385	T,T	C,C	1,1	inf,inf	inf,inf	1.48123,2.74917	0.000383198	0.000989878
2	chr1:151445614:TA:T	151445614	NA,T	NA,TA	NA,1	NA,inf	NA,inf	NA,1.74142	0.000377166	0.0004074
2	chr1:149885170:C:T	149885170	T,T	C,C	1,1	inf,inf	inf,inf	2.90066,0.658967	0.000376523	0.000473645
2	chr1:149999138:A:G	149999138	G,G	A,A	1,1	inf,inf	inf,inf	3.27229,0.0743176	0.000373004	0.000525754
2	chr1:149931106:G:T	149931106	T,T	G,G	1,1	inf,inf	inf,inf	3.17942,0.227078	0.000369764	0.000479209
2	chr1:149925636:T:A	149925636	A,A	T,T	1,1	inf,-inf	inf,inf	3.16385,0.215261	0.000368407	0.000485713
2	chr1:150734318:C:T	150734318	T,T	C,C	1,1	inf,inf	inf,inf	1.67137,2.58891	0.000366934	0.00101997
2	chr1:149925031:C:T	149925031	T,T	C,C	1,1	inf,-inf	inf,inf	3.15492,0.210734	0.000363258	0.000477864
2	chr1:151720435:A:G	151720435	G,G	A,A	1,1	inf,inf	inf,inf	2.44681,0.828226	0.000362544	0.000504579
2	chr1:151486642:A:G	151486642	NA,G	NA,A	NA,1	NA,-inf	NA,inf	NA,2.06523	0.000359539	0.000469397
2	chr1:149882598:G:A	149882598	A,A	G,G	1,1	inf,inf	inf,inf	2.87324,0.658967	0.00035758	0.000449928
2	chr1:149977058:C:T	149977058	T,T	C,C	1,1	inf,inf	inf,inf	3.24593,0.0843671	0.000354718	0.000501058
2	chr1:149919827:C:T	149919827	T,T	C,C	1,1	inf,inf	inf,inf	2.99801,0.495825	0.000353388	0.000447083
2	chr1:150003123:G:A	150003123	A,A	G,G	1,1	inf,inf	inf,inf	3.1062,0.350502	0.000352418	0.000453532
2	chr1:149884800:C:T	149884800	T,T	C,C	1,1	inf,inf	inf,inf	2.86127,0.658967	0.000349557	0.000439939
2	chr1:151319225:T:C	151319225	C,C	T,T	1,1	inf,inf	inf,inf	3.46708,0.106912	0.000349474	0.000353275
2	chr1:151746733:G:A	151746733	A,NA	G,NA	1,NA	-inf,NA	inf,NA	2.32208,NA	0.000348107	0.000545555
2	chr1:150206839:A:G	150206839	G,G	A,A	1,1	inf,inf	inf,inf	2.67834,0.765095	0.000346445	0.000418181
2	chr1:149983321:G:A	149983321	A,NA	G,NA	1,NA	-inf,NA	inf,NA	2.29001,NA	0.00034586	0.000516633
2	chr1:149958452:C:T	149958452	T,T	C,C	1,1	inf,inf	inf,inf	3.1004,0.342075	0.000343043	0.000441186
2	chr1:149899449:G:A	149899449	A,A	G,G	1,1	inf,inf	inf,inf	2.86327,0.641029	0.000338022	0.000426621
2	chr1:149949936:C:T	149949936	T,T	C,C	1,1	inf,inf	inf,inf	3.07855,0.350644	0.000334505	0.000430649
2	chr1:149899450:C:T	149899450	T,T	C,C	1,1	inf,inf	inf,inf	2.85434,0.641029	0.000332367	0.000419532
2	chr1:150000020:T:G	150000020	G,G	T,T	1,1	inf,inf	inf,inf	3.08392,0.32912	0.000329883	0.000425223
2	chr1:149876917:C:G	149876917	G,G	C,C	1,1	inf,inf	inf,inf	2.82865,0.659951	0.000329489	0.000414742
2	chr1:150015766:T:C	150015766	C,NA	T,NA	1,NA	-inf,NA	inf,NA	2.14301,NA	0.000328229	0.000468718
2	chr1:149881539:G:C	149881539	C,C	G,G	1,1	inf,inf	inf,inf	2.79848,0.695011	0.000327713	0.000412003
2	chr1:149989663:C:T	149989663	T,T	C,C	1,1	inf,inf	inf,inf	3.06051,0.362327	0.000326415	0.000419956
2	chr1:149924963:G:A	149924963	A,A	G,G	1,1	inf,-inf	inf,inf	3.11304,0.18067	0.000325191	0.000428216
2	chr1:149984312:G:T	149984312	T,T	G,G	1,1	inf,inf	inf,inf	3.05805,0.351245	0.000321978	0.00041458
2	chr1:149999266:C:T	149999266	T,T	C,C	1,1	inf,inf	inf,inf	3.05626,0.350644	0.000320969	0.000413197
2	chr1:150539777:G:C	150539777	C,C	G,G	1,1	inf,inf	inf,inf	2.87243,0.541745	0.000320838	0.000392315
2	chr1:150010529:C:T	150010529	T,T	C,C	1,1	inf,inf	inf,inf	2.92931,0.633647	0.000319126	0.000433039
2	chr1:149995346:G:A	149995346	A,A	G,G	1,1	inf,inf	inf,inf	3.04735,0.351751	0.00031566	0.000406475
2	chr1:149897345:C:T	149897345	T,T	C,C	1,1	inf,inf	inf,inf	2.83547,0.625757	0.000313486	0.000396359
2	chr1:149890279:T:C	149890279	C,C	T,T	1,1	inf,inf	inf,inf	2.81656,0.641197	0.000310143	0.000391762
```
